## Supplementary material for "Characterization of shared and ancestry-specific signals driving complex traits using multi-ancestry fine-mapping": susiex_nc3.cs80.snp (part 2 of 2)

```
160285682	chr5:160285682:G:A	8.0084e-11	-2.2016e-10	-1.49746	5.24578e-06	-2.2016e-10	-1.50396	2.93683e-05	-2.2016e-10	-1.49867
160285748	chr5:160285748:G:T	1.58354e-10	-2.2016e-10	-0.815708	1.06936e-05	-2.2016e-10	-0.791736	5.47711e-05	-2.2016e-10	-0.875426
160285760	chr5:160285760:T:C	3.43754e-10	-2.2016e-10	-0.0406137	2.39669e-05	-2.2016e-10	0.0152917	0.000132815	-2.2016e-10	0.0103645
160285785	chr5:160285785:C:T	6.15684e-11	-1.76039	-4.92792e-10	5.51306e-06	-1.45426	-4.92792e-10	3.06858e-05	-1.45479	-4.92792e-10
160286088	chr5:160286088:A:C	1.29428e-11	-1.81635	-1.50365	8.03325e-07	-1.88286	-1.49752	4.42476e-06	-1.88781	-1.50356
160286170	chr5:160286170:C:T	8.27306e-11	-2.2016e-10	-1.46495	5.42713e-06	-2.2016e-10	-1.46997	3.03739e-05	-2.2016e-10	-1.46501
160286283	chr5:160286283:G:A	1.9958e-11	-1.86957	-1.01733	1.35856e-06	-1.82753	-1.02743	7.4989e-06	-1.83753	-1.02631
160286444	chr5:160286444:C:A	6.03369e-11	-1.78059	-4.92792e-10	4.34661e-06	-1.69198	-4.92792e-10	2.38223e-05	-1.70797	-4.92792e-10
160286454	chr5:160286454:A:G	1.26582e-11	-1.84462	-1.49761	8.22227e-07	-1.86641	-1.49071	4.51146e-06	-1.87393	-1.49804
160286499	chr5:160286499:A:G	2.08224e-10	-2.2016e-10	-0.541923	1.23043e-05	-2.2016e-10	-0.651431	7.49703e-05	-2.2016e-10	-0.561497
160286597	chr5:160286597:C:G	5.44783e-11	-1.88274	-4.92792e-10	3.61389e-06	-1.8766	-4.92792e-10	2.00856e-05	-1.87858	-4.92792e-10
160286844	chr5:160286844:TC:T	1.15951e-10	-1.12737	-4.92792e-10	3.74382e-06	-1.84127	-4.92792e-10	2.05933e-05	-1.85362	-4.92792e-10
160286948	chr5:160286948:A:C	3.98183e-11	-1.35658	-0.839634	1.33806e-05	0.174201	-0.741774	6.42262e-05	0.0708575	-0.787035
160287069	chr5:160287069:G:A	1.05041e-10	-2.2016e-10	-1.22619	6.62335e-06	-2.2016e-10	-1.27078	3.77545e-05	-2.2016e-10	-1.24748
160287146	chr5:160287146:T:C	1.25197e-11	-1.85739	-1.49585	8.27989e-07	-1.85526	-1.49487	4.5531e-06	-1.86389	-1.49889
160287149	chr5:160287149:C:T	4.4741e-10	-2.2016e-10	0.222937	3.08821e-05	-2.2016e-10	0.268798	0.000168861	-2.2016e-10	0.250485
160287275	chr5:160287275:T:G	8.96764e-11	-2.2016e-10	-1.38433	5.73835e-06	-2.2016e-10	-1.41421	3.20922e-05	-2.2016e-10	-1.40998
160287521	chr5:160287521:T:C	1.42643e-11	-1.76086	-1.46192	8.45058e-07	-1.89726	-1.43247	4.60394e-06	-1.89699	-1.45469
160287647	chr5:160287647:C:T	1.40942e-11	-1.88628	-1.34849	1.00468e-06	-1.78283	-1.37388	5.74169e-06	-1.79404	-1.33679
160287943	chr5:160287943:C:T	9.6387e-11	-2.2016e-10	-1.31217	6.13797e-06	-2.2016e-10	-1.34689	3.49303e-05	-2.2016e-10	-1.32523
160288157	chr5:160288157:A:C	2.17417e-10	-2.2016e-10	-0.498721	1.47326e-05	-2.2016e-10	-0.471321	7.42246e-05	-2.2016e-10	-0.571493
160288228	chr5:160288228:C:CATG	2.41225e-11	-1.83605	-0.861343	1.59579e-06	-1.87331	-0.820705	8.62437e-06	-1.88032	-0.843675
160288252	chr5:160288252:C:T	7.91474e-11	-2.2016e-10	-1.50923	5.25899e-06	-2.2016e-10	-1.50144	2.91432e-05	-2.2016e-10	-1.50637
160288392	chr5:160288392:C:T	1.35831e-10	-2.2016e-10	-0.969126	8.48875e-06	-2.2016e-10	-1.02264	4.66879e-05	-2.2016e-10	-1.03511
160288478	chr5:160288478:A:G	8.0695e-11	-2.2016e-10	-1.48986	5.29865e-06	-2.2016e-10	-1.49393	2.95939e-05	-2.2016e-10	-1.49102
160288642	chr5:160288642:G:A	1.71425e-10	-2.2016e-10	-0.736395	1.15492e-05	-2.2016e-10	-0.71476	6.58162e-05	-2.2016e-10	-0.691723
160289155	chr5:160289155:A:G	3.47069e-10	-2.2016e-10	-0.0310148	2.14043e-05	-2.2016e-10	-0.0977896	0.000128525	-2.2016e-10	-0.0224689
160289238	chr5:160289238:A:G	4.20752e-10	-2.2016e-10	0.161506	2.25809e-05	-2.2016e-10	-0.0442757	0.000147661	-2.2016e-10	0.116333
160289420	chr5:160289420:T:C	2.18638e-11	-1.64084	-1.15486	1.23129e-06	-1.87979	-1.07353	6.54125e-06	-1.87252	-1.12795
160289529	chr5:160289529:G:A	3.13633e-10	-2.2016e-10	-0.132317	1.6438e-05	-2.2016e-10	-0.361786	0.000103104	-2.2016e-10	-0.242849
160289705	chr5:160289705:C:A	4.20562e-11	-0.75735	-1.38418	2.29007e-06	-0.995976	-1.33682	1.30246e-05	-0.96811	-1.34364
160289785	chr5:160289785:T:C	1.38129e-11	-1.8944	-1.36054	1.11083e-06	-1.75306	-1.30321	5.9505e-06	-1.76378	-1.33133
160290268	chr5:160290268:T:C	7.97573e-11	-2.2016e-10	-1.50155	5.30996e-06	-2.2016e-10	-1.4918	2.94134e-05	-2.2016e-10	-1.49714
160290393	chr5:160290393:G:A	2.16003e-10	-2.2016e-10	-0.505245	1.25454e-05	-2.2016e-10	-0.63203	7.92143e-05	-2.2016e-10	-0.506433
160290706	chr5:160290706:A:G	2.63683e-11	-1.56779	-1.04059	1.61943e-06	-1.64314	-1.03617	8.77922e-06	-1.65157	-1.05463
160291438	chr5:160291438:G:A	9.00236e-11	-2.2016e-10	-1.38047	5.90023e-06	-2.2016e-10	-1.38639	3.30326e-05	-2.2016e-10	-1.3811
160292196	chr5:160292196:C:A	9.04851e-11	-2.2016e-10	-1.37535	5.93059e-06	-2.2016e-10	-1.38126	3.32013e-05	-2.2016e-10	-1.376
160292667	chr5:160292667:T:C	6.37725e-11	-1.72522	-4.92792e-10	3.93664e-06	-1.79105	-4.92792e-10	2.17138e-05	-1.80064	-4.92792e-10
160292764	chr5:160292764:C:T	2.11387e-11	-1.84007	-0.989366	1.36723e-06	-1.89726	-0.951337	7.0969e-06	-1.89679	-1.02215
160293352	chr5:160293352:G:A	2.1921e-11	-1.69863	-1.09447	1.35013e-06	-1.87112	-0.990064	7.06622e-06	-1.8597	-1.06357
160293681	chr5:160293681:C:G	8.89037e-11	-2.2016e-10	-1.39298	5.90099e-06	-2.2016e-10	-1.38626	3.29557e-05	-2.2016e-10	-1.38343
160293758	chr5:160293758:A:C	1.78512e-10	-2.2016e-10	-0.69588	1.26158e-05	-2.2016e-10	-0.626429	7.19444e-05	-2.2016e-10	-0.602696
160293773	chr5:160293773:G:A	2.65092e-11	-1.11851	-1.48454	2.17192e-06	-0.881265	-1.5045	1.29092e-05	-0.820933	-1.49972
160293987	chr5:160293987:G:A	7.95833e-11	-2.2016e-10	-1.50373	5.2642e-06	-2.2016e-10	-1.50045	2.93662e-05	-2.2016e-10	-1.49874
160294477	chr5:160294477:C:T	1.08491e-10	-2.2016e-10	-1.19387	7.06644e-06	-2.2016e-10	-1.20602	3.99454e-05	-2.2016e-10	-1.19107
160294506	chr5:160294506:C:T	1.41832e-11	-1.71646	-1.51202	8.8933e-07	-1.77044	-1.50823	4.93046e-06	-1.77541	-1.50774
160294665	chr5:160294665:G:A	1.36988e-11	-1.75496	-1.50827	8.63434e-07	-1.80465	-1.50357	4.79199e-06	-1.80916	-1.50249
160294851	chr5:160294851:G:A	2.02471e-10	-2.2016e-10	-0.569944	1.55589e-05	-2.2016e-10	-0.416745	8.87014e-05	-2.2016e-10	-0.393313
160295032	chr5:160295032:C:G	1.44162e-11	-1.70314	-1.50904	8.95711e-07	-1.75938	-1.51213	4.96331e-06	-1.76434	-1.51217
160295418	chr5:160295418:C:G	1.43726e-11	-1.71807	-1.49715	8.93376e-07	-1.76969	-1.50444	4.95531e-06	-1.77278	-1.50535
160295526	chr5:160295526:T:C	8.26514e-11	-2.2016e-10	-1.46591	5.48643e-06	-2.2016e-10	-1.4591	3.06526e-05	-2.2016e-10	-1.45587
160295564	chr5:160295564:A:G	3.51751e-11	-1.32742	-0.992781	1.71893e-06	-1.66081	-0.958869	9.08382e-06	-1.64293	-1.02916
160295866	chr5:160295866:C:T	3.27712e-11	-0.89116	-1.49983	1.41199e-06	-1.30358	-1.5128	8.16979e-06	-1.26771	-1.51044
160295867	chr5:160295867:G:A	1.50304e-11	-1.80867	-1.36179	8.96976e-07	-1.84334	-1.42677	4.95217e-06	-1.84906	-1.4297
160295933	chr5:160295933:G:C	7.99013e-11	-2.2016e-10	-1.49975	5.28048e-06	-2.2016e-10	-1.49736	2.94549e-05	-2.2016e-10	-1.49573
160296132	chr5:160296132:G:GCA	1.97856e-11	-1.88603	-1.00956	1.32595e-06	-1.84341	-1.03584	7.04416e-06	-1.83734	-1.08905
160296278	chr5:160296278:T:C	1.37328e-11	-1.76173	-1.49902	8.54146e-07	-1.80513	-1.51391	4.71749e-06	-1.81321	-1.5141
160296351	chr5:160296351:T:C	2.8288e-11	-1.10431	-1.43379	1.35278e-06	-1.43127	-1.42795	7.55705e-06	-1.41609	-1.44002
160296619	chr5:160296619:C:T	1.40241e-10	-0.937174	-4.92792e-10	4.91535e-06	-1.56902	-4.92792e-10	2.68215e-05	-1.58938	-4.92792e-10
160296955	chr5:160296955:T:C	8.41897e-11	-2.2016e-10	-1.44747	5.9108e-06	-2.2016e-10	-1.3846	3.41202e-05	-2.2016e-10	-1.3487
160297595	chr5:160297595:G:A	7.97186e-11	-2.2016e-10	-1.50204	5.37174e-06	-2.2016e-10	-1.48023	3.00301e-05	-2.2016e-10	-1.47639
160297668	chr5:160297668:A:C	2.84586e-11	-1.15402	-1.37806	2.71639e-06	-0.755546	-1.40653	1.58902e-05	-0.692809	-1.42008
160297998	chr5:160297998:C:T	5.61891e-11	-1.00723	-0.84459	2.77984e-06	-1.36906	-0.769926	1.64611e-05	-1.34203	-0.735557
160298143	chr5:160298143:A:C	1.65926e-11	-1.65956	-1.41202	1.00851e-06	-1.7009	-1.452	5.54225e-06	-1.72927	-1.43692
160298381	chr5:160298381:A:G	2.43023e-11	-1.34563	-1.34434	1.18378e-06	-1.66009	-1.33259	6.83723e-06	-1.64239	-1.31382
160298657	chr5:160298657:C:T	3.17822e-11	-0.982773	-1.43886	1.47847e-06	-1.33679	-1.43358	8.27137e-06	-1.32049	-1.4453
160298964	chr5:160298964:C:T	3.05322e-11	-1.04367	-1.41808	1.44087e-06	-1.38406	-1.41208	8.04197e-06	-1.36863	-1.42528
160299460	chr5:160299460:G:A	2.99871e-11	-1.88631	-0.593458	2.32583e-06	-1.70424	-0.613065	1.28663e-05	-1.69319	-0.630785
160299849	chr5:160299849:T:C	6.33122e-11	-0.953284	-0.779177	3.10323e-06	-1.32659	-0.702344	1.84282e-05	-1.29906	-0.665642
160299885	chr5:160299885:G:A	2.89978e-11	-1.05667	-1.45665	1.40969e-06	-1.3661	-1.45192	7.89048e-06	-1.35094	-1.46199
160300293	chr5:160300293:T:C	1.26611e-10	-2.2016e-10	-1.03942	7.88474e-06	-2.2016e-10	-1.09645	4.42786e-05	-2.2016e-10	-1.08809
160300443	chr5:160300443:A:G	3.63858e-10	-2.2016e-10	0.0162257	2.25846e-05	-2.2016e-10	-0.0441134	0.000123888	-2.2016e-10	-0.059208
160301603	chr5:160301603:TTTTG:T	1.95591e-10	-2.2016e-10	-0.604511	1.1831e-05	-2.2016e-10	-0.690658	7.24388e-05	-2.2016e-10	-0.595848
160301616	chr5:160301616:T:C	3.38234e-11	-1.88203	-0.477358	2.63425e-06	-1.70463	-0.488147	1.46777e-05	-1.69317	-0.49909
160301982	chr5:160301982:G:A	3.19463e-11	-1.17666	-1.23982	2.97841e-06	-0.788482	-1.28151	1.72629e-05	-0.727476	-1.30256
160302374	chr5:160302374:A:G	8.61909e-09	3.1812	-4.92792e-10	0.000248769	2.35515	-4.92792e-10	0.00144176	2.39503	-4.92792e-10
160302450	chr5:160302450:G:A	1.56008e-10	-2.2016e-10	-0.830634	1.0056e-05	-2.2016e-10	-0.853215	6.22821e-05	-2.2016e-10	-0.746916
160302627	chr5:160302627:C:T	8.07976e-11	-2.2016e-10	-1.48859	5.4843e-06	-2.2016e-10	-1.45949	3.06849e-05	-2.2016e-10	-1.45482
160302763	chr5:160302763:G:A	9.98787e-11	-2.2016e-10	-1.27658	6.86047e-06	-2.2016e-10	-1.2356	3.70581e-05	-2.2016e-10	-1.2661
160302789	chr5:160302789:A:G	1.81107e-11	-1.88621	-1.09783	1.20282e-06	-1.85287	-1.12384	6.4313e-06	-1.84692	-1.17049
160302822	chr5:160302822:A:T	3.7063e-11	-0.773601	-1.49432	1.65704e-06	-1.15803	-1.49832	9.27871e-06	-1.14794	-1.50293
160303084	chr5:160303084:A:G	3.21708e-11	-1.88187	-0.527608	2.50329e-06	-1.7047	-0.539073	1.39686e-05	-1.69266	-0.549114
160303133	chr5:160303133:TGGA:T	9.73332e-11	-2.2016e-10	-1.3024	6.11991e-06	-2.2016e-10	-1.34983	3.59526e-05	-2.2016e-10	-1.29639
160303350	chr5:160303350:C:A	8.02314e-11	-2.2016e-10	-1.49562	5.22954e-06	-2.2016e-10	-1.50706	2.90902e-05	-2.2016e-10	-1.50819
160303454	chr5:160303454:C:T	7.87859e-11	-2.2016e-10	-1.51381	5.29515e-06	-2.2016e-10	-1.49459	2.91169e-05	-2.2016e-10	-1.50727
160303506	chr5:160303506:G:A	7.87619e-11	-2.2016e-10	-1.51411	5.31345e-06	-2.2016e-10	-1.49114	2.91791e-05	-2.2016e-10	-1.50514
160303568	chr5:160303568:A:G	3.19632e-11	-1.88928	-0.526674	2.41338e-06	-1.73251	-0.547838	1.33245e-05	-1.72192	-0.567066
160303589	chr5:160303589:A:G	1.94393e-10	-1.21315	0.602491	3.16914e-05	-0.448552	0.743218	0.000201928	-0.430411	0.859734
160303943	chr5:160303943:C:T	7.96073e-11	-2.2016e-10	-1.50343	5.1972e-06	-2.2016e-10	-1.51326	2.89303e-05	-2.2016e-10	-1.5137
160304270	chr5:160304270:C:T	3.00766e-10	-2.2016e-10	-0.174208	1.70165e-05	-2.2016e-10	-0.327197	0.000108802	-2.2016e-10	-0.189058
160304377	chr5:160304377:C:T	5.43875e-11	-1.8844	-4.92792e-10	3.99083e-06	-1.77738	-4.92792e-10	2.20197e-05	-1.78665	-4.92792e-10
160304512	chr5:160304512:T:C	2.9172e-11	-1.25127	-1.25606	2.66705e-06	-0.883989	-1.29642	1.54235e-05	-0.826262	-1.31644
160304546	chr5:160304546:AGAG:A	6.31549e-11	-0.976332	-0.758617	3.11167e-06	-1.34558	-0.680642	1.84746e-05	-1.31782	-0.644371
160304710	chr5:160304710:G:A	1.60097e-11	-1.70066	-1.40668	9.62924e-07	-1.75174	-1.44742	5.29038e-06	-1.7638	-1.4489
160305521	chr5:160305521:G:A	2.00152e-10	-2.2016e-10	-0.581463	1.21096e-05	-2.2016e-10	-0.667384	7.42899e-05	-2.2016e-10	-0.570614
160305680	chr5:160305680:T:A	3.4184e-11	-1.14727	-1.20151	3.20744e-06	-0.750371	-1.24554	1.858e-05	-0.68821	-1.2683
160305763	chr5:160305763:C:A	1.46478e-10	-2.2016e-10	-0.893667	9.27061e-06	-2.2016e-10	-0.934531	5.65227e-05	-2.2016e-10	-0.843947
160305862	chr5:160305862:C:T	1.41583e-10	-2.2016e-10	-0.927652	8.96891e-06	-2.2016e-10	-0.967616	5.45511e-05	-2.2016e-10	-0.879452
160305892	chr5:160305892:A:T	1.98928e-11	-1.89141	-0.99877	1.3421e-06	-1.83912	-1.02803	7.14096e-06	-1.83246	-1.08029
160306394	chr5:160306394:C:G	5.6164e-11	-1.06719	-0.785073	2.6564e-06	-1.47703	-0.70738	1.5852e-05	-1.44424	-0.671054
160306668	chr5:160306668:C:T	5.40014e-11	-1.89153	-4.92792e-10	3.59775e-06	-1.88107	-4.92792e-10	2.0001e-05	-1.88281	-4.92792e-10
160306705	chr5:160306705:G:A	5.37075e-11	-1.04325	-0.85374	2.52523e-06	-1.45538	-0.77967	1.50356e-05	-1.42286	-0.74531
160306706	chr5:160306706:T:C	3.23909e-11	-1.19649	-1.20618	3.00433e-06	-0.811573	-1.24975	1.73879e-05	-0.750846	-1.27197
160306735	chr5:160306735:G:A	5.43925e-11	-1.88431	-4.92792e-10	3.59251e-06	-1.88253	-4.92792e-10	2.00196e-05	-1.88188	-4.92792e-10
160307045	chr5:160307045:A:C	7.87617e-11	-2.2016e-10	-1.51411	5.20412e-06	-2.2016e-10	-1.51193	2.90051e-05	-2.2016e-10	-1.51112
160307203	chr5:160307203:G:A	1.49418e-11	-1.6623	-1.51408	8.13454e-07	-1.85543	-1.51242	4.49274e-06	-1.86246	-1.51367
160307214	chr5:160307214:G:A	5.37252e-11	-1.89666	-4.92792e-10	3.73231e-06	-1.84435	-4.92792e-10	2.07053e-05	-1.8482	-4.92792e-10
160307230	chr5:160307230:G:A	4.86128e-11	-1.07355	-0.923103	2.29955e-06	-1.47694	-0.851729	1.36558e-05	-1.44518	-0.819245
160307466	chr5:160307466:A:T	8.09914e-11	-2.2016e-10	-1.4862	5.36612e-06	-2.2016e-10	-1.48127	2.99504e-05	-2.2016e-10	-1.47905
160307621	chr5:160307621:C:T	8.44749e-11	-2.2016e-10	-1.44408	5.66843e-06	-2.2016e-10	-1.42647	3.21395e-05	-2.2016e-10	-1.4085
160307688	chr5:160307688:G:A	1.59323e-11	-1.63254	-1.47965	9.59639e-07	-1.69378	-1.5088	5.27599e-06	-1.70566	-1.50976
160307979	chr5:160307979:T:G	2.36099e-11	-1.88329	-0.835586	1.54646e-06	-1.84597	-0.879443	8.13697e-06	-1.84044	-0.941729
160307990	chr5:160307990:C:A	2.03522e-11	-1.5959	-1.27145	1.17914e-06	-1.65828	-1.33832	6.45201e-06	-1.6746	-1.3396
160308005	chr5:160308005:T:G	6.74428e-11	-1.02537	-0.643885	3.09952e-06	-1.44748	-0.58265	1.84413e-05	-1.41783	-0.54617
160308354	chr5:160308354:C:T	4.03394e-11	-1.88279	-0.300419	3.16919e-06	-1.67839	-0.329521	1.75811e-05	-1.66811	-0.343649
160308409	chr5:160308409:T:C	2.14171e-11	-1.87918	-0.937167	1.39411e-06	-1.85288	-0.976248	7.37002e-06	-1.84771	-1.03345
160308604	chr5:160308604:G:A	3.6144e-11	-1.88786	-0.405165	2.76933e-06	-1.69913	-0.44364	1.52245e-05	-1.68947	-0.466218
160309006	chr5:160309006:G:T	6.33772e-11	-1.05072	-0.68071	2.89979e-06	-1.46824	-0.628503	1.73658e-05	-1.44009	-0.584003
160309037	chr5:160309037:A:G	3.48698e-11	-1.8866	-0.442318	2.66318e-06	-1.69292	-0.488937	1.47288e-05	-1.6828	-0.505988
160309160	chr5:160309160:T:C	6.82271e-11	-1.6577	-4.92792e-10	8.90758e-06	-0.974478	-4.92792e-10	4.99905e-05	-0.966755	-4.92792e-10
160309404	chr5:160309404:T:C	1.44495e-11	-1.69719	-1.51269	7.81596e-07	-1.89697	-1.51083	4.36846e-06	-1.89641	-1.50777
160309438	chr5:160309438:C:T	2.21836e-11	-1.86546	-0.915723	1.40256e-06	-1.86914	-0.953939	7.39631e-06	-1.86506	-1.01255
160309501	chr5:160309501:C:T	8.27313e-11	-2.2016e-10	-1.46494	5.48265e-06	-2.2016e-10	-1.45979	3.0629e-05	-2.2016e-10	-1.45664
160310317	chr5:160310317:C:T	1.16973e-10	-2.2016e-10	-1.1186	7.56713e-06	-2.2016e-10	-1.13757	4.28954e-05	-2.2016e-10	-1.11983
160310402	chr5:160310402:A:T	4.99533e-11	-1.3803	-0.589153	2.29486e-06	-1.72016	-0.610554	1.34597e-05	-1.70114	-0.577747
160310873	chr5:160310873:T:C	2.87389e-11	-1.23123	-1.29106	1.63537e-06	-1.37183	-1.29768	9.60449e-06	-1.33669	-1.27967
160310976	chr5:160310976:G:A	6.86221e-11	-1.393	-0.258923	3.22027e-06	-1.70422	-0.287692	1.89581e-05	-1.68504	-0.251311
160311339	chr5:160311339:C:T	1.84148e-11	-1.85599	-1.1114	1.14847e-06	-1.8774	-1.14556	6.11937e-06	-1.87392	-1.19321
160311366	chr5:160311366:T:G	1.31619e-10	-2.2016e-10	-1.00063	9.03446e-06	-2.2016e-10	-0.960334	5.13156e-05	-2.2016e-10	-0.940595
160311481	chr5:160311481:T:C	1.12152e-10	-1.16068	-4.92792e-10	4.12172e-06	-1.74511	-4.92792e-10	2.26387e-05	-1.75893	-4.92792e-10
160312126	chr5:160312126:G:A	1.35e-10	-2.2016e-10	-0.975265	8.44206e-06	-2.2016e-10	-1.02815	4.71845e-05	-2.2016e-10	-1.02452
160313089	chr5:160313089:C:T	6.84784e-11	-1.25909	-0.394929	3.04484e-06	-1.62725	-0.420678	1.79724e-05	-1.60395	-0.3858
160313131	chr5:160313131:T:C	6.37538e-11	-1.88906	0.163549	4.21949e-06	-1.75247	0.0307992	2.33412e-05	-1.74295	0.0145862
160313803	chr5:160313803:C:T	5.38197e-11	-1.8949	-4.92792e-10	3.65851e-06	-1.86432	-4.92792e-10	2.0403e-05	-1.86291	-4.92792e-10
160313960	chr5:160313960:G:A	1.20263e-10	-2.2016e-10	-1.09086	9.351e-06	-2.2016e-10	-0.925897	5.07116e-05	-2.2016e-10	-0.952435
160314383	chr5:160314383:C:T	4.25801e-11	-1.23227	-0.896884	1.86503e-06	-1.63552	-0.902584	1.09402e-05	-1.61274	-0.873406
160314608	chr5:160314608:A:G	8.3313e-11	-2.2016e-10	-1.45793	5.5203e-06	-2.2016e-10	-1.45295	3.08339e-05	-2.2016e-10	-1.44997
160315908	chr5:160315908:C:T	1.31335e-11	-1.80489	-1.50048	7.98804e-07	-1.88217	-1.50385	4.41943e-06	-1.8851	-1.50748
160316397	chr5:160316397:T:C	5.92725e-11	-1.79839	-4.92792e-10	3.58985e-06	-1.88327	-4.92792e-10	2.00138e-05	-1.88217	-4.92792e-10
160317297	chr5:160317297:C:T	7.40206e-11	-1.5762	-4.92792e-10	3.6877e-06	-1.85638	-4.92792e-10	2.08229e-05	-1.84254	-4.92792e-10
160317437	chr5:160317437:G:A	1.22871e-10	-2.2016e-10	-1.0694	8.30678e-06	-2.2016e-10	-1.04431	4.31927e-05	-2.2016e-10	-1.11292
160317510	chr5:160317510:T:TTC	8.37193e-11	-2.2016e-10	-1.45307	5.4699e-06	-2.2016e-10	-1.46212	3.01994e-05	-2.2016e-10	-1.47077
160318490	chr5:160318490:A:G	7.94298e-11	-2.2016e-10	-1.50567	5.32553e-06	-2.2016e-10	-1.48887	2.98209e-05	-2.2016e-10	-1.48338
160318519	chr5:160318519:G:C	8.34285e-11	-2.2016e-10	-1.45655	5.45434e-06	-2.2016e-10	-1.46497	3.01165e-05	-2.2016e-10	-1.47352
160319696	chr5:160319696:T:A	8.57779e-11	-2.2016e-10	-1.42878	5.7019e-06	-2.2016e-10	-1.42058	3.1918e-05	-2.2016e-10	-1.41542
160319933	chr5:160319933:T:A	6.40757e-11	-1.0501	-0.670376	2.96231e-06	-1.48331	-0.592102	1.84992e-05	-1.45182	-0.509044
160319934	chr5:160319934:A:T	5.7623e-11	-1.0868	-0.739822	2.6847e-06	-1.50935	-0.664463	1.67024e-05	-1.4787	-0.584338
160319968	chr5:160319968:A:G	5.11654e-11	-1.40526	-0.540213	2.35523e-06	-1.72185	-0.58289	1.36943e-05	-1.70126	-0.560348
160319985	chr5:160319985:C:T	7.90644e-11	-2.2016e-10	-1.51028	5.24642e-06	-2.2016e-10	-1.50383	2.91961e-05	-2.2016e-10	-1.50455
160320530	chr5:160320530:G:C	9.74017e-11	-2.2016e-10	-1.3017	7.20901e-06	-2.2016e-10	-1.18605	3.90426e-05	-2.2016e-10	-1.21394
160321160	chr5:160321160:A:G	2.19239e-10	-1.69328	1.20291	1.2637e-05	-1.74056	1.11581	7.3679e-05	-1.74144	1.16257
160321523	chr5:160321523:G:T	1.34234e-10	-2.2016e-10	-0.980957	8.66664e-06	-2.2016e-10	-1.0019	5.34391e-05	-2.2016e-10	-0.900047
160321561	chr5:160321561:G:A	9.39919e-11	-2.2016e-10	-1.33733	6.01746e-06	-2.2016e-10	-1.36672	3.3766e-05	-2.2016e-10	-1.35914
160321729	chr5:160321729:C:T	2.20964e-10	-2.2016e-10	-0.482538	1.35817e-05	-2.2016e-10	-0.552655	8.25167e-05	-2.2016e-10	-0.465588
160322057	chr5:160322057:G:A	4.20117e-11	-0.749229	-1.39336	2.45375e-06	-0.89987	-1.36389	1.46789e-05	-0.848114	-1.34406
160322734	chr5:160322734:C:A	9.31251e-11	-2.2016e-10	-1.34659	6.21002e-06	-2.2016e-10	-1.33522	3.48849e-05	-2.2016e-10	-1.32654
160322740	chr5:160322740:T:C	2.33286e-10	-2.2016e-10	-0.428275	1.4339e-05	-2.2016e-10	-0.498395	8.73129e-05	-2.2016e-10	-0.409091
160322767	chr5:160322767:G:A	1.87789e-11	-1.86714	-1.08066	2.24513e-06	-1.31428	-1.03834	1.22824e-05	-1.31761	-1.05281
160322850	chr5:160322850:A:G	3.93187e-11	-1.51875	-0.690085	2.72523e-06	-1.48557	-0.673256	1.61235e-05	-1.49156	-0.606757
160322906	chr5:160322906:C:G	1.59427e-10	-1.42903	0.620072	6.14586e-06	-1.79792	0.452315	3.70509e-05	-1.77714	0.510848
160323001	chr5:160323001:G:A	9.08383e-11	-2.2016e-10	-1.37146	6.09799e-06	-2.2016e-10	-1.35342	3.4528e-05	-2.2016e-10	-1.33682
160323156	chr5:160323156:A:G	9.28626e-11	-2.2016e-10	-1.34942	6.10561e-06	-2.2016e-10	-1.35217	3.42427e-05	-2.2016e-10	-1.34512
160323385	chr5:160323385:G:A	8.89714e-11	-2.2016e-10	-1.39222	5.85306e-06	-2.2016e-10	-1.39442	3.27878e-05	-2.2016e-10	-1.38853
160323403	chr5:160323403:T:A	1.76467e-10	-2.2016e-10	-0.707403	1.1266e-05	-2.2016e-10	-0.739593	7.11526e-05	-2.2016e-10	-0.613763
160323686	chr5:160323686:T:TA	9.0665e-11	-2.2016e-10	-1.37337	6.09513e-06	-2.2016e-10	-1.35389	3.451e-05	-2.2016e-10	-1.33734
160323930	chr5:160323930:A:G	2.23825e-10	-2.2016e-10	-0.469672	1.28655e-05	-2.2016e-10	-0.606833	8.03363e-05	-2.2016e-10	-0.492368
160323945	chr5:160323945:C:T	1.69734e-10	-2.2016e-10	-0.746307	1.08473e-05	-2.2016e-10	-0.777465	6.83009e-05	-2.2016e-10	-0.654666
160323967	chr5:160323967:T:C	1.2695e-10	-2.2016e-10	-1.03675	9.9496e-06	-2.2016e-10	-0.863848	5.33257e-05	-2.2016e-10	-0.902172
160324259	chr5:160324259:T:C	3.53951e-11	-1.66138	-0.652582	2.52052e-06	-1.60169	-0.635224	1.49821e-05	-1.60447	-0.567259
160324321	chr5:160324321:C:T	1.50764e-11	-1.89668	-1.27073	1.15016e-06	-1.70277	-1.31871	6.39087e-06	-1.70013	-1.32359
160324553	chr5:160324553:A:G	1.26755e-10	-2.2016e-10	-1.03828	9.93262e-06	-2.2016e-10	-0.865556	5.32362e-05	-2.2016e-10	-0.903851
160324980	chr5:160324980:G:A	1.38594e-10	-2.2016e-10	-0.94899	8.85601e-06	-2.2016e-10	-0.980285	5.04466e-05	-2.2016e-10	-0.957674
160325334	chr5:160325334:C:T	5.21547e-10	-2.2016e-10	0.37626	3.47237e-05	-2.2016e-10	0.386042	0.00019192	-2.2016e-10	0.378487
160325408	chr5:160325408:A:G	1.82241e-10	-2.2016e-10	-0.67521	1.16379e-05	-2.2016e-10	-0.707118	7.37113e-05	-2.2016e-10	-0.578433
160325499	chr5:160325499:T:G	8.40872e-11	-2.2016e-10	-1.44868	5.60277e-06	-2.2016e-10	-1.43812	3.17727e-05	-2.2016e-10	-1.41998
160326399	chr5:160326399:C:T	2.15511e-11	-1.77471	-1.03541	1.38313e-06	-1.73849	-1.09854	8.10405e-06	-1.76024	-1.02598
160326694	chr5:160326694:T:C	2.25741e-10	-2.2016e-10	-0.46115	1.46782e-05	-2.2016e-10	-0.475017	9.52183e-05	-2.2016e-10	-0.322418
160326775	chr5:160326775:T:C	7.91861e-11	-2.2016e-10	-1.50874	5.20282e-06	-2.2016e-10	-1.51218	2.89682e-05	-2.2016e-10	-1.51239
160326821	chr5:160326821:A:C	9.68021e-11	-2.2016e-10	-1.30787	6.52038e-06	-2.2016e-10	-1.28645	3.70906e-05	-2.2016e-10	-1.26523
160327658	chr5:160327658:A:T	1.812e-10	-2.2016e-10	-0.68094	1.16069e-05	-2.2016e-10	-0.709784	7.35649e-05	-2.2016e-10	-0.580422
160327730	chr5:160327730:C:G	1.02058e-10	-2.2016e-10	-1.255	6.89845e-06	-2.2016e-10	-1.23008	3.92509e-05	-2.2016e-10	-1.20862
160328192	chr5:160328192:C:T	9.71265e-11	-2.2016e-10	-1.30452	6.54908e-06	-2.2016e-10	-1.28206	3.71874e-05	-2.2016e-10	-1.26262
160328829	chr5:160328829:A:G	2.29943e-10	-2.2016e-10	-0.442705	1.49733e-05	-2.2016e-10	-0.455111	9.73516e-05	-2.2016e-10	-0.30026
160328861	chr5:160328861:G:C	2.15001e-11	-1.56107	-1.25142	1.47515e-06	-1.52735	-1.24527	8.46511e-06	-1.52907	-1.21357
160329077	chr5:160329077:T:C	2.62273e-10	-2.2016e-10	-0.311151	1.5932e-05	-2.2016e-10	-0.393051	9.11593e-05	-2.2016e-10	-0.36598
160329349	chr5:160329349:T:A	1.22416e-10	-2.2016e-10	-1.07311	7.54543e-06	-2.2016e-10	-1.14044	4.12825e-05	-2.2016e-10	-1.15815
160329444	chr5:160329444:G:A	3.41843e-11	-1.70743	-0.64134	2.13702e-06	-1.67005	-0.731918	1.29576e-05	-1.699	-0.617907
160329451	chr5:160329451:T:C	2.21588e-10	-2.2016e-10	-0.479721	1.44399e-05	-2.2016e-10	-0.491384	9.3372e-05	-2.2016e-10	-0.341997
160329512	chr5:160329512:G:A	1.55496e-10	-2.2016e-10	-0.833919	9.96462e-06	-2.2016e-10	-0.86234	6.2275e-05	-2.2016e-10	-0.74703
160329589	chr5:160329589:C:T	2.13508e-10	-2.2016e-10	-0.516864	1.39167e-05	-2.2016e-10	-0.528289	8.97412e-05	-2.2016e-10	-0.38166
160329796	chr5:160329796:T:C	1.60027e-10	-2.2016e-10	-0.805198	1.02328e-05	-2.2016e-10	-0.835783	6.40901e-05	-2.2016e-10	-0.7183
160329992	chr5:160329992:C:T	1.26756e-10	-2.2016e-10	-1.03827	8.59937e-06	-2.2016e-10	-1.00969	4.85679e-05	-2.2016e-10	-0.995625
160330029	chr5:160330029:A:C	5.9257e-11	-1.79866	-4.92792e-10	5.35649e-06	-1.48307	-4.92792e-10	2.9969e-05	-1.47843	-4.92792e-10
160330137	chr5:160330137:T:C	1.94133e-10	-2.2016e-10	-0.611996	1.26529e-05	-2.2016e-10	-0.623491	8.10666e-05	-2.2016e-10	-0.483318
160330285	chr5:160330285:A:T	1.83545e-10	-2.2016e-10	-0.668081	1.19699e-05	-2.2016e-10	-0.678984	7.63698e-05	-2.2016e-10	-0.543002
160330489	chr5:160330489:T:C	9.13027e-11	-0.278304	-1.08805	4.22075e-06	-0.686142	-1.03523	2.60038e-05	-0.628514	-0.991834
160330813	chr5:160330813:G:A	3.95367e-11	-1.77954	-0.423771	4.32804e-06	-1.37762	-0.318641	2.70022e-05	-1.37385	-0.208822
160330964	chr5:160330964:T:C	2.43265e-10	0.634656	-1.02104	3.6734e-06	-0.828135	-1.03213	2.25349e-05	-0.771189	-0.992335
160331068	chr5:160331068:C:T	1.40351e-10	-2.2016e-10	-0.936391	8.74652e-06	-2.2016e-10	-0.992724	4.77457e-05	-2.2016e-10	-1.0127
160331081	chr5:160331081:T:C	2.41042e-10	-2.2016e-10	-0.395569	1.52375e-05	-2.2016e-10	-0.437622	9.8894e-05	-2.2016e-10	-0.284541
160331101	chr5:160331101:C:T	1.03839e-10	-2.2016e-10	-1.2377	7.03388e-06	-2.2016e-10	-1.21064	4.00746e-05	-2.2016e-10	-1.18785
160331309	chr5:160331309:T:C	2.05551e-10	-2.2016e-10	-0.554843	1.31976e-05	-2.2016e-10	-0.581342	8.39814e-05	-2.2016e-10	-0.447994
160331317	chr5:160331317:G:A	9.27406e-11	-2.2016e-10	-1.35073	6.25053e-06	-2.2016e-10	-1.32871	3.5367e-05	-2.2016e-10	-1.31281
160331411	chr5:160331411:G:A	2.31834e-10	-2.2016e-10	-0.434515	1.49828e-05	-2.2016e-10	-0.454479	9.69183e-05	-2.2016e-10	-0.304721
160331503	chr5:160331503:C:T	1.58103e-10	-2.2016e-10	-0.817289	1.0043e-05	-2.2016e-10	-0.854505	6.27232e-05	-2.2016e-10	-0.739858
160331524	chr5:160331524:C:T	8.01408e-11	-2.2016e-10	-1.49675	5.30361e-06	-2.2016e-10	-1.49299	2.93796e-05	-2.2016e-10	-1.49829
160331776	chr5:160331776:A:G	5.4546e-11	-0.47496	-1.40653	1.67282e-06	-1.22013	-1.42674	1.00943e-05	-1.1686	-1.39802
160331960	chr5:160331960:G:A	6.07595e-11	-1.77362	-4.92792e-10	3.63438e-06	-1.87094	-4.92792e-10	2.02379e-05	-1.87103	-4.92792e-10
160332077	chr5:160332077:A:C	2.06439e-11	-1.81365	-1.03947	1.70377e-06	-1.60091	-1.02763	9.49053e-06	-1.5948	-1.03349
160332534	chr5:160332534:G:C	2.19792e-11	-1.83106	-0.959379	1.78706e-06	-1.63403	-0.946775	9.95538e-06	-1.62838	-0.952095
160332700	chr5:160332700:T:G	1.16393e-10	-2.2016e-10	-1.12357	7.69865e-06	-2.2016e-10	-1.12034	4.40993e-05	-2.2016e-10	-1.09214
160332750	chr5:160332750:T:C	1.22688e-10	-2.2016e-10	-1.0709	8.11684e-06	-2.2016e-10	-1.06744	4.65784e-05	-2.2016e-10	-1.03745
160333023	chr5:160333023:A:C	5.78001e-11	-1.82355	-4.92792e-10	3.54358e-06	-1.89624	-4.92792e-10	1.97305e-05	-1.89643	-4.92792e-10
160333154	chr5:160333154:G:A	1.38625e-10	-2.2016e-10	-0.948763	8.48838e-06	-2.2016e-10	-1.02268	4.63394e-05	-2.2016e-10	-1.0426
160333233	chr5:160333233:C:T	1.62175e-10	-2.2016e-10	-0.791866	1.02872e-05	-2.2016e-10	-0.830482	6.43558e-05	-2.2016e-10	-0.714162
160333437	chr5:160333437:A:G	1.59365e-10	-2.2016e-10	-0.809341	1.01145e-05	-2.2016e-10	-0.847406	6.31936e-05	-2.2016e-10	-0.732387
160333441	chr5:160333441:A:T	1.6204e-10	-2.2016e-10	-0.792693	1.02817e-05	-2.2016e-10	-0.831019	6.43195e-05	-2.2016e-10	-0.714726
160333870	chr5:160333870:T:C	3.20295e-11	-0.971829	-1.44205	1.21978e-06	-1.50404	-1.45867	7.265e-06	-1.46033	-1.4352
160334052	chr5:160334052:T:G	8.55233e-11	-2.2016e-10	-1.43175	5.65653e-06	-2.2016e-10	-1.42857	3.19093e-05	-2.2016e-10	-1.41569
160334053	chr5:160334053:G:A	3.43636e-11	-0.908925	-1.43462	1.27814e-06	-1.4639	-1.45207	7.63884e-06	-1.41805	-1.42729
160334102	chr5:160334102:A:C	8.5519e-11	-2.2016e-10	-1.4318	5.65624e-06	-2.2016e-10	-1.42862	3.19073e-05	-2.2016e-10	-1.41575
160334421	chr5:160334421:T:C	1.59232e-10	-2.2016e-10	-0.810177	1.01113e-05	-2.2016e-10	-0.847727	6.31363e-05	-2.2016e-10	-0.733294
160334501	chr5:160334501:A:T	7.92059e-11	-2.2016e-10	-1.50849	5.23353e-06	-2.2016e-10	-1.50629	2.90525e-05	-2.2016e-10	-1.50949
160334584	chr5:160334584:AG:A	3.6085e-11	-1.89045	-0.404209	2.17859e-06	-1.89703	-0.485668	1.37744e-05	-1.89723	-0.358541
160334633	chr5:160334633:C:T	1.2719e-11	-1.8344	-1.50304	8.06316e-07	-1.87066	-1.506	4.49272e-06	-1.87256	-1.50357
160334765	chr5:160334765:C:T	8.95246e-11	-2.2016e-10	-1.38603	5.97693e-06	-2.2016e-10	-1.37347	3.40463e-05	-2.2016e-10	-1.35087
160335000	chr5:160335000:T:C	8.5586e-11	-2.2016e-10	-1.43102	5.66386e-06	-2.2016e-10	-1.42728	3.22179e-05	-2.2016e-10	-1.40607
160335350	chr5:160335350:A:G	1.06391e-10	-2.2016e-10	-1.21341	7.21673e-06	-2.2016e-10	-1.18498	4.10487e-05	-2.2016e-10	-1.16383
160335527	chr5:160335527:A:G	8.18526e-11	-2.2016e-10	-1.47562	5.39708e-06	-2.2016e-10	-1.47552	3.03104e-05	-2.2016e-10	-1.4671
160335608	chr5:160335608:T:C	9.36267e-11	-2.2016e-10	-1.34122	6.242e-06	-2.2016e-10	-1.33008	3.56536e-05	-2.2016e-10	-1.30474
160335631	chr5:160335631:C:T	7.88391e-11	-2.2016e-10	-1.51313	5.2077e-06	-2.2016e-10	-1.51124	2.9041e-05	-2.2016e-10	-1.50988
160335645	chr5:160335645:G:A	7.19609e-11	-0.0906053	-1.51381	2.60149e-06	-0.691276	-1.51402	1.56948e-05	-0.612573	-1.51269
160335679	chr5:160335679:C:T	1.70091e-10	-2.2016e-10	-0.744208	1.07871e-05	-2.2016e-10	-0.783032	6.77067e-05	-2.2016e-10	-0.663403
160336014	chr5:160336014:A:G	9.11795e-11	-2.2016e-10	-1.36771	6.07401e-06	-2.2016e-10	-1.35736	3.4629e-05	-2.2016e-10	-1.3339
160336152	chr5:160336152:A:G	4.46985e-11	-0.826053	-1.25455	1.82911e-06	-1.28143	-1.27612	1.10232e-05	-1.22671	-1.25188
160336606	chr5:160336606:G:C	4.09891e-11	-0.912614	-1.25462	1.71419e-06	-1.34625	-1.27619	1.02991e-05	-1.29457	-1.25196
160336616	chr5:160336616:C:A	8.81916e-11	-2.2016e-10	-1.40103	5.86947e-06	-2.2016e-10	-1.39162	3.33725e-05	-2.2016e-10	-1.37086
160336746	chr5:160336746:C:T	8.80219e-11	-2.2016e-10	-1.40295	5.9146e-06	-2.2016e-10	-1.38396	3.27027e-05	-2.2016e-10	-1.39113
160336849	chr5:160336849:C:T	1.00147e-10	-2.2016e-10	-1.2739	6.78539e-06	-2.2016e-10	-1.24661	3.86492e-05	-2.2016e-10	-1.22406
160337151	chr5:160337151:G:A	4.91015e-11	-1.81879	-0.167858	2.88108e-06	-1.85365	-0.249563	1.86783e-05	-1.84126	-0.109965
160337323	chr5:160337323:G:A	8.69508e-11	-1.4152	-4.92792e-10	4.14002e-06	-1.74068	-4.92792e-10	2.39357e-05	-1.70322	-4.92792e-10
160337607	chr5:160337607:T:C	3.6907e-11	-1.84074	-0.431401	2.38822e-06	-1.84227	-0.448563	1.55965e-05	-1.83082	-0.300726
160337694	chr5:160337694:C:T	1.19394e-11	-1.88929	-1.5114	8.67581e-07	-1.79751	-1.50592	4.79634e-06	-1.80349	-1.50725
160337780	chr5:160337780:A:T	8.32651e-11	-2.2016e-10	-1.45851	5.55379e-06	-2.2016e-10	-1.4469	3.13274e-05	-2.2016e-10	-1.43409
160337828	chr5:160337828:C:T	6.75545e-11	-0.154928	-1.51268	2.51801e-06	-0.728079	-1.50983	1.51445e-05	-0.655316	-1.50564
160337929	chr5:160337929:C:T	3.4247e-11	-1.86811	-0.478831	2.21934e-06	-1.8681	-0.496074	1.4389e-05	-1.85998	-0.352142
160338284	chr5:160338284:G:C	3.52744e-11	-1.87218	-0.445202	2.28923e-06	-1.87245	-0.460713	1.48807e-05	-1.86477	-0.313759
160338340	chr5:160338340:G:A	8.62013e-11	-2.2016e-10	-1.42385	5.77496e-06	-2.2016e-10	-1.40785	3.23842e-05	-2.2016e-10	-1.40092
160338422	chr5:160338422:C:T	3.46029e-11	-1.87142	-0.465181	2.24574e-06	-1.87179	-0.480558	1.45683e-05	-1.86399	-0.335748
160338479	chr5:160338479:C:T	3.30133e-11	-1.87517	-0.508453	2.14251e-06	-1.87546	-0.523937	1.38599e-05	-1.86828	-0.381308
160338551	chr5:160338551:C:T	1.38301e-10	-2.2016e-10	-0.951107	8.82501e-06	-2.2016e-10	-0.98379	5.45199e-05	-2.2016e-10	-0.880024
160338582	chr5:160338582:C:T	3.38727e-11	-1.8686	-0.489331	2.19806e-06	-1.86884	-0.504961	1.4252e-05	-1.86068	-0.361018
160338712	chr5:160338712:G:A	8.66749e-11	-2.2016e-10	-1.41837	5.71823e-06	-2.2016e-10	-1.41772	3.22713e-05	-2.2016e-10	-1.40441
160338774	chr5:160338774:G:T	3.29771e-11	-1.87905	-0.505676	2.14158e-06	-1.87892	-0.520916	1.38378e-05	-1.87245	-0.378736
160338853	chr5:160338853:G:A	1.18648e-11	-1.89332	-1.51364	8.46497e-07	-1.81426	-1.51377	4.68901e-06	-1.81941	-1.51395
160338877	chr5:160338877:T:C	3.56753e-11	-1.86023	-0.445849	2.31368e-06	-1.86051	-0.46203	1.50601e-05	-1.85142	-0.315124
160338894	chr5:160338894:G:A	8.29233e-11	-2.2016e-10	-1.46262	5.54231e-06	-2.2016e-10	-1.44897	3.07039e-05	-2.2016e-10	-1.4542
160338911	chr5:160338911:C:T	8.51758e-11	-2.2016e-10	-1.43582	5.51624e-06	-2.2016e-10	-1.45368	3.18753e-05	-2.2016e-10	-1.41676
160338955	chr5:160338955:A:G	4.32079e-11	-1.86375	-0.250762	2.79216e-06	-1.86524	-0.269328	1.87646e-05	-1.85646	-0.0901519
160339003	chr5:160339003:G:A	3.35634e-11	-1.8672	-0.499898	2.17938e-06	-1.86712	-0.515222	1.4122e-05	-1.85897	-0.37189
160339030	chr5:160339030:A:T	8.47342e-11	-2.2016e-10	-1.44102	5.58344e-06	-2.2016e-10	-1.44158	3.14564e-05	-2.2016e-10	-1.42999
160339085	chr5:160339085:G:C	3.48239e-11	-1.86759	-0.462643	2.26065e-06	-1.86785	-0.477877	1.46842e-05	-1.85974	-0.332077
160339510	chr5:160339510:C:T	8.85211e-11	-2.2016e-10	-1.3973	5.82685e-06	-2.2016e-10	-1.3989	3.29327e-05	-2.2016e-10	-1.38412
160339572	chr5:160339572:G:A	8.83277e-11	-2.2016e-10	-1.39948	5.38207e-06	-2.2016e-10	-1.47831	3.0782e-05	-2.2016e-10	-1.45166
160339651	chr5:160339651:G:C	8.5141e-11	-2.2016e-10	-1.43623	5.60922e-06	-2.2016e-10	-1.43697	3.16117e-05	-2.2016e-10	-1.42506
160339865	chr5:160339865:A:T	1.16137e-10	-2.2016e-10	-1.12577	7.91253e-06	-2.2016e-10	-1.09293	4.5141e-05	-2.2016e-10	-1.0688
160339947	chr5:160339947:G:A	3.69279e-11	-1.73542	-0.536154	2.31134e-06	-1.80751	-0.516042	1.35973e-05	-1.80937	-0.459349
160340348	chr5:160340348:A:G	7.96598e-11	-2.2016e-10	-1.50277	5.28115e-06	-2.2016e-10	-1.49724	2.9603e-05	-2.2016e-10	-1.49071
160340353	chr5:160340353:G:A	8.44029e-11	-2.2016e-10	-1.44494	5.63169e-06	-2.2016e-10	-1.43297	3.16679e-05	-2.2016e-10	-1.42328
160340466	chr5:160340466:G:A	5.40091e-11	-1.89139	-4.92792e-10	3.54237e-06	-1.89658	-4.92792e-10	1.97464e-05	-1.89562	-4.92792e-10
160340471	chr5:160340471:T:C	5.72457e-11	-0.329548	-1.50364	2.16807e-06	-0.87878	-1.50876	1.29099e-05	-0.808569	-1.51203
160340814	chr5:160340814:C:T	1.28232e-11	-1.81519	-1.51409	1.00591e-06	-1.64397	-1.51152	5.52647e-06	-1.65704	-1.512
160340951	chr5:160340951:C:T	2.46637e-11	-1.17881	-1.49639	2.53521e-06	-0.75464	-1.47646	1.49589e-05	-0.680218	-1.49306
160341232	chr5:160341232:C:G	1.28983e-10	-2.2016e-10	-1.02086	8.82916e-06	-2.2016e-10	-0.98332	5.0535e-05	-2.2016e-10	-0.955923
160341594	chr5:160341594:C:T	8.07926e-11	-2.2016e-10	-1.48865	5.26362e-06	-2.2016e-10	-1.50056	2.92616e-05	-2.2016e-10	-1.50231
160341624	chr5:160341624:G:A	1.92229e-11	-1.87226	-1.05217	1.25913e-06	-1.85706	-1.0739	7.13323e-06	-1.86693	-1.04689
160341937	chr5:160341937:T:G	1.27556e-10	-2.2016e-10	-1.03199	8.02191e-06	-2.2016e-10	-1.0792	4.53157e-05	-2.2016e-10	-1.06493
160342173	chr5:160342173:G:A	6.47712e-11	-1.70968	-4.92792e-10	3.87108e-06	-1.80785	-4.92792e-10	2.14314e-05	-1.81373	-4.92792e-10
160342248	chr5:160342248:T:C	7.90448e-11	-2.2016e-10	-1.51052	5.21116e-06	-2.2016e-10	-1.51058	2.89712e-05	-2.2016e-10	-1.51229
160342346	chr5:160342346:C:G	7.91702e-11	-2.2016e-10	-1.50894	5.26192e-06	-2.2016e-10	-1.50088	2.93557e-05	-2.2016e-10	-1.4991
160342357	chr5:160342357:C:T	7.93875e-11	-2.2016e-10	-1.5062	5.20352e-06	-2.2016e-10	-1.51204	2.89598e-05	-2.2016e-10	-1.51268
160342590	chr5:160342590:T:C	1.19331e-10	-2.2016e-10	-1.09864	7.45043e-06	-2.2016e-10	-1.15311	4.08411e-05	-2.2016e-10	-1.1689
160342797	chr5:160342797:C:G	5.87868e-11	-1.80662	-4.92792e-10	4.88482e-06	-1.57525	-4.92792e-10	2.71462e-05	-1.57735	-4.92792e-10
160342837	chr5:160342837:T:C	1.14784e-10	-2.2016e-10	-1.13748	7.54296e-06	-2.2016e-10	-1.14077	4.62579e-05	-2.2016e-10	-1.04436
160342878	chr5:160342878:T:C	5.00553e-10	-2.2016e-10	0.335174	3.29401e-05	-2.2016e-10	0.33331	0.000198675	-2.2016e-10	0.413081
160343036	chr5:160343036:T:G	8.16542e-11	-2.2016e-10	-1.47805	5.30568e-06	-2.2016e-10	-1.4926	2.94824e-05	-2.2016e-10	-1.4948
160343043	chr5:160343043:G:A	7.90109e-11	-2.2016e-10	-1.51095	5.22165e-06	-2.2016e-10	-1.50857	2.91132e-05	-2.2016e-10	-1.5074
160343083	chr5:160343083:G:C	8.11982e-11	-2.2016e-10	-1.48365	5.30878e-06	-2.2016e-10	-1.49202	2.94152e-05	-2.2016e-10	-1.49708
160343143	chr5:160343143:T:C	8.11495e-11	-2.2016e-10	-1.48425	5.27998e-06	-2.2016e-10	-1.49746	2.93484e-05	-2.2016e-10	-1.49935
160343342	chr5:160343342:A:G	8.16247e-11	-2.2016e-10	-1.47841	5.3042e-06	-2.2016e-10	-1.49288	2.94746e-05	-2.2016e-10	-1.49506
160343497	chr5:160343497:A:G	5.34911e-11	-0.801389	-1.09963	3.41137e-06	-0.875192	-1.05908	1.96223e-05	-0.857979	-1.04394
160343614	chr5:160343614:A:G	1.64965e-10	-2.2016e-10	-0.774805	1.22246e-05	-2.2016e-10	-0.657934	7.84786e-05	-2.2016e-10	-0.515763
160343893	chr5:160343893:C:T	1.29927e-11	-1.87281	-1.44334	8.45956e-07	-1.89583	-1.43283	4.67527e-06	-1.8962	-1.4401
160344151	chr5:160344151:T:C	8.2558e-11	-2.2016e-10	-1.46704	5.35331e-06	-2.2016e-10	-1.48367	2.97369e-05	-2.2016e-10	-1.4862
160344371	chr5:160344371:AG:A	1.27368e-10	-2.2016e-10	-1.03346	8.01046e-06	-2.2016e-10	-1.08063	4.52503e-05	-2.2016e-10	-1.06638
160344394	chr5:160344394:G:A	5.26539e-10	0.385787	-4.92792e-10	2.08555e-05	-0.123762	-4.92792e-10	0.000118279	-0.105547	-4.92792e-10
160344746	chr5:160344746:C:T	1.32177e-10	-0.0705608	-0.925837	5.3209e-06	-0.616923	-0.872816	3.56538e-05	-0.524969	-0.779765
160344747	chr5:160344747:C:T	1.0113e-10	-2.2016e-10	-1.26413	6.70401e-06	-2.2016e-10	-1.25867	3.56245e-05	-2.2016e-10	-1.30556
160345375	chr5:160345375:C:A	9.02396e-11	-2.2016e-10	-1.37807	5.97795e-06	-2.2016e-10	-1.3733	3.21995e-05	-2.2016e-10	-1.40664
160345428	chr5:160345428:C:G	1.35401e-10	-2.2016e-10	-0.972301	8.60916e-06	-2.2016e-10	-1.00855	4.6913e-05	-2.2016e-10	-1.0303
160345452	chr5:160345452:C:CT	2.55751e-09	-2.2016e-10	1.96625	0.000129494	-2.2016e-10	1.70225	0.0010296	-2.2016e-10	2.05834
160345460	chr5:160345460:A:G	1.63955e-11	-1.7433	-1.34024	1.09854e-06	-1.71591	-1.35149	6.05367e-06	-1.73987	-1.33806
160345636	chr5:160345636:C:G	2.77813e-10	-2.2016e-10	-0.253591	1.95254e-05	-2.2016e-10	-0.189667	0.000105354	-2.2016e-10	-0.221263
160345850	chr5:160345850:G:A	8.83599e-11	-2.2016e-10	-1.39912	5.39241e-06	-2.2016e-10	-1.47639	3.08919e-05	-2.2016e-10	-1.44809
160345929	chr5:160345929:C:T	2.26133e-11	-1.49727	-1.26472	1.09384e-06	-1.79829	-1.2734	6.38924e-06	-1.76985	-1.25413
160346034	chr5:160346034:C:T	1.95794e-11	-1.71015	-1.19591	1.27737e-06	-1.74301	-1.17357	7.83629e-06	-1.7177	-1.10212
160346095	chr5:160346095:G:A	1.77199e-10	-2.2016e-10	-0.703264	1.28835e-05	-2.2016e-10	-0.605432	7.63298e-05	-2.2016e-10	-0.543525
160346583	chr5:160346583:C:T	7.9834e-11	-2.2016e-10	-1.50059	5.26036e-06	-2.2016e-10	-1.50118	2.94574e-05	-2.2016e-10	-1.49564
160346622	chr5:160346622:A:G	7.98355e-11	-2.2016e-10	-1.50057	5.26046e-06	-2.2016e-10	-1.50116	2.9458e-05	-2.2016e-10	-1.49563
160346831	chr5:160346831:C:A	9.52362e-11	-2.2016e-10	-1.32418	6.27997e-06	-2.2016e-10	-1.32402	3.57143e-05	-2.2016e-10	-1.30304
160346897	chr5:160346897:A:G	3.46365e-10	-0.879722	0.846676	1.8946e-05	-1.03677	0.816985	0.000138767	-1.02901	1.08322
160346973	chr5:160346973:T:C	7.94886e-11	-2.2016e-10	-1.50492	5.23832e-06	-2.2016e-10	-1.50538	2.93079e-05	-2.2016e-10	-1.50073
160347210	chr5:160347210:A:G	3.72023e-10	-0.783206	0.821622	2.00367e-05	-0.95759	0.793777	0.000143857	-0.947833	1.03807
160347612	chr5:160347612:T:C	8.01424e-11	-2.2016e-10	-1.49673	5.28073e-06	-2.2016e-10	-1.49732	2.95929e-05	-2.2016e-10	-1.49106
160347761	chr5:160347761:T:G	1.31905e-10	-2.2016e-10	-0.998454	8.69065e-06	-2.2016e-10	-0.999132	4.76459e-05	-2.2016e-10	-1.01479
160347964	chr5:160347964:T:C	8.01352e-11	-2.2016e-10	-1.49682	5.28033e-06	-2.2016e-10	-1.49739	2.95903e-05	-2.2016e-10	-1.49114
160348223	chr5:160348223:C:T	1.01167e-10	-2.2016e-10	-1.26376	6.68888e-06	-2.2016e-10	-1.26093	3.76945e-05	-2.2016e-10	-1.24908
160348254	chr5:160348254:C:T	4.62062e-10	-2.2016e-10	0.25516	3.0313e-05	-2.2016e-10	0.250195	0.000182545	-2.2016e-10	0.328407
160348437	chr5:160348437:C:T	1.14316e-10	-2.2016e-10	-1.14158	7.61953e-06	-2.2016e-10	-1.13067	4.26503e-05	-2.2016e-10	-1.12555
160348734	chr5:160348734:G:A	2.43785e-10	-1.1357	0.751449	1.35844e-05	-1.27075	0.71829	9.9115e-05	-1.26134	0.979027
160348771	chr5:160348771:C:T	2.16913e-09	-2.2016e-10	1.80154	0.000111551	-2.2016e-10	1.5531	0.00087744	-2.2016e-10	1.89842
160349040	chr5:160349040:A:G	2.81924e-11	-1.46502	-1.07647	1.80905e-06	-1.43943	-1.12915	1.00694e-05	-1.46769	-1.1014
160349895	chr5:160349895:C:G	6.9897e-10	-2.2016e-10	0.669069	4.2818e-05	-2.2016e-10	0.595578	0.000247714	-2.2016e-10	0.633684
160350386	chr5:160350386:G:C	1.88696e-11	-1.44614	-1.49685	1.26292e-06	-1.42586	-1.5021	6.77223e-06	-1.46218	-1.50358
160350538	chr5:160350538:C:T	1.43052e-11	-1.88336	-1.33656	9.27711e-07	-1.89697	-1.33944	5.42684e-06	-1.89716	-1.29007
160350637	chr5:160350637:G:T	1.40365e-11	-1.88475	-1.35414	9.13275e-07	-1.89674	-1.35536	5.32705e-06	-1.89727	-1.30852
160351001	chr5:160351001:C:T	1.43606e-11	-1.81045	-1.4056	8.70108e-07	-1.877	-1.42352	4.91041e-06	-1.8777	-1.40954
160351201	chr5:160351201:T:C	2.2211e-10	-2.2016e-10	-0.477368	1.66157e-05	-2.2016e-10	-0.35103	0.000109153	-2.2016e-10	-0.18584
160351261	chr5:160351261:C:T	2.57252e-11	-1.87715	-0.755919	1.56482e-06	-1.87661	-0.837003	9.34351e-06	-1.87263	-0.771281
160351752	chr5:160351752:C:T	2.86453e-11	-1.01154	-1.51401	2.01594e-06	-0.946213	-1.51408	1.07214e-05	-0.992389	-1.51396
160352467	chr5:160352467:A:G	8.30266e-11	-2.2016e-10	-1.46138	5.40599e-06	-2.2016e-10	-1.47387	3.01501e-05	-2.2016e-10	-1.4724
160353237	chr5:160353237:T:C	8.4546e-11	-2.2016e-10	-1.44324	5.44081e-06	-2.2016e-10	-1.46745	3.07914e-05	-2.2016e-10	-1.45135
160353293	chr5:160353293:G:C	8.42107e-11	-2.2016e-10	-1.44722	5.62908e-06	-2.2016e-10	-1.43343	3.18806e-05	-2.2016e-10	-1.41659
160353538	chr5:160353538:T:C	1.74764e-11	-1.77488	-1.24481	1.32495e-06	-1.62925	-1.25076	7.59828e-06	-1.65883	-1.19184
160353546	chr5:160353546:C:T	9.18069e-11	-2.2016e-10	-1.36085	5.82921e-06	-2.2016e-10	-1.3985	3.32445e-05	-2.2016e-10	-1.3747
160353581	chr5:160353581:A:G	7.89785e-11	-2.2016e-10	-1.51136	5.22343e-06	-2.2016e-10	-1.50823	2.90355e-05	-2.2016e-10	-1.51007
160353992	chr5:160353992:A:G	8.89623e-11	-2.2016e-10	-1.39233	5.8214e-06	-2.2016e-10	-1.39984	3.27407e-05	-2.2016e-10	-1.38997
160354240	chr5:160354240:G:A	9.86022e-11	-2.2016e-10	-1.28944	6.8993e-06	-2.2016e-10	-1.22996	3.82677e-05	-2.2016e-10	-1.23398
160354717	chr5:160354717:C:T	1.20666e-11	-1.88352	-1.50658	7.97548e-07	-1.88281	-1.50479	4.42922e-06	-1.8807	-1.50967
160355112	chr5:160355112:G:A	1.39191e-10	-2.2016e-10	-0.94469	9.48412e-06	-2.2016e-10	-0.911762	5.43209e-05	-2.2016e-10	-0.883681
160355135	chr5:160355135:C:T	1.23786e-10	-2.2016e-10	-1.06198	8.83735e-06	-2.2016e-10	-0.982394	4.80188e-05	-2.2016e-10	-1.007
160355168	chr5:160355168:T:C	3.30297e-11	-0.910362	-1.47277	2.45099e-06	-0.784484	-1.48041	1.28952e-05	-0.839358	-1.48237
160355443	chr5:160355443:T:C	3.47157e-11	-1.66873	-0.664615	3.04679e-06	-1.40654	-0.640752	1.82316e-05	-1.41707	-0.558362
160355634	chr5:160355634:C:A	3.36329e-11	-0.864697	-1.50034	2.50284e-06	-0.739396	-1.50456	1.31787e-05	-0.794469	-1.50552
160355672	chr5:160355672:A:G	1.09836e-09	-2.2016e-10	1.12103	7.24747e-05	-2.2016e-10	1.12186	0.000392915	-2.2016e-10	1.095
160355701	chr5:160355701:G:A	1.02096e-10	-2.2016e-10	-1.25462	7.16293e-06	-2.2016e-10	-1.19246	3.91676e-05	-2.2016e-10	-1.21074
160355964	chr5:160355964:T:C	3.16011e-10	-1.00094	0.876182	1.87377e-05	-1.11925	0.888403	0.000129179	-1.10648	1.08909
160355976	chr5:160355976:G:A	3.23126e-11	-0.90682	-1.49826	2.39128e-06	-0.786722	-1.50283	1.25976e-05	-0.841211	-1.50387
160356094	chr5:160356094:C:T	6.33606e-11	-1.7317	-4.92792e-10	5.58003e-06	-1.44219	-4.92792e-10	3.10666e-05	-1.44246	-4.92792e-10
160356594	chr5:160356594:A:G	5.90472e-11	-1.8022	-4.92792e-10	4.1914e-06	-1.72835	-4.92792e-10	2.30926e-05	-1.73908	-4.92792e-10
160356720	chr5:160356720:G:T	3.10153e-11	-0.933453	-1.5126	2.30498e-06	-0.816476	-1.50983	1.22047e-05	-0.867947	-1.50882
160356833	chr5:160356833:G:A	1.41413e-11	-1.71745	-1.51399	1.08769e-06	-1.56469	-1.51263	5.8576e-06	-1.59756	-1.51329
160356973	chr5:160356973:C:CCAGCAGT	2.28242e-10	-2.2016e-10	-0.450131	1.49198e-05	-2.2016e-10	-0.458694	8.8367e-05	-2.2016e-10	-0.397091
160357352	chr5:160357352:T:C	1.24285e-11	-1.89087	-1.46968	8.67775e-07	-1.86108	-1.44212	4.83989e-06	-1.85894	-1.44276
160357678	chr5:160357678:A:G	8.28908e-11	-2.2016e-10	-1.46301	5.38694e-06	-2.2016e-10	-1.4774	3.06211e-05	-2.2016e-10	-1.4569
160357687	chr5:160357687:T:G	5.40619e-11	-1.89041	-4.92792e-10	3.95463e-06	-1.78649	-4.92792e-10	2.17809e-05	-1.79756	-4.92792e-10
160357809	chr5:160357809:G:A	8.37983e-11	-2.2016e-10	-1.45213	5.44924e-06	-2.2016e-10	-1.4659	3.04388e-05	-2.2016e-10	-1.46287
160358009	chr5:160358009:T:C	3.20605e-11	-1.28113	-1.13179	1.70229e-06	-1.45964	-1.16977	9.73248e-06	-1.46066	-1.14246
160358384	chr5:160358384:A:G	1.40118e-10	-2.2016e-10	-0.938057	9.8304e-06	-2.2016e-10	-0.875901	5.1231e-05	-2.2016e-10	-0.942244
160358410	chr5:160358410:G:A	1.87879e-11	-1.54976	-1.39756	9.40827e-07	-1.81791	-1.40446	5.46302e-06	-1.7924	-1.38818
160358846	chr5:160358846:T:C	1.1713e-10	-0.744877	-0.372374	7.33835e-06	-0.792603	-0.375664	4.34887e-05	-0.811371	-0.294717
160359626	chr5:160359626:G:A	1.07066e-10	-2.2016e-10	-1.2071	6.95531e-06	-2.2016e-10	-1.22188	4.15768e-05	-2.2016e-10	-1.15105
160359821	chr5:160359821:G:T	1.11691e-10	-2.2016e-10	-1.1648	6.95704e-06	-2.2016e-10	-1.22163	4.14224e-05	-2.2016e-10	-1.15477
160360099	chr5:160360099:T:C	7.05619e-11	-0.70586	-0.918188	4.44858e-06	-0.714455	-0.95434	2.68323e-05	-0.718166	-0.870818
160360835	chr5:160360835:G:A	1.29719e-11	-1.8552	-1.46256	9.0988e-07	-1.80202	-1.45381	5.13833e-06	-1.80451	-1.43735
160360845	chr5:160360845:A:G	9.99144e-11	-2.2016e-10	-1.27622	6.81417e-06	-2.2016e-10	-1.24238	3.78746e-05	-2.2016e-10	-1.24431
160360856	chr5:160360856:G:A	2.36753e-10	-2.2016e-10	-0.413522	1.70721e-05	-2.2016e-10	-0.323934	9.55677e-05	-2.2016e-10	-0.318754
160360857	chr5:160360857:C:T	1.30865e-10	-2.2016e-10	-1.00637	8.90626e-06	-2.2016e-10	-0.974626	4.9721e-05	-2.2016e-10	-0.972162
160360926	chr5:160360926:C:G	8.62034e-10	-2.2016e-10	0.878756	4.52462e-05	-2.2016e-10	0.650737	0.000328734	-2.2016e-10	0.916661
160360984	chr5:160360984:C:T	9.1746e-11	-2.2016e-10	-1.36151	6.22375e-06	-2.2016e-10	-1.33301	3.44514e-05	-2.2016e-10	-1.33904
160361006	chr5:160361006:G:T	1.32047e-10	-2.2016e-10	-0.997382	8.94279e-06	-2.2016e-10	-0.970533	5.14528e-05	-2.2016e-10	-0.937925
160361029	chr5:160361029:C:T	9.00511e-11	-2.2016e-10	-1.38016	6.09917e-06	-2.2016e-10	-1.35323	3.37649e-05	-2.2016e-10	-1.35917
160361086	chr5:160361086:T:C	2.06542e-09	-2.2016e-10	1.75255	0.000105951	-2.2016e-10	1.50159	0.000831326	-2.2016e-10	1.84443
160361426	chr5:160361426:T:G	4.62176e-10	-2.2016e-10	0.255407	3.04838e-05	-2.2016e-10	0.255813	0.000183025	-2.2016e-10	0.331034
160362085	chr5:160362085:C:T	4.78322e-11	-0.526711	-1.48613	3.19739e-06	-0.512653	-1.48639	1.67991e-05	-0.579703	-1.47756
160362275	chr5:160362275:C:A	3.07253e-10	-2.2016e-10	-0.152867	1.89363e-05	-2.2016e-10	-0.220297	0.000107426	-2.2016e-10	-0.201788
160362599	chr5:160362599:G:C	3.07253e-10	-2.2016e-10	-0.152867	1.89363e-05	-2.2016e-10	-0.220297	0.000107426	-2.2016e-10	-0.201788
160362601	chr5:160362601:C:T	1.85748e-11	-1.51455	-1.44418	1.15054e-06	-1.56946	-1.45168	6.22837e-06	-1.58687	-1.4626
160362690	chr5:160362690:G:A	6.56552e-10	-2.2016e-10	0.606464	3.49739e-05	-2.2016e-10	0.393222	0.000248806	-2.2016e-10	0.638086
160362837	chr5:160362837:T:A	5.428e-10	-2.2016e-10	0.416201	3.5633e-05	-2.2016e-10	0.411891	0.000216313	-2.2016e-10	0.498135
160362934	chr5:160362934:G:A	1.26824e-09	-2.2016e-10	1.26485	8.26276e-05	-2.2016e-10	1.25296	0.000446091	-2.2016e-10	1.22193
160363087	chr5:160363087:C:T	6.80486e-11	-0.194642	-1.46567	3.92913e-06	-0.332511	-1.46045	2.08991e-05	-0.392728	-1.44615
160363115	chr5:160363115:A:G	1.30408e-11	-1.88473	-1.42773	8.97562e-07	-1.8521	-1.41735	4.93018e-06	-1.85211	-1.4311
160363189	chr5:160363189:A:G	9.51304e-10	0.977295	-4.92792e-10	2.71131e-05	0.138636	-4.92792e-10	0.000173414	0.277093	-4.92792e-10
160363297	chr5:160363297:C:T	8.46236e-11	-2.2016e-10	-1.44233	5.78998e-06	-2.2016e-10	-1.40525	3.36261e-05	-2.2016e-10	-1.36329
160363419	chr5:160363419:A:G	3.46267e-09	-2.2016e-10	2.26926	0.000173735	-2.2016e-10	1.99615	0.00139655	-2.2016e-10	2.36317
160363734	chr5:160363734:A:G	1.01752e-10	0.134254	-1.39225	6.77734e-06	0.173756	-1.42155	3.52072e-05	0.105754	-1.42309
160364132	chr5:160364132:A:C	8.71274e-11	0.0730432	-1.48621	4.91942e-06	-0.0827486	-1.48544	2.54406e-05	-0.148178	-1.49407
160364224	chr5:160364224:A:C	8.80886e-11	0.0943158	-1.49651	4.97192e-06	-0.0616341	-1.49594	2.57515e-05	-0.127443	-1.50265
160364327	chr5:160364327:T:C	2.19061e-11	-1.8863	-0.907473	1.33562e-06	-1.85064	-1.02134	7.99928e-06	-1.85105	-0.948187
160364367	chr5:160364367:C:T	6.57485e-11	-0.245135	-1.44957	4.52486e-06	-0.202284	-1.44951	2.3654e-05	-0.278757	-1.4363
160364735	chr5:160364735:CT:C	6.31357e-10	-2.2016e-10	0.567332	4.1502e-05	-2.2016e-10	0.56436	0.000252898	-2.2016e-10	0.654398
160364811	chr5:160364811:GGCGTGTCTGT:G	8.11796e-11	-2.2016e-10	-1.48387	5.34796e-06	-2.2016e-10	-1.48467	2.98614e-05	-2.2016e-10	-1.48202
160365399	chr5:160365399:C:T	5.31579e-10	-2.2016e-10	0.395313	3.51502e-05	-2.2016e-10	0.39825	0.000211794	-2.2016e-10	0.477024
160365403	chr5:160365403:C:T	1.46725e-10	-2.2016e-10	-0.891978	9.23329e-06	-2.2016e-10	-0.938565	5.63772e-05	-2.2016e-10	-0.846524
160365662	chr5:160365662:G:C	8.39083e-11	-2.2016e-10	-1.45081	5.5271e-06	-2.2016e-10	-1.45172	3.08749e-05	-2.2016e-10	-1.44864
160366348	chr5:160366348:A:T	1.3736e-10	-2.2016e-10	-0.957932	9.29148e-06	-2.2016e-10	-0.932282	5.20579e-05	-2.2016e-10	-0.926232
160366448	chr5:160366448:C:T	1.11424e-10	-2.2016e-10	-1.1672	7.67676e-06	-2.2016e-10	-1.12318	4.37765e-05	-2.2016e-10	-1.09949
160366480	chr5:160366480:A:G	1.10836e-10	0.113017	-1.28551	7.27052e-06	0.152575	-1.33013	3.77333e-05	0.0845807	-1.33263
160366549	chr5:160366549:C:T	1.23525e-11	-1.89058	-1.4761	8.42047e-07	-1.86535	-1.46795	4.75496e-06	-1.8659	-1.4535
160366881	chr5:160366881:G:A	1.51625e-10	-2.2016e-10	-0.859127	1.10276e-05	-2.2016e-10	-0.760982	6.49617e-05	-2.2016e-10	-0.704791
160366885	chr5:160366885:G:A	9.44395e-11	-0.235351	-1.09723	6.52157e-06	-0.18947	-1.0968	3.51332e-05	-0.265783	-1.05366
160367246	chr5:160367246:T:C	6.84081e-11	-1.85245	0.197405	4.05046e-06	-1.79905	0.0364968	2.56067e-05	-1.79932	0.16359
160367504	chr5:160367504:G:A	6.31564e-11	-0.326383	-1.40854	5.12181e-06	-0.128308	-1.39956	2.69689e-05	-0.208176	-1.37573
160367738	chr5:160367738:G:C	1.41428e-10	-2.2016e-10	-0.928747	9.6099e-06	-2.2016e-10	-0.898586	5.38364e-05	-2.2016e-10	-0.89264
160367803	chr5:160367803:T:C	7.94119e-11	-2.2016e-10	-1.50589	5.23233e-06	-2.2016e-10	-1.50652	2.91793e-05	-2.2016e-10	-1.50513
160367875	chr5:160367875:C:T	9.57567e-11	-2.2016e-10	-1.31873	6.292e-06	-2.2016e-10	-1.3221	3.73017e-05	-2.2016e-10	-1.25955
160367997	chr5:160367997:A:G	9.03429e-11	-2.2016e-10	-1.37693	6.06249e-06	-2.2016e-10	-1.35926	3.36469e-05	-2.2016e-10	-1.36267
160368019	chr5:160368019:G:C	1.64128e-10	-2.2016e-10	-0.77989	1.12971e-05	-2.2016e-10	-0.73683	6.2433e-05	-2.2016e-10	-0.744495
160368047	chr5:160368047:G:T	4.00187e-11	-1.86346	-0.32773	2.44732e-06	-1.81667	-0.44972	1.51909e-05	-1.81841	-0.339478
160368490	chr5:160368490:C:T	2.09054e-10	-2.2016e-10	-0.537945	1.4929e-05	-2.2016e-10	-0.458077	8.37456e-05	-2.2016e-10	-0.450805
160368868	chr5:160368868:G:A	8.4651e-11	-2.2016e-10	-1.442	5.55929e-06	-2.2016e-10	-1.44591	3.22145e-05	-2.2016e-10	-1.40617
160368874	chr5:160368874:G:A	5.85383e-11	-0.366511	-1.44435	4.10701e-06	-0.294538	-1.45415	2.10729e-05	-0.370069	-1.46053
160369018	chr5:160369018:C:T	7.65023e-10	-2.2016e-10	0.759368	4.87696e-05	-2.2016e-10	0.725726	0.000265932	-2.2016e-10	0.70465
160369125	chr5:160369125:T:C	8.04355e-11	-2.2016e-10	-1.49308	5.40976e-06	-2.2016e-10	-1.47318	3.05093e-05	-2.2016e-10	-1.46056
160369175	chr5:160369175:G:A	6.76465e-11	-0.264067	-1.40218	2.29118e-06	-0.947052	-1.38526	1.28375e-05	-0.939064	-1.38715
160369991	chr5:160369991:T:C	8.07239e-11	-2.2016e-10	-1.4895	5.29104e-06	-2.2016e-10	-1.49537	2.94984e-05	-2.2016e-10	-1.49425
160370283	chr5:160370283:G:A	2.08707e-10	-2.2016e-10	-0.539605	1.56924e-05	-2.2016e-10	-0.408203	0.000103979	-2.2016e-10	-0.234396
160371644	chr5:160371644:A:T	7.96779e-11	-2.2016e-10	-1.50255	5.23271e-06	-2.2016e-10	-1.50645	2.91586e-05	-2.2016e-10	-1.50584
160371734	chr5:160371734:G:A	4.84704e-11	-0.622584	-1.377	3.39086e-06	-0.581928	-1.35837	1.75138e-05	-0.648512	-1.36709
160372020	chr5:160372020:A:G	5.25699e-10	-2.2016e-10	0.384191	3.37573e-05	-2.2016e-10	0.357816	0.000203414	-2.2016e-10	0.436652
160372518	chr5:160372518:A:G	5.37639e-11	-1.89594	-4.92792e-10	3.93868e-06	-1.79054	-4.92792e-10	2.19338e-05	-1.79056	-4.92792e-10
160372555	chr5:160372555:C:G	2.86928e-10	-2.2016e-10	-0.221306	2.05887e-05	-2.2016e-10	-0.136637	0.000116703	-2.2016e-10	-0.118954
160372972	chr5:160372972:C:T	1.26508e-10	-2.2016e-10	-1.04024	8.5683e-06	-2.2016e-10	-1.01331	4.73397e-05	-2.2016e-10	-1.02124
160372975	chr5:160372975:T:C	9.12742e-11	-2.2016e-10	-1.36667	6.13943e-06	-2.2016e-10	-1.34665	3.41064e-05	-2.2016e-10	-1.3491
160373837	chr5:160373837:TC:T	1.57815e-10	-2.2016e-10	-0.819113	1.08408e-05	-2.2016e-10	-0.778059	5.99549e-05	-2.2016e-10	-0.784997
160374284	chr5:160374284:C:T	1.13595e-10	-2.2016e-10	-1.1479	7.67031e-06	-2.2016e-10	-1.12402	4.24144e-05	-2.2016e-10	-1.1311
160374308	chr5:160374308:A:G	3.38584e-10	-2.2016e-10	-0.0557654	2.44227e-05	-2.2016e-10	0.0341338	0.000138667	-2.2016e-10	0.0534829
160374661	chr5:160374661:A:G	7.99512e-11	-2.2016e-10	-1.49912	5.31002e-06	-2.2016e-10	-1.49178	2.95317e-05	-2.2016e-10	-1.49312
160374833	chr5:160374833:G:T	1.18874e-11	-1.8946	-1.51046	7.8507e-07	-1.89291	-1.51045	4.37699e-06	-1.88948	-1.51274
160374908	chr5:160374908:G:C	1.51638e-10	0.359047	-1.21809	4.3989e-06	-0.473256	-1.20677	2.72208e-05	-0.373726	-1.20088
160375046	chr5:160375046:CAAG:C	5.61291e-11	-1.85289	-4.92792e-10	4.30683e-06	-1.70118	-4.92792e-10	2.39784e-05	-1.70144	-4.92792e-10
160375608	chr5:160375608:A:G	8.16879e-11	-2.2016e-10	-1.47763	5.33184e-06	-2.2016e-10	-1.48768	2.9814e-05	-2.2016e-10	-1.48361
160375971	chr5:160375971:T:G	8.06971e-11	-2.2016e-10	-1.48984	5.36954e-06	-2.2016e-10	-1.48064	2.98539e-05	-2.2016e-10	-1.48227
160376028	chr5:160376028:C:G	2.53027e-11	-1.71379	-0.935835	1.62692e-06	-1.75424	-0.920449	9.19351e-06	-1.78016	-0.87993
160376243	chr5:160376243:T:C	1.09414e-10	-1.1854	-4.92792e-10	7.10575e-06	-1.20048	-4.92792e-10	3.94357e-05	-1.20392	-4.92792e-10
160376382	chr5:160376382:T:C	7.93891e-11	-2.2016e-10	-1.50618	5.32914e-06	-2.2016e-10	-1.48819	2.91159e-05	-2.2016e-10	-1.50731
160376419	chr5:160376419:GTATATAGTT:G	1.57021e-11	-1.87647	-1.25027	1.00149e-06	-1.89516	-1.26473	5.68145e-06	-1.89636	-1.24503
160376530	chr5:160376530:G:A	1.7437e-10	-2.2016e-10	-0.719357	1.1953e-05	-2.2016e-10	-0.680399	6.609e-05	-2.2016e-10	-0.687571
160376541	chr5:160376541:T:C	1.69295e-10	-2.2016e-10	-0.748897	1.15964e-05	-2.2016e-10	-0.710687	6.41287e-05	-2.2016e-10	-0.717697
160376958	chr5:160376958:C:T	1.04297e-10	-2.2016e-10	-1.2333	7.49811e-06	-2.2016e-10	-1.14673	4.0493e-05	-2.2016e-10	-1.17746
160377032	chr5:160377032:A:G	2.0249e-10	-2.2016e-10	-0.569848	1.38954e-05	-2.2016e-10	-0.52982	7.66441e-05	-2.2016e-10	-0.539416
160377286	chr5:160377286:A:T	7.90232e-11	-2.2016e-10	-1.5108	5.21461e-06	-2.2016e-10	-1.50992	2.90531e-05	-2.2016e-10	-1.50946
160377936	chr5:160377936:A:G	8.30762e-11	-2.2016e-10	-1.46078	5.53276e-06	-2.2016e-10	-1.45069	3.06888e-05	-2.2016e-10	-1.45469
160378174	chr5:160378174:T:C	5.40001e-11	-1.89155	-4.92792e-10	3.68554e-06	-1.85696	-4.92792e-10	2.03754e-05	-1.86426	-4.92792e-10
160378533	chr5:160378533:T:C	1.01222e-10	-2.2016e-10	-1.26322	6.82169e-06	-2.2016e-10	-1.24127	3.78281e-05	-2.2016e-10	-1.24554
160379196	chr5:160379196:G:A	3.25936e-11	-0.913913	-1.48251	2.24885e-06	-0.891439	-1.45952	1.23066e-05	-0.908409	-1.46004
160379399	chr5:160379399:C:T	1.1815e-11	-1.89733	-1.51385	7.79019e-07	-1.89723	-1.51387	4.34799e-06	-1.8963	-1.51258
160379404	chr5:160379404:G:A	3.41342e-10	-2.2016e-10	-0.0476531	2.1812e-05	-2.2016e-10	-0.0789186	0.000129896	-2.2016e-10	-0.0118518
160379973	chr5:160379973:C:T	7.89913e-11	-2.2016e-10	-1.5112	5.20414e-06	-2.2016e-10	-1.51193	2.89191e-05	-2.2016e-10	-1.51409
160380166	chr5:160380166:T:C	5.62801e-11	-1.8502	-4.92792e-10	4.3305e-06	-1.6957	-4.92792e-10	2.41055e-05	-1.69615	-4.92792e-10
160380461	chr5:160380461:A:G	8.47067e-11	-2.2016e-10	-1.44134	5.59734e-06	-2.2016e-10	-1.43909	3.13199e-05	-2.2016e-10	-1.43433
160381420	chr5:160381420:A:G	2.94204e-10	-2.2016e-10	-0.196265	2.1133e-05	-2.2016e-10	-0.110545	0.000120147	-2.2016e-10	-0.0898703
160381500	chr5:160381500:C:T	5.62189e-11	-1.85129	-4.92792e-10	4.31838e-06	-1.6985	-4.92792e-10	2.40393e-05	-1.6989	-4.92792e-10
160381636	chr5:160381636:C:T	1.07331e-10	-2.2016e-10	-1.20463	7.74295e-06	-2.2016e-10	-1.1146	4.17676e-05	-2.2016e-10	-1.14647
160381717	chr5:160381717:T:C	5.07024e-11	-0.464157	-1.49041	3.5467e-06	-0.406251	-1.48911	1.8289e-05	-0.475612	-1.49668
160381741	chr5:160381741:G:T	2.72351e-10	-2.2016e-10	-0.273447	1.53623e-05	-2.2016e-10	-0.429463	0.000103256	-2.2016e-10	-0.241374
160382794	chr5:160382794:C:T	1.5383e-11	-1.63419	-1.51309	1.11156e-06	-1.54211	-1.5135	6.2432e-06	-1.53343	-1.51367
160382877	chr5:160382877:A:G	1.38524e-11	-1.84295	-1.40913	1.01378e-06	-1.7639	-1.3838	5.46824e-06	-1.79372	-1.38591
160383069	chr5:160383069:A:G	1.41344e-11	-1.73462	-1.49731	9.9559e-07	-1.66886	-1.49694	5.38882e-06	-1.68883	-1.50543
160383537	chr5:160383537:G:A	2.87818e-10	-2.2016e-10	-0.21821	1.82601e-05	-2.2016e-10	-0.256664	0.000108101	-2.2016e-10	-0.195524
160383637	chr5:160383637:T:C	1.18414e-11	-1.89593	-1.51301	7.88739e-07	-1.89679	-1.50191	4.39458e-06	-1.89649	-1.50173
160383814	chr5:160383814:G:A	3.44367e-09	-2.2016e-10	2.26375	0.000174084	-2.2016e-10	1.99816	0.00141147	-2.2016e-10	2.3738
160383919	chr5:160383919:T:A	1.46321e-11	-1.82047	-1.37685	9.41369e-07	-1.80462	-1.41718	5.28512e-06	-1.79898	-1.41472
160383968	chr5:160383968:G:A	1.09203e-10	-2.2016e-10	-1.18733	7.74232e-06	-2.2016e-10	-1.11468	4.81981e-05	-2.2016e-10	-1.00327
160384127	chr5:160384127:A:G	1.6087e-10	-2.2016e-10	-0.799944	1.1224e-05	-2.2016e-10	-0.743324	6.9578e-05	-2.2016e-10	-0.636141
160384235	chr5:160384235:C:T	1.41515e-11	-1.82107	-1.40966	9.1585e-07	-1.80482	-1.44446	5.13458e-06	-1.80016	-1.44243
160384367	chr5:160384367:T:A	1.39024e-11	-1.74264	-1.50583	1.02732e-06	-1.62217	-1.51226	5.59248e-06	-1.64525	-1.51191
160384624	chr5:160384624:C:T	1.13434e-10	-2.2016e-10	-1.14931	6.7924e-06	-2.2016e-10	-1.24558	3.93323e-05	-2.2016e-10	-1.20654
160384823	chr5:160384823:G:C	1.40868e-11	-1.83946	-1.39584	9.91828e-07	-1.77145	-1.39814	5.67312e-06	-1.76096	-1.38188
160385668	chr5:160385668:T:C	7.97836e-11	-2.2016e-10	-1.50122	5.23144e-06	-2.2016e-10	-1.50669	2.92e-05	-2.2016e-10	-1.50442
160385723	chr5:160385723:T:A	1.36207e-11	-1.7755	-1.49345	9.8078e-07	-1.71291	-1.46787	5.53545e-06	-1.69982	-1.4676
160386011	chr5:160386011:A:T	8.21512e-11	-2.2016e-10	-1.47198	5.42543e-06	-2.2016e-10	-1.47028	3.06238e-05	-2.2016e-10	-1.45681
160386236	chr5:160386236:T:C	5.36747e-09	-2.2016e-10	2.70757	0.000425257	-2.2016e-10	2.89131	0.00276091	-2.2016e-10	3.04473
160386706	chr5:160386706:T:C	8.95623e-11	-2.2016e-10	-1.3856	5.62628e-06	-2.2016e-10	-1.43393	3.19983e-05	-2.2016e-10	-1.4129
160386788	chr5:160386788:G:T	1.76959e-10	-2.2016e-10	-0.704623	1.14467e-05	-2.2016e-10	-0.723683	6.49244e-05	-2.2016e-10	-0.705366
160386918	chr5:160386918:A:C	8.32113e-11	-2.2016e-10	-1.45916	5.41613e-06	-2.2016e-10	-1.472	3.0305e-05	-2.2016e-10	-1.46728
160387017	chr5:160387017:ATTCTTTTTAT:A	1.256e-10	-2.2016e-10	-1.04744	8.02768e-06	-2.2016e-10	-1.07848	4.79728e-05	-2.2016e-10	-1.00795
160387232	chr5:160387232:C:T	1.70648e-11	-1.84758	-1.19594	1.1998e-06	-1.78404	-1.19518	6.9144e-06	-1.77422	-1.17076
160387246	chr5:160387246:G:A	3.32932e-09	-2.2016e-10	2.22998	0.000168058	-2.2016e-10	1.96293	0.00135852	-2.2016e-10	2.33556
160387269	chr5:160387269:A:G	1.40352e-11	-1.85108	-1.38789	9.82268e-07	-1.78918	-1.39009	5.61487e-06	-1.77957	-1.3736
160387288	chr5:160387288:G:A	1.33215e-11	-1.79791	-1.49325	9.54417e-07	-1.74021	-1.46783	5.38399e-06	-1.7277	-1.46746
160387331	chr5:160387331:C:T	1.60716e-10	-2.2016e-10	-0.8009	1.24104e-05	-2.2016e-10	-0.642844	7.46364e-05	-2.2016e-10	-0.565961
160387635	chr5:160387635:T:C	1.48403e-10	-2.2016e-10	-0.880606	1.08378e-05	-2.2016e-10	-0.778342	6.99356e-05	-2.2016e-10	-0.631014
160387645	chr5:160387645:C:T	8.31455e-11	-2.2016e-10	-1.45995	5.4124e-06	-2.2016e-10	-1.47269	3.02832e-05	-2.2016e-10	-1.46799
160387647	chr5:160387647:T:G	1.07518e-10	-2.2016e-10	-1.20288	6.70359e-06	-2.2016e-10	-1.25874	3.89354e-05	-2.2016e-10	-1.21669
160387753	chr5:160387753:T:C	8.32379e-11	-2.2016e-10	-1.45884	5.41762e-06	-2.2016e-10	-1.47172	3.03137e-05	-2.2016e-10	-1.46699
160388170	chr5:160388170:T:C	7.88299e-11	-2.2016e-10	-1.51325	5.20203e-06	-2.2016e-10	-1.51233	2.91511e-05	-2.2016e-10	-1.5061
160388234	chr5:160388234:T:C	6.28368e-11	-1.74	-4.92792e-10	5.26427e-06	-1.50044	-4.92792e-10	2.9382e-05	-1.49821	-4.92792e-10
160388377	chr5:160388377:T:TTTTC	9.20803e-11	-2.2016e-10	-1.35788	6.09299e-06	-2.2016e-10	-1.35424	3.47991e-05	-2.2016e-10	-1.329
160388423	chr5:160388423:T:G	1.82407e-10	-2.2016e-10	-0.674296	1.32536e-05	-2.2016e-10	-0.577115	7.75852e-05	-2.2016e-10	-0.527212
160388537	chr5:160388537:A:AT	5.28274e-10	-2.2016e-10	0.389076	3.45598e-05	-2.2016e-10	0.38131	0.00021194	-2.2016e-10	0.477713
160388973	chr5:160388973:C:T	5.78875e-11	-1.82204	-4.92792e-10	4.08964e-06	-1.75292	-4.92792e-10	2.30534e-05	-1.74077	-4.92792e-10
160389004	chr5:160389004:C:T	9.5537e-11	-2.2016e-10	-1.32103	6.31912e-06	-2.2016e-10	-1.3178	3.50749e-05	-2.2016e-10	-1.3211
160389243	chr5:160389243:T:C	2.65706e-10	-2.2016e-10	-0.29815	1.58276e-05	-2.2016e-10	-0.399624	9.49866e-05	-2.2016e-10	-0.324853
160389281	chr5:160389281:A:C	8.15481e-11	-2.2016e-10	-1.47935	5.38223e-06	-2.2016e-10	-1.47828	3.00066e-05	-2.2016e-10	-1.47717
160389677	chr5:160389677:G:C	8.02421e-11	-2.2016e-10	-1.49549	5.24969e-06	-2.2016e-10	-1.50321	2.93197e-05	-2.2016e-10	-1.50033
160389891	chr5:160389891:G:A	3.33505e-09	-2.2016e-10	2.2317	0.000168255	-2.2016e-10	1.9641	0.00136077	-2.2016e-10	2.33721
160389909	chr5:160389909:G:A	1.25662e-11	-1.84901	-1.50051	8.8251e-07	-1.80708	-1.47928	4.96515e-06	-1.79756	-1.47859
160390218	chr5:160390218:C:A	6.27972e-10	-2.2016e-10	0.561957	4.73252e-05	-2.2016e-10	0.695663	0.000267085	-2.2016e-10	0.708979
160390244	chr5:160390244:T:A	8.48636e-11	-2.2016e-10	-1.43949	5.4982e-06	-2.2016e-10	-1.45696	3.07859e-05	-2.2016e-10	-1.45153
160390322	chr5:160390322:G:A	2.26082e-10	-2.2016e-10	-0.459642	1.35959e-05	-2.2016e-10	-0.551609	8.1252e-05	-2.2016e-10	-0.481034
160390397	chr5:160390397:G:A	3.42759e-09	-2.2016e-10	2.25907	0.000172669	-2.2016e-10	1.99	0.00139643	-2.2016e-10	2.36308
160390500	chr5:160390500:C:T	1.08431e-10	-2.2016e-10	-1.19442	6.36081e-06	-2.2016e-10	-1.31123	3.79263e-05	-2.2016e-10	-1.24295
160390617	chr5:160390617:G:A	9.89968e-11	-2.2016e-10	-1.28545	6.53864e-06	-2.2016e-10	-1.28365	3.63312e-05	-2.2016e-10	-1.28591
160391118	chr5:160391118:C:T	1.30702e-11	-1.79707	-1.51313	9.1968e-07	-1.74095	-1.50416	5.18329e-06	-1.72938	-1.50377
160391400	chr5:160391400:G:T	1.64522e-11	-1.63134	-1.44874	1.31153e-06	-1.4603	-1.42988	7.49338e-06	-1.46269	-1.40188
160391774	chr5:160391774:C:T	1.57673e-11	-1.89639	-1.22621	1.0266e-06	-1.88879	-1.24634	5.78197e-06	-1.89489	-1.22896
160392099	chr5:160392099:A:G	2.31095e-10	-2.2016e-10	-0.437708	1.38583e-05	-2.2016e-10	-0.532499	8.2773e-05	-2.2016e-10	-0.462487
160392100	chr5:160392100:T:A	1.27121e-11	-1.89733	-1.44066	8.11629e-07	-1.89723	-1.47286	4.52868e-06	-1.89732	-1.47083
160393654	chr5:160393654:A:C	9.0836e-11	-2.2016e-10	-1.37148	5.6922e-06	-2.2016e-10	-1.42228	3.23799e-05	-2.2016e-10	-1.40105
160393924	chr5:160393924:C:A	2.09323e-11	-1.72047	-1.11877	1.49354e-06	-1.6707	-1.08953	8.24407e-06	-1.67226	-1.09684
160394748	chr5:160394748:A:T	1.41775e-10	-2.2016e-10	-0.926298	9.01978e-06	-2.2016e-10	-0.96196	5.10051e-05	-2.2016e-10	-0.946663
160395080	chr5:160395080:C:T	1.41786e-10	-2.2016e-10	-0.92622	9.02052e-06	-2.2016e-10	-0.961879	5.10093e-05	-2.2016e-10	-0.94658
160395880	chr5:160395880:T:C	2.30324e-10	-2.2016e-10	-0.441053	1.38091e-05	-2.2016e-10	-0.536051	8.24834e-05	-2.2016e-10	-0.465993
160396092	chr5:160396092:C:T	1.20214e-11	-1.89026	-1.50359	7.8419e-07	-1.89191	-1.51257	4.37719e-06	-1.89013	-1.51205
160397294	chr5:160397294:C:G	1.02249e-10	-2.2016e-10	-1.25312	6.75388e-06	-2.2016e-10	-1.25126	3.75398e-05	-2.2016e-10	-1.25319
160397311	chr5:160397311:A:G	2.09052e-11	-1.72196	-1.11858	1.49048e-06	-1.67294	-1.08934	8.22765e-06	-1.67443	-1.09666
160397457	chr5:160397457:A:G	1.28846e-11	-1.84738	-1.47713	8.4362e-07	-1.83985	-1.49158	4.69432e-06	-1.84691	-1.48533
160398072	chr5:160398072:T:C	1.41551e-10	-2.2016e-10	-0.927877	9.00621e-06	-2.2016e-10	-0.963466	5.09283e-05	-2.2016e-10	-0.94817
160398378	chr5:160398378:C:T	7.88947e-11	-2.2016e-10	-1.51242	5.21354e-06	-2.2016e-10	-1.51012	2.89919e-05	-2.2016e-10	-1.51157
160398520	chr5:160398520:G:A	2.89141e-11	-1.84617	-0.670044	1.82291e-06	-1.87567	-0.68528	1.07713e-05	-1.87975	-0.621959
160398561	chr5:160398561:A:G	7.98641e-11	-1.50021	-4.92792e-10	4.27875e-06	-1.70772	-4.92792e-10	2.40506e-05	-1.69843	-4.92792e-10
160398635	chr5:160398635:ATC:A	5.40432e-11	-1.89075	-4.92792e-10	3.63738e-06	-1.87012	-4.92792e-10	2.02725e-05	-1.86932	-4.92792e-10
160399072	chr5:160399072:T:C	1.23633e-11	-1.85191	-1.5139	8.27805e-07	-1.83629	-1.51407	4.54879e-06	-1.85039	-1.51334
160399114	chr5:160399114:T:C	6.03759e-09	-2.2016e-10	2.82522	0.000480436	-2.2016e-10	3.01331	0.00312767	-2.2016e-10	3.16945
160399187	chr5:160399187:T:C	2.31805e-09	-2.2016e-10	1.86794	0.000122305	-2.2016e-10	1.64514	0.000968451	-2.2016e-10	1.99711
160399332	chr5:160399332:A:AAT	1.32003e-10	-2.2016e-10	-0.997716	8.80218e-06	-2.2016e-10	-0.986382	4.84903e-05	-2.2016e-10	-0.997226
160399667	chr5:160399667:T:C	1.30832e-11	-1.88856	-1.42066	8.74835e-07	-1.88549	-1.40961	4.89766e-06	-1.88919	-1.40064
160400214	chr5:160400214:G:C	9.70195e-11	-2.2016e-10	-1.30563	6.80411e-06	-2.2016e-10	-1.24385	3.97812e-05	-2.2016e-10	-1.1952
160400468	chr5:160400468:G:C	4.882e-10	-2.2016e-10	0.310186	3.59596e-05	-2.2016e-10	0.421015	0.000202545	-2.2016e-10	0.432371
160401084	chr5:160401084:A:G	2.07102e-11	-1.59394	-1.25597	1.68515e-06	-1.41812	-1.2214	9.86123e-06	-1.41761	-1.17237
160401392	chr5:160401392:C:T	1.30204e-11	-1.82277	-1.49125	8.3737e-07	-1.83152	-1.50735	4.77546e-06	-1.80757	-1.50753
160402046	chr5:160402046:G:T	8.19627e-11	-2.2016e-10	-1.47427	5.55328e-06	-2.2016e-10	-1.44699	3.19893e-05	-2.2016e-10	-1.41319
160402051	chr5:160402051:A:T	1.40192e-11	-1.78025	-1.45986	9.16966e-07	-1.76606	-1.48201	5.15846e-06	-1.75769	-1.48027
160402082	chr5:160402082:A:G	1.434e-10	-2.2016e-10	-0.914899	8.92845e-06	-2.2016e-10	-0.972138	5.16371e-05	-2.2016e-10	-0.934349
160402228	chr5:160402228:G:A	9.5868e-11	-1.31757	-4.92792e-10	6.57207e-06	-1.27855	-4.92792e-10	3.62013e-05	-1.2895	-4.92792e-10
160402581	chr5:160402581:G:GT	4.90358e-10	-2.2016e-10	0.314596	3.6135e-05	-2.2016e-10	0.425881	0.000203535	-2.2016e-10	0.437247
160402788	chr5:160402788:C:T	5.41443e-11	-1.88889	-4.92792e-10	3.7414e-06	-1.84192	-4.92792e-10	2.07752e-05	-1.84483	-4.92792e-10
160402940	chr5:160402940:G:A	1.414e-11	-1.78347	-1.44806	9.22529e-07	-1.76925	-1.47276	5.19041e-06	-1.76098	-1.47079
160403121	chr5:160403121:T:C	9.93044e-11	-2.2016e-10	-1.28235	6.74105e-06	-2.2016e-10	-1.25317	4.00531e-05	-2.2016e-10	-1.18838
160403217	chr5:160403217:A:G	4.91379e-10	-2.2016e-10	0.316677	3.62169e-05	-2.2016e-10	0.428144	0.000203975	-2.2016e-10	0.439406
160403596	chr5:160403596:T:C	1.28817e-11	-1.89482	-1.42992	8.61584e-07	-1.89032	-1.42004	4.80714e-06	-1.89427	-1.41422
160403849	chr5:160403849:C:T	1.4135e-11	-1.77933	-1.45256	9.22905e-07	-1.7652	-1.47641	5.19174e-06	-1.75692	-1.47461
160404070	chr5:160404070:G:T	1.21097e-11	-1.88512	-1.50141	8.1129e-07	-1.865	-1.50551	4.46433e-06	-1.87923	-1.50324
160404194	chr5:160404194:G:A	8.53111e-11	-2.2016e-10	-1.43423	6.05982e-06	-2.2016e-10	-1.3597	3.29953e-05	-2.2016e-10	-1.38222
160404211	chr5:160404211:A:G	1.45732e-11	-1.75199	-1.44936	9.52367e-07	-1.73629	-1.4739	5.36256e-06	-1.72713	-1.47202
160404221	chr5:160404221:T:C	1.298e-11	-1.87455	-1.44258	8.42183e-07	-1.86203	-1.4711	4.71131e-06	-1.87015	-1.45847
160404657	chr5:160404657:C:T	1.30908e-11	-1.82902	-1.47961	8.53663e-07	-1.82126	-1.49834	4.8189e-06	-1.81725	-1.48879
160404712	chr5:160404712:G:A	8.46433e-11	-2.2016e-10	-1.44209	5.99431e-06	-2.2016e-10	-1.37057	3.26684e-05	-2.2016e-10	-1.39218
160404796	chr5:160404796:A:G	1.40841e-11	-1.76941	-1.46608	9.23048e-07	-1.75468	-1.48678	5.19404e-06	-1.74589	-1.48519
160404896	chr5:160404896:G:A	4.81602e-10	-2.2016e-10	0.29658	3.54657e-05	-2.2016e-10	0.407184	0.000199766	-2.2016e-10	0.418559
160405212	chr5:160405212:A:G	8.84955e-11	-2.2016e-10	-1.39759	5.65413e-06	-2.2016e-10	-1.42899	3.32224e-05	-2.2016e-10	-1.37536
160405243	chr5:160405243:A:G	1.42632e-11	-1.76313	-1.45972	9.33667e-07	-1.74806	-1.48196	5.25464e-06	-1.73919	-1.48029
160405544	chr5:160405544:T:C	5.41758e-11	-1.8883	-4.92792e-10	3.55851e-06	-1.89204	-4.92792e-10	1.97612e-05	-1.89487	-4.92792e-10
160405804	chr5:160405804:G:A	1.89419e-11	-1.60073	-1.33843	1.52989e-06	-1.4264	-1.30979	8.86962e-06	-1.42779	-1.26816
160405901	chr5:160405901:C:T	1.19749e-11	-1.89652	-1.50121	8.09132e-07	-1.8962	-1.47698	4.50066e-06	-1.89702	-1.47735
160406190	chr5:160406190:A:G	2.75716e-11	-1.82465	-0.739097	1.96898e-06	-1.80206	-0.681799	1.08707e-05	-1.80062	-0.691901
160406395	chr5:160406395:A:G	4.65216e-10	-2.2016e-10	0.261964	2.6409e-05	-2.2016e-10	0.112325	0.00018183	-2.2016e-10	0.324485
160406522	chr5:160406522:C:T	1.85214e-10	-2.2016e-10	-0.659025	1.47483e-05	-2.2016e-10	-0.47025	8.51281e-05	-2.2016e-10	-0.434432
160406871	chr5:160406871:C:G	1.59881e-11	-1.88749	-1.22121	1.07249e-06	-1.87036	-1.22103	6.15399e-06	-1.88341	-1.17808
160406980	chr5:160406980:A:G	1.31117e-11	-1.79466	-1.51237	8.64542e-07	-1.80409	-1.50284	4.95642e-06	-1.77577	-1.50214
160407079	chr5:160407079:T:C	1.24066e-11	-1.88189	-1.48042	8.30707e-07	-1.85969	-1.48717	4.57257e-06	-1.87537	-1.48314
160407699	chr5:160407699:G:A	9.90336e-11	-2.2016e-10	-1.28508	6.73558e-06	-2.2016e-10	-1.25398	3.99728e-05	-2.2016e-10	-1.19039
160408166	chr5:160408166:G:A	1.39921e-11	-1.78161	-1.46044	9.15014e-07	-1.7678	-1.48239	5.14651e-06	-1.75966	-1.48061
160408463	chr5:160408463:A:G	1.11966e-10	-2.2016e-10	-1.16235	8.34669e-06	-2.2016e-10	-1.03952	4.73949e-05	-2.2016e-10	-1.02008
160408651	chr5:160408651:A:G	1.29554e-11	-1.80671	-1.51231	8.54996e-07	-1.81523	-1.50281	4.89371e-06	-1.78851	-1.50213
160408916	chr5:160408916:T:C	6.73697e-11	-1.67034	-4.92792e-10	3.94184e-06	-1.78973	-4.92792e-10	2.18244e-05	-1.79556	-4.92792e-10
160409271	chr5:160409271:G:A	5.4241e-11	-1.8871	-4.92792e-10	3.54582e-06	-1.89561	-4.92792e-10	1.98118e-05	-1.89231	-4.92792e-10
160409311	chr5:160409311:G:A	1.72266e-09	-2.2016e-10	1.57109	9.16135e-05	-2.2016e-10	1.3562	0.000715032	-2.2016e-10	1.69374
160409338	chr5:160409338:A:C	5.67338e-11	-1.84217	-4.92792e-10	3.95109e-06	-1.78739	-4.92792e-10	2.18528e-05	-1.79426	-4.92792e-10
160409364	chr5:160409364:G:GGTCA	1.31783e-11	-1.80045	-1.50152	8.50675e-07	-1.81083	-1.51227	4.86666e-06	-1.78381	-1.51237
160409818	chr5:160409818:G:A	4.79807e-10	-2.2016e-10	0.292844	3.53246e-05	-2.2016e-10	0.403198	0.000198956	-2.2016e-10	0.414493
160410191	chr5:160410191:A:G	7.35597e-11	-1.58244	-4.92792e-10	4.05243e-06	-1.76206	-4.92792e-10	2.28273e-05	-1.75063	-4.92792e-10
160410433	chr5:160410433:G:A	8.05191e-11	-2.2016e-10	-1.49204	5.25179e-06	-2.2016e-10	-1.50281	2.9049e-05	-2.2016e-10	-1.50961
160410622	chr5:160410622:A:T	1.30829e-11	-1.89596	-1.41327	8.75062e-07	-1.89241	-1.40243	4.8895e-06	-1.89562	-1.39588
160410991	chr5:160410991:G:A	7.87597e-11	-2.2016e-10	-1.51414	5.19672e-06	-2.2016e-10	-1.51335	2.89229e-05	-2.2016e-10	-1.51395
160411007	chr5:160411007:A:G	1.47875e-10	-2.2016e-10	-0.884171	9.20732e-06	-2.2016e-10	-0.941382	5.33301e-05	-2.2016e-10	-0.902088
160411091	chr5:160411091:C:A	1.31128e-11	-1.89191	-1.41504	8.79192e-07	-1.88581	-1.40432	4.90037e-06	-1.89136	-1.39792
160411157	chr5:160411157:C:T	4.97792e-10	-2.2016e-10	0.329644	3.65145e-05	-2.2016e-10	0.436329	0.000205954	-2.2016e-10	0.449066
160411205	chr5:160411205:G:C	1.61323e-09	-2.2016e-10	1.50546	8.60185e-05	-2.2016e-10	1.29318	0.00066861	-2.2016e-10	1.62661
160411656	chr5:160411656:C:T	1.39649e-11	-1.78491	-1.45908	9.12362e-07	-1.77157	-1.48153	5.12864e-06	-1.76396	-1.47979
160412114	chr5:160412114:C:T	1.22767e-11	-1.89364	-1.4792	8.13151e-07	-1.88033	-1.48789	4.5016e-06	-1.89009	-1.48406
160412204	chr5:160412204:T:C	1.58462e-11	-1.88782	-1.22979	1.06314e-06	-1.87096	-1.22919	6.09679e-06	-1.88379	-1.18703
160412205	chr5:160412205:T:C	1.7389e-10	-2.2016e-10	-0.722117	1.28182e-05	-2.2016e-10	-0.610513	8.40618e-05	-2.2016e-10	-0.447036
160412310	chr5:160412310:T:C	1.18829e-11	-1.89504	-1.51039	7.88166e-07	-1.89079	-1.50863	4.37647e-06	-1.89466	-1.50769
160412697	chr5:160412697:C:G	4.91647e-10	-2.2016e-10	0.317223	3.62228e-05	-2.2016e-10	0.428308	0.000204036	-2.2016e-10	0.439706
160413681	chr5:160413681:T:C	1.303e-11	-1.79965	-1.51364	8.571e-07	-1.80889	-1.50669	4.91122e-06	-1.781	-1.50607
160413844	chr5:160413844:A:C	4.21761e-10	-2.2016e-10	0.163899	2.40449e-05	-2.2016e-10	0.0185419	0.000164469	-2.2016e-10	0.224132
160414486	chr5:160414486:A:T	6.39833e-11	-1.72192	-4.92792e-10	4.39123e-06	-1.68177	-4.92792e-10	2.44477e-05	-1.68205	-4.92792e-10
160414685	chr5:160414685:A:T	8.05758e-11	-2.2016e-10	-1.49134	5.25382e-06	-2.2016e-10	-1.50242	2.97361e-05	-2.2016e-10	-1.48623
160414830	chr5:160414830:T:C	1.29758e-10	-2.2016e-10	-1.01487	8.28221e-06	-2.2016e-10	-1.04727	4.67718e-05	-2.2016e-10	-1.03331
160415666	chr5:160415666:T:C	1.62513e-11	-1.86485	-1.22752	1.18293e-06	-1.88118	-1.1122	6.66071e-06	-1.86639	-1.11597
160416017	chr5:160416017:C:T	1.53268e-11	-1.78813	-1.3628	9.80649e-07	-1.77659	-1.40433	5.52749e-06	-1.76916	-1.39969
160416137	chr5:160416137:GC:G	1.27471e-11	-1.84648	-1.48876	1.0929e-06	-1.58889	-1.48366	5.84498e-06	-1.61502	-1.49799
160416531	chr5:160416531:C:T	9.81626e-11	-2.2016e-10	-1.29391	6.16476e-06	-2.2016e-10	-1.34253	3.55922e-05	-2.2016e-10	-1.30646
160416989	chr5:160416989:A:G	2.04413e-11	-1.89363	-0.969348	1.55935e-06	-1.8559	-0.861214	8.86361e-06	-1.86726	-0.829371
160417073	chr5:160417073:TC:T	1.2878e-10	-2.2016e-10	-1.02243	8.30003e-06	-2.2016e-10	-1.04512	4.70243e-05	-2.2016e-10	-1.02792
160417168	chr5:160417168:T:C	3.1586e-11	-1.87829	-0.549535	2.11425e-06	-1.87878	-0.533903	1.17906e-05	-1.88085	-0.530433
160417268	chr5:160417268:C:T	1.43744e-10	-0.607206	-0.305302	7.4962e-06	-0.847071	-0.299913	4.34766e-05	-0.910174	-0.196192
160417989	chr5:160417989:A:C	4.05798e-11	-1.84148	-0.335785	2.68514e-06	-1.85346	-0.320185	1.43901e-05	-1.83833	-0.373719
160418039	chr5:160418039:G:T	3.9148e-11	-1.85692	-0.35627	2.59595e-06	-1.86738	-0.340054	1.38852e-05	-1.85475	-0.393016
160419034	chr5:160419034:G:A	9.30055e-11	-2.2016e-10	-1.34788	6.30182e-06	-2.2016e-10	-1.32054	3.58053e-05	-2.2016e-10	-1.30049
160419067	chr5:160419067:A:G	7.93853e-11	-1.74785	0.241623	4.52765e-06	-1.8535	0.20232	2.95901e-05	-1.84399	0.352839
160419201	chr5:160419201:G:A	5.88693e-11	-0.305741	-1.49948	3.97063e-06	-0.294638	-1.48782	1.99838e-05	-0.394602	-1.48907
160419342	chr5:160419342:A:G	2.07646e-10	-2.2016e-10	-0.544705	1.40735e-05	-2.2016e-10	-0.517085	8.17196e-05	-2.2016e-10	-0.475296
160419403	chr5:160419403:A:C	3.48802e-11	-0.892217	-1.4364	2.84307e-06	-0.67948	-1.43701	1.49502e-05	-0.743854	-1.43001
160419673	chr5:160419673:C:G	1.46057e-10	-2.2016e-10	-0.896539	9.7994e-06	-2.2016e-10	-0.87906	5.59685e-05	-2.2016e-10	-0.853801
160419964	chr5:160419964:G:A	2.94377e-10	-2.2016e-10	-0.195676	2.04612e-05	-2.2016e-10	-0.14285	0.000113019	-2.2016e-10	-0.151031
160420073	chr5:160420073:G:A	1.36012e-11	-1.77833	-1.49204	8.98399e-07	-1.77798	-1.49054	5.0606e-06	-1.75655	-1.50055
160421186	chr5:160421186:T:A	1.33062e-11	-1.79541	-1.4969	8.78884e-07	-1.79489	-1.49559	4.94805e-06	-1.77521	-1.50438
160422562	chr5:160422562:T:C	2.86068e-10	-2.2016e-10	-0.224308	2.13315e-05	-2.2016e-10	-0.101198	0.00011821	-2.2016e-10	-0.10613
160422579	chr5:160422579:A:G	4.29924e-11	-1.72413	-0.395383	2.45632e-06	-1.84154	-0.421175	1.554e-05	-1.83144	-0.303734
160422597	chr5:160422597:C:A	1.37077e-09	1.34259	-4.92792e-10	9.28119e-05	1.36919	-4.92792e-10	0.000499436	1.33489	-4.92792e-10
160422658	chr5:160422658:G:C	8.02337e-11	-2.2016e-10	-1.49559	5.3005e-06	-2.2016e-10	-1.49358	2.96257e-05	-2.2016e-10	-1.48995
160422984	chr5:160422984:C:T	1.6063e-11	-1.75328	-1.35074	1.06138e-06	-1.75175	-1.35006	5.90068e-06	-1.72812	-1.3754
160423021	chr5:160423021:G:A	9.2613e-11	-2.2016e-10	-1.35211	6.32962e-06	-2.2016e-10	-1.31614	3.66072e-05	-2.2016e-10	-1.27834
160423150	chr5:160423150:A:G	8.25609e-11	-2.2016e-10	-1.467	5.52194e-06	-2.2016e-10	-1.45265	3.16422e-05	-2.2016e-10	-1.4241
160423178	chr5:160423178:T:TACA	1.65402e-11	-1.7735	-1.30125	1.09622e-06	-1.77325	-1.29627	6.04042e-06	-1.75172	-1.3284
160423365	chr5:160423365:C:T	2.75413e-11	-1.43602	-1.12883	2.14059e-06	-1.27413	-1.12617	1.06811e-05	-1.36397	-1.14615
160423593	chr5:160423593:A:G	2.46241e-10	-0.374228	-4.92792e-10	9.38143e-06	-0.922648	-4.92792e-10	6.04944e-05	-0.776039	-4.92792e-10
160423692	chr5:160423692:C:T	1.59489e-11	-1.75605	-1.3551	1.05429e-06	-1.75409	-1.35443	5.86136e-06	-1.73079	-1.37941
160423704	chr5:160423704:CA:C	2.46394e-11	-1.73325	-0.942944	1.65632e-06	-1.73297	-0.923807	9.06882e-06	-1.70714	-0.966606
160423880	chr5:160423880:G:GA	1.51217e-10	-2.2016e-10	-0.861824	1.03406e-05	-2.2016e-10	-0.825304	5.83105e-05	-2.2016e-10	-0.812807
160423915	chr5:160423915:T:A	3.87601e-10	-2.2016e-10	0.0794369	2.68162e-05	-2.2016e-10	0.127628	0.000147716	-2.2016e-10	0.116704
160424047	chr5:160424047:A:C	3.81741e-11	-1.89722	-0.341165	2.36857e-06	-1.88861	-0.410483	1.36352e-05	-1.88803	-0.377903
160424738	chr5:160424738:A:G	2.15193e-11	-1.54374	-1.26784	1.68429e-06	-1.38827	-1.25177	8.81427e-06	-1.46957	-1.23265
160425304	chr5:160425304:T:C	1.77494e-11	-1.84848	-1.15571	1.14811e-06	-1.83725	-1.18602	6.1913e-06	-1.83271	-1.22273
160425647	chr5:160425647:C:T	1.40651e-09	0.166855	1.20147	4.62268e-05	-0.459128	1.13131	0.000401894	-0.312998	1.4306
160425757	chr5:160425757:CAGTG:C	2.52733e-10	0.49131	-0.839517	7.91481e-06	-0.195828	-0.896816	5.7508e-05	-0.00025195	-0.826414
160425762	chr5:160425762:G:C	2.51885e-10	0.494098	-0.845664	7.88793e-06	-0.193344	-0.902702	5.72962e-05	0.00231733	-0.832672
160425975	chr5:160425975:A:T	1.27447e-11	-1.83942	-1.496	8.39742e-07	-1.85218	-1.48387	4.59975e-06	-1.85279	-1.49979
160426286	chr5:160426286:A:C	1.87202e-11	-1.83254	-1.11839	1.21679e-06	-1.89722	-1.06795	7.62398e-06	-1.89719	-0.950105
160426931	chr5:160426931:G:A	7.16457e-11	-0.65537	-0.953436	2.87653e-06	-1.1282	-0.976598	1.95092e-05	-0.993602	-0.9141
160427447	chr5:160427447:AACT:A	6.49857e-11	-0.71992	-0.986451	2.65155e-06	-1.17767	-1.00857	1.78834e-05	-1.04711	-0.947605
160427603	chr5:160427603:T:A	6.1972e-11	-0.76321	-0.990645	2.5533e-06	-1.21142	-1.01257	1.71644e-05	-1.08385	-0.951902
160427624	chr5:160427624:T:C	2.79111e-11	-1.13841	-1.4131	1.28857e-06	-1.48502	-1.42282	8.15836e-06	-1.38468	-1.39487
160427657	chr5:160427657:A:G	6.39675e-11	-0.729782	-0.992382	2.60162e-06	-1.19101	-1.01423	1.7506e-05	-1.06222	-0.953827
160428347	chr5:160428347:C:T	1.43573e-10	-2.2016e-10	-0.913697	8.89008e-06	-2.2016e-10	-0.976444	4.99735e-05	-2.2016e-10	-0.967097
160428389	chr5:160428389:A:G	1.48809e-10	-2.2016e-10	-0.877877	9.12524e-06	-2.2016e-10	-0.950336	5.4307e-05	-2.2016e-10	-0.883936
160428637	chr5:160428637:C:T	1.45396e-10	-2.2016e-10	-0.901078	1.03477e-05	-2.2016e-10	-0.824614	5.99957e-05	-2.2016e-10	-0.784316
160428753	chr5:160428753:T:TG	1.5202e-11	-1.64632	-1.51279	9.7622e-07	-1.67205	-1.5134	5.35123e-06	-1.68852	-1.51274
160429464	chr5:160429464:A:G	9.47883e-11	-2.2016e-10	-1.32889	6.17264e-06	-2.2016e-10	-1.34125	3.38212e-05	-2.2016e-10	-1.3575
160429522	chr5:160429522:A:G	1.19031e-11	-1.89391	-1.50982	8.17179e-07	-1.85727	-1.506	4.48131e-06	-1.87496	-1.50371
160429880	chr5:160429880:C:T	2.46115e-09	-2.2016e-10	1.92785	0.000153238	-2.2016e-10	1.87061	0.000932424	-2.2016e-10	1.9592
160430521	chr5:160430521:C:T	4.5492e-11	-1.28546	-0.777541	2.16612e-06	-1.57539	-0.813051	1.43602e-05	-1.48645	-0.727682
160430647	chr5:160430647:T:C	2.57146e-09	-2.2016e-10	1.97169	0.000159905	-2.2016e-10	1.9132	0.000974389	-2.2016e-10	2.00322
160430742	chr5:160430742:T:G	2.56176e-09	-2.2016e-10	1.96791	0.000159306	-2.2016e-10	1.90945	0.000970697	-2.2016e-10	1.99943
160430757	chr5:160430757:T:C	8.88591e-11	-0.970849	-0.422637	3.87548e-06	-1.34634	-0.460371	2.65196e-05	-1.23066	-0.37004
160430963	chr5:160430963:T:TA	2.28518e-11	-1.28836	-1.46315	1.83524e-06	-1.08998	-1.46422	9.67346e-06	-1.15016	-1.45905
160431468	chr5:160431468:G:A	9.4583e-11	-2.2016e-10	-1.33106	6.43452e-06	-2.2016e-10	-1.2997	3.54852e-05	-2.2016e-10	-1.30947
160431592	chr5:160431592:A:G	5.36942e-11	-1.89723	-4.92792e-10	3.54276e-06	-1.89648	-4.92792e-10	1.97766e-05	-1.89409	-4.92792e-10
160431693	chr5:160431693:C:T	1.45589e-11	-1.68853	-1.51381	9.38312e-07	-1.71317	-1.51188	5.15605e-06	-1.72745	-1.51097
160431855	chr5:160431855:G:T	4.98721e-11	-1.02715	-0.943926	2.18274e-06	-1.4121	-0.9687	1.44234e-05	-1.30469	-0.905049
160432432	chr5:160432432:C:A	7.41763e-09	-2.2016e-10	3.03108	0.000437907	-2.2016e-10	2.92063	0.00367553	-2.2016e-10	3.33086
160432624	chr5:160432624:C:G	1.05124e-10	-2.2016e-10	-1.2254	6.88017e-06	-2.2016e-10	-1.23274	3.8951e-05	-2.2016e-10	-1.21629
160432661	chr5:160432661:T:A	4.79175e-11	-0.991912	-1.01915	2.0825e-06	-1.38591	-1.0419	1.37338e-05	-1.27569	-0.983037
160432787	chr5:160432787:C:T	5.01347e-11	-0.893334	-1.07249	2.12985e-06	-1.31181	-1.09352	1.41028e-05	-1.19431	-1.03791
160432887	chr5:160432887:C:CCA	5.39301e-11	-1.89285	-4.92792e-10	3.54475e-06	-1.89591	-4.92792e-10	1.97298e-05	-1.89646	-4.92792e-10
160433243	chr5:160433243:A:G	1.11405e-10	-1.89108	0.723713	8.08736e-06	-1.88584	0.814763	5.42778e-05	-1.88952	1.00505
160433262	chr5:160433262:A:G	2.54081e-09	-2.2016e-10	1.9597	0.000158018	-2.2016e-10	1.90133	0.000962762	-2.2016e-10	1.99122
160433328	chr5:160433328:C:T	2.89663e-09	-2.2016e-10	2.09076	0.000180068	-2.2016e-10	2.03195	0.00109741	-2.2016e-10	2.12212
160433403	chr5:160433403:C:CCTT	5.0515e-11	-0.902153	-1.05612	2.14861e-06	-1.3189	-1.07766	1.42314e-05	-1.20195	-1.02119
160433467	chr5:160433467:A:G	4.73526e-11	-0.743343	-1.27958	3.98976e-06	-0.529338	-1.24831	2.3548e-05	-0.521174	-1.19837
160433541	chr5:160433541:T:A	5.38483e-11	-1.89437	-4.92792e-10	3.54388e-06	-1.89616	-4.92792e-10	1.97135e-05	-1.89728	-4.92792e-10
160433573	chr5:160433573:C:T	9.05455e-11	-1.37469	-4.92792e-10	5.5276e-06	-1.45163	-4.92792e-10	3.03635e-05	-1.46535	-4.92792e-10
160433597	chr5:160433597:A:G	7.90008e-11	-2.2016e-10	-1.51108	5.23915e-06	-2.2016e-10	-1.50522	2.91367e-05	-2.2016e-10	-1.50659
160433796	chr5:160433796:T:C	4.66222e-11	-0.917851	-1.12061	1.99485e-06	-1.33074	-1.14007	1.31439e-05	-1.21489	-1.08774
160434222	chr5:160434222:C:T	5.63116e-11	-1.84964	-4.92792e-10	3.59058e-06	-1.88307	-4.92792e-10	1.99669e-05	-1.88451	-4.92792e-10
160434334	chr5:160434334:G:C	4.27514e-11	-0.870963	-1.25417	3.08987e-06	-0.78861	-1.24464	1.69409e-05	-0.812434	-1.23642
160434343	chr5:160434343:C:T	5.39435e-11	-1.8926	-4.92792e-10	3.68524e-06	-1.85704	-4.92792e-10	2.05487e-05	-1.85579	-4.92792e-10
160434451	chr5:160434451:G:T	4.46575e-11	-0.961268	-1.12025	1.92896e-06	-1.36479	-1.13962	1.26689e-05	-1.25233	-1.08711
160434503	chr5:160434503:T:C	1.46573e-11	-1.68783	-1.50777	9.44017e-07	-1.71906	-1.49994	5.24992e-06	-1.73353	-1.48684
160434521	chr5:160434521:G:A	7.91839e-11	-2.2016e-10	-1.50877	5.20257e-06	-2.2016e-10	-1.51223	2.892e-05	-2.2016e-10	-1.51405
160434541	chr5:160434541:G:A	8.52738e-11	-2.2016e-10	-1.43467	5.44645e-06	-2.2016e-10	-1.46642	3.17289e-05	-2.2016e-10	-1.42136
160434556	chr5:160434556:G:A	4.78224e-10	-2.2016e-10	0.289541	3.14181e-05	-2.2016e-10	0.286004	0.000174141	-2.2016e-10	0.281275
160434568	chr5:160434568:C:T	1.93103e-11	-1.74946	-1.17044	1.34181e-06	-1.70186	-1.1655	7.12214e-06	-1.72406	-1.19133
160434620	chr5:160434620:G:A	1.39589e-11	-1.73362	-1.5108	9.31933e-07	-1.72026	-1.51161	5.33264e-06	-1.70012	-1.50463
160434710	chr5:160434710:G:A	2.07194e-10	-2.2016e-10	-0.546884	1.53518e-05	-2.2016e-10	-0.430146	0.000103652	-2.2016e-10	-0.237551
160434798	chr5:160434798:T:C	2.06535e-10	-2.2016e-10	-0.550069	1.53001e-05	-2.2016e-10	-0.433521	0.000103267	-2.2016e-10	-0.241269
160435880	chr5:160435880:G:T	2.31778e-10	-2.2016e-10	-0.434759	1.73476e-05	-2.2016e-10	-0.307928	0.000118567	-2.2016e-10	-0.103115
160436065	chr5:160436065:G:A	8.68686e-11	-1.41614	-4.92792e-10	7.8751e-06	-1.09767	-4.92792e-10	4.35917e-05	-1.10372	-4.92792e-10
160436069	chr5:160436069:G:A	6.55232e-11	-1.69813	-4.92792e-10	5.44658e-06	-1.46639	-4.92792e-10	3.04438e-05	-1.46271	-4.92792e-10
160436079	chr5:160436079:C:T	2.0136e-11	-1.74513	-1.1329	1.40294e-06	-1.69585	-1.12696	7.43311e-06	-1.7188	-1.15384
160436169	chr5:160436169:C:T	5.1684e-11	-0.775502	-1.15989	2.13898e-06	-1.22114	-1.17991	1.41736e-05	-1.09647	-1.13074
160436208	chr5:160436208:A:G	1.18506e-10	-2.2016e-10	-1.10557	7.44515e-06	-2.2016e-10	-1.15382	4.30196e-05	-2.2016e-10	-1.11693
160436238	chr5:160436238:G:C	1.94358e-10	-2.2016e-10	-0.610839	1.05535e-05	-2.2016e-10	-0.804925	6.61209e-05	-2.2016e-10	-0.687105
160436281	chr5:160436281:G:T	3.50672e-11	-1.56547	-0.757808	2.27289e-06	-1.6032	-0.737129	1.31535e-05	-1.61823	-0.683666
160436302	chr5:160436302:T:C	2.65588e-10	-0.298592	-4.92792e-10	4.94802e-05	0.740192	-4.92792e-10	0.000283701	0.769331	-4.92792e-10
160436410	chr5:160436410:G:A	1.87649e-10	-2.2016e-10	-0.645966	1.35625e-05	-2.2016e-10	-0.554072	7.49864e-05	-2.2016e-10	-0.561283
160436969	chr5:160436969:T:C	4.79236e-11	-0.878048	-1.13288	2.02535e-06	-1.30314	-1.1525	1.33763e-05	-1.18429	-1.10082
160437256	chr5:160437256:C:T	5.36915e-10	-2.2016e-10	0.405302	3.52101e-05	-2.2016e-10	0.399951	0.000195133	-2.2016e-10	0.395092
160437331	chr5:160437331:T:G	1.04365e-10	-2.2016e-10	-1.23265	6.59581e-06	-2.2016e-10	-1.27495	3.78808e-05	-2.2016e-10	-1.24414
160437519	chr5:160437519:A:C	8.04919e-11	-2.2016e-10	-1.49238	5.24491e-06	-2.2016e-10	-1.50412	2.94608e-05	-2.2016e-10	-1.49553
160437623	chr5:160437623:G:A	6.22881e-11	-1.74877	-4.92792e-10	4.33759e-06	-1.69406	-4.92792e-10	2.43904e-05	-1.6844	-4.92792e-10
160437730	chr5:160437730:A:G	8.84299e-11	-2.2016e-10	-1.39833	5.72771e-06	-2.2016e-10	-1.41606	3.15491e-05	-2.2016e-10	-1.42704
160437982	chr5:160437982:A:G	2.83223e-11	-1.33237	-1.20452	1.4828e-06	-1.54264	-1.22481	9.59628e-06	-1.4703	-1.14691
160438142	chr5:160438142:G:A	7.63138e-11	-0.937711	-0.607973	7.39111e-06	-0.58853	-0.572572	4.59994e-05	-0.594286	-0.455675
160438256	chr5:160438256:A:C	1.07617e-10	-2.2016e-10	-1.20196	6.79161e-06	-2.2016e-10	-1.24569	3.90733e-05	-2.2016e-10	-1.21315
160438409	chr5:160438409:C:A	8.56874e-10	-2.2016e-10	0.872752	4.94644e-05	-2.2016e-10	0.739872	0.000339197	-2.2016e-10	0.947993
160438572	chr5:160438572:C:T	1.53985e-11	-1.68017	-1.4661	1.24683e-06	-1.50514	-1.43563	6.87827e-06	-1.52393	-1.42629
160438961	chr5:160438961:T:C	7.54884e-11	-1.55656	-4.92792e-10	4.26923e-06	-1.70995	-4.92792e-10	2.33394e-05	-1.72845	-4.92792e-10
160439037	chr5:160439037:G:A	5.5237e-11	-1.86891	-4.92792e-10	3.6913e-06	-1.8554	-4.92792e-10	2.0403e-05	-1.86291	-4.92792e-10
160439430	chr5:160439430:C:T	6.99294e-10	-2.2016e-10	0.669533	4.89339e-05	-2.2016e-10	0.729089	0.000291064	-2.2016e-10	0.794953
160439492	chr5:160439492:C:A	1.52889e-10	-2.2016e-10	-0.85083	1.08732e-05	-2.2016e-10	-0.775077	6.06084e-05	-2.2016e-10	-0.774156
160439690	chr5:160439690:A:T	7.09108e-11	-1.61912	-4.92792e-10	4.83652e-06	-1.58518	-4.92792e-10	2.74532e-05	-1.56611	-4.92792e-10
160439834	chr5:160439834:T:C	1.34172e-10	-1.55484	0.573425	7.64245e-06	-1.71678	0.589122	5.62106e-05	-1.66606	0.816573
160439961	chr5:160439961:G:A	1.51592e-11	-1.74513	-1.4168	1.21479e-06	-1.5885	-1.37831	6.75038e-06	-1.60217	-1.36683
160439986	chr5:160439986:G:A	1.90471e-11	-1.81782	-1.11581	1.22344e-06	-1.7906	-1.16911	6.97208e-06	-1.8236	-1.11308
160440190	chr5:160440190:T:C	8.08181e-11	-1.48834	-4.92792e-10	5.53338e-06	-1.45058	-4.92792e-10	3.15828e-05	-1.42598	-4.92792e-10
160440444	chr5:160440444:T:C	1.17963e-10	-2.2016e-10	-1.11017	7.21511e-06	-2.2016e-10	-1.1852	4.48971e-05	-2.2016e-10	-1.07422
160440555	chr5:160440555:G:A	1.35037e-10	-2.2016e-10	-0.974987	8.54932e-06	-2.2016e-10	-1.01553	5.03358e-05	-2.2016e-10	-0.959873
160440640	chr5:160440640:C:T	1.18229e-11	-1.89685	-1.51364	7.8128e-07	-1.89733	-1.51088	4.36945e-06	-1.89702	-1.50694
160440646	chr5:160440646:C:T	1.19376e-11	-1.89732	-1.50352	7.94601e-07	-1.8968	-1.49449	4.46584e-06	-1.89565	-1.48648
160440876	chr5:160440876:C:T	8.14073e-11	-2.2016e-10	-1.48107	5.37994e-06	-2.2016e-10	-1.4787	2.97732e-05	-2.2016e-10	-1.48498
160441114	chr5:160441114:A:C	1.24652e-10	-2.2016e-10	-1.05501	7.38106e-06	-2.2016e-10	-1.16246	4.03393e-05	-2.2016e-10	-1.18126
160441240	chr5:160441240:C:A	1.89736e-10	-2.2016e-10	-0.634906	1.16716e-05	-2.2016e-10	-0.70422	6.63054e-05	-2.2016e-10	-0.684317
160441423	chr5:160441423:G:A	1.89675e-11	-1.4476	-1.49021	1.38378e-06	-1.35889	-1.47767	7.98768e-06	-1.35632	-1.44437
160441438	chr5:160441438:C:G	7.91527e-11	-2.2016e-10	-1.50916	5.22374e-06	-2.2016e-10	-1.50817	2.8919e-05	-2.2016e-10	-1.51409
160442195	chr5:160442195:T:G	1.61322e-10	-2.2016e-10	-0.797138	9.42061e-06	-2.2016e-10	-0.91848	5.09717e-05	-2.2016e-10	-0.947318
160442450	chr5:160442450:T:C	1.53119e-11	-1.65121	-1.5007	1.20967e-06	-1.47345	-1.49758	6.60882e-06	-1.48782	-1.50236
160442476	chr5:160442476:C:A	9.33842e-11	-2.2016e-10	-1.34382	6.48673e-06	-2.2016e-10	-1.29162	4.00035e-05	-2.2016e-10	-1.18962
160443174	chr5:160443174:C:T	3.34992e-10	-2.2016e-10	-0.0664328	2.32776e-05	-2.2016e-10	-0.0138902	0.000136457	-2.2016e-10	0.0374227
160443505	chr5:160443505:G:A	5.61281e-11	-1.8529	-4.92792e-10	3.77128e-06	-1.83397	-4.92792e-10	2.07863e-05	-1.8443	-4.92792e-10
160443581	chr5:160443581:C:T	7.96169e-11	-2.2016e-10	-1.50331	5.24509e-06	-2.2016e-10	-1.50409	2.92155e-05	-2.2016e-10	-1.50389
160443604	chr5:160443604:G:A	4.60628e-11	-1.80884	-0.241696	2.60267e-06	-1.86207	-0.342769	1.43837e-05	-1.85737	-0.355122
160443614	chr5:160443614:A:T	8.01687e-11	-2.2016e-10	-1.49641	5.25831e-06	-2.2016e-10	-1.50157	2.93421e-05	-2.2016e-10	-1.49957
160443821	chr5:160443821:A:T	1.6433e-10	-2.2016e-10	-0.778661	9.58104e-06	-2.2016e-10	-0.901595	5.18147e-05	-2.2016e-10	-0.930916
160444014	chr5:160444014:T:C	4.9025e-10	-2.2016e-10	0.314377	3.60757e-05	-2.2016e-10	0.424239	0.000248422	-2.2016e-10	0.63654
160444074	chr5:160444074:C:T	3.15437e-10	-2.2016e-10	-0.126578	2.32787e-05	-2.2016e-10	-0.0138406	0.000165158	-2.2016e-10	0.228314
160444256	chr5:160444256:C:T	1.62241e-10	-2.2016e-10	-0.791457	9.46859e-06	-2.2016e-10	-0.913401	5.12197e-05	-2.2016e-10	-0.942466
160444323	chr5:160444323:T:A	2.0621e-11	-1.87122	-0.983011	1.3775e-06	-1.85878	-0.982331	7.99249e-06	-1.86666	-0.933431
160444780	chr5:160444780:C:A	3.40868e-10	-2.2016e-10	-0.0490444	2.524e-05	-2.2016e-10	0.067051	0.000140497	-2.2016e-10	0.0665958
160445086	chr5:160445086:T:A	1.39603e-10	-2.2016e-10	-0.941734	9.7779e-06	-2.2016e-10	-0.881255	5.79237e-05	-2.2016e-10	-0.819462
160445087	chr5:160445087:ACCT:A	1.39579e-10	-2.2016e-10	-0.941906	9.77581e-06	-2.2016e-10	-0.88147	5.7911e-05	-2.2016e-10	-0.819682
160445177	chr5:160445177:A:G	2.131e-10	-2.2016e-10	-0.518779	1.47875e-05	-2.2016e-10	-0.467598	8.61342e-05	-2.2016e-10	-0.422682
160445189	chr5:160445189:C:T	1.61905e-10	-2.2016e-10	-0.793527	9.45232e-06	-2.2016e-10	-0.915121	5.11393e-05	-2.2016e-10	-0.944035
160445645	chr5:160445645:C:A	1.06471e-10	-2.2016e-10	-1.21267	6.92678e-06	-2.2016e-10	-1.22599	4.14271e-05	-2.2016e-10	-1.15465
160446037	chr5:160446037:A:G	1.66896e-10	-2.2016e-10	-0.763167	9.71552e-06	-2.2016e-10	-0.887656	5.25271e-05	-2.2016e-10	-0.917261
160446123	chr5:160446123:T:C	9.29531e-11	-2.2016e-10	-1.34844	6.06971e-06	-2.2016e-10	-1.35807	3.44148e-05	-2.2016e-10	-1.3401
160446210	chr5:160446210:T:A	1.6048e-10	-2.2016e-10	-0.802367	1.1305e-05	-2.2016e-10	-0.736131	6.74414e-05	-2.2016e-10	-0.66733
160446426	chr5:160446426:T:C	1.60819e-10	-2.2016e-10	-0.800262	9.39901e-06	-2.2016e-10	-0.920776	5.08742e-05	-2.2016e-10	-0.949234
160446452	chr5:160446452:C:T	2.7285e-11	-1.48618	-1.08802	1.90453e-06	-1.40357	-1.11358	9.96193e-06	-1.39821	-1.18161
160446882	chr5:160446882:T:G	8.29497e-11	-2.2016e-10	-1.4623	5.36696e-06	-2.2016e-10	-1.48112	2.97288e-05	-2.2016e-10	-1.48647
160446969	chr5:160446969:T:A	1.58344e-10	-2.2016e-10	-0.815769	9.26118e-06	-2.2016e-10	-0.935549	5.013e-05	-2.2016e-10	-0.96397
160447184	chr5:160447184:A:G	1.61924e-10	-2.2016e-10	-0.793411	9.43033e-06	-2.2016e-10	-0.91745	5.10314e-05	-2.2016e-10	-0.946148
160447228	chr5:160447228:T:C	2.31488e-11	-1.69068	-1.04791	1.86157e-06	-1.5174	-1.02256	1.03967e-05	-1.51511	-1.02199
160447304	chr5:160447304:A:T	9.54484e-11	-2.2016e-10	-1.32195	6.1341e-06	-2.2016e-10	-1.34752	3.41776e-05	-2.2016e-10	-1.34702
160447327	chr5:160447327:G:C	1.54765e-10	-2.2016e-10	-0.838632	9.07417e-06	-2.2016e-10	-0.955949	4.91476e-05	-2.2016e-10	-0.983761
160447565	chr5:160447565:C:T	1.62868e-10	-2.2016e-10	-0.787598	9.50443e-06	-2.2016e-10	-0.909623	5.14084e-05	-2.2016e-10	-0.938787
160447961	chr5:160447961:T:C	2.26473e-11	-1.71708	-1.04342	1.80401e-06	-1.55388	-1.01749	1.00748e-05	-1.55188	-1.01668
160448400	chr5:160448400:T:C	2.63165e-11	-1.52812	-1.08222	1.82602e-06	-1.45172	-1.10752	9.55553e-06	-1.44525	-1.17622
160448410	chr5:160448410:C:T	7.93109e-11	-2.2016e-10	-1.50716	5.2024e-06	-2.2016e-10	-1.51226	2.89245e-05	-2.2016e-10	-1.5139
160448638	chr5:160448638:C:T	4.63136e-11	-1.80759	-0.23751	2.62035e-06	-1.86071	-0.337364	1.4481e-05	-1.85634	-0.34941
160448786	chr5:160448786:G:T	1.61978e-10	-2.2016e-10	-0.793077	1.03298e-05	-2.2016e-10	-0.826349	6.10533e-05	-2.2016e-10	-0.766843
160448800	chr5:160448800:T:C	1.59506e-10	-2.2016e-10	-0.808458	9.32533e-06	-2.2016e-10	-0.928646	5.04614e-05	-2.2016e-10	-0.957382
160448850	chr5:160448850:T:C	8.08108e-11	-2.2016e-10	-1.48843	5.34203e-06	-2.2016e-10	-1.48578	2.92016e-05	-2.2016e-10	-1.50437
160448946	chr5:160448946:C:T	1.76973e-11	-1.51874	-1.48838	9.75083e-07	-1.70138	-1.48524	5.55643e-06	-1.67109	-1.49254
160448978	chr5:160448978:C:T	7.78317e-11	-1.52599	-4.92792e-10	4.88277e-06	-1.57567	-4.92792e-10	2.85074e-05	-1.52843	-4.92792e-10
160449582	chr5:160449582:G:A	4.41974e-11	-1.81535	-0.276527	2.54416e-06	-1.86515	-0.36243	1.40522e-05	-1.86118	-0.374628
160449881	chr5:160449881:A:G	2.07334e-10	-1.78159	1.23538	1.23974e-05	-1.81156	1.16766	7.04337e-05	-1.8004	1.17648
160450178	chr5:160450178:C:T	1.57701e-10	-2.2016e-10	-0.819838	9.22741e-06	-2.2016e-10	-0.939202	4.99499e-05	-2.2016e-10	-0.967569
160450569	chr5:160450569:G:A	9.41422e-11	-2.2016e-10	-1.33573	6.55561e-06	-2.2016e-10	-1.28106	4.05403e-05	-2.2016e-10	-1.17629
160450794	chr5:160450794:G:A	1.63909e-10	-2.2016e-10	-0.78123	9.55809e-06	-2.2016e-10	-0.903993	5.16931e-05	-2.2016e-10	-0.933265
160451047	chr5:160451047:A:T	7.88835e-11	-2.2016e-10	-1.51257	5.19286e-06	-2.2016e-10	-1.5141	2.89381e-05	-2.2016e-10	-1.51343
160451048	chr5:160451048:A:T	7.89655e-11	-2.2016e-10	-1.51153	5.19269e-06	-2.2016e-10	-1.51413	2.89241e-05	-2.2016e-10	-1.51391
160451061	chr5:160451061:G:A	2.02744e-11	-1.70938	-1.16179	1.23808e-06	-1.7913	-1.15652	7.00751e-06	-1.783	-1.1486
160451327	chr5:160451327:G:T	1.03324e-10	-2.2016e-10	-1.24267	6.60676e-06	-2.2016e-10	-1.27329	3.68124e-05	-2.2016e-10	-1.27276
160451338	chr5:160451338:A:G	2.86551e-11	-1.47251	-1.05269	2.00034e-06	-1.38925	-1.07882	1.04304e-05	-1.38341	-1.15045
160451387	chr5:160451387:G:A	7.87589e-11	-2.2016e-10	-1.51415	5.20379e-06	-2.2016e-10	-1.51199	2.90438e-05	-2.2016e-10	-1.50979
160452251	chr5:160452251:A:G	1.76201e-11	-1.52735	-1.48414	9.73901e-07	-1.70712	-1.48071	5.54419e-06	-1.67705	-1.48879
160452412	chr5:160452412:G:C	1.09662e-10	-2.2016e-10	-1.18313	6.99519e-06	-2.2016e-10	-1.21616	3.89819e-05	-2.2016e-10	-1.21549
160452493	chr5:160452493:C:T	8.67749e-11	-2.2016e-10	-1.41722	5.40509e-06	-2.2016e-10	-1.47404	3.12382e-05	-2.2016e-10	-1.43695
160452736	chr5:160452736:G:A	9.18673e-11	-1.08566	-0.274531	7.11203e-06	-0.944235	-0.255359	4.56652e-05	-0.950848	-0.106405
160452971	chr5:160452971:T:C	2.68474e-11	-1.43086	-1.15951	1.77338e-06	-1.37892	-1.20958	8.92113e-06	-1.40873	-1.28144
160453051	chr5:160453051:C:G	1.71602e-11	-1.62497	-1.41297	1.1867e-06	-1.56407	-1.42614	6.39678e-06	-1.56354	-1.45926
160453349	chr5:160453349:C:T	1.55537e-11	-1.74561	-1.39063	1.0569e-06	-1.70152	-1.40452	5.6758e-06	-1.70099	-1.44139
160454262	chr5:160454262:C:T	4.48517e-10	-2.2016e-10	0.225408	2.81626e-05	-2.2016e-10	0.176616	0.000178644	-2.2016e-10	0.306807
160454327	chr5:160454327:G:C	1.68292e-10	-2.2016e-10	-0.75484	1.04331e-05	-2.2016e-10	-0.816397	5.47871e-05	-2.2016e-10	-0.875134
160454743	chr5:160454743:G:A	3.92015e-11	-1.87127	-0.340549	2.49082e-06	-1.86923	-0.379538	1.34608e-05	-1.87387	-0.404942
160454771	chr5:160454771:A:G	8.66267e-11	-2.2016e-10	-1.41893	5.71291e-06	-2.2016e-10	-1.41865	3.24698e-05	-2.2016e-10	-1.39828
160455074	chr5:160455074:G:A	3.07797e-10	-2.2016e-10	-0.151099	2.13973e-05	-2.2016e-10	-0.0981151	0.000125546	-2.2016e-10	-0.0459177
160455444	chr5:160455444:C:G	8.63523e-11	-2.2016e-10	-1.4221	5.69954e-06	-2.2016e-10	-1.421	3.13754e-05	-2.2016e-10	-1.43256
160455790	chr5:160455790:C:A	4.49966e-11	-1.67491	-0.399042	2.84779e-06	-1.67299	-0.441844	1.51437e-05	-1.68749	-0.473512
160456129	chr5:160456129:T:C	1.42071e-10	-2.2016e-10	-0.924209	9.99573e-06	-2.2016e-10	-0.859222	5.93889e-05	-2.2016e-10	-0.794482
160456151	chr5:160456151:C:A	1.18322e-10	-2.2016e-10	-1.10713	7.46297e-06	-2.2016e-10	-1.15143	3.98351e-05	-2.2016e-10	-1.19384
160456497	chr5:160456497:T:C	1.44654e-11	-1.79039	-1.41839	1.05932e-06	-1.68413	-1.41962	5.88732e-06	-1.68697	-1.41882
160456517	chr5:160456517:C:T	1.44073e-10	-2.2016e-10	-0.910216	9.00549e-06	-2.2016e-10	-0.963546	4.75674e-05	-2.2016e-10	-1.01644
160456528	chr5:160456528:C:T	3.50381e-10	-2.2016e-10	-0.0215172	2.54644e-05	-2.2016e-10	0.0759013	0.000169073	-2.2016e-10	0.251742
160456613	chr5:160456613:A:G	8.44471e-11	-2.2016e-10	-1.44441	5.43461e-06	-2.2016e-10	-1.46859	3.00454e-05	-2.2016e-10	-1.47588
160456645	chr5:160456645:T:C	1.43477e-11	-1.79072	-1.42622	1.05057e-06	-1.68471	-1.42734	5.8389e-06	-1.68754	-1.4265
160456648	chr5:160456648:G:A	8.48564e-11	-2.2016e-10	-1.43958	5.59837e-06	-2.2016e-10	-1.43891	3.17463e-05	-2.2016e-10	-1.42081
160456685	chr5:160456685:A:G	1.44579e-11	-1.7909	-1.41839	1.05844e-06	-1.68496	-1.41962	5.88243e-06	-1.6878	-1.41882
160457262	chr5:160457262:A:G	7.9413e-11	-2.2016e-10	-1.50588	5.21024e-06	-2.2016e-10	-1.51075	2.93487e-05	-2.2016e-10	-1.49934
160457745	chr5:160457745:T:A	5.51243e-11	-1.87095	-4.92792e-10	3.74352e-06	-1.84135	-4.92792e-10	2.06796e-05	-1.84944	-4.92792e-10
160457800	chr5:160457800:C:T	3.50607e-10	-2.2016e-10	-0.0208739	2.55097e-05	-2.2016e-10	0.0776772	0.000169568	-2.2016e-10	0.254667
160457889	chr5:160457889:T:C	1.1469e-10	-2.2016e-10	-1.13831	7.35783e-06	-2.2016e-10	-1.16562	4.12563e-05	-2.2016e-10	-1.15878
160458131	chr5:160458131:A:C	3.80665e-10	-2.2016e-10	0.0613807	2.77788e-05	-2.2016e-10	0.162894	0.000185551	-2.2016e-10	0.344743
160458553	chr5:160458553:C:A	1.21078e-10	-2.2016e-10	-1.0841	7.6252e-06	-2.2016e-10	-1.12992	4.06455e-05	-2.2016e-10	-1.1737
160458981	chr5:160458981:T:C	7.88954e-11	-2.2016e-10	-1.51242	5.19554e-06	-2.2016e-10	-1.51358	2.89342e-05	-2.2016e-10	-1.51357
160459050	chr5:160459050:T:C	2.49607e-10	-2.2016e-10	-0.36065	1.83958e-05	-2.2016e-10	-0.249261	0.000127338	-2.2016e-10	-0.0317473
160459613	chr5:160459613:A:G	1.72689e-11	-1.81159	-1.22005	1.08637e-06	-1.81228	-1.26626	5.60682e-06	-1.82258	-1.33202
160459681	chr5:160459681:T:C	5.38261e-11	-1.89478	-4.92792e-10	4.02567e-06	-1.76869	-4.92792e-10	2.26264e-05	-1.75947	-4.92792e-10
160460309	chr5:160460309:A:T	1.61668e-10	-2.2016e-10	-0.794991	1.14399e-05	-2.2016e-10	-0.724275	6.82448e-05	-2.2016e-10	-0.655487
160460646	chr5:160460646:G:T	1.4811e-10	-2.2016e-10	-0.882584	9.24361e-06	-2.2016e-10	-0.937448	4.87585e-05	-2.2016e-10	-0.991711
160460665	chr5:160460665:CA:C	4.78055e-10	-2.2016e-10	0.289187	3.34523e-05	-2.2016e-10	0.348741	0.000209394	-2.2016e-10	0.465628
160460969	chr5:160460969:C:T	1.77352e-11	-1.79873	-1.20625	1.11244e-06	-1.80119	-1.25363	5.72751e-06	-1.81219	-1.32112
160461170	chr5:160461170:G:A	2.52807e-11	-1.35869	-1.29181	1.40717e-06	-1.54422	-1.27558	7.15265e-06	-1.57238	-1.33873
160461289	chr5:160461289:C:T	1.21185e-10	-2.2016e-10	-1.08322	7.63151e-06	-2.2016e-10	-1.1291	4.0677e-05	-2.2016e-10	-1.17293
160461473	chr5:160461473:T:C	1.59733e-11	-1.76949	-1.34012	1.18669e-06	-1.65327	-1.33694	6.59159e-06	-1.65718	-1.33561
160461474	chr5:160461474:G:A	1.16371e-10	-2.2016e-10	-1.12376	7.35648e-06	-2.2016e-10	-1.1658	3.93401e-05	-2.2016e-10	-1.20634
160461515	chr5:160461515:G:A	1.75778e-11	-1.81112	-1.20279	1.10217e-06	-1.81376	-1.25034	5.67788e-06	-1.8238	-1.31821
160461736	chr5:160461736:C:T	5.57376e-10	0.453567	-0.0108652	1.68075e-05	-0.264105	-0.075448	0.000113588	-0.233084	0.0870737
160461961	chr5:160461961:A:G	1.49056e-11	-1.8046	-1.3742	1.09867e-06	-1.70177	-1.36551	6.11191e-06	-1.70453	-1.36382
160462030	chr5:160462030:TA:T	5.36892e-11	-1.89733	-4.92792e-10	3.80711e-06	-1.82451	-4.92792e-10	2.12853e-05	-1.82057	-4.92792e-10
160462144	chr5:160462144:C:T	2.52331e-11	-1.27061	-1.38177	1.24767e-06	-1.56708	-1.37302	7.16473e-06	-1.51907	-1.39035
160462282	chr5:160462282:T:A	8.09199e-09	0.677077	2.44102	0.000191188	-0.0747695	2.16664	0.00127872	-0.0411019	2.31613
160462938	chr5:160462938:C:T	4.90177e-10	-2.2016e-10	0.314229	3.60085e-05	-2.2016e-10	0.422375	0.000243941	-2.2016e-10	0.618339
160462998	chr5:160462998:C:A	3.64974e-10	-2.2016e-10	0.0192868	2.6522e-05	-2.2016e-10	0.116593	0.000177077	-2.2016e-10	0.297993
160463512	chr5:160463512:T:A	1.607e-10	-0.800998	-4.92792e-10	4.98989e-06	-1.55397	-4.92792e-10	2.72993e-05	-1.57173	-4.92792e-10
160463816	chr5:160463816:G:C	3.33189e-11	-1.00716	-1.36725	1.32052e-06	-1.51199	-1.37136	7.43619e-06	-1.47779	-1.39445
160463878	chr5:160463878:C:T	3.07898e-11	-0.965402	-1.48795	1.48967e-06	-1.2623	-1.50052	8.44619e-06	-1.25439	-1.49049
160463914	chr5:160463914:AT:A	1.18663e-09	-2.2016e-10	1.19833	6.28151e-05	-2.2016e-10	0.978815	0.0004801	-2.2016e-10	1.2954
160464271	chr5:160464271:C:G	1.51413e-11	-1.7861	-1.37702	1.02524e-06	-1.7677	-1.36875	6.08252e-06	-1.76722	-1.30595
160464338	chr5:160464338:T:G	2.19697e-11	-1.71403	-1.07684	1.50627e-06	-1.69375	-1.05799	9.322e-06	-1.69438	-0.95183
160464463	chr5:160464463:C:T	1.48371e-11	-1.78999	-1.39342	1.00454e-06	-1.77197	-1.38488	5.93941e-06	-1.7718	-1.32518
160465018	chr5:160465018:A:G	2.07251e-10	-2.2016e-10	-0.546608	1.39764e-05	-2.2016e-10	-0.524009	8.33822e-05	-2.2016e-10	-0.455155
160465104	chr5:160465104:A:G	1.41644e-11	-1.76743	-1.46238	1.31788e-06	-1.45983	-1.42552	7.63605e-06	-1.43927	-1.40644
160465573	chr5:160465573:T:A	2.13397e-11	-1.7426	-1.07737	2.12876e-06	-1.41548	-0.990363	1.24667e-05	-1.39402	-0.961509
160465964	chr5:160465964:C:T	8.34382e-11	-2.2016e-10	-1.45643	5.45221e-06	-2.2016e-10	-1.46536	3.03756e-05	-2.2016e-10	-1.46495
160466978	chr5:160466978:A:G	3.62035e-11	-1.21801	-1.07337	1.94636e-06	-1.3839	-1.11152	1.13497e-05	-1.42999	-1.01942
160467049	chr5:160467049:C:T	1.56067e-11	-1.79284	-1.34	1.05624e-06	-1.77686	-1.3298	6.31469e-06	-1.77727	-1.25844
160467536	chr5:160467536:A:C	3.5853e-11	-1.22258	-1.07853	1.91912e-06	-1.39333	-1.11619	1.12016e-05	-1.43843	-1.02411
160467840	chr5:160467840:A:G	3.07866e-11	-1.00846	-1.445	1.72365e-06	-1.17587	-1.44107	9.39503e-06	-1.23435	-1.40405
160467969	chr5:160467969:G:A	5.55792e-11	-1.86273	-4.92792e-10	3.8534e-06	-1.81243	-4.92792e-10	2.12185e-05	-1.82372	-4.92792e-10
160468490	chr5:160468490:ACTTAT:A	1.5678e-11	-1.6447	-1.48358	9.8051e-07	-1.6859	-1.49517	5.34757e-06	-1.71759	-1.48436
160468611	chr5:160468611:G:A	1.29559e-10	-2.2016e-10	-1.0164	8.58533e-06	-2.2016e-10	-1.01133	4.91288e-05	-2.2016e-10	-0.984143
160468698	chr5:160468698:T:C	1.54865e-11	-1.65138	-1.48919	9.03478e-07	-1.7599	-1.50299	4.94522e-06	-1.78369	-1.49647
160469064	chr5:160469064:GCAAA:G	8.59817e-11	-2.2016e-10	-1.4264	5.57157e-06	-2.2016e-10	-1.4437	3.06509e-05	-2.2016e-10	-1.45593
160469252	chr5:160469252:T:C	4.35437e-11	-0.769831	-1.33694	2.21995e-06	-1.01235	-1.35155	1.15775e-05	-1.07913	-1.3504
160469534	chr5:160469534:G:A	2.51344e-11	-1.48627	-1.17003	1.15843e-06	-1.83399	-1.18033	6.45758e-06	-1.80778	-1.20556
160469668	chr5:160469668:G:A	1.14989e-10	-1.1357	-4.92792e-10	5.30525e-06	-1.49268	-4.92792e-10	3.01138e-05	-1.4736	-4.92792e-10
160469890	chr5:160469890:C:T	2.29615e-11	-1.76863	-0.978089	1.62446e-06	-1.71537	-0.960836	1.03457e-05	-1.71549	-0.826529
160470186	chr5:160470186:C:A	1.82836e-10	-2.2016e-10	-0.671952	1.18152e-05	-2.2016e-10	-0.691992	6.87341e-05	-2.2016e-10	-0.648344
160470249	chr5:160470249:T:G	5.50284e-11	-1.87269	-4.92792e-10	3.78396e-06	-1.83061	-4.92792e-10	2.08658e-05	-1.84048	-4.92792e-10
160470788	chr5:160470788:C:T	1.61439e-10	-1.59627	0.799857	8.14312e-06	-1.85853	0.794324	4.65215e-05	-1.84597	0.807297
160470979	chr5:160470979:G:A	1.83917e-10	-2.2016e-10	-0.666054	1.18844e-05	-2.2016e-10	-0.686151	6.91473e-05	-2.2016e-10	-0.642351
160471172	chr5:160471172:T:A	8.53671e-11	-2.2016e-10	-1.43358	5.5616e-06	-2.2016e-10	-1.44549	3.04239e-05	-2.2016e-10	-1.46336
160471187	chr5:160471187:T:C	5.47607e-11	-1.87757	-4.92792e-10	3.75249e-06	-1.83896	-4.92792e-10	2.07054e-05	-1.84819	-4.92792e-10
160471191	chr5:160471191:G:A	5.83745e-11	-0.299786	-1.51387	2.76365e-06	-0.632376	-1.51245	1.44412e-05	-0.697021	-1.51148
160471620	chr5:160471620:C:T	1.48397e-10	-1.65372	0.773074	7.78717e-06	-1.88082	0.771915	4.43641e-05	-1.87246	0.786299
160471642	chr5:160471642:C:T	8.02611e-11	-2.2016e-10	-1.49525	5.32485e-06	-2.2016e-10	-1.489	2.95951e-05	-2.2016e-10	-1.49098
160472115	chr5:160472115:G:A	2.16878e-11	-1.67852	-1.12527	1.14412e-06	-1.89117	-1.13558	6.25752e-06	-1.88209	-1.16272
160472738	chr5:160472738:G:T	2.63911e-11	-1.09683	-1.51068	1.41589e-06	-1.30245	-1.51117	7.47802e-06	-1.35689	-1.50973
160472970	chr5:160472970:C:T	7.90093e-11	-2.2016e-10	-1.51097	5.22547e-06	-2.2016e-10	-1.50784	2.91695e-05	-2.2016e-10	-1.50547
160473045	chr5:160473045:C:T	2.41439e-11	-1.74506	-0.951451	1.69395e-06	-1.7001	-0.934216	1.08366e-05	-1.70056	-0.795102
160473909	chr5:160473909:A:G	7.8773e-11	-2.2016e-10	-1.51397	5.19293e-06	-2.2016e-10	-1.51408	2.89656e-05	-2.2016e-10	-1.51248
160474133	chr5:160474133:T:G	1.86144e-11	-1.84339	-1.11322	1.22952e-06	-1.82558	-1.12918	7.83533e-06	-1.81451	-1.00544
160474139	chr5:160474139:T:A	1.66756e-11	-1.55486	-1.51173	1.62241e-06	-1.16446	-1.513	9.03162e-06	-1.16439	-1.51346
160474211	chr5:160474211:A:C	1.06057e-10	-1.21656	-4.92792e-10	7.4455e-06	-1.15377	-4.92792e-10	4.21417e-05	-1.13755	-4.92792e-10
160474261	chr5:160474261:A:T	8.19035e-11	-2.2016e-10	-1.475	5.47529e-06	-2.2016e-10	-1.46113	3.09706e-05	-2.2016e-10	-1.44555
160474732	chr5:160474732:G:T	5.91475e-11	-0.286713	-1.51379	2.78837e-06	-0.623662	-1.51226	1.45988e-05	-0.686393	-1.51125
160474744	chr5:160474744:C:G	5.64784e-11	-1.84668	-4.92792e-10	3.93623e-06	-1.79116	-4.92792e-10	2.16483e-05	-1.80366	-4.92792e-10
160475106	chr5:160475106:C:T	1.71817e-11	-1.73529	-1.30141	1.20356e-06	-1.69149	-1.28461	7.29683e-06	-1.69135	-1.1998
160475419	chr5:160475419:A:G	7.97637e-11	-2.2016e-10	-1.50147	5.30213e-06	-2.2016e-10	-1.49327	2.97162e-05	-2.2016e-10	-1.4869
160475583	chr5:160475583:G:A	7.87609e-11	-2.2016e-10	-1.51412	5.19289e-06	-2.2016e-10	-1.51409	2.89175e-05	-2.2016e-10	-1.51414
160475622	chr5:160475622:C:A	1.85287e-10	-2.2016e-10	-0.658633	1.23634e-05	-2.2016e-10	-0.646638	7.3399e-05	-2.2016e-10	-0.582679
160475802	chr5:160475802:A:C	5.68068e-11	-1.84088	-4.92792e-10	3.96935e-06	-1.78278	-4.92792e-10	2.18194e-05	-1.79579	-4.92792e-10
160475968	chr5:160475968:T:A	1.24838e-11	-1.84369	-1.51242	8.30437e-07	-1.83309	-1.5141	4.54474e-06	-1.85193	-1.51269
160476127	chr5:160476127:G:A	8.443e-11	-0.873334	-0.571282	5.45897e-06	-0.780742	-0.683379	3.20851e-05	-0.8905	-0.519697
160476245	chr5:160476245:C:T	2.28506e-10	-2.2016e-10	-0.448977	1.55978e-05	-2.2016e-10	-0.41425	9.34652e-05	-2.2016e-10	-0.341
160476247	chr5:160476247:C:G	5.648e-11	-1.84665	-4.92792e-10	3.93638e-06	-1.79112	-4.92792e-10	2.16494e-05	-1.80361	-4.92792e-10
160476446	chr5:160476446:G:A	6.78675e-11	-1.66298	-4.92792e-10	4.24489e-06	-1.71566	-4.92792e-10	2.41396e-05	-1.69474	-4.92792e-10
160476610	chr5:160476610:A:G	3.80904e-11	-0.879906	-1.36067	1.92846e-06	-1.12307	-1.38158	1.01703e-05	-1.17972	-1.37941
160476863	chr5:160476863:G:C	9.6257e-11	-0.939792	-0.373725	6.09808e-06	-0.856447	-0.49696	3.65866e-05	-0.960239	-0.318667
160477030	chr5:160477030:C:T	8.83421e-11	-2.2016e-10	-1.39932	6.08036e-06	-2.2016e-10	-1.35632	3.72272e-05	-2.2016e-10	-1.26155
160477356	chr5:160477356:G:A	2.50114e-11	-1.73014	-0.931071	1.75143e-06	-1.68675	-0.914199	1.12382e-05	-1.68615	-0.773122
160477584	chr5:160477584:G:A	5.67035e-11	-1.8427	-4.92792e-10	3.95881e-06	-1.78544	-4.92792e-10	2.17648e-05	-1.7983	-4.92792e-10
160477651	chr5:160477651:A:G	9.70706e-11	-2.2016e-10	-1.3051	6.54302e-06	-2.2016e-10	-1.28298	3.76091e-05	-2.2016e-10	-1.25134
160478349	chr5:160478349:G:A	3.31688e-10	-2.2016e-10	-0.0763425	2.08154e-05	-2.2016e-10	-0.125686	0.000121468	-2.2016e-10	-0.0789369
160478429	chr5:160478429:A:C	1.90395e-11	-1.50601	-1.42802	1.33888e-06	-1.44462	-1.42493	7.75278e-06	-1.44217	-1.38837
160478526	chr5:160478526:G:T	2.85497e-10	-2.2016e-10	-0.226306	2.28059e-05	-2.2016e-10	-0.0343595	0.000158911	-2.2016e-10	0.189756
160478651	chr5:160478651:T:A	5.78907e-11	-1.82198	-4.92792e-10	4.08112e-06	-1.75501	-4.92792e-10	2.23802e-05	-1.77041	-4.92792e-10
160478672	chr5:160478672:T:C	1.03776e-10	-0.971356	-0.266945	6.51955e-06	-0.889523	-0.397053	3.93986e-05	-0.994606	-0.210253
160478685	chr5:160478685:G:A	9.67268e-11	-2.2016e-10	-1.30865	6.51853e-06	-2.2016e-10	-1.28673	3.74591e-05	-2.2016e-10	-1.25534
160478706	chr5:160478706:G:A	1.57201e-10	-2.2016e-10	-0.823015	1.09365e-05	-2.2016e-10	-0.769272	6.9042e-05	-2.2016e-10	-0.643874
160478825	chr5:160478825:C:T	8.69035e-11	-2.2016e-10	-1.41574	5.84952e-06	-2.2016e-10	-1.39502	3.31424e-05	-2.2016e-10	-1.37778
160478900	chr5:160478900:G:A	2.36689e-10	-2.2016e-10	-0.413792	1.46512e-05	-2.2016e-10	-0.476856	8.58654e-05	-2.2016e-10	-0.425809
160478916	chr5:160478916:C:T	2.60482e-11	-1.71343	-0.907161	1.82673e-06	-1.66944	-0.889416	1.17609e-05	-1.66823	-0.745573
160479017	chr5:160479017:C:T	8.11701e-11	-2.2016e-10	-1.48399	5.39224e-06	-2.2016e-10	-1.47642	2.9952e-05	-2.2016e-10	-1.47899
160479172	chr5:160479172:T:C	2.51579e-10	-2.2016e-10	-0.352781	1.7547e-05	-2.2016e-10	-0.296495	0.000108599	-2.2016e-10	-0.190924
160479543	chr5:160479543:A:G	2.2546e-11	-1.48765	-1.27734	1.48336e-06	-1.46996	-1.29711	8.46309e-06	-1.51292	-1.22995
160479744	chr5:160479744:C:T	2.03689e-10	-2.2016e-10	-0.563945	1.21669e-05	-2.2016e-10	-0.662664	8.29914e-05	-2.2016e-10	-0.459853
160480838	chr5:160480838:C:T	1.10504e-10	-2.2016e-10	-1.17548	7.49025e-06	-2.2016e-10	-1.14778	4.28108e-05	-2.2016e-10	-1.1218
160481312	chr5:160481312:A:G	2.68789e-11	-1.8909	-0.698298	1.8265e-06	-1.89686	-0.662117	1.10308e-05	-1.89733	-0.580569
160481330	chr5:160481330:A:G	2.22049e-11	-1.45961	-1.32061	1.46188e-06	-1.44313	-1.33852	8.28534e-06	-1.4864	-1.2777
160482338	chr5:160482338:A:G	8.71776e-11	-1.00636	-0.406234	5.65085e-06	-0.918588	-0.510987	3.44546e-05	-1.02056	-0.318382
160482373	chr5:160482373:C:G	2.67542e-11	-1.89146	-0.702393	1.8197e-06	-1.89671	-0.666003	1.09919e-05	-1.89731	-0.584121
160483440	chr5:160483440:C:A	6.0814e-11	-1.77272	-4.92792e-10	4.35629e-06	-1.68976	-4.92792e-10	2.38383e-05	-1.7073	-4.92792e-10
160483464	chr5:160483464:C:T	2.7224e-11	-1.89576	-0.680679	1.9129e-06	-1.87588	-0.636883	1.15297e-05	-1.882	-0.551662
160483686	chr5:160483686:C:T	1.06007e-10	-2.2016e-10	-1.21703	6.62542e-06	-2.2016e-10	-1.27047	3.70508e-05	-2.2016e-10	-1.2663
160484031	chr5:160484031:C:A	8.68438e-10	1.10325	-0.217088	2.52653e-05	0.334908	-0.266856	0.000151249	0.337892	-0.197554
160484050	chr5:160484050:T:C	1.33925e-10	-2.2016e-10	-0.98326	8.73165e-06	-2.2016e-10	-0.994427	5.68439e-05	-2.2016e-10	-0.83828
160484054	chr5:160484054:T:C	1.26612e-10	-2.2016e-10	-1.03941	8.26161e-06	-2.2016e-10	-1.04976	5.30701e-05	-2.2016e-10	-0.906975
160484058	chr5:160484058:G:A	1.35738e-10	-2.2016e-10	-0.969811	8.84892e-06	-2.2016e-10	-0.981085	5.77164e-05	-2.2016e-10	-0.823049
160484217	chr5:160484217:A:G	1.88523e-11	-1.4299	-1.514	1.0868e-06	-1.56424	-1.5139	5.68167e-06	-1.62865	-1.51269
160484304	chr5:160484304:A:G	8.48067e-11	-1.61442	0.174256	5.15672e-06	-1.6324	0.111315	3.89227e-05	-1.67027	0.453261
160484499	chr5:160484499:C:A	1.82634e-11	-1.5542	-1.42144	1.02544e-06	-1.72287	-1.41339	5.67298e-06	-1.75418	-1.38869
160484577	chr5:160484577:T:C	2.08036e-10	-1.32759	0.784766	1.8122e-05	-0.991787	0.727535	0.000148483	-1.01675	1.13864
160485073	chr5:160485073:A:G	9.53433e-11	-2.2016e-10	-1.32305	6.1158e-06	-2.2016e-10	-1.3505	3.47478e-05	-2.2016e-10	-1.33047
160485079	chr5:160485079:T:C	7.45634e-10	-2.2016e-10	0.733696	4.47719e-05	-2.2016e-10	0.640201	0.00035052	-2.2016e-10	0.980829
160485282	chr5:160485282:A:G	2.07647e-10	-2.2016e-10	-0.544697	1.19944e-05	-2.2016e-10	-0.676941	6.2958e-05	-2.2016e-10	-0.736121
160485411	chr5:160485411:C:G	1.7692e-11	-1.55839	-1.44904	9.95394e-07	-1.72313	-1.44287	5.48832e-06	-1.75335	-1.42262
160485726	chr5:160485726:G:A	3.82017e-10	-2.2016e-10	0.0649259	2.3725e-05	-2.2016e-10	0.00514804	0.000134945	-2.2016e-10	0.0262793
160485749	chr5:160485749:G:A	1.11108e-10	-2.2016e-10	-1.17004	7.54908e-06	-2.2016e-10	-1.13995	4.31185e-05	-2.2016e-10	-1.11464
160485832	chr5:160485832:A:G	6.56762e-11	-1.6958	-4.92792e-10	4.15037e-06	-1.73818	-4.92792e-10	2.29924e-05	-1.74343	-4.92792e-10
160486221	chr5:160486221:T:C	5.79455e-10	-2.2016e-10	0.48155	3.50331e-05	-2.2016e-10	0.394911	0.000269613	-2.2016e-10	0.718398
160486310	chr5:160486310:G:T	1.54041e-10	-2.2016e-10	-0.843322	1.01743e-05	-2.2016e-10	-0.841514	5.73432e-05	-2.2016e-10	-0.829536
160486567	chr5:160486567:C:T	5.80994e-10	-2.2016e-10	0.484202	3.51499e-05	-2.2016e-10	0.398241	0.000270479	-2.2016e-10	0.721606
160486596	chr5:160486596:T:C	3.21206e-11	-1.55807	-0.852975	1.58089e-06	-1.82668	-0.876716	8.50857e-06	-1.80054	-0.93698
160486627	chr5:160486627:G:C	6.43513e-10	-2.2016e-10	0.586403	3.87866e-05	-2.2016e-10	0.496693	0.00030075	-2.2016e-10	0.827691
160487658	chr5:160487658:T:C	1.67496e-11	-1.59498	-1.46719	9.48186e-07	-1.75273	-1.46186	5.22582e-06	-1.78046	-1.44452
160487720	chr5:160487720:T:A	5.4535e-10	-2.2016e-10	0.42089	3.31661e-05	-2.2016e-10	0.340148	0.000258518	-2.2016e-10	0.676377
160487772	chr5:160487772:G:C	5.20591e-10	-2.2016e-10	0.374425	3.1581e-05	-2.2016e-10	0.291175	0.000240819	-2.2016e-10	0.605456
160487774	chr5:160487774:G:C	5.68637e-10	-2.2016e-10	0.462704	3.44186e-05	-2.2016e-10	0.377217	0.000264323	-2.2016e-10	0.698582
160487877	chr5:160487877:C:T	1.75408e-11	-1.5721	-1.44391	9.87392e-07	-1.73665	-1.43742	5.45407e-06	-1.76567	-1.41656
160487952	chr5:160487952:T:C	5.83324e-10	-2.2016e-10	0.488205	3.52663e-05	-2.2016e-10	0.401547	0.000271383	-2.2016e-10	0.724942
160488114	chr5:160488114:T:C	3.41902e-11	-0.973781	-1.37482	2.1734e-06	-0.981214	-1.40387	1.18244e-05	-1.07934	-1.32909
160488175	chr5:160488175:T:C	1.55133e-10	-2.2016e-10	-0.836257	1.00413e-05	-2.2016e-10	-0.85467	5.51511e-05	-2.2016e-10	-0.868512
160488313	chr5:160488313:A:G	5.90286e-10	-2.2016e-10	0.500068	3.57296e-05	-2.2016e-10	0.414599	0.000275204	-2.2016e-10	0.738924
160488377	chr5:160488377:T:G	5.80836e-10	-2.2016e-10	0.48393	3.51646e-05	-2.2016e-10	0.398658	0.000270473	-2.2016e-10	0.721582
160488401	chr5:160488401:C:T	5.34571e-10	-2.2016e-10	0.400926	3.24077e-05	-2.2016e-10	0.317015	0.000247677	-2.2016e-10	0.633536
160488436	chr5:160488436:C:T	5.93827e-10	-2.2016e-10	0.50605	3.59178e-05	-2.2016e-10	0.419853	0.000276975	-2.2016e-10	0.74534
160488668	chr5:160488668:T:C	5.15149e-10	-2.2016e-10	0.363918	3.12738e-05	-2.2016e-10	0.281401	0.000238375	-2.2016e-10	0.595258
160488864	chr5:160488864:A:C	9.65839e-11	-2.2016e-10	-1.31013	6.63484e-06	-2.2016e-10	-1.26905	3.87002e-05	-2.2016e-10	-1.22274
160488951	chr5:160488951:C:G	5.37661e-10	-2.2016e-10	0.406689	3.25979e-05	-2.2016e-10	0.322867	0.000249249	-2.2016e-10	0.639864
160489182	chr5:160489182:G:C	8.35035e-11	-2.2016e-10	-1.45565	5.63024e-06	-2.2016e-10	-1.43323	3.22066e-05	-2.2016e-10	-1.40642
160489222	chr5:160489222:A:G	5.54106e-10	-2.2016e-10	0.436817	3.35638e-05	-2.2016e-10	0.352067	0.000257238	-2.2016e-10	0.671414
160489254	chr5:160489254:C:T	9.84958e-11	-1.29052	-4.92792e-10	6.76717e-06	-1.2493	-4.92792e-10	3.59397e-05	-1.29675	-4.92792e-10
160489352	chr5:160489352:T:C	7.27907e-11	-1.59295	-4.92792e-10	4.09406e-06	-1.75184	-4.92792e-10	2.27968e-05	-1.75197	-4.92792e-10
160489683	chr5:160489683:C:T	3.37147e-11	-1.60255	-0.760052	1.7009e-06	-1.84503	-0.785192	9.08331e-06	-1.82224	-0.849916
160489924	chr5:160489924:A:C	2.36373e-10	-2.2016e-10	-0.415127	1.65776e-05	-2.2016e-10	-0.353331	0.000110466	-2.2016e-10	-0.173883
160490048	chr5:160490048:T:C	4.97979e-10	-2.2016e-10	0.33002	3.02308e-05	-2.2016e-10	0.247482	0.000229712	-2.2016e-10	0.558235
160490208	chr5:160490208:C:T	3.54555e-11	-0.924403	-1.38786	2.25473e-06	-0.933033	-1.41532	1.21916e-05	-1.03349	-1.34435
160490424	chr5:160490424:C:T	5.24006e-10	-2.2016e-10	0.380965	3.17693e-05	-2.2016e-10	0.29712	0.00024248	-2.2016e-10	0.612329
160490449	chr5:160490449:G:A	1.43778e-10	-0.912266	-4.92792e-10	4.77512e-06	-1.59796	-4.92792e-10	2.59727e-05	-1.62154	-4.92792e-10
160490729	chr5:160490729:T:C	2.00083e-10	-2.2016e-10	-0.581808	1.26229e-05	-2.2016e-10	-0.625867	8.84524e-05	-2.2016e-10	-0.396124
160490810	chr5:160490810:A:G	1.94032e-10	-2.2016e-10	-0.612515	1.22523e-05	-2.2016e-10	-0.65567	8.55433e-05	-2.2016e-10	-0.429567
160490893	chr5:160490893:T:C	6.08969e-11	-1.77136	-4.92792e-10	4.35721e-06	-1.68955	-4.92792e-10	2.38446e-05	-1.70703	-4.92792e-10
160490939	chr5:160490939:G:A	1.99058e-10	-2.2016e-10	-0.586944	1.25669e-05	-2.2016e-10	-0.630316	8.79934e-05	-2.2016e-10	-0.401328
160490984	chr5:160490984:C:T	9.425e-11	-2.2016e-10	-1.33459	6.4589e-06	-2.2016e-10	-1.29592	3.758e-05	-2.2016e-10	-1.25212
160491008	chr5:160491008:T:G	1.98237e-10	-2.2016e-10	-0.591075	1.25085e-05	-2.2016e-10	-0.634972	8.75718e-05	-2.2016e-10	-0.40613
160491041	chr5:160491041:C:G	1.98976e-10	-2.2016e-10	-0.587357	1.25556e-05	-2.2016e-10	-0.631211	8.79388e-05	-2.2016e-10	-0.401948
160491299	chr5:160491299:C:T	1.12507e-10	-2.2016e-10	-1.15752	7.93573e-06	-2.2016e-10	-1.09	4.71798e-05	-2.2016e-10	-1.02462
160491327	chr5:160491327:G:A	2.12501e-10	-2.2016e-10	-0.521592	1.33905e-05	-2.2016e-10	-0.566837	9.45396e-05	-2.2016e-10	-0.329571
160491328	chr5:160491328:C:T	3.7042e-11	-0.942171	-1.32632	1.84812e-06	-1.18921	-1.358	9.88537e-06	-1.28051	-1.30702
160491979	chr5:160491979:A:C	1.62324e-10	-2.2016e-10	-0.790942	1.01412e-05	-2.2016e-10	-0.844776	5.74482e-05	-2.2016e-10	-0.827706
160492107	chr5:160492107:G:T	1.61929e-10	-2.2016e-10	-0.793382	1.01172e-05	-2.2016e-10	-0.847145	5.73095e-05	-2.2016e-10	-0.830122
160492159	chr5:160492159:C:A	4.14321e-11	-0.778411	-1.37807	2.58512e-06	-0.804211	-1.4074	1.39921e-05	-0.90676	-1.33334
160492215	chr5:160492215:G:C	8.00591e-11	-2.2016e-10	-1.49777	5.30169e-06	-2.2016e-10	-1.49335	2.94391e-05	-2.2016e-10	-1.49627
160492262	chr5:160492262:G:T	1.18433e-10	-2.2016e-10	-1.10619	8.07294e-06	-2.2016e-10	-1.07286	4.21943e-05	-2.2016e-10	-1.1363
160492786	chr5:160492786:C:T	3.78201e-10	-2.2016e-10	0.0548859	2.35283e-05	-2.2016e-10	-0.00317806	0.000133426	-2.2016e-10	0.0149597
160493288	chr5:160493288:G:A	4.27347e-11	-0.759774	-1.36575	2.66509e-06	-0.78476	-1.39638	1.44621e-05	-0.888017	-1.31904
160493467	chr5:160493467:G:A	5.51267e-11	-1.89113	0.0202223	3.27365e-06	-1.89706	-0.0784123	2.74884e-05	-1.89729	0.332466
160494366	chr5:160494366:G:A	2.02313e-10	-2.2016e-10	-0.570723	1.17255e-05	-2.2016e-10	-0.699617	6.15317e-05	-2.2016e-10	-0.759037
160494462	chr5:160494462:C:T	4.31661e-10	-2.2016e-10	0.187102	2.77519e-05	-2.2016e-10	0.161924	0.000226591	-2.2016e-10	0.544559
160495033	chr5:160495033:T:C	5.3854e-11	-1.89426	-4.92792e-10	3.71265e-06	-1.84964	-4.92792e-10	2.05993e-05	-1.85333	-4.92792e-10
160495360	chr5:160495360:T:C	1.10572e-10	-2.2016e-10	-1.17487	7.41749e-06	-2.2016e-10	-1.15754	4.27209e-05	-2.2016e-10	-1.1239
160495410	chr5:160495410:TA:T	1.5047e-11	-1.74781	-1.42155	1.02524e-06	-1.71145	-1.42501	5.70181e-06	-1.74791	-1.38989
160495412	chr5:160495412:A:C	1.5039e-11	-1.74874	-1.42116	1.0246e-06	-1.71244	-1.42464	5.69925e-06	-1.74882	-1.38944
160495566	chr5:160495566:A:G	4.68696e-10	-2.2016e-10	0.269415	2.89752e-05	-2.2016e-10	0.20506	0.000164377	-2.2016e-10	0.223573
160496072	chr5:160496072:G:T	3.271e-10	-0.0902716	-4.92792e-10	1.2028e-05	-0.674146	-4.92792e-10	7.84603e-05	-0.515997	-4.92792e-10
160496303	chr5:160496303:G:A	1.30451e-10	-2.2016e-10	-1.00954	9.01447e-06	-2.2016e-10	-0.962549	5.30959e-05	-2.2016e-10	-0.906489
160496629	chr5:160496629:T:C	2.73191e-11	-1.40127	-1.17168	2.97533e-06	-0.927885	-1.14314	1.75921e-05	-0.90377	-1.10737
160497028	chr5:160497028:T:C	8.45772e-10	-1.60774	2.46745	6.43481e-05	-1.43111	2.43404	0.000870471	-1.45867	3.34912
160497173	chr5:160497173:GGGA:G	2.33427e-10	-1.19334	0.765668	1.80803e-05	-1.14853	0.88197	0.000152383	-1.07682	1.22463
160497214	chr5:160497214:C:T	8.11033e-11	-2.2016e-10	-1.48482	5.28487e-06	-2.2016e-10	-1.49653	2.91253e-05	-2.2016e-10	-1.50698
160497402	chr5:160497402:C:G	1.11679e-10	-2.2016e-10	-1.16491	6.95421e-06	-2.2016e-10	-1.22203	4.3917e-05	-2.2016e-10	-1.09629
160498007	chr5:160498007:G:A	2.43176e-10	-1.158	0.771252	1.8877e-05	-1.11108	0.88764	0.000159391	-1.03758	1.23035
160498587	chr5:160498587:A:C	6.47844e-11	-1.70947	-4.92792e-10	4.05216e-06	-1.76213	-4.92792e-10	2.28281e-05	-1.7506	-4.92792e-10
160498875	chr5:160498875:C:CT	9.65375e-11	-2.2016e-10	-1.31061	6.52302e-06	-2.2016e-10	-1.28604	3.70377e-05	-2.2016e-10	-1.26665
160498924	chr5:160498924:C:G	7.06206e-11	-0.967542	-0.655674	6.12446e-06	-0.619368	-0.729722	4.56415e-05	-0.625391	-0.43238
160499221	chr5:160499221:T:A	1.10114e-10	-2.2016e-10	-1.17902	6.85432e-06	-2.2016e-10	-1.2365	4.31319e-05	-2.2016e-10	-1.11433
160499430	chr5:160499430:A:G	1.86716e-09	-2.2016e-10	1.65164	0.000120845	-2.2016e-10	1.63313	0.000698009	-2.2016e-10	1.66964
160499452	chr5:160499452:C:T	5.8411e-11	-1.81303	-4.92792e-10	4.0349e-06	-1.7664	-4.92792e-10	2.22062e-05	-1.77822	-4.92792e-10
160499639	chr5:160499639:C:T	7.14525e-11	-1.61151	-4.92792e-10	5.07353e-06	-1.53734	-4.92792e-10	2.76603e-05	-1.55859	-4.92792e-10
160499953	chr5:160499953:A:G	3.68205e-11	-1.40087	-0.873614	2.30303e-06	-1.37875	-0.948404	1.61946e-05	-1.39412	-0.699789
160500312	chr5:160500312:C:T	1.46141e-10	-2.2016e-10	-0.895966	9.70153e-06	-2.2016e-10	-0.889097	5.65366e-05	-2.2016e-10	-0.8437
160500390	chr5:160500390:G:T	7.15006e-11	-1.61083	-4.92792e-10	5.07807e-06	-1.53645	-4.92792e-10	2.76836e-05	-1.55775	-4.92792e-10
160500526	chr5:160500526:AG:A	2.18727e-11	-1.89239	-0.90291	1.48741e-06	-1.84563	-0.918717	7.58436e-06	-1.86509	-0.987409
160500606	chr5:160500606:C:T	7.9317e-11	-2.2016e-10	-1.50709	5.27508e-06	-2.2016e-10	-1.49839	2.97894e-05	-2.2016e-10	-1.48444
160500624	chr5:160500624:CTTAAGTTTGAGAGCCA:C	2.51587e-10	-1.57637	1.22362	2.03047e-05	-1.56768	1.41715	0.000181298	-1.52058	1.84213
160501087	chr5:160501087:T:TGG	1.51876e-10	-0.857475	-4.92792e-10	1.89604e-05	-0.219025	-4.92792e-10	0.000109268	-0.184783	-4.92792e-10
160501365	chr5:160501365:C:T	4.59186e-11	-0.593038	-1.46063	2.42723e-06	-0.823476	-1.45115	1.2716e-05	-0.828815	-1.50692
160501385	chr5:160501385:G:A	6.88569e-11	-1.55846	-0.0900508	5.10189e-06	-1.53658	0.00480897	3.92643e-05	-1.48941	0.281135
160501792	chr5:160501792:T:C	7.76173e-11	-0.988206	-0.540542	6.688e-06	-0.642305	-0.618761	5.07302e-05	-0.649866	-0.302202
160501869	chr5:160501869:A:G	2.61377e-11	-1.15888	-1.45828	2.23669e-06	-0.914322	-1.44206	1.18349e-05	-0.979917	-1.42762
160501904	chr5:160501904:TTTTCTTTTTAAAATATTTTTAAATTTA:T	3.65773e-10	-1.28204	1.30351	2.83797e-05	-1.23971	1.42401	0.000247601	-1.17248	1.80571
160502008	chr5:160502008:C:G	3.3354e-11	-0.909635	-1.46373	2.99102e-06	-0.591147	-1.47462	1.52239e-05	-0.681342	-1.47438
160502159	chr5:160502159:G:A	5.42205e-11	-1.88748	-4.92792e-10	3.55285e-06	-1.89363	-4.92792e-10	1.97744e-05	-1.8942	-4.92792e-10
160502169	chr5:160502169:G:A	5.31815e-11	-1.39857	-0.508258	3.28855e-06	-1.37375	-0.597185	2.62011e-05	-1.38867	-0.224121
160502209	chr5:160502209:T:A	1.05131e-10	-2.2016e-10	-1.22533	6.57978e-06	-2.2016e-10	-1.27738	4.10642e-05	-2.2016e-10	-1.16345
160502257	chr5:160502257:TG:T	1.61747e-09	-1.67002	3.1781	8.73652e-05	-1.67507	2.98379	0.00133585	-1.69694	4.01567
160502302	chr5:160502302:A:G	6.75919e-11	-1.66705	-4.92792e-10	4.09884e-06	-1.75068	-4.92792e-10	2.28209e-05	-1.75091	-4.92792e-10
160502493	chr5:160502493:A:T	4.59103e-11	-0.582655	-1.47119	2.42441e-06	-0.813052	-1.46274	1.28159e-05	-0.817454	-1.51044
160502519	chr5:160502519:G:A	8.67325e-11	-0.950847	-0.466863	7.48907e-06	-0.598664	-0.549271	5.83403e-05	-0.602056	-0.210241
160502670	chr5:160502670:C:T	8.72495e-11	-2.2016e-10	-1.41177	5.811e-06	-2.2016e-10	-1.40163	3.21172e-05	-2.2016e-10	-1.4092
160502748	chr5:160502748:A:G	9.03132e-11	-1.37726	-4.92792e-10	4.89788e-06	-1.57258	-4.92792e-10	2.70136e-05	-1.58225	-4.92792e-10
160503209	chr5:160503209:C:A	4.86073e-11	-0.520283	-1.47648	2.54619e-06	-0.757887	-1.4689	1.35072e-05	-0.763345	-1.51202
160503224	chr5:160503224:A:G	2.55901e-11	-1.52367	-1.11466	2.59658e-06	-1.11854	-1.08864	1.5396e-05	-1.09802	-1.04646
160503571	chr5:160503571:G:A	3.12818e-09	-1.46641	3.63408	0.000160526	-1.46787	3.38494	0.00257468	-1.49489	4.46978
160504960	chr5:160504960:C:T	4.0791e-10	-2.2016e-10	0.130507	2.87964e-05	-2.2016e-10	0.198868	0.000123447	-2.2016e-10	-0.0627763
160505196	chr5:160505196:T:C	7.90486e-11	-2.2016e-10	-1.51048	5.24255e-06	-2.2016e-10	-1.50457	2.94676e-05	-2.2016e-10	-1.4953
160505691	chr5:160505691:A:G	7.09333e-11	-1.6188	-4.92792e-10	5.02955e-06	-1.54605	-4.92792e-10	2.74266e-05	-1.56707	-4.92792e-10
160505913	chr5:160505913:A:C	2.76179e-11	-1.63607	-0.926008	1.52294e-06	-1.89572	-0.845018	9.1473e-06	-1.89402	-0.771107
160506644	chr5:160506644:TGAA:T	5.63208e-11	-1.25483	-0.594648	3.31873e-06	-1.27499	-0.686805	2.56177e-05	-1.28184	-0.353467
160506727	chr5:160506727:T:C	1.02598e-10	-2.2016e-10	-1.24972	6.95215e-06	-2.2016e-10	-1.22233	3.96163e-05	-2.2016e-10	-1.19935
160507154	chr5:160507154:A:G	1.04153e-08	-1.34303	4.71352	0.000656996	-1.10738	4.43367	0.0160738	-1.15417	5.96053
160507439	chr5:160507439:C:T	7.13667e-10	-2.2016e-10	0.689878	3.97251e-05	-2.2016e-10	0.520602	0.000304021	-2.2016e-10	0.838507
160507490	chr5:160507490:T:G	1.13851e-10	-2.2016e-10	-1.14565	7.07103e-06	-2.2016e-10	-1.20537	4.48542e-05	-2.2016e-10	-1.07517
160507588	chr5:160507588:A:G	1.24687e-10	-1.85651	0.801778	8.95366e-06	-1.73229	0.762967	7.66866e-05	-1.75613	1.21726
160507741	chr5:160507741:C:T	2.5462e-10	-2.2016e-10	-0.340765	1.49563e-05	-2.2016e-10	-0.456247	0.000105208	-2.2016e-10	-0.222648
160507870	chr5:160507870:T:C	4.32435e-11	-0.697884	-1.41581	2.35344e-06	-0.896537	-1.40896	1.20739e-05	-0.903529	-1.48401
160508145	chr5:160508145:A:G	8.25467e-11	-2.2016e-10	-1.46717	5.47038e-06	-2.2016e-10	-1.46203	3.10743e-05	-2.2016e-10	-1.44221
160508468	chr5:160508468:G:A	1.44892e-11	-1.89279	-1.31435	9.61998e-07	-1.88971	-1.31041	5.79882e-06	-1.88958	-1.23136
160508961	chr5:160508961:C:G	2.11434e-11	-1.5466	-1.28261	2.16341e-06	-1.12862	-1.26107	1.26545e-05	-1.11211	-1.22846
160509230	chr5:160509230:A:C	4.98885e-10	-1.89732	2.22916	3.23566e-05	-1.86105	2.17649	0.000321666	-1.87014	2.76506
160509442	chr5:160509442:A:G	1.68062e-11	-1.65608	-1.40271	1.58241e-06	-1.3023	-1.40014	8.88236e-06	-1.28895	-1.40557
160509758	chr5:160509758:A:G	7.32101e-11	-1.63284	0.0456316	4.19983e-06	-1.65603	-0.0703043	3.90328e-05	-1.66039	0.446199
160509876	chr5:160509876:C:T	3.94485e-09	-1.80834	4.20797	0.000216633	-1.76951	3.98634	0.00393711	-1.78993	5.18955
160509899	chr5:160509899:T:C	1.29018e-10	-2.2016e-10	-1.02059	7.78893e-06	-2.2016e-10	-1.10868	5.18598e-05	-2.2016e-10	-0.930046
160510111	chr5:160510111:A:G	1.53388e-10	-1.36331	0.515743	1.15117e-05	-1.35292	0.634904	8.98468e-05	-1.28481	0.904331
160510208	chr5:160510208:A:G	9.58137e-11	-1.55227	0.234134	5.39787e-06	-1.5858	0.110424	5.17905e-05	-1.58943	0.658053
160510436	chr5:160510436:C:T	5.54052e-11	-1.86586	-4.92792e-10	3.81024e-06	-1.82369	-4.92792e-10	2.11492e-05	-1.82699	-4.92792e-10
160510478	chr5:160510478:G:A	3.09336e-09	-1.80798	3.96445	0.000170351	-1.77316	3.74964	0.00302449	-1.79199	4.92789
160510546	chr5:160510546:TGC:T	1.63723e-10	-1.27514	0.492779	1.23645e-05	-1.26396	0.61741	9.8101e-05	-1.19125	0.898656
160510787	chr5:160510787:C:T	3.9264e-11	-1.59674	-0.613486	2.65838e-06	-1.65506	-0.528604	1.82467e-05	-1.61611	-0.358498
160511008	chr5:160511008:G:A	2.15605e-11	-1.64164	-1.16803	1.82154e-06	-1.34266	-1.21904	1.13711e-05	-1.34325	-1.10426
160511203	chr5:160511203:A:G	3.85545e-10	0.0741204	-4.92792e-10	6.5303e-05	1.01766	-4.92792e-10	0.000375301	1.04914	-4.92792e-10
160511314	chr5:160511314:G:A	1.01444e-10	-2.2016e-10	-1.26103	6.53427e-06	-2.2016e-10	-1.28432	3.48963e-05	-2.2016e-10	-1.32621
160511395	chr5:160511395:G:C	5.50243e-11	-1.87276	-4.92792e-10	3.771e-06	-1.83404	-4.92792e-10	2.09365e-05	-1.8371	-4.92792e-10
160511896	chr5:160511896:G:A	1.31642e-09	-1.70546	3.0076	8.30811e-05	-1.65637	2.91481	0.00148935	-1.68273	4.11024
160512179	chr5:160512179:G:A	1.20462e-10	-2.2016e-10	-1.0892	7.72578e-06	-2.2016e-10	-1.11682	4.66152e-05	-2.2016e-10	-1.03666
160512341	chr5:160512341:T:C	1.6469e-10	-2.2016e-10	-0.776477	1.08002e-05	-2.2016e-10	-0.78182	6.31952e-05	-2.2016e-10	-0.73236
160512772	chr5:160512772:T:C	8.29761e-11	-2.2016e-10	-1.46199	5.41538e-06	-2.2016e-10	-1.47214	3.00196e-05	-2.2016e-10	-1.47674
160512788	chr5:160512788:T:A	1.52285e-09	-1.88646	3.33426	9.08984e-05	-1.89174	3.2401	0.00137039	-1.89479	4.23906
160513084	chr5:160513084:A:C	6.68967e-11	-1.63942	-0.0379677	3.75942e-06	-1.66585	-0.171269	3.17065e-05	-1.67007	0.248001
160513243	chr5:160513243:C:T	5.56808e-11	-1.8609	-4.92792e-10	3.83975e-06	-1.81597	-4.92792e-10	2.13106e-05	-1.81938	-4.92792e-10
160513342	chr5:160513342:T:C	7.91429e-11	-2.2016e-10	-1.50928	5.209e-06	-2.2016e-10	-1.51099	2.98288e-05	-2.2016e-10	-1.48312
160513436	chr5:160513436:C:T	1.51726e-10	-1.50947	0.651013	8.21108e-06	-1.53701	0.481114	7.52689e-05	-1.54091	0.983389
160513876	chr5:160513876:T:C	3.79361e-09	-1.72227	4.08281	0.00024788	-1.62933	3.98089	0.00515543	-1.65702	5.32624
160513909	chr5:160513909:A:G	7.88346e-11	-2.2016e-10	-1.51319	5.19575e-06	-2.2016e-10	-1.51354	2.89175e-05	-2.2016e-10	-1.51414
160514212	chr5:160514212:C:T	1.58599e-11	-1.65426	-1.46248	9.53423e-07	-1.74217	-1.4669	5.80431e-06	-1.70208	-1.41791
160514295	chr5:160514295:G:T	9.75673e-11	-1.63291	0.332913	5.46632e-06	-1.64984	0.187063	4.83675e-05	-1.65857	0.658806
160514465	chr5:160514465:T:C	7.87788e-11	-2.2016e-10	-1.51389	5.19265e-06	-2.2016e-10	-1.51414	2.93648e-05	-2.2016e-10	-1.49879
160514868	chr5:160514868:T:C	7.95388e-11	-2.2016e-10	-1.50429	5.29185e-06	-2.2016e-10	-1.49521	2.96422e-05	-2.2016e-10	-1.48939
160514879	chr5:160514879:A:G	2.85363e-10	-1.67435	1.44757	1.93724e-05	-1.57451	1.37698	0.000145843	-1.60857	1.71252
160515178	chr5:160515178:A:G	8.36462e-11	-2.2016e-10	-1.45394	5.57809e-06	-2.2016e-10	-1.44253	3.16845e-05	-2.2016e-10	-1.42276
160515514	chr5:160515514:T:A	4.85855e-11	-1.88482	-0.112395	2.93015e-06	-1.85644	-0.229888	2.87243e-05	-1.86242	0.341573
160515671	chr5:160515671:C:T	8.56862e-11	-2.2016e-10	-1.42985	5.61637e-06	-2.2016e-10	-1.43569	3.02745e-05	-2.2016e-10	-1.46828
160515752	chr5:160515752:G:A	2.79006e-10	-2.2016e-10	-0.249304	1.60059e-05	-2.2016e-10	-0.388425	8.25262e-05	-2.2016e-10	-0.465474
160516143	chr5:160516143:C:T	1.35803e-10	-2.2016e-10	-0.969337	9.0848e-06	-2.2016e-10	-0.954778	5.63389e-05	-2.2016e-10	-0.847203
160516214	chr5:160516214:A:T	1.69107e-10	-1.84702	1.09701	9.49445e-06	-1.875	0.964324	0.000185255	-1.87014	2.21328
160516319	chr5:160516319:T:C	1.24264e-10	-1.79737	0.739239	6.97429e-06	-1.83578	0.616629	0.000126365	-1.82649	1.78708
160516335	chr5:160516335:C:T	5.36893e-11	-1.89733	-4.92792e-10	3.58502e-06	-1.88462	-4.92792e-10	1.99186e-05	-1.88694	-4.92792e-10
160516385	chr5:160516385:G:A	1.63832e-10	-1.84851	1.06681	9.02271e-06	-1.8835	0.921865	0.000133882	-1.87827	1.89664
160516395	chr5:160516395:T:C	1.34126e-10	-2.2016e-10	-0.981759	8.97019e-06	-2.2016e-10	-0.967474	5.55628e-05	-2.2016e-10	-0.861075
160516408	chr5:160516408:A:G	2.47151e-09	-2.2016e-10	1.93205	0.000141687	-2.2016e-10	1.79224	0.00197428	-2.2016e-10	2.70937
160516433	chr5:160516433:T:A	1.46546e-10	-2.2016e-10	-0.893201	1.02312e-05	-2.2016e-10	-0.835936	5.92716e-05	-2.2016e-10	-0.796458
160516583	chr5:160516583:T:C	8.64956e-11	-2.2016e-10	-1.42045	5.67116e-06	-2.2016e-10	-1.42599	3.05045e-05	-2.2016e-10	-1.46072
160517046	chr5:160517046:A:C	1.48599e-10	-1.83957	0.96028	8.34718e-06	-1.87009	0.830636	0.000158123	-1.86473	2.04952
160517049	chr5:160517049:C:T	8.57886e-11	-2.2016e-10	-1.42865	5.6258e-06	-2.2016e-10	-1.43402	3.03157e-05	-2.2016e-10	-1.46692
160517071	chr5:160517071:G:A	1.29116e-10	-2.2016e-10	-1.01983	8.97641e-06	-2.2016e-10	-0.966781	5.18449e-05	-2.2016e-10	-0.930333
160517787	chr5:160517787:C:A	6.82198e-10	-1.87954	2.52432	3.9363e-05	-1.89661	2.40806	0.000812506	-1.89513	3.71666
160517893	chr5:160517893:T:TTAAA	1.10545e-10	-2.2016e-10	-1.17511	7.57979e-06	-2.2016e-10	-1.13589	4.55955e-05	-2.2016e-10	-1.05878
160518026	chr5:160518026:G:C	8.60221e-11	-2.2016e-10	-1.42593	5.63489e-06	-2.2016e-10	-1.4324	3.1769e-05	-2.2016e-10	-1.4201
160518029	chr5:160518029:G:A	7.91555e-10	-1.84826	2.64172	4.46302e-05	-1.88619	2.52322	0.000933999	-1.88094	3.84183
160518656	chr5:160518656:A:G	5.37829e-11	-1.89558	-4.92792e-10	3.62502e-06	-1.87352	-4.92792e-10	2.01241e-05	-1.87667	-4.92792e-10
160519096	chr5:160519096:T:C	1.4904e-09	-1.87353	3.29979	8.62008e-05	-1.89485	3.19015	0.00202878	-1.89241	4.62901
160519158	chr5:160519158:A:G	1.37981e-10	-2.2016e-10	-0.953426	9.62411e-06	-2.2016e-10	-0.897109	5.80964e-05	-2.2016e-10	-0.816485
160519424	chr5:160519424:T:C	1.45949e-11	-1.83377	-1.3661	1.00456e-06	-1.81545	-1.34138	5.34482e-06	-1.81457	-1.3879
160519449	chr5:160519449:T:A	1.52284e-11	-1.8152	-1.34217	1.02122e-06	-1.80975	-1.33063	5.93014e-06	-1.81724	-1.2813
160519526	chr5:160519526:C:T	1.17497e-10	-2.2016e-10	-1.11413	8.08211e-06	-2.2016e-10	-1.07173	4.89255e-05	-2.2016e-10	-0.98829
160519591	chr5:160519591:A:G	8.51766e-11	-2.2016e-10	-1.43581	5.65213e-06	-2.2016e-10	-1.42935	3.24342e-05	-2.2016e-10	-1.39938
160519628	chr5:160519628:T:TGCC	1.64856e-10	-2.2016e-10	-0.775465	1.15588e-05	-2.2016e-10	-0.713934	6.72147e-05	-2.2016e-10	-0.670698
160519629	chr5:160519629:T:A	1.72711e-10	-2.2016e-10	-0.728917	1.21332e-05	-2.2016e-10	-0.665433	7.06538e-05	-2.2016e-10	-0.620798
160519634	chr5:160519634:G:GCCCT	1.64856e-10	-2.2016e-10	-0.775465	1.15588e-05	-2.2016e-10	-0.713934	6.72147e-05	-2.2016e-10	-0.670698
160519731	chr5:160519731:A:C	1.70931e-10	-2.2016e-10	-0.739276	1.19315e-05	-2.2016e-10	-0.682199	6.92344e-05	-2.2016e-10	-0.641091
160520060	chr5:160520060:T:C	1.8098e-11	-1.53115	-1.45358	1.05898e-06	-1.6432	-1.46087	6.85957e-06	-1.62006	-1.33289
160520281	chr5:160520281:G:A	4.18703e-09	-1.76393	4.22314	0.000225999	-1.84629	4.10544	0.00788881	-1.8268	5.92142
160520574	chr5:160520574:T:C	1.47216e-10	-2.2016e-10	-0.888641	9.8471e-06	-2.2016e-10	-0.874203	6.15635e-05	-2.2016e-10	-0.75852
160520581	chr5:160520581:C:A	1.29383e-10	-2.2016e-10	-1.01776	8.95458e-06	-2.2016e-10	-0.969215	5.47496e-05	-2.2016e-10	-0.87582
160520765	chr5:160520765:G:A	8.34462e-11	-2.2016e-10	-1.45634	5.53002e-06	-2.2016e-10	-1.45119	3.1613e-05	-2.2016e-10	-1.42502
160520835	chr5:160520835:CT:C	7.26932e-11	-1.59429	-4.92792e-10	4.2429e-06	-1.71613	-4.92792e-10	2.35808e-05	-1.71816	-4.92792e-10
160520872	chr5:160520872:G:A	1.2811e-10	-2.2016e-10	-1.02765	8.86013e-06	-2.2016e-10	-0.979819	5.41371e-05	-2.2016e-10	-0.88707
160520954	chr5:160520954:T:C	1.74354e-10	-2.2016e-10	-0.71945	1.21801e-05	-2.2016e-10	-0.66158	7.07298e-05	-2.2016e-10	-0.619723
160520987	chr5:160520987:A:G	1.62638e-09	-1.69761	3.21119	8.45069e-05	-1.80811	3.08356	0.00278335	-1.78705	4.83987
160521461	chr5:160521461:G:A	4.24993e-10	-1.64322	1.81475	2.10716e-05	-1.76817	1.65471	0.000482052	-1.74241	3.04187
160521600	chr5:160521600:T:A	2.14603e-09	-1.74561	3.53645	0.000118756	-1.83631	3.452	0.00466626	-1.8158	5.38532
160521690	chr5:160521690:G:A	8.39138e-11	-2.2016e-10	-1.45075	5.56386e-06	-2.2016e-10	-1.44509	3.18446e-05	-2.2016e-10	-1.41772
160521802	chr5:160521802:G:A	7.95302e-11	-2.2016e-10	-1.5044	5.23627e-06	-2.2016e-10	-1.50577	2.89302e-05	-2.2016e-10	-1.5137
160522156	chr5:160522156:T:C	1.34523e-10	-1.89631	0.917509	8.47085e-06	-1.89285	0.868105	8.83433e-05	-1.89612	1.49876
160522268	chr5:160522268:A:G	1.17864e-10	-1.11101	-4.92792e-10	6.14245e-06	-1.34616	-4.92792e-10	3.41726e-05	-1.34717	-4.92792e-10
160522941	chr5:160522941:G:A	2.12416e-09	-1.43268	3.21327	0.000103061	-1.61025	3.08419	0.00347688	-1.56792	4.84322
160523326	chr5:160523326:A:G	1.36689e-10	-2.2016e-10	-0.962832	9.16584e-06	-2.2016e-10	-0.945897	5.69104e-05	-2.2016e-10	-0.837111
160523408	chr5:160523408:C:T	1.73968e-10	-2.2016e-10	-0.72167	1.22937e-05	-2.2016e-10	-0.652294	7.19665e-05	-2.2016e-10	-0.602389
160523618	chr5:160523618:G:A	8.05833e-11	-2.2016e-10	-1.49125	5.27014e-06	-2.2016e-10	-1.49932	2.90834e-05	-2.2016e-10	-1.50842
160523711	chr5:160523711:A:G	1.7012e-10	-2.2016e-10	-0.744036	1.20234e-05	-2.2016e-10	-0.674523	7.03946e-05	-2.2016e-10	-0.624472
160523935	chr5:160523935:C:G	8.53041e-11	-2.2016e-10	-1.43432	5.66066e-06	-2.2016e-10	-1.42784	3.24958e-05	-2.2016e-10	-1.39748
160524099	chr5:160524099:C:A	1.42326e-10	-2.2016e-10	-0.922416	9.1502e-06	-2.2016e-10	-0.947605	5.35258e-05	-2.2016e-10	-0.898426
160524338	chr5:160524338:T:C	2.45466e-11	-1.4052	-1.27476	1.70608e-06	-1.39905	-1.22813	1.02068e-05	-1.41964	-1.1359
160524341	chr5:160524341:T:C	8.74254e-11	-2.2016e-10	-1.40975	5.88936e-06	-2.2016e-10	-1.38823	3.38449e-05	-2.2016e-10	-1.3568
160524375	chr5:160524375:G:A	2.39634e-11	-1.38604	-1.31797	1.40223e-06	-1.49304	-1.33028	7.89609e-06	-1.43446	-1.37776
160524443	chr5:160524443:G:A	8.38258e-11	-2.2016e-10	-1.4518	5.55775e-06	-2.2016e-10	-1.44619	3.18032e-05	-2.2016e-10	-1.41902
160525125	chr5:160525125:G:A	7.91301e-11	-2.2016e-10	-1.50944	5.21243e-06	-2.2016e-10	-1.51033	2.89196e-05	-2.2016e-10	-1.51407
160525292	chr5:160525292:T:C	1.4333e-10	-2.2016e-10	-0.91539	1.00215e-05	-2.2016e-10	-0.856649	6.06397e-05	-2.2016e-10	-0.773639
160526392	chr5:160526392:A:G	1.47191e-10	-1.82586	0.93706	8.47323e-06	-1.87336	0.848893	5.7562e-05	-1.88517	1.05945
160526554	chr5:160526554:C:T	3.99385e-10	-1.50859	1.61798	1.91343e-05	-1.67208	1.46218	0.000428205	-1.63373	2.81474
160526802	chr5:160526802:C:T	4.369e-10	-1.57525	1.77441	2.1672e-05	-1.70017	1.61481	0.000490335	-1.66877	2.98527
160527241	chr5:160527241:C:T	1.22527e-10	-2.2016e-10	-1.07221	7.67855e-06	-2.2016e-10	-1.12295	4.67698e-05	-2.2016e-10	-1.03335
160527570	chr5:160527570:CTG:C	2.90448e-10	-2.2016e-10	-0.209114	2.06502e-05	-2.2016e-10	-0.133657	0.000121457	-2.2016e-10	-0.0790276
160528241	chr5:160528241:C:T	7.98405e-11	-2.2016e-10	-1.50051	5.30331e-06	-2.2016e-10	-1.49305	2.94818e-05	-2.2016e-10	-1.49482
160528551	chr5:160528551:A:G	1.01655e-10	-1.25895	-4.92792e-10	6.12929e-06	-1.3483	-4.92792e-10	3.43143e-05	-1.34303	-4.92792e-10
160528952	chr5:160528952:C:A	2.03724e-11	-1.86122	-1.00513	1.3887e-06	-1.86415	-0.968861	8.58562e-06	-1.86872	-0.859779
160528975	chr5:160528975:A:G	9.95406e-11	-1.27997	-4.92792e-10	4.62222e-06	-1.63051	-4.92792e-10	2.62256e-05	-1.61185	-4.92792e-10
160529019	chr5:160529019:T:C	9.74817e-11	-1.30087	-4.92792e-10	4.58305e-06	-1.63902	-4.92792e-10	2.59831e-05	-1.62114	-4.92792e-10
160529065	chr5:160529065:C:T	7.95706e-11	-2.2016e-10	-1.50389	5.28175e-06	-2.2016e-10	-1.49712	2.93597e-05	-2.2016e-10	-1.49897
160529456	chr5:160529456:G:T	1.61734e-11	-1.70828	-1.38889	1.06308e-06	-1.70658	-1.39364	6.27173e-06	-1.68969	-1.35284
160530008	chr5:160530008:T:C	8.66346e-11	-2.2016e-10	-1.41884	5.75506e-06	-2.2016e-10	-1.4113	3.31156e-05	-2.2016e-10	-1.37858
160530255	chr5:160530255:C:T	8.51376e-11	-2.2016e-10	-1.43627	5.6498e-06	-2.2016e-10	-1.42976	3.2421e-05	-2.2016e-10	-1.39978
160530474	chr5:160530474:C:G	1.77529e-10	-2.2016e-10	-0.701407	1.22903e-05	-2.2016e-10	-0.652566	7.86302e-05	-2.2016e-10	-0.513833
160530621	chr5:160530621:C:T	1.02275e-08	-1.56099	4.91329	0.00054041	-1.70279	4.83373	0.0232143	-1.661	6.83493
160530722	chr5:160530722:C:T	8.61848e-11	-2.2016e-10	-1.42404	5.72412e-06	-2.2016e-10	-1.41669	3.29109e-05	-2.2016e-10	-1.38478
160530790	chr5:160530790:T:C	1.42358e-09	-1.59051	2.97091	7.69365e-05	-1.71779	2.89939	0.00262268	-1.68575	4.67911
160530922	chr5:160530922:G:A	6.69541e-11	-1.67653	-4.92792e-10	4.49372e-06	-1.6587	-4.92792e-10	2.47991e-05	-1.66778	-4.92792e-10
160531147	chr5:160531147:T:C	7.88322e-11	-2.2016e-10	-1.51322	5.19567e-06	-2.2016e-10	-1.51355	2.90245e-05	-2.2016e-10	-1.51045
160531177	chr5:160531177:ATT:A	8.1823e-09	-1.7735	4.90269	0.000465778	-1.84151	4.82384	0.0274041	-1.81868	7.15854
160531408	chr5:160531408:A:G	8.92553e-11	-2.2016e-10	-1.38904	6.02212e-06	-2.2016e-10	-1.36594	3.36091e-05	-2.2016e-10	-1.36379
160531436	chr5:160531436:C:T	6.69319e-11	-1.67686	-4.92792e-10	4.49095e-06	-1.65932	-4.92792e-10	2.47819e-05	-1.66848	-4.92792e-10
160531506	chr5:160531506:T:C	6.57561e-11	-1.69459	-4.92792e-10	4.41007e-06	-1.67749	-4.92792e-10	2.43437e-05	-1.68631	-4.92792e-10
160531636	chr5:160531636:G:T	6.55007e-11	-1.69848	-4.92792e-10	4.39164e-06	-1.68168	-4.92792e-10	2.42458e-05	-1.69034	-4.92792e-10
160531872	chr5:160531872:G:A	9.02665e-11	-2.2016e-10	-1.37777	6.09647e-06	-2.2016e-10	-1.35367	3.40275e-05	-2.2016e-10	-1.35142
160532000	chr5:160532000:A:G	7.93782e-11	-2.2016e-10	-1.50632	5.22716e-06	-2.2016e-10	-1.50751	2.89205e-05	-2.2016e-10	-1.51404
160532006	chr5:160532006:A:G	2.22911e-10	-2.2016e-10	-0.473764	1.59626e-05	-2.2016e-10	-0.391134	9.35581e-05	-2.2016e-10	-0.340006
160532059	chr5:160532059:G:A	1.22906e-10	-2.2016e-10	-1.06912	7.74073e-06	-2.2016e-10	-1.11488	4.51104e-05	-2.2016e-10	-1.06948
160532489	chr5:160532489:T:G	1.34264e-10	-2.2016e-10	-0.98073	9.28995e-06	-2.2016e-10	-0.932448	5.69542e-05	-2.2016e-10	-0.836341
160532614	chr5:160532614:T:C	6.38754e-11	-1.40825	-0.315356	4.56243e-06	-1.38501	-0.258515	2.86592e-05	-1.39967	-0.123449
160532755	chr5:160532755:T:G	6.56642e-11	-1.69599	-4.92792e-10	4.4025e-06	-1.67921	-4.92792e-10	2.43035e-05	-1.68797	-4.92792e-10
160532887	chr5:160532887:T:C	8.08869e-11	-2.2016e-10	-1.48749	5.39732e-06	-2.2016e-10	-1.47548	3.01053e-05	-2.2016e-10	-1.47389
160533027	chr5:160533027:C:G	8.11602e-11	-2.2016e-10	-1.48411	5.39527e-06	-2.2016e-10	-1.47586	3.10569e-05	-2.2016e-10	-1.44277
160533195	chr5:160533195:G:C	5.22368e-11	-1.54813	-0.376626	3.72183e-06	-1.55139	-0.295773	2.48487e-05	-1.56664	-0.0991459
160533257	chr5:160533257:T:C	1.94999e-11	-1.746	-1.16413	1.32664e-06	-1.74689	-1.13184	7.97429e-06	-1.75633	-1.04603
160533340	chr5:160533340:C:A	8.38555e-11	-2.2016e-10	-1.45144	5.5604e-06	-2.2016e-10	-1.44571	3.1819e-05	-2.2016e-10	-1.41852
160533404	chr5:160533404:A:G	2.04396e-10	-2.2016e-10	-0.560479	1.41356e-05	-2.2016e-10	-0.512685	8.76245e-05	-2.2016e-10	-0.405529
160533440	chr5:160533440:TTA:T	6.61513e-11	-1.68859	-4.92792e-10	4.43618e-06	-1.67159	-4.92792e-10	2.44866e-05	-1.68046	-4.92792e-10
160533483	chr5:160533483:A:G	4.09269e-11	-1.6587	-0.510053	2.77853e-06	-1.64536	-0.494098	1.68289e-05	-1.65441	-0.401085
160533873	chr5:160533873:T:C	1.77915e-09	-1.56729	3.17065	9.51547e-05	-1.69959	3.09371	0.00337389	-1.66644	4.91168
160533891	chr5:160533891:A:G	8.65303e-11	-2.2016e-10	-1.42004	5.82086e-06	-2.2016e-10	-1.39993	3.24803e-05	-2.2016e-10	-1.39795
160534046	chr5:160534046:C:T	5.33021e-09	-1.85549	4.55609	0.000326425	-1.83075	4.45757	0.00793297	-1.83866	5.93886
160534130	chr5:160534130:A:G	6.16876e-11	-1.75846	-4.92792e-10	4.38363e-06	-1.6835	-4.92792e-10	2.42486e-05	-1.69023	-4.92792e-10
160534222	chr5:160534222:A:C	8.71173e-11	-2.2016e-10	-1.41328	5.86313e-06	-2.2016e-10	-1.3927	3.2717e-05	-2.2016e-10	-1.39069
160534386	chr5:160534386:TGC:T	6.50025e-11	-1.70611	-4.92792e-10	4.35599e-06	-1.68983	-4.92792e-10	2.40527e-05	-1.69834	-4.92792e-10
160534529	chr5:160534529:A:T	6.50258e-11	-1.70575	-4.92792e-10	3.96343e-06	-1.78427	-4.92792e-10	2.28954e-05	-1.74765	-4.92792e-10
160534630	chr5:160534630:T:TA	1.28893e-10	-2.2016e-10	-1.02155	8.29085e-06	-2.2016e-10	-1.04623	4.8317e-05	-2.2016e-10	-1.00081
160534849	chr5:160534849:T:C	8.87157e-11	-2.2016e-10	-1.3951	5.9451e-06	-2.2016e-10	-1.37881	3.4381e-05	-2.2016e-10	-1.34109
160534958	chr5:160534958:T:C	2.40688e-10	-2.2016e-10	-0.397036	1.56385e-05	-2.2016e-10	-0.411645	9.16782e-05	-2.2016e-10	-0.360304
160535185	chr5:160535185:A:G	4.50334e-10	-1.31522	1.54468	2.16563e-05	-1.49575	1.40967	0.000472267	-1.44698	2.72594
160535461	chr5:160535461:T:C	8.6866e-11	-2.2016e-10	-1.41617	5.81317e-06	-2.2016e-10	-1.40125	3.35101e-05	-2.2016e-10	-1.36674
160535490	chr5:160535490:G:C	2.68185e-10	-0.28886	-4.92792e-10	1.95182e-05	-0.190032	-4.92792e-10	0.000114398	-0.138902	-4.92792e-10
160535657	chr5:160535657:C:T	9.1572e-11	-2.2016e-10	-1.36341	6.18916e-06	-2.2016e-10	-1.33858	3.57794e-05	-2.2016e-10	-1.30122
160536002	chr5:160536002:C:T	2.76934e-09	-1.58869	3.63451	0.000148027	-1.72572	3.56174	0.00580396	-1.69312	5.48083
160536040	chr5:160536040:T:C	7.99239e-11	-2.2016e-10	-1.49946	5.30605e-06	-2.2016e-10	-1.49253	3.00514e-05	-2.2016e-10	-1.47568
160536310	chr5:160536310:G:A	2.53707e-10	-2.2016e-10	-0.344359	1.80871e-05	-2.2016e-10	-0.266181	0.000106648	-2.2016e-10	-0.209059
160536393	chr5:160536393:G:C	2.27592e-09	-1.6335	3.4831	0.000117793	-1.75737	3.36492	0.00413477	-1.7289	5.17749
160536411	chr5:160536411:C:T	6.46713e-11	-1.71122	-4.92792e-10	4.33296e-06	-1.69513	-4.92792e-10	2.3927e-05	-1.70358	-4.92792e-10
160536665	chr5:160536665:T:C	2.43464e-09	-1.57596	3.49298	0.000134275	-1.71671	3.45522	0.00576228	-1.67755	5.45805
160537054	chr5:160537054:T:C	1.2961e-10	-2.2016e-10	-1.01601	8.96616e-06	-2.2016e-10	-0.967923	5.48258e-05	-2.2016e-10	-0.874428
160537065	chr5:160537065:A:G	8.39332e-11	-2.2016e-10	-1.45052	5.56576e-06	-2.2016e-10	-1.44475	3.18554e-05	-2.2016e-10	-1.41738
160537229	chr5:160537229:C:T	1.24655e-08	-1.76908	5.31926	0.000788381	-1.84988	5.35848	0.0494326	-1.82951	7.75928
160537410	chr5:160537410:G:C	6.78642e-11	-1.66303	-4.92792e-10	4.55795e-06	-1.64451	-4.92792e-10	2.51449e-05	-1.65393	-4.92792e-10
160537417	chr5:160537417:G:A	1.16905e-10	-2.2016e-10	-1.11918	8.13164e-06	-2.2016e-10	-1.06562	5.17911e-05	-2.2016e-10	-0.931371
160537549	chr5:160537549:T:C	7.94732e-11	-2.2016e-10	-1.50512	5.23993e-06	-2.2016e-10	-1.50507	2.9718e-05	-2.2016e-10	-1.48684
160537624	chr5:160537624:G:C	8.20321e-11	-1.47343	-4.92792e-10	4.10399e-06	-1.74942	-4.92792e-10	2.32168e-05	-1.73371	-4.92792e-10
160537647	chr5:160537647:C:G	1.29983e-10	-2.2016e-10	-1.01314	9.20236e-06	-2.2016e-10	-0.94192	6.24565e-05	-2.2016e-10	-0.744119
160537835	chr5:160537835:C:T	1.31653e-10	-2.2016e-10	-1.00037	9.09923e-06	-2.2016e-10	-0.953191	5.71092e-05	-2.2016e-10	-0.833623
160537960	chr5:160537960:A:G	3.02428e-09	-1.77673	3.91062	0.000182803	-1.85346	3.90049	0.00802873	-1.83473	5.94693
160538042	chr5:160538042:C:T	7.93428e-11	-2.2016e-10	-1.50676	5.258e-06	-2.2016e-10	-1.50163	2.96744e-05	-2.2016e-10	-1.48831
160538053	chr5:160538053:T:G	1.24043e-10	-2.2016e-10	-1.05991	8.60362e-06	-2.2016e-10	-1.0092	5.15508e-05	-2.2016e-10	-0.936021
160538201	chr5:160538201:A:G	7.89832e-11	-2.2016e-10	-1.5113	5.21372e-06	-2.2016e-10	-1.51009	2.93663e-05	-2.2016e-10	-1.49874
160538251	chr5:160538251:A:C	7.8759e-11	-2.2016e-10	-1.51415	5.19308e-06	-2.2016e-10	-1.51405	2.89315e-05	-2.2016e-10	-1.51366
160538394	chr5:160538394:G:A	1.24057e-09	-1.77613	3.01892	6.44118e-05	-1.85577	2.85969	0.00187851	-1.83837	4.49802
160538535	chr5:160538535:G:T	1.72384e-11	-1.87783	-1.15557	1.17849e-06	-1.87986	-1.11729	7.81918e-06	-1.87288	-0.949128
160538886	chr5:160538886:CAT:C	8.55511e-11	-2.2016e-10	-1.43143	5.67682e-06	-2.2016e-10	-1.42499	3.26029e-05	-2.2016e-10	-1.39419
160539149	chr5:160539149:G:A	1.95876e-09	-1.39785	3.09737	8.80689e-05	-1.59947	2.9162	0.00264549	-1.55662	4.55864
160539186	chr5:160539186:G:A	1.06161e-10	-2.2016e-10	-1.21559	7.06033e-06	-2.2016e-10	-1.20689	3.82683e-05	-2.2016e-10	-1.23397
160539336	chr5:160539336:G:A	6.76633e-11	-1.66599	-4.92792e-10	4.5552e-06	-1.64511	-4.92792e-10	2.5103e-05	-1.6556	-4.92792e-10
160539485	chr5:160539485:C:T	1.13414e-10	-2.2016e-10	-1.14949	7.74711e-06	-2.2016e-10	-1.11406	5.09059e-05	-2.2016e-10	-0.94861
160539594	chr5:160539594:T:A	9.41602e-10	-2.2016e-10	0.967044	5.78265e-05	-2.2016e-10	0.896067	0.000457682	-2.2016e-10	1.24759
160539700	chr5:160539700:C:T	8.27781e-11	-2.2016e-10	-1.46438	5.47812e-06	-2.2016e-10	-1.46062	3.0042e-05	-2.2016e-10	-1.47599
160539740	chr5:160539740:C:G	1.48429e-10	-2.2016e-10	-0.880434	9.86313e-06	-2.2016e-10	-0.872577	6.0553e-05	-2.2016e-10	-0.77507
160539756	chr5:160539756:T:C	9.57997e-11	-2.2016e-10	-1.31828	6.655e-06	-2.2016e-10	-1.26601	3.44802e-05	-2.2016e-10	-1.33821
160539917	chr5:160539917:A:G	3.50168e-09	-1.65998	3.94044	0.000207299	-1.57741	3.75019	0.00347583	-1.60923	4.88423
160540046	chr5:160540046:T:G	7.46788e-11	-1.56734	-4.92792e-10	5.08653e-06	-1.53479	-4.92792e-10	2.78919e-05	-1.55025	-4.92792e-10
160540160	chr5:160540160:T:G	6.39713e-11	-1.7221	-4.92792e-10	4.27851e-06	-1.70778	-4.92792e-10	2.3463e-05	-1.72317	-4.92792e-10
160540237	chr5:160540237:G:A	4.85548e-11	-1.80596	-0.191883	2.80064e-06	-1.87733	-0.254203	2.61313e-05	-1.85925	0.24379
160540313	chr5:160540313:T:C	1.36132e-11	-1.75569	-1.51381	8.30261e-07	-1.83598	-1.51141	4.70922e-06	-1.81906	-1.51001
160540345	chr5:160540345:T:C	3.09662e-10	-1.5656	1.42054	1.77414e-05	-1.71575	1.43027	0.000229038	-1.677	2.2323
160540377	chr5:160540377:G:C	2.27119e-11	-1.4282	-1.32945	1.67672e-06	-1.31875	-1.32579	8.88936e-06	-1.35178	-1.34196
160540395	chr5:160540395:T:C	9.97499e-10	-2.2016e-10	1.02471	6.13701e-05	-2.2016e-10	0.955543	0.000484549	-2.2016e-10	1.30463
160540611	chr5:160540611:G:A	6.52537e-11	-0.961834	-0.740421	4.6691e-06	-0.924903	-0.69551	2.70336e-05	-0.969665	-0.611843
160540654	chr5:160540654:G:A	1.95797e-11	-1.83888	-1.06716	1.23402e-06	-1.87439	-1.07671	8.32144e-06	-1.86099	-0.898767
160540672	chr5:160540672:CTG:C	1.4234e-11	-1.8831	-1.34181	9.26891e-07	-1.8779	-1.3594	5.1328e-06	-1.88702	-1.35592
160540825	chr5:160540825:C:T	1.50313e-11	-1.86233	-1.30808	9.95978e-07	-1.86155	-1.30386	6.03033e-06	-1.87184	-1.20995
160540930	chr5:160540930:G:A	1.8185e-11	-1.46584	-1.5141	1.23034e-06	-1.44047	-1.51362	6.5998e-06	-1.48009	-1.51146
160540985	chr5:160540985:T:C	4.84509e-11	-1.51306	-0.486927	3.07534e-06	-1.55849	-0.479475	1.95782e-05	-1.57636	-0.327811
160541453	chr5:160541453:T:A	1.31402e-10	-2.2016e-10	-1.00227	9.02665e-06	-2.2016e-10	-0.961199	5.34998e-05	-2.2016e-10	-0.898912
160541630	chr5:160541630:C:T	6.07164e-11	-1.77432	-4.92792e-10	4.04157e-06	-1.76475	-4.92792e-10	2.22337e-05	-1.77698	-4.92792e-10
160542220	chr5:160542220:A:C	9.07991e-11	-2.2016e-10	-1.37189	6.04664e-06	-2.2016e-10	-1.36188	3.42372e-05	-2.2016e-10	-1.34528
160542375	chr5:160542375:A:G	1.3325e-10	-2.2016e-10	-0.988315	9.17461e-06	-2.2016e-10	-0.94494	5.45106e-05	-2.2016e-10	-0.880194
160542448	chr5:160542448:T:C	1.21491e-11	-1.89557	-1.48772	8.24043e-07	-1.87083	-1.48409	4.42635e-06	-1.88061	-1.51041
160542533	chr5:160542533:T:C	7.93816e-11	-2.2016e-10	-1.50627	5.22738e-06	-2.2016e-10	-1.50747	2.93138e-05	-2.2016e-10	-1.50053
160542738	chr5:160542738:C:A	6.3027e-11	-1.73698	-4.92792e-10	4.20087e-06	-1.72609	-4.92792e-10	2.30619e-05	-1.74041	-4.92792e-10
160542809	chr5:160542809:G:C	1.37493e-10	-2.2016e-10	-0.956964	9.48155e-06	-2.2016e-10	-0.912032	5.64516e-05	-2.2016e-10	-0.845206
160543153	chr5:160543153:C:T	1.30901e-11	-1.88602	-1.42266	8.57643e-07	-1.89718	-1.41777	4.5251e-06	-1.89705	-1.4719
160543317	chr5:160543317:C:G	1.30234e-11	-1.89406	-1.41973	8.6368e-07	-1.89331	-1.41462	4.53878e-06	-1.89613	-1.4698
160543575	chr5:160543575:GC:G	8.93715e-11	-1.38774	-4.92792e-10	3.89162e-06	-1.80256	-4.92792e-10	2.13111e-05	-1.81936	-4.92792e-10
160543648	chr5:160543648:G:A	1.27672e-10	-2.2016e-10	-1.03107	8.68413e-06	-2.2016e-10	-0.999883	5.46137e-05	-2.2016e-10	-0.878304
160543722	chr5:160543722:AC:A	1.37746e-11	-1.88396	-1.37374	8.74712e-07	-1.89615	-1.39909	5.1978e-06	-1.8972	-1.33316
160543832	chr5:160543832:A:G	3.11824e-10	-2.2016e-10	-0.1381	2.05e-05	-2.2016e-10	-0.140953	0.000130623	-2.2016e-10	-0.0062763
160544065	chr5:160544065:T:A	1.56125e-10	-2.2016e-10	-0.829879	9.80698e-06	-2.2016e-10	-0.878286	5.87015e-05	-2.2016e-10	-0.806124
160544066	chr5:160544066:G:A	1.07562e-09	-2.2016e-10	1.10011	7.8515e-05	-2.2016e-10	1.20191	0.000525502	-2.2016e-10	1.38577
160544386	chr5:160544386:G:A	1.21207e-11	-1.89627	-1.48935	8.07914e-07	-1.88887	-1.48581	4.36479e-06	-1.894	-1.51102
160544518	chr5:160544518:T:C	3.2156e-10	-0.107353	-4.92792e-10	1.21412e-05	-0.664773	-4.92792e-10	6.78882e-05	-0.660726	-4.92792e-10
160544742	chr5:160544742:T:C	1.43263e-10	-2.2016e-10	-0.915854	9.89526e-06	-2.2016e-10	-0.869325	5.9041e-05	-2.2016e-10	-0.800358
160544875	chr5:160544875:G:A	6.23685e-11	-1.74748	-4.92792e-10	4.15437e-06	-1.73722	-4.92792e-10	2.28186e-05	-1.75101	-4.92792e-10
160545014	chr5:160545014:T:G	4.33601e-11	-1.85314	-0.257858	2.78196e-06	-1.88888	-0.249351	1.21545e-05	-1.88528	-0.495614
160545021	chr5:160545021:G:T	6.23505e-11	-1.74777	-4.92792e-10	4.15332e-06	-1.73747	-4.92792e-10	2.28122e-05	-1.75129	-4.92792e-10
160545057	chr5:160545057:A:G	1.22863e-11	-1.88401	-1.48804	8.02235e-07	-1.89731	-1.48442	4.35722e-06	-1.89669	-1.51006
160545086	chr5:160545086:T:C	6.44796e-11	-1.71419	-4.92792e-10	4.04829e-06	-1.76308	-4.92792e-10	2.24496e-05	-1.76732	-4.92792e-10
160545095	chr5:160545095:G:C	1.49439e-11	-1.85457	-1.32166	9.60942e-07	-1.89053	-1.31069	6.2416e-06	-1.88478	-1.16257
160545174	chr5:160545174:G:A	1.39397e-10	-2.2016e-10	-0.94321	9.61882e-06	-2.2016e-10	-0.897659	5.73264e-05	-2.2016e-10	-0.829828
160545299	chr5:160545299:A:T	1.18368e-11	-1.89519	-1.51413	7.82473e-07	-1.89254	-1.51414	4.42068e-06	-1.89616	-1.49614
160545535	chr5:160545535:A:G	1.58404e-10	-2.2016e-10	-0.815388	9.93323e-06	-2.2016e-10	-0.865495	5.95116e-05	-2.2016e-10	-0.792417
160545609	chr5:160545609:T:C	7.88161e-11	-2.2016e-10	-1.51342	5.22166e-06	-2.2016e-10	-1.50857	2.89409e-05	-2.2016e-10	-1.51333
160545842	chr5:160545842:C:G	1.22075e-11	-1.88641	-1.49208	7.98518e-07	-1.89705	-1.48933	4.34889e-06	-1.89713	-1.51154
160546055	chr5:160546055:A:C	8.42915e-11	-2.2016e-10	-1.44626	5.43683e-06	-2.2016e-10	-1.46818	3.13013e-05	-2.2016e-10	-1.43493
160546253	chr5:160546253:G:T	8.58298e-11	-2.2016e-10	-1.42817	5.6571e-06	-2.2016e-10	-1.42847	3.21196e-05	-2.2016e-10	-1.40912
160546266	chr5:160546266:A:G	1.23593e-10	-2.2016e-10	-1.06355	8.59948e-06	-2.2016e-10	-1.00968	5.14081e-05	-2.2016e-10	-0.938794
160546375	chr5:160546375:GTGTATA:G	1.42874e-11	-1.76106	-1.4601	8.83009e-07	-1.82916	-1.45664	4.80452e-06	-1.81288	-1.49615
160546579	chr5:160546579:A:G	1.82067e-10	-2.2016e-10	-0.676162	1.27449e-05	-2.2016e-10	-0.616252	7.71152e-05	-2.2016e-10	-0.533289
160546594	chr5:160546594:C:T	1.95262e-10	-1.6432	1.037	1.12523e-05	-1.73415	0.993344	4.94435e-05	-1.71802	0.740261
160546804	chr5:160546804:T:C	7.8874e-11	-2.2016e-10	-1.51269	5.19311e-06	-2.2016e-10	-1.51405	2.89556e-05	-2.2016e-10	-1.51282
160546827	chr5:160546827:T:C	3.62998e-10	-1.06392	1.07777	2.93977e-05	-0.861748	1.08128	0.000207619	-0.860417	1.31753
160546937	chr5:160546937:G:A	1.68101e-11	-1.70152	-1.35704	1.14363e-06	-1.71266	-1.31451	6.23729e-06	-1.73089	-1.31715
160547039	chr5:160547039:C:T	8.01941e-11	-2.2016e-10	-1.49609	5.21862e-06	-2.2016e-10	-1.50915	2.91511e-05	-2.2016e-10	-1.5061
160547202	chr5:160547202:G:A	2.53137e-10	-2.2016e-10	-0.346607	1.72379e-05	-2.2016e-10	-0.314269	0.000119359	-2.2016e-10	-0.0964568
160547404	chr5:160547404:G:A	2.17453e-11	-1.74014	-1.061	1.25658e-06	-1.84191	-1.09108	8.70678e-06	-1.83543	-0.879056
160547453	chr5:160547453:A:G	6.18642e-11	-1.7556	-4.92792e-10	4.11807e-06	-1.746	-4.92792e-10	2.26494e-05	-1.75846	-4.92792e-10
160547520	chr5:160547520:C:A	8.82358e-11	-2.2016e-10	-1.40053	5.70282e-06	-2.2016e-10	-1.42042	3.20049e-05	-2.2016e-10	-1.4127
160547524	chr5:160547524:T:C	1.10295e-10	-2.2016e-10	-1.17738	6.88425e-06	-2.2016e-10	-1.23215	4.3209e-05	-2.2016e-10	-1.11254
160547748	chr5:160547748:T:C	1.6713e-11	-1.57113	-1.49322	1.25091e-06	-1.44527	-1.49224	6.8218e-06	-1.45613	-1.50234
160547840	chr5:160547840:C:A	2.08209e-10	0.77355	-1.31555	5.28263e-06	-0.191545	-1.30541	3.11618e-05	-0.138661	-1.30074
160548035	chr5:160548035:T:C	8.39786e-11	-0.026354	-1.42362	3.52218e-06	-0.513834	-1.38847	1.88678e-05	-0.533127	-1.408
160548065	chr5:160548065:G:A	8.07249e-11	-2.2016e-10	-1.48949	5.26294e-06	-2.2016e-10	-1.50069	3.002e-05	-2.2016e-10	-1.47673
160548355	chr5:160548355:C:G	1.29829e-10	-2.2016e-10	-1.01432	8.25206e-06	-2.2016e-10	-1.05092	4.90167e-05	-2.2016e-10	-0.986428
160548856	chr5:160548856:G:C	1.25659e-11	-1.89295	-1.4566	8.19437e-07	-1.89066	-1.46986	4.64044e-06	-1.8941	-1.44968
160549259	chr5:160549259:T:C	1.22005e-11	-1.896	-1.48306	7.99769e-07	-1.89325	-1.49156	4.51179e-06	-1.8957	-1.4762
160549457	chr5:160549457:C:T	1.4027e-11	-1.8823	-1.35725	8.75516e-07	-1.89616	-1.39816	5.0797e-06	-1.89159	-1.36175
160549473	chr5:160549473:G:C	2.24327e-11	-1.42892	-1.3411	1.07389e-06	-1.7473	-1.34279	5.91616e-06	-1.73455	-1.36635
160549514	chr5:160549514:A:G	7.90737e-11	-1.51016	-4.92792e-10	7.76292e-06	-1.11202	-4.92792e-10	4.32955e-05	-1.11054	-4.92792e-10
160549571	chr5:160549571:A:G	8.30174e-11	-2.2016e-10	-1.46149	5.56764e-06	-2.2016e-10	-1.44441	3.18395e-05	-2.2016e-10	-1.41788
160549617	chr5:160549617:A:G	2.78726e-11	-1.56342	-0.989471	1.47422e-06	-1.84285	-0.9304	8.94145e-06	-1.83781	-0.850082
160549688	chr5:160549688:T:C	1.17084e-10	-2.2016e-10	-1.11765	7.61213e-06	-2.2016e-10	-1.13164	4.09218e-05	-2.2016e-10	-1.16693
160550223	chr5:160550223:G:A	5.40971e-11	-1.88976	-4.92792e-10	3.54875e-06	-1.89478	-4.92792e-10	1.97965e-05	-1.89308	-4.92792e-10
160550405	chr5:160550405:T:G	1.55322e-10	-2.2016e-10	-0.835037	9.86103e-06	-2.2016e-10	-0.87279	5.47952e-05	-2.2016e-10	-0.874987
160551144	chr5:160551144:T:C	8.87827e-11	-2.2016e-10	-1.39435	5.68624e-06	-2.2016e-10	-1.42333	3.12783e-05	-2.2016e-10	-1.43567
160551329	chr5:160551329:A:C	5.40375e-11	-1.89086	-4.92792e-10	3.54604e-06	-1.89555	-4.92792e-10	1.9775e-05	-1.89417	-4.92792e-10
160551591	chr5:160551591:TTGC:T	1.40191e-11	-1.81985	-1.42027	1.11669e-06	-1.64538	-1.40563	6.2499e-06	-1.63005	-1.41598
160551599	chr5:160551599:T:G	3.06683e-11	-1.14866	-1.30865	1.34103e-06	-1.56069	-1.30725	7.37565e-06	-1.54628	-1.33413
160551609	chr5:160551609:T:C	1.38268e-10	-2.2016e-10	-0.951344	9.40185e-06	-2.2016e-10	-0.920474	5.73901e-05	-2.2016e-10	-0.828717
160551626	chr5:160551626:T:G	5.41316e-11	-1.88912	-4.92792e-10	3.65252e-06	-1.86596	-4.92792e-10	2.01746e-05	-1.87416	-4.92792e-10
160552087	chr5:160552087:A:G	5.50389e-11	-1.8725	-4.92792e-10	3.57272e-06	-1.88805	-4.92792e-10	1.99457e-05	-1.88558	-4.92792e-10
160552310	chr5:160552310:C:T	1.18325e-11	-1.8956	-1.51409	8.15356e-07	-1.85343	-1.51208	4.59774e-06	-1.84113	-1.5119
160552520	chr5:160552520:T:C	8.94233e-11	-2.2016e-10	-1.38716	5.94904e-06	-2.2016e-10	-1.37815	3.22113e-05	-2.2016e-10	-1.40627
160552589	chr5:160552589:A:G	9.18471e-11	-2.2016e-10	-1.36041	5.98787e-06	-2.2016e-10	-1.37164	3.47715e-05	-2.2016e-10	-1.32979
160552644	chr5:160552644:A:G	1.45412e-11	-1.80038	-1.40317	8.43845e-07	-1.89507	-1.4361	4.68906e-06	-1.89378	-1.43958
160552720	chr5:160552720:G:A	1.27688e-11	-1.84365	-1.48989	8.05921e-07	-1.87856	-1.49859	4.52654e-06	-1.87642	-1.49222
160553074	chr5:160553074:A:G	3.69712e-11	-1.30946	-0.960936	1.70993e-06	-1.66524	-0.95969	9.17598e-06	-1.65318	-1.00882
160553203	chr5:160553203:G:T	5.46676e-11	-1.87927	-4.92792e-10	3.57295e-06	-1.88799	-4.92792e-10	1.9961e-05	-1.88481	-4.92792e-10
160553371	chr5:160553371:T:G	1.55242e-11	-1.76095	-1.37719	9.87513e-07	-1.78642	-1.38753	5.78294e-06	-1.7716	-1.35208
160553573	chr5:160553573:C:A	1.20412e-11	-1.87879	-1.51341	8.90999e-07	-1.7629	-1.5139	5.02106e-06	-1.75091	-1.51404
160553951	chr5:160553951:A:T	1.35213e-10	-2.2016e-10	-0.973687	8.53545e-06	-2.2016e-10	-1.01715	4.99378e-05	-2.2016e-10	-0.96781
160553972	chr5:160553972:A:G	1.28303e-11	-1.89461	-1.43413	8.7749e-07	-1.8375	-1.45457	4.91935e-06	-1.8277	-1.45771
160554013	chr5:160554013:G:T	1.2525e-10	-2.2016e-10	-1.05023	8.49969e-06	-2.2016e-10	-1.02135	5.14608e-05	-2.2016e-10	-0.937769
160554773	chr5:160554773:T:A	9.39008e-11	-2.2016e-10	-1.3383	6.0129e-06	-2.2016e-10	-1.36747	3.3542e-05	-2.2016e-10	-1.36579
160554921	chr5:160554921:C:T	2.10226e-11	-1.32197	-1.51297	9.5166e-07	-1.69909	-1.51184	5.42075e-06	-1.68058	-1.50777
160554965	chr5:160554965:TCTGGA:T	1.75927e-11	-1.50888	-1.50417	8.52011e-07	-1.82406	-1.49748	4.85729e-06	-1.81784	-1.48027
160555189	chr5:160555189:C:T	3.5283e-11	-1.26234	-1.0548	1.59994e-06	-1.63585	-1.05557	8.66568e-06	-1.62353	-1.09568
160555555	chr5:160555555:A:C	1.21182e-11	-1.89433	-1.4915	8.52911e-07	-1.81802	-1.50247	4.80721e-06	-1.80706	-1.50141
160555608	chr5:160555608:T:C	5.41397e-11	-1.88897	-4.92792e-10	3.55027e-06	-1.89436	-4.92792e-10	1.98075e-05	-1.89253	-4.92792e-10
160555624	chr5:160555624:G:A	4.90601e-10	-2.2016e-10	0.315093	3.26294e-05	-2.2016e-10	0.323834	0.000190799	-2.2016e-10	0.37263
160556247	chr5:160556247:G:T	5.45463e-11	-1.88149	-4.92792e-10	3.56818e-06	-1.88932	-4.92792e-10	1.9927e-05	-1.88651	-4.92792e-10
160556527	chr5:160556527:A:G	7.96639e-11	-2.2016e-10	-1.50272	5.23819e-06	-2.2016e-10	-1.5054	2.94078e-05	-2.2016e-10	-1.49733
160556970	chr5:160556970:T:G	2.18835e-11	-1.77333	-1.02147	1.21775e-06	-1.89685	-1.06753	6.94555e-06	-1.8963	-1.04419
160557370	chr5:160557370:AAC:A	8.02257e-11	-2.2016e-10	-1.49569	5.27142e-06	-2.2016e-10	-1.49908	2.9657e-05	-2.2016e-10	-1.48889
160557485	chr5:160557485:C:T	1.4392e-11	-1.79866	-1.41521	8.4214e-07	-1.89251	-1.44068	4.67571e-06	-1.89267	-1.44354
160557558	chr5:160557558:C:T	1.42374e-11	-1.89053	-1.33413	9.36893e-07	-1.89731	-1.32926	5.13047e-06	-1.89729	-1.3461
160557559	chr5:160557559:G:A	1.76292e-10	-2.2016e-10	-0.708397	1.11841e-05	-2.2016e-10	-0.74689	6.24577e-05	-2.2016e-10	-0.744099
160557563	chr5:160557563:C:T	5.78915e-11	-1.82197	-4.92792e-10	3.61071e-06	-1.87748	-4.92792e-10	2.00309e-05	-1.88131	-4.92792e-10
160557701	chr5:160557701:T:C	9.80749e-11	-2.2016e-10	-1.29481	6.2582e-06	-2.2016e-10	-1.32749	3.49399e-05	-2.2016e-10	-1.32496
160558410	chr5:160558410:A:G	8.77302e-11	-2.2016e-10	-1.40627	5.60264e-06	-2.2016e-10	-1.43814	3.05611e-05	-2.2016e-10	-1.45886
160558433	chr5:160558433:C:T	1.67843e-10	-2.2016e-10	-0.757507	1.0708e-05	-2.2016e-10	-0.790393	6.02973e-05	-2.2016e-10	-0.779302
160558591	chr5:160558591:A:T	1.42614e-11	-1.71159	-1.5114	7.92767e-07	-1.88215	-1.51146	4.45424e-06	-1.87851	-1.50622
160558715	chr5:160558715:C:T	1.11165e-10	-1.16952	-4.92792e-10	6.87376e-06	-1.23367	-4.92792e-10	3.85182e-05	-1.22746	-4.92792e-10
160558722	chr5:160558722:C:T	2.11019e-10	-1.38733	0.858739	1.99215e-05	-1.12705	0.957474	0.000119421	-1.09109	0.995152
160558740	chr5:160558740:G:T	8.68074e-11	-2.2016e-10	-1.41685	5.639e-06	-2.2016e-10	-1.43167	3.21416e-05	-2.2016e-10	-1.40844
160559053	chr5:160559053:G:A	5.68325e-11	-1.84043	-4.92792e-10	3.69706e-06	-1.85384	-4.92792e-10	2.07415e-05	-1.84645	-4.92792e-10
160559122	chr5:160559122:G:A	8.0193e-11	-2.2016e-10	-1.4961	5.2482e-06	-2.2016e-10	-1.5035	2.90499e-05	-2.2016e-10	-1.50957
160559469	chr5:160559469:G:A	2.30066e-11	-1.23755	-1.50721	1.42229e-06	-1.29649	-1.51263	8.26192e-06	-1.25314	-1.5138
160559476	chr5:160559476:T:C	8.94925e-11	-2.2016e-10	-1.38638	5.82734e-06	-2.2016e-10	-1.39882	3.17338e-05	-2.2016e-10	-1.42121
160559550	chr5:160559550:T:C	1.30191e-11	-1.86168	-1.45244	1.07285e-06	-1.64671	-1.44435	6.14374e-06	-1.64705	-1.4161
160560645	chr5:160560645:A:G	9.69332e-11	-2.2016e-10	-1.30652	6.17193e-06	-2.2016e-10	-1.34137	3.65398e-05	-2.2016e-10	-1.28019
160560865	chr5:160560865:T:C	8.62707e-11	-2.2016e-10	-1.42305	5.55909e-06	-2.2016e-10	-1.44595	3.20678e-05	-2.2016e-10	-1.41074
160561012	chr5:160561012:T:A	1.3221e-11	-1.81257	-1.48617	7.97947e-07	-1.89627	-1.49082	4.38612e-06	-1.89695	-1.5032
160561023	chr5:160561023:T:C	1.51156e-11	-1.8952	-1.26962	9.98409e-07	-1.89595	-1.26702	5.18855e-06	-1.89477	-1.33737
160561825	chr5:160561825:A:C	9.44284e-11	-1.80919	0.476489	6.87834e-06	-1.83408	0.601075	4.14013e-05	-1.83387	0.678592
160562299	chr5:160562299:T:C	2.68989e-10	-2.2016e-10	-0.285869	1.67155e-05	-2.2016e-10	-0.345046	9.30897e-05	-2.2016e-10	-0.345026
160562800	chr5:160562800:C:T	1.30727e-11	-1.80802	-1.50199	7.8629e-07	-1.89677	-1.50504	4.34679e-06	-1.89721	-1.51194
160562883	chr5:160562883:G:A	1.25686e-10	-2.2016e-10	-1.04675	8.16315e-06	-2.2016e-10	-1.06175	4.48346e-05	-2.2016e-10	-1.07561
160563134	chr5:160563134:T:C	1.61609e-10	-1.72079	0.925437	1.90099e-05	-1.2186	1.00218	0.000110628	-1.21914	1.04672
160563176	chr5:160563176:T:A	1.32065e-11	-1.80371	-1.49612	7.90181e-07	-1.89706	-1.49981	4.35878e-06	-1.89731	-1.50908
160563186	chr5:160563186:A:G	2.39061e-10	-2.2016e-10	-0.40382	1.49493e-05	-2.2016e-10	-0.456717	8.20274e-05	-2.2016e-10	-0.471536
160563272	chr5:160563272:G:A	2.59565e-11	-1.46524	-1.15887	1.67716e-06	-1.52773	-1.11655	1.02457e-05	-1.51561	-1.03612
160563401	chr5:160563401:G:A	3.38042e-10	-2.2016e-10	-0.0573682	2.23978e-05	-2.2016e-10	-0.052418	0.00012701	-2.2016e-10	-0.0343206
160563403	chr5:160563403:T:C	1.85061e-10	-2.2016e-10	-0.659852	1.17875e-05	-2.2016e-10	-0.694344	6.52651e-05	-2.2016e-10	-0.700132
160564360	chr5:160564360:G:A	1.11303e-10	-1.42569	0.257405	1.61331e-05	-0.708159	0.327649	9.254e-05	-0.710039	0.359091
160564738	chr5:160564738:C:T	9.55491e-11	-2.2016e-10	-1.3209	6.19773e-06	-2.2016e-10	-1.3372	3.41128e-05	-2.2016e-10	-1.34892
160564808	chr5:160564808:T:C	8.37777e-11	-2.2016e-10	-1.45237	5.48058e-06	-2.2016e-10	-1.46017	3.08855e-05	-2.2016e-10	-1.4483
160564908	chr5:160564908:T:C	9.51236e-11	-2.2016e-10	-1.32536	6.01969e-06	-2.2016e-10	-1.36635	3.47689e-05	-2.2016e-10	-1.32987
160565063	chr5:160565063:T:G	9.86959e-11	-2.2016e-10	-1.2885	6.23033e-06	-2.2016e-10	-1.33195	3.60034e-05	-2.2016e-10	-1.29498
160565578	chr5:160565578:G:A	3.38403e-10	-2.2016e-10	-0.0563017	2.316e-05	-2.2016e-10	-0.0189546	0.000129768	-2.2016e-10	-0.0128402
160565635	chr5:160565635:T:C	2.59285e-10	-2.2016e-10	-0.322612	1.61266e-05	-2.2016e-10	-0.380911	8.98079e-05	-2.2016e-10	-0.380916
160565648	chr5:160565648:T:C	9.23981e-11	-1.72515	0.370713	6.75548e-06	-1.75717	0.506145	4.15593e-05	-1.75388	0.602413
160565690	chr5:160565690:C:T	1.24748e-10	-1.74601	0.691763	1.44446e-05	-1.2688	0.777745	8.40652e-05	-1.26768	0.820681
160565744	chr5:160565744:A:G	1.7065e-10	-1.871	1.13008	1.66431e-05	-1.61808	1.26869	9.0566e-05	-1.6286	1.25608
160565747	chr5:160565747:T:G	6.8704e-11	-1.80337	0.152637	5.05883e-06	-1.82956	0.289313	3.1089e-05	-1.82926	0.38752
160566229	chr5:160566229:A:G	1.20444e-10	-2.2016e-10	-1.08935	8.2568e-06	-2.2016e-10	-1.05034	4.47595e-05	-2.2016e-10	-1.07729
160566518	chr5:160566518:G:A	5.88204e-11	-1.80605	-4.92792e-10	3.64165e-06	-1.86894	-4.92792e-10	2.03456e-05	-1.86573	-4.92792e-10
160566569	chr5:160566569:ACTGACTCAAGGATTTTATCCCC:A	5.71721e-11	-1.83447	-4.92792e-10	3.71661e-06	-1.84857	-4.92792e-10	2.08672e-05	-1.84041	-4.92792e-10
160566655	chr5:160566655:T:A	1.25062e-10	-2.2016e-10	-1.05173	8.58143e-06	-2.2016e-10	-1.01178	4.64635e-05	-2.2016e-10	-1.03992
160566946	chr5:160566946:G:C	1.0961e-10	-2.2016e-10	-1.18361	7.47545e-06	-2.2016e-10	-1.14976	4.07794e-05	-2.2016e-10	-1.17041
160567015	chr5:160567015:T:G	3.56316e-10	-2.2016e-10	-0.00471953	2.16222e-05	-2.2016e-10	-0.0876599	0.000119254	-2.2016e-10	-0.09733
160567549	chr5:160567549:G:A	1.20732e-10	-2.2016e-10	-1.08697	8.22903e-06	-2.2016e-10	-1.05371	4.66974e-05	-2.2016e-10	-1.0349
160567599	chr5:160567599:G:C	1.09895e-10	-2.2016e-10	-1.18101	7.44459e-06	-2.2016e-10	-1.15389	4.24624e-05	-2.2016e-10	-1.12997
160567804	chr5:160567804:T:A	1.34555e-11	-1.80604	-1.47512	8.05759e-07	-1.8969	-1.48045	4.41766e-06	-1.89727	-1.49571
160567874	chr5:160567874:G:A	1.17024e-10	-2.2016e-10	-1.11816	7.79062e-06	-2.2016e-10	-1.10846	4.34806e-05	-2.2016e-10	-1.10627
160568054	chr5:160568054:C:T	8.36072e-11	-1.7007	0.246287	6.04592e-06	-1.73706	0.37506	3.70925e-05	-1.73308	0.467905
160568106	chr5:160568106:G:A	9.96e-11	-2.2016e-10	-1.27938	6.28186e-06	-2.2016e-10	-1.32371	3.63234e-05	-2.2016e-10	-1.28613
160568317	chr5:160568317:A:G	8.88309e-11	-1.6724	0.278593	1.0259e-05	-1.20201	0.368788	5.48411e-05	-1.21283	0.338677
160568323	chr5:160568323:T:C	9.09665e-11	-1.66605	0.296006	1.05671e-05	-1.19011	0.386476	5.64728e-05	-1.20095	0.356124
160568350	chr5:160568350:C:T	1.15804e-10	-1.75622	0.627575	1.20977e-05	-1.36	0.691638	6.32843e-05	-1.37251	0.641554
160568465	chr5:160568465:A:G	1.47847e-10	-2.2016e-10	-0.884363	9.93132e-06	-2.2016e-10	-0.865687	5.68842e-05	-2.2016e-10	-0.837571
160568495	chr5:160568495:C:T	1.35828e-11	-1.78599	-1.48574	7.97463e-07	-1.89724	-1.49046	4.38765e-06	-1.89682	-1.50297
160568589	chr5:160568589:G:A	1.03197e-10	-1.57758	0.333685	7.22335e-06	-1.62811	0.444046	4.33601e-05	-1.62557	0.516521
160568982	chr5:160568982:A:G	3.56076e-11	-1.6753	-0.632679	2.38579e-06	-1.68462	-0.607224	1.31367e-05	-1.66095	-0.642232
160569383	chr5:160569383:T:G	3.04151e-10	-1.8707	1.70769	2.88034e-05	-1.61962	1.81874	0.000152641	-1.63335	1.78285
160569927	chr5:160569927:A:G	8.36576e-11	-2.2016e-10	-1.45381	5.4732e-06	-2.2016e-10	-1.46152	3.08397e-05	-2.2016e-10	-1.44979
160570228	chr5:160570228:A:G	9.15006e-11	-1.58748	0.223291	6.37266e-06	-1.63847	0.329108	3.81973e-05	-1.6353	0.399471
160570446	chr5:160570446:A:G	5.66516e-11	-1.84362	-4.92792e-10	3.6968e-06	-1.85391	-4.92792e-10	2.0782e-05	-1.8445	-4.92792e-10
160570545	chr5:160570545:G:T	5.29656e-10	0.391689	-4.92792e-10	3.07204e-05	0.263545	-4.92792e-10	0.000170344	0.259228	-4.92792e-10
160570883	chr5:160570883:A:G	7.93701e-11	-2.2016e-10	-1.50642	5.21765e-06	-2.2016e-10	-1.50933	2.89747e-05	-2.2016e-10	-1.51217
160570977	chr5:160570977:TTATC:T	1.05087e-09	1.07683	-4.92792e-10	0.000155935	1.88806	-4.92792e-10	0.00084763	1.86386	-4.92792e-10
160571694	chr5:160571694:GTGTT:G	8.50852e-11	-2.2016e-10	-1.43689	5.4669e-06	-2.2016e-10	-1.46267	3.08725e-05	-2.2016e-10	-1.44872
160571780	chr5:160571780:A:G	1.28461e-11	-1.82735	-1.50015	7.98805e-07	-1.88948	-1.49654	4.47081e-06	-1.89298	-1.48804
160572381	chr5:160572381:T:G	1.45597e-10	-2.2016e-10	-0.899695	9.77443e-06	-2.2016e-10	-0.881611	5.59718e-05	-2.2016e-10	-0.853741
160572596	chr5:160572596:A:G	9.4752e-11	-2.2016e-10	-1.32928	6.15151e-06	-2.2016e-10	-1.34468	3.33273e-05	-2.2016e-10	-1.37221
160572822	chr5:160572822:C:T	5.53885e-11	-1.86617	-4.92792e-10	3.61657e-06	-1.87586	-4.92792e-10	2.02527e-05	-1.8703	-4.92792e-10
160573346	chr5:160573346:G:A	1.24619e-10	-1.13546	0.0801899	8.68085e-06	-1.17724	0.176975	4.84974e-05	-1.11993	0.122848
160573453	chr5:160573453:G:A	1.99755e-10	-2.2016e-10	-0.583445	1.33473e-05	-2.2016e-10	-0.570067	7.30714e-05	-2.2016e-10	-0.587152
160573509	chr5:160573509:G:T	8.54462e-11	-2.2016e-10	-1.43265	5.48585e-06	-2.2016e-10	-1.45921	3.0993e-05	-2.2016e-10	-1.44483
160573647	chr5:160573647:T:C	1.46257e-10	-2.2016e-10	-0.895173	9.96234e-06	-2.2016e-10	-0.862569	5.72118e-05	-2.2016e-10	-0.831829
160573671	chr5:160573671:A:G	9.47743e-11	-2.2016e-10	-1.32904	6.15756e-06	-2.2016e-10	-1.3437	3.38709e-05	-2.2016e-10	-1.35603
160573757	chr5:160573757:G:C	1.88583e-10	-2.2016e-10	-0.641001	1.31953e-05	-2.2016e-10	-0.581517	6.83675e-05	-2.2016e-10	-0.653692
160573762	chr5:160573762:CA:C	1.1369e-10	-2.2016e-10	-1.14706	7.56166e-06	-2.2016e-10	-1.13829	4.22205e-05	-2.2016e-10	-1.13568
160573857	chr5:160573857:C:T	3.43834e-10	-2.2016e-10	-0.0403806	2.08547e-05	-2.2016e-10	-0.123801	0.000115057	-2.2016e-10	-0.133163
160573955	chr5:160573955:G:A	3.09493e-11	-1.88201	-0.566179	2.66085e-06	-1.71853	-0.464204	1.57062e-05	-1.71757	-0.406963
160574007	chr5:160574007:C:A	1.32333e-11	-1.80238	-1.49543	7.90713e-07	-1.89713	-1.49907	4.36126e-06	-1.89733	-1.5085
160574269	chr5:160574269:C:T	1.0929e-10	-2.2016e-10	-1.18653	7.05492e-06	-2.2016e-10	-1.20766	3.85465e-05	-2.2016e-10	-1.22672
160574364	chr5:160574364:C:T	2.68146e-11	-1.25943	-1.33216	1.36151e-06	-1.53768	-1.31511	7.36519e-06	-1.52505	-1.35678
160574365	chr5:160574365:G:A	8.64731e-11	-2.2016e-10	-1.42071	5.64e-06	-2.2016e-10	-1.4315	3.08279e-05	-2.2016e-10	-1.45017
160574442	chr5:160574442:T:A	1.80218e-10	-2.2016e-10	-0.686373	1.23578e-05	-2.2016e-10	-0.647096	7.06015e-05	-2.2016e-10	-0.621538
160574922	chr5:160574922:G:A	7.93229e-11	-2.2016e-10	-1.50701	5.20972e-06	-2.2016e-10	-1.51085	2.92079e-05	-2.2016e-10	-1.50415
160575119	chr5:160575119:G:C	3.94482e-11	-1.61828	-0.587271	2.7208e-06	-1.62863	-0.531828	1.47296e-05	-1.59986	-0.588873
160575346	chr5:160575346:T:C	5.01489e-11	-1.68107	-0.284472	2.9373e-06	-1.8367	-0.247187	1.82491e-05	-1.83796	-0.136514
160575347	chr5:160575347:C:A	5.03321e-11	-1.68095	-0.280945	2.9477e-06	-1.8367	-0.243655	1.83156e-05	-1.83797	-0.132867
160575357	chr5:160575357:T:A	5.62343e-11	-1.85101	-4.92792e-10	3.66331e-06	-1.86301	-4.92792e-10	2.05414e-05	-1.85615	-4.92792e-10
160575433	chr5:160575433:TG:T	8.50723e-11	-2.2016e-10	-1.43704	5.46649e-06	-2.2016e-10	-1.46274	3.08699e-05	-2.2016e-10	-1.44881
160575535	chr5:160575535:C:T	1.3549e-11	-1.77902	-1.49521	7.91047e-07	-1.897	-1.49878	4.36617e-06	-1.89633	-1.50837
160575563	chr5:160575563:A:G	1.30812e-10	-1.13048	0.123702	9.1136e-06	-1.17351	0.221903	5.089e-05	-1.11602	0.167097
160575648	chr5:160575648:C:T	1.45773e-10	-2.2016e-10	-0.898491	9.9656e-06	-2.2016e-10	-0.862241	5.67038e-05	-2.2016e-10	-0.840748
160575686	chr5:160575686:A:G	1.47813e-10	-2.2016e-10	-0.88459	9.92924e-06	-2.2016e-10	-0.865897	5.68718e-05	-2.2016e-10	-0.83779
160575750	chr5:160575750:T:C	8.73053e-11	-2.2016e-10	-1.41113	5.81883e-06	-2.2016e-10	-1.40028	3.24049e-05	-2.2016e-10	-1.40028
160575974	chr5:160575974:T:C	8.43203e-11	-2.2016e-10	-1.44592	5.6689e-06	-2.2016e-10	-1.42639	3.10876e-05	-2.2016e-10	-1.44178
160575976	chr5:160575976:C:T	8.7743e-11	-2.2016e-10	-1.40613	5.64725e-06	-2.2016e-10	-1.43021	3.17012e-05	-2.2016e-10	-1.42223
160576033	chr5:160576033:G:A	1.41031e-11	-1.83505	-1.3991	9.35277e-07	-1.84324	-1.38505	4.88804e-06	-1.85014	-1.44166
160577130	chr5:160577130:G:A	2.77872e-10	-2.2016e-10	-0.253378	1.74639e-05	-2.2016e-10	-0.301242	0.000106475	-2.2016e-10	-0.21068
160577506	chr5:160577506:C:A	5.78837e-11	-1.8221	-4.92792e-10	4.29643e-06	-1.7036	-4.92792e-10	2.3704e-05	-1.71295	-4.92792e-10
160577521	chr5:160577521:T:C	8.61103e-11	-2.2016e-10	-1.42491	5.73099e-06	-2.2016e-10	-1.41549	3.09145e-05	-2.2016e-10	-1.44736
160577934	chr5:160577934:T:C	8.71304e-11	-2.2016e-10	-1.41313	5.80578e-06	-2.2016e-10	-1.40253	3.233e-05	-2.2016e-10	-1.40259
160578236	chr5:160578236:G:A	7.87602e-11	-2.2016e-10	-1.51413	5.19297e-06	-2.2016e-10	-1.51407	2.89293e-05	-2.2016e-10	-1.51373
160578454	chr5:160578454:T:A	8.14752e-11	-2.2016e-10	-1.48024	5.41103e-06	-2.2016e-10	-1.47294	3.01321e-05	-2.2016e-10	-1.473
160578684	chr5:160578684:A:G	8.85087e-11	-2.2016e-10	-1.39744	5.76573e-06	-2.2016e-10	-1.40945	3.1433e-05	-2.2016e-10	-1.43073
160579469	chr5:160579469:A:G	7.91945e-11	-2.2016e-10	-1.50863	5.2504e-06	-2.2016e-10	-1.50308	2.90639e-05	-2.2016e-10	-1.50909
160579655	chr5:160579655:T:C	1.10443e-10	-1.17604	-4.92792e-10	1.08524e-05	-0.776991	-4.92792e-10	6.01768e-05	-0.781302	-4.92792e-10
160579803	chr5:160579803:A:G	8.7519e-11	-2.2016e-10	-1.40868	5.85695e-06	-2.2016e-10	-1.39375	3.27017e-05	-2.2016e-10	-1.39116
160579875	chr5:160579875:T:C	1.38933e-11	-1.76657	-1.48256	8.00556e-07	-1.89622	-1.48761	4.40448e-06	-1.89505	-1.50092
160580309	chr5:160580309:A:C	8.85087e-11	-2.2016e-10	-1.39744	5.76573e-06	-2.2016e-10	-1.40945	3.1433e-05	-2.2016e-10	-1.43073
160580441	chr5:160580441:C:T	5.65659e-11	-1.84513	-4.92792e-10	3.67802e-06	-1.85901	-4.92792e-10	2.0637e-05	-1.8515	-4.92792e-10
160580688	chr5:160580688:G:A	8.08567e-11	-2.2016e-10	-1.48786	5.36063e-06	-2.2016e-10	-1.4823	2.99043e-05	-2.2016e-10	-1.48059
160580970	chr5:160580970:T:C	5.65082e-11	-1.84615	-4.92792e-10	3.67811e-06	-1.85898	-4.92792e-10	2.06354e-05	-1.85158	-4.92792e-10
160581342	chr5:160581342:C:T	8.12694e-11	-2.2016e-10	-1.48277	5.39083e-06	-2.2016e-10	-1.47668	3.00773e-05	-2.2016e-10	-1.47482
160581343	chr5:160581343:A:G	1.37495e-11	-1.78978	-1.46975	8.08936e-07	-1.89733	-1.47609	4.43236e-06	-1.89711	-1.49255
160581361	chr5:160581361:C:T	1.41362e-11	-1.82868	-1.40311	8.61241e-07	-1.89291	-1.41785	4.62911e-06	-1.89455	-1.45167
160581446	chr5:160581446:T:C	1.25532e-11	-1.8973	-1.45326	8.32672e-07	-1.89259	-1.45191	4.59657e-06	-1.89336	-1.45992
160581500	chr5:160581500:T:C	5.57154e-11	-1.86028	-4.92792e-10	3.63355e-06	-1.87117	-4.92792e-10	2.03607e-05	-1.86498	-4.92792e-10
160581711	chr5:160581711:A:T	1.24307e-11	-1.88772	-1.47265	8.4327e-07	-1.84812	-1.48373	4.59604e-06	-1.85282	-1.50058
160581752	chr5:160581752:T:C	1.21568e-11	-1.89386	-1.48879	8.41287e-07	-1.83739	-1.49681	4.61783e-06	-1.83948	-1.50919
160581907	chr5:160581907:CTTCT:C	8.18373e-11	-2.2016e-10	-1.47581	5.47087e-06	-2.2016e-10	-1.46194	2.9978e-05	-2.2016e-10	-1.47812
160582116	chr5:160582116:G:C	8.85087e-11	-2.2016e-10	-1.39744	5.76573e-06	-2.2016e-10	-1.40945	3.1433e-05	-2.2016e-10	-1.43073
160582392	chr5:160582392:C:T	1.35424e-10	-2.2016e-10	-0.972127	9.81589e-06	-2.2016e-10	-0.877378	6.03286e-05	-2.2016e-10	-0.778783
160582476	chr5:160582476:T:C	8.2777e-11	-2.2016e-10	-1.46439	5.54327e-06	-2.2016e-10	-1.4488	3.03115e-05	-2.2016e-10	-1.46706
160582822	chr5:160582822:TAA:T	8.31943e-11	-2.2016e-10	-1.45936	5.57532e-06	-2.2016e-10	-1.44303	3.04612e-05	-2.2016e-10	-1.46213
160582863	chr5:160582863:T:A	3.48802e-09	2.27655	-4.92792e-10	0.000158211	1.90255	-4.92792e-10	0.000977468	2.00638	-4.92792e-10
160583075	chr5:160583075:T:G	7.8895e-11	-2.2016e-10	-1.51242	5.21088e-06	-2.2016e-10	-1.51063	2.90322e-05	-2.2016e-10	-1.51018
160583213	chr5:160583213:G:A	7.92187e-11	-2.2016e-10	-1.50833	5.25259e-06	-2.2016e-10	-1.50266	2.9074e-05	-2.2016e-10	-1.50874
160583256	chr5:160583256:TGG:T	1.08015e-10	-2.2016e-10	-1.19826	7.1702e-06	-2.2016e-10	-1.19145	4.27362e-05	-2.2016e-10	-1.12354
160583482	chr5:160583482:A:G	1.36113e-11	-1.78677	-1.48287	7.99194e-07	-1.8973	-1.48823	4.39419e-06	-1.89697	-1.50134
160583507	chr5:160583507:A:G	8.95798e-11	-2.2016e-10	-1.38541	5.83183e-06	-2.2016e-10	-1.39805	3.17556e-05	-2.2016e-10	-1.42052
160583544	chr5:160583544:A:G	1.4243e-11	-1.81873	-1.40554	8.57521e-07	-1.89505	-1.42004	4.61414e-06	-1.89615	-1.45331
160583563	chr5:160583563:A:G	8.81366e-11	-2.2016e-10	-1.40165	5.8995e-06	-2.2016e-10	-1.38651	3.29443e-05	-2.2016e-10	-1.38377
160583618	chr5:160583618:C:T	5.60079e-10	0.44754	-4.92792e-10	3.24312e-05	0.317741	-4.92792e-10	0.000179581	0.312039	-4.92792e-10
160583627	chr5:160583627:C:T	3.08176e-10	-2.2016e-10	-0.149867	1.9047e-05	-2.2016e-10	-0.21447	0.000106192	-2.2016e-10	-0.213338
160583654	chr5:160583654:T:C	5.67343e-11	-1.84216	-4.92792e-10	3.68944e-06	-1.85591	-4.92792e-10	2.07089e-05	-1.84802	-4.92792e-10
160583666	chr5:160583666:G:A	9.42732e-11	-2.2016e-10	-1.33434	6.11779e-06	-2.2016e-10	-1.35018	3.36845e-05	-2.2016e-10	-1.36155
160583769	chr5:160583769:A:T	1.36205e-11	-1.79068	-1.47829	8.02548e-07	-1.89732	-1.48402	4.4065e-06	-1.89716	-1.49834
160584322	chr5:160584322:A:G	5.37692e-11	-1.89584	-4.92792e-10	3.55003e-06	-1.89442	-4.92792e-10	1.97805e-05	-1.89389	-4.92792e-10
160584765	chr5:160584765:G:A	5.6298e-11	-1.84988	-4.92792e-10	3.66555e-06	-1.8624	-4.92792e-10	2.05614e-05	-1.85517	-4.92792e-10
160584934	chr5:160584934:C:T	8.83965e-11	-2.2016e-10	-1.39871	5.7588e-06	-2.2016e-10	-1.41065	3.13993e-05	-2.2016e-10	-1.4318
160585188	chr5:160585188:G:A	7.92535e-11	-2.2016e-10	-1.50789	5.25584e-06	-2.2016e-10	-1.50204	2.90865e-05	-2.2016e-10	-1.50831
160585200	chr5:160585200:A:G	1.8875e-11	-1.8973	-1.0454	1.49004e-06	-1.80028	-0.9623	8.60469e-06	-1.7999	-0.926384
160585313	chr5:160585313:G:A	8.59138e-11	-2.2016e-10	-1.42719	5.63328e-06	-2.2016e-10	-1.43269	3.13473e-05	-2.2016e-10	-1.43346
160585332	chr5:160585332:C:T	1.07688e-10	-2.2016e-10	-1.2013	7.18357e-06	-2.2016e-10	-1.18958	4.14068e-05	-2.2016e-10	-1.15514
160585386	chr5:160585386:C:T	8.85087e-11	-2.2016e-10	-1.39744	5.76573e-06	-2.2016e-10	-1.40945	3.1433e-05	-2.2016e-10	-1.43073
160585390	chr5:160585390:G:A	1.70786e-11	-1.81095	-1.23176	1.3511e-06	-1.63157	-1.2289	7.55592e-06	-1.61244	-1.24381
160585493	chr5:160585493:C:T	2.02905e-10	-2.2016e-10	-0.5678	1.2828e-05	-2.2016e-10	-0.609753	7.72812e-05	-2.2016e-10	-0.531139
160585515	chr5:160585515:A:C	9.18513e-11	-2.2016e-10	-1.36037	6.13498e-06	-2.2016e-10	-1.34737	3.43877e-05	-2.2016e-10	-1.34089
160585974	chr5:160585974:ATTTTAC:A	9.04476e-11	-2.2016e-10	-1.37577	5.88745e-06	-2.2016e-10	-1.38856	3.20311e-05	-2.2016e-10	-1.41188
160585990	chr5:160585990:C:T	1.0923e-10	-2.2016e-10	-1.18708	7.38941e-06	-2.2016e-10	-1.16133	4.09829e-05	-2.2016e-10	-1.16543
160586340	chr5:160586340:A:AGT	8.81293e-11	-2.2016e-10	-1.40173	5.74351e-06	-2.2016e-10	-1.41331	3.13211e-05	-2.2016e-10	-1.4343
160586794	chr5:160586794:TC:T	5.64709e-11	-1.84681	-4.92792e-10	3.67522e-06	-1.85977	-4.92792e-10	2.06214e-05	-1.85226	-4.92792e-10
160587218	chr5:160587218:T:G	1.19943e-11	-1.89552	-1.50058	8.4064e-07	-1.82884	-1.50613	4.638e-06	-1.83094	-1.51337
160587400	chr5:160587400:T:G	5.56544e-11	-1.86138	-4.92792e-10	3.56586e-06	-1.88998	-4.92792e-10	1.97868e-05	-1.89357	-4.92792e-10
160587583	chr5:160587583:T:G	5.74894e-11	-1.82894	-4.92792e-10	3.7345e-06	-1.84377	-4.92792e-10	2.09757e-05	-1.83522	-4.92792e-10
160588170	chr5:160588170:T:C	2.01375e-10	-0.575371	-4.92792e-10	1.35014e-05	-0.558583	-4.92792e-10	8.08794e-05	-0.48563	-4.92792e-10
160588532	chr5:160588532:A:C	9.35706e-11	-2.2016e-10	-1.34182	5.97875e-06	-2.2016e-10	-1.37317	3.49851e-05	-2.2016e-10	-1.32367
160588615	chr5:160588615:A:T	3.73627e-10	-2.2016e-10	0.0427207	2.29347e-05	-2.2016e-10	-0.0287315	0.000165322	-2.2016e-10	0.229303
160588669	chr5:160588669:G:A	1.3212e-11	-1.82286	-1.47655	8.06157e-07	-1.8944	-1.48246	4.41793e-06	-1.89569	-1.49722
160588867	chr5:160588867:C:T	1.23392e-11	-1.89608	-1.47167	8.72123e-07	-1.81633	-1.48187	4.74895e-06	-1.82188	-1.49879
160589000	chr5:160589000:C:T	1.25728e-11	-1.88405	-1.46496	8.44107e-07	-1.85361	-1.47725	4.60676e-06	-1.85688	-1.49419
160589097	chr5:160589097:C:T	9.83946e-11	-2.2016e-10	-1.29155	6.53155e-06	-2.2016e-10	-1.28474	3.64588e-05	-2.2016e-10	-1.28241
160589454	chr5:160589454:C:T	3.83924e-11	-1.72243	-0.510249	2.65002e-06	-1.73932	-0.447492	1.40134e-05	-1.71757	-0.521005
160589502	chr5:160589502:G:C	2.91503e-11	-1.73654	-0.771534	2.00469e-06	-1.75224	-0.71365	1.07344e-05	-1.7318	-0.773339
160589701	chr5:160589701:A:G	8.62686e-11	-2.2016e-10	-1.42307	5.81995e-06	-2.2016e-10	-1.40009	3.18151e-05	-2.2016e-10	-1.41865
160589779	chr5:160589779:T:C	2.92012e-10	-2.2016e-10	-0.203745	1.95884e-05	-2.2016e-10	-0.186443	0.000105915	-2.2016e-10	-0.215955
160589954	chr5:160589954:A:G	1.22343e-11	-1.87458	-1.50172	8.28917e-07	-1.85574	-1.49327	4.70931e-06	-1.85974	-1.4693
160590373	chr5:160590373:T:C	5.56378e-11	-1.86167	-4.92792e-10	3.62963e-06	-1.87225	-4.92792e-10	2.03346e-05	-1.86627	-4.92792e-10
160590562	chr5:160590562:CT:C	1.42067e-11	-1.8477	-1.37912	8.89525e-07	-1.87992	-1.39853	4.74989e-06	-1.88278	-1.43769
160590594	chr5:160590594:G:A	8.81775e-11	-2.2016e-10	-1.40119	5.7496e-06	-2.2016e-10	-1.41225	3.13111e-05	-2.2016e-10	-1.43462
160590865	chr5:160590865:A:T	7.90547e-11	-2.2016e-10	-1.5104	5.20871e-06	-2.2016e-10	-1.51105	2.89737e-05	-2.2016e-10	-1.5122
160590918	chr5:160590918:G:T	9.40715e-11	-2.2016e-10	-1.33648	6.19623e-06	-2.2016e-10	-1.33744	3.51608e-05	-2.2016e-10	-1.31866
160590998	chr5:160590998:T:C	5.64099e-11	-1.84789	-4.92792e-10	3.67261e-06	-1.86048	-4.92792e-10	2.06012e-05	-1.85324	-4.92792e-10
160591018	chr5:160591018:C:A	5.76717e-11	-1.82577	-4.92792e-10	3.82508e-06	-1.8198	-4.92792e-10	2.15695e-05	-1.80731	-4.92792e-10
160591019	chr5:160591019:TCTGC:T	5.83486e-11	-1.8141	-4.92792e-10	3.87208e-06	-1.80759	-4.92792e-10	2.1855e-05	-1.79416	-4.92792e-10
160591598	chr5:160591598:TCA:T	3.58377e-10	-2.2016e-10	0.00104686	2.20211e-05	-2.2016e-10	-0.0693809	0.00015772	-2.2016e-10	0.182231
160591681	chr5:160591681:C:A	5.57938e-11	-1.85888	-4.92792e-10	3.63798e-06	-1.86995	-4.92792e-10	2.0386e-05	-1.86374	-4.92792e-10
160591690	chr5:160591690:T:C	1.45909e-11	-1.85815	-1.34199	9.26489e-07	-1.87294	-1.36479	4.9166e-06	-1.87645	-1.40952
160591775	chr5:160591775:T:C	1.00907e-10	0.214945	-1.48129	4.96074e-06	-0.0834709	-1.47635	2.7482e-05	-0.072226	-1.49283
160591828	chr5:160591828:T:C	7.62397e-10	-2.2016e-10	0.755929	5.28387e-05	-2.2016e-10	0.805864	0.000318746	-2.2016e-10	0.885805
160592352	chr5:160592352:G:A	5.61355e-11	-1.85277	-4.92792e-10	3.65721e-06	-1.86468	-4.92792e-10	2.05048e-05	-1.85793	-4.92792e-10
160592495	chr5:160592495:C:T	7.93721e-11	-2.2016e-10	-1.50639	5.24463e-06	-2.2016e-10	-1.50418	2.91186e-05	-2.2016e-10	-1.50721
160592607	chr5:160592607:G:A	5.56516e-11	-1.86143	-4.92792e-10	3.63057e-06	-1.87199	-4.92792e-10	2.03405e-05	-1.86597	-4.92792e-10
160592613	chr5:160592613:T:C	1.56662e-10	-2.2016e-10	-0.826447	1.09023e-05	-2.2016e-10	-0.772403	5.69688e-05	-2.2016e-10	-0.836085
160592765	chr5:160592765:C:T	8.57203e-11	-2.2016e-10	-1.42945	5.79446e-06	-2.2016e-10	-1.40448	3.16461e-05	-2.2016e-10	-1.42397
160592884	chr5:160592884:G:A	5.91301e-11	-1.8008	-4.92792e-10	3.64615e-06	-1.86771	-4.92792e-10	2.04095e-05	-1.86259	-4.92792e-10
160592940	chr5:160592940:G:A	3.25356e-10	-2.2016e-10	-0.0956199	2.00712e-05	-2.2016e-10	-0.162093	0.000111892	-2.2016e-10	-0.161055
160593162	chr5:160593162:C:T	2.14207e-11	-1.87591	-0.940267	1.89606e-06	-1.67017	-0.851434	1.09435e-05	-1.66591	-0.819938
160593201	chr5:160593201:G:A	6.78285e-10	-2.2016e-10	0.639029	4.70334e-05	-2.2016e-10	0.689477	0.000280238	-2.2016e-10	0.75705
160593299	chr5:160593299:G:C	9.27369e-11	-2.2016e-10	-1.35077	6.02917e-06	-2.2016e-10	-1.36477	3.26739e-05	-2.2016e-10	-1.39201
160593317	chr5:160593317:T:C	3.44851e-10	-2.2016e-10	-0.0374269	2.12891e-05	-2.2016e-10	-0.103185	0.000118553	-2.2016e-10	-0.103231
160593650	chr5:160593650:T:C	5.54798e-11	-1.86452	-4.92792e-10	3.62067e-06	-1.87472	-4.92792e-10	2.02799e-05	-1.86896	-4.92792e-10
160594358	chr5:160594358:A:C	5.95168e-11	-1.79428	-4.92792e-10	3.77367e-06	-1.83333	-4.92792e-10	2.11312e-05	-1.82784	-4.92792e-10
160594670	chr5:160594670:T:C	1.40781e-11	-1.88672	-1.3492	9.56145e-07	-1.83403	-1.3722	5.07119e-06	-1.83973	-1.41528
160594723	chr5:160594723:G:A	7.89464e-11	-2.2016e-10	-1.51177	5.22572e-06	-2.2016e-10	-1.50779	2.89747e-05	-2.2016e-10	-1.51217
160594960	chr5:160594960:T:C	3.42594e-10	-2.2016e-10	-0.0439935	2.34098e-05	-2.2016e-10	-0.00822508	0.000138253	-2.2016e-10	0.0504967
160595321	chr5:160595321:T:C	3.7579e-10	-2.2016e-10	0.0484909	2.31147e-05	-2.2016e-10	-0.0209108	0.000128762	-2.2016e-10	-0.0206263
160595385	chr5:160595385:T:C	8.62877e-11	-2.2016e-10	-1.42285	5.5184e-06	-2.2016e-10	-1.45329	3.12791e-05	-2.2016e-10	-1.43564
160595627	chr5:160595627:A:C	7.91096e-11	-2.2016e-10	-1.5097	5.24274e-06	-2.2016e-10	-1.50454	2.90323e-05	-2.2016e-10	-1.51018
160595673	chr5:160595673:G:T	5.69543e-11	-1.83829	-4.92792e-10	3.56471e-06	-1.8903	-4.92792e-10	1.98586e-05	-1.88995	-4.92792e-10
160595737	chr5:160595737:A:G	8.48923e-11	-2.2016e-10	-1.43916	5.54753e-06	-2.2016e-10	-1.44803	3.02039e-05	-2.2016e-10	-1.47062
160595924	chr5:160595924:C:T	5.58754e-11	-1.85741	-4.92792e-10	3.64289e-06	-1.8686	-4.92792e-10	2.04173e-05	-1.86221	-4.92792e-10
160596589	chr5:160596589:G:T	2.55076e-11	-1.75609	-0.885468	1.72968e-06	-1.77241	-0.841037	9.27018e-06	-1.75278	-0.899008
160596909	chr5:160596909:G:A	7.77018e-11	-1.52766	-4.92792e-10	5.09024e-06	-1.53405	-4.92792e-10	2.90219e-05	-1.51054	-4.92792e-10
160596948	chr5:160596948:T:C	5.56516e-11	-1.86143	-4.92792e-10	3.62987e-06	-1.87218	-4.92792e-10	2.03399e-05	-1.86601	-4.92792e-10
160597076	chr5:160597076:C:T	1.38458e-11	-1.89678	-1.35578	1.0438e-06	-1.80361	-1.3149	5.94174e-06	-1.80375	-1.29283
160597123	chr5:160597123:C:G	5.43799e-11	-1.88454	-4.92792e-10	3.56364e-06	-1.8906	-4.92792e-10	1.99102e-05	-1.88736	-4.92792e-10
160597178	chr5:160597178:T:C	5.44709e-11	-1.88287	-4.92792e-10	3.6038e-06	-1.87939	-4.92792e-10	2.00814e-05	-1.87879	-4.92792e-10
160597181	chr5:160597181:T:C	1.59638e-10	-2.2016e-10	-0.807632	1.11016e-05	-2.2016e-10	-0.754287	5.79505e-05	-2.2016e-10	-0.819
160597551	chr5:160597551:T:G	8.9713e-11	-2.2016e-10	-1.38392	5.8652e-06	-2.2016e-10	-1.39234	3.30048e-05	-2.2016e-10	-1.38194
160598085	chr5:160598085:A:G	9.2526e-11	-2.2016e-10	-1.35305	6.0149e-06	-2.2016e-10	-1.36714	3.26613e-05	-2.2016e-10	-1.3924
160598108	chr5:160598108:C:T	1.25783e-11	-1.86173	-1.48684	8.27545e-07	-1.85793	-1.49274	4.55435e-06	-1.86622	-1.49629
160598143	chr5:160598143:T:C	5.61462e-11	-1.85258	-4.92792e-10	3.65773e-06	-1.86454	-4.92792e-10	2.05087e-05	-1.85774	-4.92792e-10
160598892	chr5:160598892:T:C	7.92621e-11	-2.2016e-10	-1.50778	5.2329e-06	-2.2016e-10	-1.50641	2.92334e-05	-2.2016e-10	-1.50328
160599018	chr5:160599018:G:A	1.14957e-10	-0.379474	-0.756507	7.62084e-06	-0.375241	-0.755253	4.61631e-05	-0.401802	-0.644607
160599120	chr5:160599120:C:T	1.404e-10	-2.2016e-10	-0.936042	9.4174e-06	-2.2016e-10	-0.918821	5.38901e-05	-2.2016e-10	-0.891642
160599258	chr5:160599258:C:T	7.87866e-11	-2.2016e-10	-1.5138	5.20584e-06	-2.2016e-10	-1.5116	2.89241e-05	-2.2016e-10	-1.51391
160599770	chr5:160599770:C:T	3.19092e-11	-1.84473	-0.572916	2.97089e-06	-1.5866	-0.485916	1.6651e-05	-1.58916	-0.476959
160599891	chr5:160599891:A:G	9.70243e-11	-2.2016e-10	-1.30558	6.42714e-06	-2.2016e-10	-1.30085	3.59052e-05	-2.2016e-10	-1.29771
160600202	chr5:160600202:TAAC:T	8.01799e-11	-2.2016e-10	-1.49627	5.251e-06	-2.2016e-10	-1.50296	2.9055e-05	-2.2016e-10	-1.5094
160600485	chr5:160600485:A:G	1.0289e-09	-2.2016e-10	1.05571	7.36149e-05	-2.2016e-10	1.13747	0.000440493	-2.2016e-10	1.2093
160600619	chr5:160600619:G:A	2.53824e-10	-1.7332	1.3893	1.76409e-05	-1.75046	1.4593	0.000110515	-1.73566	1.56223
160600675	chr5:160600675:A:G	1.08514e-10	-1.19366	-4.92792e-10	6.61425e-06	-1.27215	-4.92792e-10	3.55067e-05	-1.30887	-4.92792e-10
160600781	chr5:160600781:G:A	1.03076e-09	-2.2016e-10	1.05751	7.37533e-05	-2.2016e-10	1.13935	0.000441331	-2.2016e-10	1.2112
160600793	chr5:160600793:A:T	1.03212e-09	-2.2016e-10	1.05884	7.38431e-05	-2.2016e-10	1.14056	0.000441888	-2.2016e-10	1.21247
160600846	chr5:160600846:A:G	1.03147e-09	-2.2016e-10	1.0582	7.38047e-05	-2.2016e-10	1.14004	0.00044164	-2.2016e-10	1.21191
160601220	chr5:160601220:A:G	1.82733e-10	-2.2016e-10	-0.672511	1.20283e-05	-2.2016e-10	-0.67412	6.44434e-05	-2.2016e-10	-0.712802
160601571	chr5:160601571:T:C	1.31478e-11	-1.88653	-1.41775	8.86675e-07	-1.86598	-1.41567	4.87825e-06	-1.8682	-1.4256
160601618	chr5:160601618:C:T	5.62256e-11	-1.85117	-4.92792e-10	3.66183e-06	-1.86342	-4.92792e-10	2.05321e-05	-1.8566	-4.92792e-10
160602010	chr5:160602010:C:T	1.21658e-10	-1.77197	0.692637	8.26522e-06	-1.78732	0.737991	5.0429e-05	-1.77427	0.816244
160602127	chr5:160602127:G:A	3.57199e-10	-0.00224548	-4.92792e-10	2.4813e-05	0.0499865	-4.92792e-10	0.000139133	0.0568389	-4.92792e-10
160602170	chr5:160602170:A:G	2.79735e-11	-1.84443	-0.704849	2.58061e-06	-1.589	-0.624355	1.44363e-05	-1.59226	-0.616586
160603099	chr5:160603099:C:T	3.20197e-10	-2.2016e-10	-0.111601	1.97502e-05	-2.2016e-10	-0.178216	0.00010992	-2.2016e-10	-0.17884
160603121	chr5:160603121:G:A	1.88353e-10	-2.2016e-10	-0.642223	1.23903e-05	-2.2016e-10	-0.644465	6.61406e-05	-2.2016e-10	-0.686807
160603273	chr5:160603273:C:T	9.78623e-11	-2.2016e-10	-1.29698	6.34409e-06	-2.2016e-10	-1.31386	3.42854e-05	-2.2016e-10	-1.34387
160603474	chr5:160603474:T:C	8.2758e-11	-2.2016e-10	-1.46462	5.56946e-06	-2.2016e-10	-1.44408	3.03272e-05	-2.2016e-10	-1.46654
160603847	chr5:160603847:C:T	5.66704e-11	-1.84329	-4.92792e-10	3.68607e-06	-1.85682	-4.92792e-10	2.06861e-05	-1.84913	-4.92792e-10
160603863	chr5:160603863:G:A	5.70064e-11	-1.83737	-4.92792e-10	3.70485e-06	-1.85174	-4.92792e-10	2.08003e-05	-1.84362	-4.92792e-10
160604300	chr5:160604300:G:A	6.23025e-11	-1.74854	-4.92792e-10	4.08412e-06	-1.75428	-4.92792e-10	2.28691e-05	-1.7488	-4.92792e-10
160604746	chr5:160604746:T:A	1.84011e-10	-2.2016e-10	-0.665543	1.20919e-05	-2.2016e-10	-0.668846	6.45794e-05	-2.2016e-10	-0.710694
160604917	chr5:160604917:A:G	1.30625e-11	-1.88209	-1.4287	8.92541e-07	-1.8347	-1.44037	4.88207e-06	-1.84716	-1.44586
160605293	chr5:160605293:A:T	7.892e-11	-2.2016e-10	-1.5121	5.20278e-06	-2.2016e-10	-1.51219	2.90675e-05	-2.2016e-10	-1.50897
160605602	chr5:160605602:C:T	2.47342e-10	-2.2016e-10	-0.369765	1.53944e-05	-2.2016e-10	-0.427377	8.55617e-05	-2.2016e-10	-0.429352
160605730	chr5:160605730:G:C	8.5095e-11	-2.2016e-10	-1.43677	5.55729e-06	-2.2016e-10	-1.44627	3.12282e-05	-2.2016e-10	-1.43727
160606132	chr5:160606132:C:T	1.43958e-10	-2.2016e-10	-0.911017	9.78075e-06	-2.2016e-10	-0.880964	5.56907e-05	-2.2016e-10	-0.858777
160606312	chr5:160606312:A:G	5.60516e-11	-1.85427	-4.92792e-10	3.64808e-06	-1.86718	-4.92792e-10	2.0455e-05	-1.86036	-4.92792e-10
160606510	chr5:160606510:C:A	7.94424e-11	-2.2016e-10	-1.50551	5.20656e-06	-2.2016e-10	-1.51146	2.91025e-05	-2.2016e-10	-1.50777
160607347	chr5:160607347:C:T	1.26678e-11	-1.88349	-1.45799	1.0272e-06	-1.66075	-1.47379	5.55359e-06	-1.67984	-1.48431
160607468	chr5:160607468:A:T	8.22029e-11	-2.2016e-10	-1.47135	5.33992e-06	-2.2016e-10	-1.48617	2.98485e-05	-2.2016e-10	-1.48245
160607713	chr5:160607713:C:T	1.67609e-11	-1.86439	-1.1971	1.48831e-06	-1.62512	-1.13863	8.21095e-06	-1.63574	-1.13738
160607763	chr5:160607763:T:C	9.68117e-11	-2.2016e-10	-1.30777	6.3492e-06	-2.2016e-10	-1.31305	3.57964e-05	-2.2016e-10	-1.30074
160607838	chr5:160607838:G:A	1.22241e-11	-1.87688	-1.50025	9.88646e-07	-1.66259	-1.51021	5.4341e-06	-1.67407	-1.51182
160607903	chr5:160607903:A:G	2.31555e-10	-2.2016e-10	-0.435722	1.52153e-05	-2.2016e-10	-0.439078	8.11186e-05	-2.2016e-10	-0.482676
160607983	chr5:160607983:G:C	7.09268e-11	-1.61889	-4.92792e-10	5.10735e-06	-1.5307	-4.92792e-10	2.8313e-05	-1.53527	-4.92792e-10
160608150	chr5:160608150:C:G	2.87939e-09	-2.2016e-10	2.08479	0.000201987	-2.2016e-10	2.14682	0.001097	-2.2016e-10	2.12174
160608525	chr5:160608525:A:G	2.34358e-10	-2.2016e-10	-0.423689	1.53997e-05	-2.2016e-10	-0.427033	8.20826e-05	-2.2016e-10	-0.470863
160609209	chr5:160609209:T:C	2.10012e-11	-1.66297	-1.17299	1.49663e-06	-1.56471	-1.19345	7.99724e-06	-1.57783	-1.22166
160609330	chr5:160609330:G:A	5.67784e-11	-1.84138	-4.92792e-10	3.56353e-06	-1.89063	-4.92792e-10	1.98499e-05	-1.89039	-4.92792e-10
160609455	chr5:160609455:T:C	7.89236e-11	-2.2016e-10	-1.51206	5.22295e-06	-2.2016e-10	-1.50832	2.89686e-05	-2.2016e-10	-1.51238
160610167	chr5:160610167:A:G	2.03455e-09	-2.2016e-10	1.73749	0.000141854	-2.2016e-10	1.79342	0.000770611	-2.2016e-10	1.76859
160610391	chr5:160610391:T:C	8.03449e-11	-2.2016e-10	-1.49421	5.28516e-06	-2.2016e-10	-1.49648	2.94366e-05	-2.2016e-10	-1.49635
160610867	chr5:160610867:G:A	8.28472e-11	-2.2016e-10	-1.46354	5.56189e-06	-2.2016e-10	-1.44544	3.02642e-05	-2.2016e-10	-1.46862
160611224	chr5:160611224:T:C	9.78852e-11	-2.2016e-10	-1.29674	6.49774e-06	-2.2016e-10	-1.28993	3.62618e-05	-2.2016e-10	-1.28783
160611592	chr5:160611592:G:A	7.90302e-11	-2.2016e-10	-1.51071	5.23416e-06	-2.2016e-10	-1.50617	2.90048e-05	-2.2016e-10	-1.51113
160611763	chr5:160611763:C:T	5.74265e-11	-1.83003	-4.92792e-10	3.72393e-06	-1.8466	-4.92792e-10	2.09203e-05	-1.83787	-4.92792e-10
160611915	chr5:160611915:C:T	1.51005e-10	-2.2016e-10	-0.863226	1.02742e-05	-2.2016e-10	-0.831746	5.85542e-05	-2.2016e-10	-0.808636
160612140	chr5:160612140:C:T	9.37817e-10	-2.2016e-10	0.963016	6.73381e-05	-2.2016e-10	1.04834	0.000398004	-2.2016e-10	1.10787
160612680	chr5:160612680:T:C	1.05506e-10	-1.22177	-4.92792e-10	6.48174e-06	-1.29239	-4.92792e-10	3.4768e-05	-1.32989	-4.92792e-10
160613139	chr5:160613139:A:T	5.59112e-11	-1.85677	-4.92792e-10	3.64293e-06	-1.86859	-4.92792e-10	2.04221e-05	-1.86197	-4.92792e-10
160613267	chr5:160613267:A:G	2.18401e-09	-2.2016e-10	1.80838	0.000152385	-2.2016e-10	1.86503	0.000825433	-2.2016e-10	1.83732
160613454	chr5:160613454:T:C	1.25167e-11	-1.89313	-1.46035	9.76191e-07	-1.7084	-1.47707	5.28659e-06	-1.72624	-1.48718
160613962	chr5:160613962:C:T	5.40692e-11	-1.89027	-4.92792e-10	3.57844e-06	-1.88645	-4.92792e-10	1.9846e-05	-1.89059	-4.92792e-10
160614030	chr5:160614030:G:A	7.9615e-11	-2.2016e-10	-1.50334	5.24728e-06	-2.2016e-10	-1.50367	2.93978e-05	-2.2016e-10	-1.49767
160614214	chr5:160614214:G:A	5.40458e-11	-1.89071	-4.92792e-10	3.77413e-06	-1.83321	-4.92792e-10	2.10289e-05	-1.83269	-4.92792e-10
160614411	chr5:160614411:A:C	1.10624e-10	-2.2016e-10	-1.1744	7.23863e-06	-2.2016e-10	-1.18195	4.09633e-05	-2.2016e-10	-1.16591
160615125	chr5:160615125:C:T	3.07539e-11	-1.88606	-0.568457	2.23693e-06	-1.83945	-0.516827	1.27788e-05	-1.8457	-0.4851
160615532	chr5:160615532:T:C	8.34041e-11	-2.2016e-10	-1.45684	5.60426e-06	-2.2016e-10	-1.43785	3.04454e-05	-2.2016e-10	-1.46266
160615548	chr5:160615548:G:A	9.01101e-11	-1.37951	-4.92792e-10	5.42036e-06	-1.47122	-4.92792e-10	3.17289e-05	-1.42136	-4.92792e-10
160616047	chr5:160616047:C:G	9.37217e-11	-2.2016e-10	-1.34021	6.01644e-06	-2.2016e-10	-1.36688	3.28827e-05	-2.2016e-10	-1.38564
160616064	chr5:160616064:C:A	7.61201e-11	-1.62355	0.0753236	6.65962e-06	-1.37239	0.107072	3.70393e-05	-1.35076	0.0841495
160616199	chr5:160616199:A:G	5.85151e-11	-1.81125	-4.92792e-10	3.80094e-06	-1.82613	-4.92792e-10	2.13823e-05	-1.81602	-4.92792e-10
160616452	chr5:160616452:T:C	9.41795e-11	-2.2016e-10	-1.33534	6.10267e-06	-2.2016e-10	-1.35265	3.35573e-05	-2.2016e-10	-1.36534
160616512	chr5:160616512:G:C	5.81306e-11	-1.81785	-4.92792e-10	3.77899e-06	-1.83192	-4.92792e-10	2.12505e-05	-1.82221	-4.92792e-10
160616665	chr5:160616665:T:C	7.96517e-11	-2.2016e-10	-1.50287	5.33035e-06	-2.2016e-10	-1.48796	2.95265e-05	-2.2016e-10	-1.4933
160616786	chr5:160616786:G:A	8.58931e-11	-2.2016e-10	-1.42743	5.82294e-06	-2.2016e-10	-1.39957	3.14902e-05	-2.2016e-10	-1.42891
160616838	chr5:160616838:G:A	1.95817e-11	-1.89677	-1.00917	1.47378e-06	-1.79235	-0.981195	8.26535e-06	-1.80136	-0.96516
160617068	chr5:160617068:T:G	8.17893e-11	-2.2016e-10	-1.47639	5.31827e-06	-2.2016e-10	-1.49023	2.97315e-05	-2.2016e-10	-1.48638
160617131	chr5:160617131:A:G	6.02456e-11	-1.82657	0.0444607	6.00385e-06	-1.52898	0.159996	3.30834e-05	-1.53974	0.160183
160617271	chr5:160617271:C:T	9.07268e-11	-2.2016e-10	-1.37269	5.77675e-06	-2.2016e-10	-1.40754	3.28111e-05	-2.2016e-10	-1.38782
160617464	chr5:160617464:T:C	2.11546e-10	-2.2016e-10	-0.526098	1.32358e-05	-2.2016e-10	-0.578458	8.08208e-05	-2.2016e-10	-0.486355
160617475	chr5:160617475:T:G	9.40844e-11	-2.2016e-10	-1.33635	6.09675e-06	-2.2016e-10	-1.35362	3.35262e-05	-2.2016e-10	-1.36626
160617689	chr5:160617689:T:G	7.89981e-11	-2.2016e-10	-1.51112	5.25699e-06	-2.2016e-10	-1.50182	2.91721e-05	-2.2016e-10	-1.50538
160617825	chr5:160617825:T:C	7.94508e-11	-2.2016e-10	-1.5054	5.31081e-06	-2.2016e-10	-1.49164	2.94279e-05	-2.2016e-10	-1.49665
160617848	chr5:160617848:G:A	6.96079e-11	-1.89186	0.254199	6.33287e-06	-1.72312	0.407494	3.69527e-05	-1.73351	0.464556
160617929	chr5:160617929:G:A	1.00446e-10	-2.2016e-10	-1.27092	6.37792e-06	-2.2016e-10	-1.30854	3.76318e-05	-2.2016e-10	-1.25074
160618342	chr5:160618342:G:A	8.8835e-11	-2.2016e-10	-1.39376	5.76293e-06	-2.2016e-10	-1.40994	3.17603e-05	-2.2016e-10	-1.42037
160618460	chr5:160618460:A:G	1.17836e-10	-1.8945	0.783259	9.79145e-06	-1.80186	0.921987	5.48593e-05	-1.81411	0.940295
160618599	chr5:160618599:G:C	9.79464e-11	-2.2016e-10	-1.29612	6.42439e-06	-2.2016e-10	-1.30128	3.69845e-05	-2.2016e-10	-1.26809
160618770	chr5:160618770:C:T	5.61481e-11	-1.85255	-4.92792e-10	3.66705e-06	-1.86199	-4.92792e-10	2.05651e-05	-1.85499	-4.92792e-10
160618915	chr5:160618915:T:A	1.71717e-10	-2.2016e-10	-0.734692	1.16781e-05	-2.2016e-10	-0.703669	6.66389e-05	-2.2016e-10	-0.6793
160619168	chr5:160619168:G:A	5.38552e-10	-2.2016e-10	0.408346	3.31419e-05	-2.2016e-10	0.339417	0.000182895	-2.2016e-10	0.33032
160619206	chr5:160619206:A:T	1.22304e-11	-1.86589	-1.51072	8.11816e-07	-1.85993	-1.50994	4.49101e-06	-1.86861	-1.5079
160619333	chr5:160619333:A:T	1.23747e-11	-1.85326	-1.51162	8.01594e-07	-1.87152	-1.51101	4.43986e-06	-1.87855	-1.50942
160619491	chr5:160619491:A:G	2.82999e-11	-1.85872	-0.678958	1.86002e-06	-1.86797	-0.672824	1.01569e-05	-1.87486	-0.685581
160619892	chr5:160619892:C:T	9.28801e-11	-2.2016e-10	-1.34923	6.02431e-06	-2.2016e-10	-1.36558	3.31351e-05	-2.2016e-10	-1.378
160619919	chr5:160619919:C:G	5.65433e-11	-1.84553	-4.92792e-10	3.68672e-06	-1.85664	-4.92792e-10	2.06876e-05	-1.84905	-4.92792e-10
160620061	chr5:160620061:T:C	9.58635e-11	-2.2016e-10	-1.31761	6.38373e-06	-2.2016e-10	-1.30763	3.55e-05	-2.2016e-10	-1.30906
160620083	chr5:160620083:T:A	2.83496e-10	-2.2016e-10	-0.233342	2.14233e-05	-2.2016e-10	-0.0968999	0.000124358	-2.2016e-10	-0.0554248
160620258	chr5:160620258:C:G	1.48598e-10	-1.8956	1.0163	1.24764e-05	-1.79488	1.15734	6.9888e-05	-1.80746	1.17577
160620752	chr5:160620752:C:T	5.54559e-11	-1.86495	-4.92792e-10	3.62673e-06	-1.87305	-4.92792e-10	2.03159e-05	-1.86718	-4.92792e-10
160620821	chr5:160620821:C:T	9.495e-11	-2.2016e-10	-1.32719	6.30429e-06	-2.2016e-10	-1.32015	3.5138e-05	-2.2016e-10	-1.31931
160621179	chr5:160621179:A:T	5.83989e-11	-0.496874	-1.31637	2.06205e-06	-1.17084	-1.26684	1.13761e-05	-1.20935	-1.23772
160621340	chr5:160621340:C:T	4.59003e-11	-1.89705	-0.157017	3.83256e-06	-1.79482	-0.0230287	2.14874e-05	-1.80117	-0.00995432
160621423	chr5:160621423:C:A	9.52514e-11	-2.2016e-10	-1.32402	6.1109e-06	-2.2016e-10	-1.35131	3.33621e-05	-2.2016e-10	-1.37117
160621477	chr5:160621477:C:A	1.33748e-11	-1.77802	-1.50915	7.83569e-07	-1.89698	-1.5083	4.37133e-06	-1.89731	-1.50621
160621650	chr5:160621650:G:T	9.27569e-11	-2.2016e-10	-1.35056	6.04691e-06	-2.2016e-10	-1.36183	3.27824e-05	-2.2016e-10	-1.3887
160621700	chr5:160621700:G:T	1.17626e-10	0.37595	-1.48898	5.73444e-06	0.0690666	-1.48396	3.20145e-05	0.0860756	-1.49848
160621957	chr5:160621957:A:T	5.64718e-11	-1.8468	-4.92792e-10	3.68373e-06	-1.85745	-4.92792e-10	2.0672e-05	-1.84981	-4.92792e-10
160622348	chr5:160622348:C:T	1.98302e-11	-1.86942	-1.02391	1.34759e-06	-1.86608	-0.99698	7.59206e-06	-1.87052	-0.980965
160623072	chr5:160623072:T:C	8.0088e-11	-2.2016e-10	-1.49741	5.22669e-06	-2.2016e-10	-1.5076	2.93083e-05	-2.2016e-10	-1.50072
160623618	chr5:160623618:C:G	6.64301e-11	-1.88346	0.199075	5.15601e-06	-1.84071	0.319489	2.78154e-05	-1.84895	0.295948
160623832	chr5:160623832:C:T	9.48738e-11	-2.2016e-10	-1.32799	6.13195e-06	-2.2016e-10	-1.34787	3.31e-05	-2.2016e-10	-1.37906
160624219	chr5:160624219:C:T	9.22886e-11	-1.20286	-0.152761	1.23409e-05	-0.443125	-0.205339	7.66644e-05	-0.421179	-0.117973
160624467	chr5:160624467:A:G	3.40592e-11	-1.85533	-0.497108	2.20516e-06	-1.87848	-0.4921	1.21439e-05	-1.88209	-0.499665
160624472	chr5:160624472:C:T	3.27378e-11	-1.859	-0.533005	2.13219e-06	-1.876	-0.528228	1.17419e-05	-1.87985	-0.535582
160624927	chr5:160624927:T:C	3.17049e-11	-1.85812	-0.565949	2.05777e-06	-1.87675	-0.563007	1.1309e-05	-1.88049	-0.572501
160625231	chr5:160625231:T:C	5.65254e-11	-1.84585	-4.92792e-10	3.6851e-06	-1.85708	-4.92792e-10	2.06864e-05	-1.84911	-4.92792e-10
160625268	chr5:160625268:T:C	9.31561e-11	-2.2016e-10	-1.34626	5.98823e-06	-2.2016e-10	-1.37158	3.27345e-05	-2.2016e-10	-1.39016
160625664	chr5:160625664:T:C	8.37861e-11	-2.2016e-10	-1.45227	5.40898e-06	-2.2016e-10	-1.47332	3.07253e-05	-2.2016e-10	-1.4535
160626272	chr5:160626272:T:C	1.34597e-11	-1.76743	-1.51341	7.79613e-07	-1.89731	-1.51303	4.34745e-06	-1.89699	-1.51201
160626733	chr5:160626733:G:A	8.2311e-11	-2.2016e-10	-1.47003	5.38052e-06	-2.2016e-10	-1.47859	2.98105e-05	-2.2016e-10	-1.48373
160626777	chr5:160626777:C:A	7.90653e-11	-2.2016e-10	-1.51027	5.22275e-06	-2.2016e-10	-1.50836	2.89693e-05	-2.2016e-10	-1.51235
160627092	chr5:160627092:C:G	5.69685e-11	-1.83804	-4.92792e-10	3.71988e-06	-1.84769	-4.92792e-10	2.08866e-05	-1.83948	-4.92792e-10
160627114	chr5:160627114:T:C	8.9011e-11	-2.2016e-10	-1.39178	5.74258e-06	-2.2016e-10	-1.41347	3.14728e-05	-2.2016e-10	-1.42947
160627344	chr5:160627344:T:C	4.91692e-10	-2.2016e-10	0.317314	3.00037e-05	-2.2016e-10	0.239942	0.000164023	-2.2016e-10	0.22142
160627542	chr5:160627542:C:T	1.75327e-11	-1.79328	-1.22319	1.0649e-06	-1.89532	-1.20317	6.00342e-06	-1.89637	-1.18989
160627676	chr5:160627676:C:T	6.0642e-11	-1.77555	-4.92792e-10	3.98093e-06	-1.77987	-4.92792e-10	2.22755e-05	-1.7751	-4.92792e-10
160628534	chr5:160628534:G:A	9.71564e-11	-2.2016e-10	-1.30422	6.19938e-06	-2.2016e-10	-1.33693	3.36211e-05	-2.2016e-10	-1.36344
160628813	chr5:160628813:A:G	3.33136e-11	-1.88686	-0.487715	2.17599e-06	-1.89664	-0.48726	1.20513e-05	-1.89652	-0.492892
160629343	chr5:160629343:A:G	8.77781e-11	-2.2016e-10	-1.40573	5.65968e-06	-2.2016e-10	-1.42801	3.17389e-05	-2.2016e-10	-1.42104
160630026	chr5:160630026:C:A	7.89432e-11	-2.2016e-10	-1.51181	5.1983e-06	-2.2016e-10	-1.51305	2.89175e-05	-2.2016e-10	-1.51414
160630233	chr5:160630233:G:A	2.72871e-11	-1.8746	-0.699529	1.90891e-06	-1.86548	-0.64937	1.06416e-05	-1.86893	-0.644886
160630489	chr5:160630489:G:A	3.37611e-11	-1.82993	-0.531299	2.24834e-06	-1.89211	-0.459076	1.29492e-05	-1.89376	-0.423796
160630795	chr5:160630795:C:T	5.68706e-11	-1.83976	-4.92792e-10	3.75658e-06	-1.83787	-4.92792e-10	2.09571e-05	-1.83611	-4.92792e-10
160631155	chr5:160631155:G:A	1.39927e-11	-1.73291	-1.5091	7.83676e-07	-1.89236	-1.51278	4.38151e-06	-1.88952	-1.51168
160631430	chr5:160631430:T:C	8.74e-11	-1.41004	-4.92792e-10	5.31929e-06	-1.49004	-4.92792e-10	2.93815e-05	-1.49822	-4.92792e-10
160631539	chr5:160631539:A:G	1.47528e-11	-1.79178	-1.39733	8.92902e-07	-1.89723	-1.37743	5.10355e-06	-1.89729	-1.35136
160631714	chr5:160631714:G:A	1.43377e-11	-1.83246	-1.38519	9.1016e-07	-1.89135	-1.36416	5.19819e-06	-1.89348	-1.3368
160631941	chr5:160631941:T:C	7.96536e-11	-2.2016e-10	-1.50285	5.23364e-06	-2.2016e-10	-1.50627	2.90154e-05	-2.2016e-10	-1.51076
160632112	chr5:160632112:C:T	8.81838e-11	-2.2016e-10	-1.40112	5.83198e-06	-2.2016e-10	-1.39802	3.38107e-05	-2.2016e-10	-1.35781
160632130	chr5:160632130:A:G	3.19727e-10	-2.2016e-10	-0.11307	2.3566e-05	-2.2016e-10	-0.00157637	0.000155231	-2.2016e-10	0.166326
160632676	chr5:160632676:T:C	1.66048e-11	-1.87664	-1.19421	1.22414e-06	-1.80807	-1.15107	7.21875e-06	-1.81595	-1.08596
160632705	chr5:160632705:A:C	7.87607e-11	-2.2016e-10	-1.51412	5.19436e-06	-2.2016e-10	-1.51381	2.8918e-05	-2.2016e-10	-1.51412
160632960	chr5:160632960:T:C	9.40977e-11	-2.2016e-10	-1.3362	6.28898e-06	-2.2016e-10	-1.32258	3.67619e-05	-2.2016e-10	-1.27413
160633030	chr5:160633030:A:G	4.0362e-11	-1.8501	-0.332548	2.7466e-06	-1.89143	-0.259589	1.52731e-05	-1.89324	-0.259253
160633417	chr5:160633417:A:G	1.21526e-11	-1.87031	-1.51269	8.10392e-07	-1.86154	-1.51008	4.5165e-06	-1.8694	-1.50145
160633630	chr5:160633630:C:A	8.06721e-11	-2.2016e-10	-1.49015	5.29839e-06	-2.2016e-10	-1.49398	2.94927e-05	-2.2016e-10	-1.49445
160633923	chr5:160633923:T:C	8.36837e-11	-2.2016e-10	-1.45349	5.46258e-06	-2.2016e-10	-1.46346	3.00154e-05	-2.2016e-10	-1.47688
160634889	chr5:160634889:T:C	1.26094e-11	-1.89203	-1.45407	9.67063e-07	-1.72465	-1.47022	5.20252e-06	-1.73989	-1.48956
160635349	chr5:160635349:G:T	8.18453e-11	-2.2016e-10	-1.47571	5.3657e-06	-2.2016e-10	-1.48135	2.97007e-05	-2.2016e-10	-1.48742
160635521	chr5:160635521:C:A	1.79582e-11	-1.83365	-1.15884	1.16434e-06	-1.89548	-1.11374	6.61176e-06	-1.8962	-1.09354
160635546	chr5:160635546:A:G	8.93295e-11	-2.2016e-10	-1.38821	5.9788e-06	-2.2016e-10	-1.37316	3.43639e-05	-2.2016e-10	-1.34158
160635872	chr5:160635872:T:C	1.25297e-11	-1.89233	-1.46011	9.63466e-07	-1.72335	-1.47525	5.18765e-06	-1.739	-1.49331
160636127	chr5:160636127:G:A	6.90045e-11	-0.927166	-0.719201	4.09949e-06	-0.976983	-0.773536	2.43029e-05	-0.975772	-0.712223
160636520	chr5:160636520:T:C	1.46245e-11	-1.89498	-1.30286	1.0303e-06	-1.8064	-1.32513	5.59217e-06	-1.81953	-1.3377
160636683	chr5:160636683:T:C	1.0751e-10	-2.2016e-10	-1.20296	6.87405e-06	-2.2016e-10	-1.23363	3.92621e-05	-2.2016e-10	-1.20833
160637598	chr5:160637598:T:C	1.2489e-11	-1.89123	-1.46446	9.66078e-07	-1.71724	-1.47865	5.20417e-06	-1.73342	-1.49571
160638185	chr5:160638185:A:G	4.17262e-11	-0.785502	-1.36391	3.25023e-06	-0.617591	-1.36506	1.84375e-05	-0.613851	-1.35035
160638309	chr5:160638309:A:T	1.89353e-11	-1.81511	-1.1244	1.19842e-06	-1.89724	-1.08314	6.89226e-06	-1.89732	-1.05087
160638757	chr5:160638757:T:C	1.10372e-10	-2.2016e-10	-1.17668	7.0693e-06	-2.2016e-10	-1.20562	4.11105e-05	-2.2016e-10	-1.16233
160639104	chr5:160639104:G:A	8.22702e-11	-2.2016e-10	-1.47053	5.3787e-06	-2.2016e-10	-1.47893	2.96255e-05	-2.2016e-10	-1.48995
160639659	chr5:160639659:T:C	1.19253e-11	-1.89732	-1.50456	8.81123e-07	-1.77893	-1.50901	4.81852e-06	-1.79296	-1.51316
160639697	chr5:160639697:A:G	4.49848e-11	-0.716878	-1.35734	3.52585e-06	-0.542024	-1.35924	1.99696e-05	-0.539843	-1.34453
160639909	chr5:160639909:A:G	1.18879e-11	-1.89701	-1.508	8.91627e-07	-1.76464	-1.51145	4.87959e-06	-1.77952	-1.51401
160639941	chr5:160639941:A:G	9.22395e-11	-2.2016e-10	-1.35615	6.1845e-06	-2.2016e-10	-1.33933	3.56571e-05	-2.2016e-10	-1.30464
160640137	chr5:160640137:A:C	8.82122e-11	-2.2016e-10	-1.40079	5.83395e-06	-2.2016e-10	-1.39769	3.38241e-05	-2.2016e-10	-1.35742
160640289	chr5:160640289:C:T	7.9622e-11	-2.2016e-10	-1.50325	5.23637e-06	-2.2016e-10	-1.50575	2.93032e-05	-2.2016e-10	-1.50089
160640910	chr5:160640910:T:C	8.99053e-11	-2.2016e-10	-1.38178	5.78332e-06	-2.2016e-10	-1.4064	3.30285e-05	-2.2016e-10	-1.38122
160642084	chr5:160642084:TG:T	4.14028e-11	-0.772857	-1.38433	3.23138e-06	-0.602202	-1.38627	1.82832e-05	-0.599683	-1.37292
160642118	chr5:160642118:G:A	1.28928e-10	-2.2016e-10	-1.02129	8.00653e-06	-2.2016e-10	-1.08112	4.70714e-05	-2.2016e-10	-1.02692
160642155	chr5:160642155:T:G	1.25674e-11	-1.89728	-1.45215	9.27398e-07	-1.77284	-1.46391	5.00811e-06	-1.78717	-1.48036
160642538	chr5:160642538:C:T	1.63439e-11	-1.82547	-1.26121	1.041e-06	-1.89661	-1.22459	5.8957e-06	-1.89702	-1.20735
160642994	chr5:160642994:T:C	3.92619e-11	-0.827057	-1.38323	3.05347e-06	-0.659883	-1.38522	1.7277e-05	-0.657374	-1.37184
160643007	chr5:160643007:T:C	7.90788e-11	-2.2016e-10	-1.51009	5.22298e-06	-2.2016e-10	-1.50831	2.89955e-05	-2.2016e-10	-1.51145
160643260	chr5:160643260:G:T	9.9861e-11	-2.2016e-10	-1.27676	6.37472e-06	-2.2016e-10	-1.30904	3.68268e-05	-2.2016e-10	-1.27236
160643522	chr5:160643522:C:T	1.32879e-11	-1.89582	-1.39787	9.92948e-07	-1.74886	-1.41959	5.29137e-06	-1.76319	-1.44932
160643934	chr5:160643934:T:C	4.50249e-10	-2.2016e-10	0.229261	2.75429e-05	-2.2016e-10	0.154363	0.000149723	-2.2016e-10	0.130196
160644438	chr5:160644438:T:C	1.20704e-10	-2.2016e-10	-1.0872	7.71184e-06	-2.2016e-10	-1.11862	4.44674e-05	-2.2016e-10	-1.08383
160644462	chr5:160644462:G:A	6.37812e-11	-1.72508	-4.92792e-10	3.57415e-06	-1.88765	-4.92792e-10	1.98717e-05	-1.88929	-4.92792e-10
160644618	chr5:160644618:A:C	1.20141e-10	-1.09187	-4.92792e-10	7.17279e-06	-1.19109	-4.92792e-10	3.94039e-05	-1.20472	-4.92792e-10
160644674	chr5:160644674:C:T	2.64907e-11	-1.74408	-0.859665	1.78597e-06	-1.7383	-0.843119	1.0035e-05	-1.73216	-0.840346
160645059	chr5:160645059:G:A	1.93391e-11	-1.77997	-1.13844	1.17848e-06	-1.89499	-1.10217	6.60499e-06	-1.89387	-1.0969
160645580	chr5:160645580:G:A	7.96099e-11	-2.2016e-10	-1.5034	5.24536e-06	-2.2016e-10	-1.50404	2.90674e-05	-2.2016e-10	-1.50897
160645734	chr5:160645734:AAAT:A	9.7155e-11	-2.2016e-10	-1.30423	6.26678e-06	-2.2016e-10	-1.32612	3.39255e-05	-2.2016e-10	-1.35442
160645883	chr5:160645883:G:A	5.3697e-11	-1.89718	-4.92792e-10	3.81038e-06	-1.82365	-4.92792e-10	2.09439e-05	-1.83674	-4.92792e-10
160646184	chr5:160646184:C:T	8.77288e-11	-2.2016e-10	-1.40629	5.8661e-06	-2.2016e-10	-1.39219	3.3648e-05	-2.2016e-10	-1.36264
160646451	chr5:160646451:C:G	5.93432e-11	-1.7972	-4.92792e-10	4.33372e-06	-1.69495	-4.92792e-10	2.42225e-05	-1.69131	-4.92792e-10
160647105	chr5:160647105:CT:C	8.12096e-11	-2.2016e-10	-1.4835	5.38486e-06	-2.2016e-10	-1.47779	2.96461e-05	-2.2016e-10	-1.48926
160647173	chr5:160647173:A:AG	7.91168e-11	-2.2016e-10	-1.50961	5.20747e-06	-2.2016e-10	-1.51129	2.90015e-05	-2.2016e-10	-1.51124
160647174	chr5:160647174:T:G	7.91016e-11	-2.2016e-10	-1.50981	5.20667e-06	-2.2016e-10	-1.51144	2.8997e-05	-2.2016e-10	-1.5114
160647300	chr5:160647300:T:G	7.95202e-11	-2.2016e-10	-1.50453	5.23649e-06	-2.2016e-10	-1.50573	2.91061e-05	-2.2016e-10	-1.50764
160647338	chr5:160647338:A:G	1.54907e-10	0.369183	-1.2069	1.2643e-05	0.575056	-1.19933	7.30267e-05	0.563895	-1.15166
160647355	chr5:160647355:G:A	5.39043e-10	-2.2016e-10	0.409256	3.28552e-05	-2.2016e-10	0.330731	0.000178408	-2.2016e-10	0.305483
160647678	chr5:160647678:G:A	5.19848e-10	-2.2016e-10	0.372997	3.17182e-05	-2.2016e-10	0.29551	0.000172241	-2.2016e-10	0.270307
160648145	chr5:160648145:C:T	8.20678e-11	-2.2016e-10	-1.47299	5.36595e-06	-2.2016e-10	-1.48131	2.95664e-05	-2.2016e-10	-1.49195
160648398	chr5:160648398:C:G	9.09434e-11	-2.2016e-10	-1.3703	5.93838e-06	-2.2016e-10	-1.37994	3.21422e-05	-2.2016e-10	-1.40842
160648449	chr5:160648449:C:T	8.16732e-11	-2.2016e-10	-1.47781	5.34348e-06	-2.2016e-10	-1.4855	2.94671e-05	-2.2016e-10	-1.49531
160649175	chr5:160649175:A:G	8.12096e-11	-2.2016e-10	-1.4835	5.38486e-06	-2.2016e-10	-1.47779	2.96461e-05	-2.2016e-10	-1.48926
160649386	chr5:160649386:T:C	7.87775e-11	-2.2016e-10	-1.51391	5.19609e-06	-2.2016e-10	-1.51347	2.89301e-05	-2.2016e-10	-1.51371
160649820	chr5:160649820:A:AAT	7.91016e-11	-2.2016e-10	-1.50981	5.21235e-06	-2.2016e-10	-1.51035	2.89971e-05	-2.2016e-10	-1.51139
160649858	chr5:160649858:C:A	8.13835e-11	-2.2016e-10	-1.48137	5.3273e-06	-2.2016e-10	-1.48854	2.93961e-05	-2.2016e-10	-1.49773
160649860	chr5:160649860:G:C	7.88481e-11	-2.2016e-10	-1.51302	5.1971e-06	-2.2016e-10	-1.51328	2.89293e-05	-2.2016e-10	-1.51373
160650064	chr5:160650064:G:A	7.88072e-11	-2.2016e-10	-1.51353	5.21177e-06	-2.2016e-10	-1.51046	2.89457e-05	-2.2016e-10	-1.51317
160650149	chr5:160650149:T:C	8.70377e-11	-2.2016e-10	-1.4142	5.73959e-06	-2.2016e-10	-1.41399	3.18494e-05	-2.2016e-10	-1.41757
160650504	chr5:160650504:T:G	7.89028e-11	-2.2016e-10	-1.51232	5.20039e-06	-2.2016e-10	-1.51265	2.89429e-05	-2.2016e-10	-1.51327
160651097	chr5:160651097:A:G	5.19215e-10	-2.2016e-10	0.371779	3.16815e-05	-2.2016e-10	0.294354	0.000172041	-2.2016e-10	0.269142
160651215	chr5:160651215:C:T	1.61075e-11	-1.80812	-1.29313	1.0062e-06	-1.87224	-1.28296	5.61277e-06	-1.86528	-1.28826
160651270	chr5:160651270:T:A	7.91663e-11	-2.2016e-10	-1.50899	5.21651e-06	-2.2016e-10	-1.50955	2.90166e-05	-2.2016e-10	-1.51072
160651505	chr5:160651505:A:G	7.89645e-11	-2.2016e-10	-1.51154	5.20409e-06	-2.2016e-10	-1.51194	2.89587e-05	-2.2016e-10	-1.51272
160651623	chr5:160651623:G:A	8.76469e-11	-2.2016e-10	-1.40722	5.69839e-06	-2.2016e-10	-1.4212	3.11652e-05	-2.2016e-10	-1.43929
160651658	chr5:160651658:T:C	1.3554e-10	-2.2016e-10	-0.971274	9.49925e-06	-2.2016e-10	-0.910167	5.77413e-05	-2.2016e-10	-0.822617
160651706	chr5:160651706:G:A	4.71e-10	-2.2016e-10	0.274321	2.87817e-05	-2.2016e-10	0.198358	0.000156082	-2.2016e-10	0.171789
160652067	chr5:160652067:C:T	1.27443e-10	-2.2016e-10	-1.03287	8.1006e-06	-2.2016e-10	-1.06944	4.74644e-05	-2.2016e-10	-1.01861
160652543	chr5:160652543:C:T	7.87626e-11	-2.2016e-10	-1.5141	5.20222e-06	-2.2016e-10	-1.51229	2.89627e-05	-2.2016e-10	-1.51258
160653151	chr5:160653151:A:G	5.92119e-11	-1.79942	-4.92792e-10	3.70905e-06	-1.85061	-4.92792e-10	2.06212e-05	-1.85227	-4.92792e-10
160653271	chr5:160653271:A:G	8.1738e-11	-2.2016e-10	-1.47702	5.42697e-06	-2.2016e-10	-1.47	3.06169e-05	-2.2016e-10	-1.45704
160653289	chr5:160653289:T:C	9.78786e-11	-2.2016e-10	-1.29681	6.33946e-06	-2.2016e-10	-1.31459	3.44729e-05	-2.2016e-10	-1.33842
160653830	chr5:160653830:A:G	2.39393e-11	-1.19202	-1.513	1.63276e-06	-1.15699	-1.51412	9.31242e-06	-1.13311	-1.51413
160654314	chr5:160654314:C:T	1.64056e-11	-1.83728	-1.24564	1.05902e-06	-1.89484	-1.2092	6.011e-06	-1.89566	-1.18934
160654328	chr5:160654328:C:T	4.55469e-10	-2.2016e-10	0.240789	2.76973e-05	-2.2016e-10	0.159956	0.000150749	-2.2016e-10	0.137028
160654998	chr5:160654998:C:T	7.94912e-11	-2.2016e-10	-1.50489	5.22807e-06	-2.2016e-10	-1.50734	2.90467e-05	-2.2016e-10	-1.50969
160655307	chr5:160655307:T:C	5.4629e-11	-1.87997	-4.92792e-10	3.66567e-06	-1.86237	-4.92792e-10	2.03813e-05	-1.86397	-4.92792e-10
160655651	chr5:160655651:T:C	9.01305e-11	-2.2016e-10	-1.37928	5.88714e-06	-2.2016e-10	-1.38861	3.18964e-05	-2.2016e-10	-1.4161
160656173	chr5:160656173:A:G	7.89785e-11	-2.2016e-10	-1.51136	5.20053e-06	-2.2016e-10	-1.51262	2.89624e-05	-2.2016e-10	-1.51259
160656434	chr5:160656434:T:C	8.63045e-11	-2.2016e-10	-1.42266	5.76355e-06	-2.2016e-10	-1.40983	3.29919e-05	-2.2016e-10	-1.38233
160656508	chr5:160656508:A:G	1.39147e-11	-1.89113	-1.35646	1.03739e-06	-1.75043	-1.37425	5.61987e-06	-1.76573	-1.38655
160656608	chr5:160656608:T:A	1.13977e-10	-2.2016e-10	-1.14454	7.14512e-06	-2.2016e-10	-1.19495	4.20671e-05	-2.2016e-10	-1.13932
160656813	chr5:160656813:A:G	1.84115e-11	-1.70698	-1.26058	1.06887e-06	-1.87237	-1.22241	6.09104e-06	-1.86734	-1.20443
160656814	chr5:160656814:T:C	1.22884e-10	-2.2016e-10	-1.0693	8.20779e-06	-2.2016e-10	-1.0563	4.66242e-05	-2.2016e-10	-1.03647
160656820	chr5:160656820:C:T	7.92547e-11	-2.2016e-10	-1.50787	5.21329e-06	-2.2016e-10	-1.51017	2.89788e-05	-2.2016e-10	-1.51202
160657052	chr5:160657052:G:A	6.23769e-10	0.555242	-4.92792e-10	3.70834e-05	0.45179	-4.92792e-10	0.000205267	0.44572	-4.92792e-10
160657094	chr5:160657094:G:A	1.45944e-10	-2.2016e-10	-0.897318	9.22134e-06	-2.2016e-10	-0.93986	5.33142e-05	-2.2016e-10	-0.902386
160657504	chr5:160657504:T:C	1.52912e-10	-2.2016e-10	-0.850679	1.00132e-05	-2.2016e-10	-0.857475	5.68583e-05	-2.2016e-10	-0.838027
160659570	chr5:160659570:C:T	1.99575e-10	-2.2016e-10	-0.58435	1.37063e-05	-2.2016e-10	-0.543525	7.2976e-05	-2.2016e-10	-0.588458
160659609	chr5:160659609:G:A	5.08501e-10	-2.2016e-10	0.350929	3.12905e-05	-2.2016e-10	0.281935	0.000170482	-2.2016e-10	0.260041
160659804	chr5:160659804:A:G	1.36287e-11	-1.83714	-1.43122	9.32837e-07	-1.79461	-1.4363	5.10875e-06	-1.80195	-1.44568
160661061	chr5:160661061:C:T	1.73295e-11	-1.85627	-1.17186	1.07595e-06	-1.88229	-1.20589	5.68517e-06	-1.88772	-1.25301
160662301	chr5:160662301:A:C	2.84123e-10	-2.2016e-10	-0.231132	1.77466e-05	-2.2016e-10	-0.285187	9.81177e-05	-2.2016e-10	-0.292421
160662696	chr5:160662696:G:A	3.52752e-10	-2.2016e-10	-0.014774	2.19163e-05	-2.2016e-10	-0.0741517	0.000121122	-2.2016e-10	-0.0817909
160662777	chr5:160662777:A:G	1.29969e-10	-2.2016e-10	-1.01324	8.07763e-06	-2.2016e-10	-1.07228	4.86414e-05	-2.2016e-10	-0.994114
160663473	chr5:160663473:G:A	1.63643e-11	-1.89684	-1.18859	1.26933e-06	-1.77906	-1.14383	7.05036e-06	-1.7902	-1.13531
160663555	chr5:160663555:C:T	2.04396e-11	-1.34926	-1.51381	1.50006e-06	-1.24252	-1.51336	8.40103e-06	-1.2362	-1.51404
160663769	chr5:160663769:T:C	1.86893e-11	-1.89334	-1.05925	1.50179e-06	-1.74879	-1.00593	8.33074e-06	-1.76249	-0.996145
160663824	chr5:160663824:A:C	1.73907e-11	-1.89709	-1.12751	1.22847e-06	-1.80332	-1.15229	6.60314e-06	-1.81903	-1.17201
160663974	chr5:160663974:A:G	1.16495e-10	-2.2016e-10	-1.12269	7.73098e-06	-2.2016e-10	-1.11615	4.387e-05	-2.2016e-10	-1.09736
160664117	chr5:160664117:T:C	6.40966e-10	-2.2016e-10	0.582439	3.72816e-05	-2.2016e-10	0.457121	0.000245294	-2.2016e-10	0.623866
160664374	chr5:160664374:A:G	1.62694e-11	-1.89601	-1.19525	1.27219e-06	-1.76929	-1.15135	7.0643e-06	-1.78065	-1.14288
160664537	chr5:160664537:G:A	1.00074e-10	-2.2016e-10	-1.27463	6.51401e-06	-2.2016e-10	-1.28742	3.49845e-05	-2.2016e-10	-1.32369
160664901	chr5:160664901:C:T	8.21327e-11	-1.4722	-4.92792e-10	6.06838e-06	-1.35829	-4.92792e-10	3.27896e-05	-1.38848	-4.92792e-10
160664957	chr5:160664957:A:C	1.81257e-10	-2.2016e-10	-0.680622	1.19153e-05	-2.2016e-10	-0.683556	6.77488e-05	-2.2016e-10	-0.662783
160665465	chr5:160665465:A:G	8.12353e-11	-2.2016e-10	-1.48319	5.34343e-06	-2.2016e-10	-1.48551	3.00219e-05	-2.2016e-10	-1.47666
160665657	chr5:160665657:G:A	7.90463e-11	-2.2016e-10	-1.51051	5.22458e-06	-2.2016e-10	-1.50801	2.91731e-05	-2.2016e-10	-1.50534
160665739	chr5:160665739:G:A	1.16547e-10	-2.2016e-10	-1.12224	7.31143e-06	-2.2016e-10	-1.17194	4.31734e-05	-2.2016e-10	-1.11336
160665916	chr5:160665916:A:G	8.51043e-11	-2.2016e-10	-1.43666	5.53694e-06	-2.2016e-10	-1.44994	3.04513e-05	-2.2016e-10	-1.46246
160666071	chr5:160666071:G:A	1.2143e-10	-2.2016e-10	-1.0812	7.58633e-06	-2.2016e-10	-1.13503	4.54312e-05	-2.2016e-10	-1.06239
160666762	chr5:160666762:T:C	1.23312e-11	-1.87951	-1.48889	8.37375e-07	-1.86217	-1.47669	4.6228e-06	-1.86901	-1.47858
160666938	chr5:160666938:A:G	9.79034e-11	-2.2016e-10	-1.29656	6.37973e-06	-2.2016e-10	-1.30826	3.43026e-05	-2.2016e-10	-1.34337
160667012	chr5:160667012:A:G	1.2161e-11	-1.87012	-1.51219	8.03169e-07	-1.8729	-1.50767	4.44405e-06	-1.87856	-1.50846
160667374	chr5:160667374:A:T	1.72376e-10	-2.2016e-10	-0.730862	1.14744e-05	-2.2016e-10	-0.72126	6.55867e-05	-2.2016e-10	-0.695217
160667494	chr5:160667494:C:T	7.91993e-11	-2.2016e-10	-1.50857	5.21755e-06	-2.2016e-10	-1.50935	2.90675e-05	-2.2016e-10	-1.50897
160668145	chr5:160668145:A:T	4.24386e-11	-1.88392	-0.24856	2.77012e-06	-1.84463	-0.297857	1.45131e-05	-1.85871	-0.34483
160668168	chr5:160668168:A:T	1.22503e-10	-2.2016e-10	-1.07241	7.65554e-06	-2.2016e-10	-1.12595	4.59755e-05	-2.2016e-10	-1.05048
160668188	chr5:160668188:C:T	1.21219e-11	-1.88806	-1.49746	8.33006e-07	-1.83908	-1.50502	4.58702e-06	-1.84929	-1.50607
160668360	chr5:160668360:AGTGT:A	1.19559e-11	-1.88876	-1.51055	8.29406e-07	-1.83484	-1.51359	4.568e-06	-1.84576	-1.51375
160668396	chr5:160668396:T:C	6.68959e-10	-2.2016e-10	0.625185	4.42835e-05	-2.2016e-10	0.629233	0.000274376	-2.2016e-10	0.735911
160668761	chr5:160668761:T:C	1.20659e-11	-1.88996	-1.50019	8.36549e-07	-1.83232	-1.50753	4.60614e-06	-1.84302	-1.50818
160668873	chr5:160668873:A:G	2.99755e-10	-2.2016e-10	-0.177573	1.85832e-05	-2.2016e-10	-0.239121	0.000102379	-2.2016e-10	-0.249906
```
