## Supplementary material for "Characterization of shared and ancestry-specific signals driving complex traits using multi-ancestry fine-mapping": susiex_nc3.cs80.summary

```
# chr5:158315536-160668887
CS_ID	CS_LENGTH	CS_PURITY	MAX_PIP_SNP	BP	REF_ALLELE	ALT_ALLELE	REF_FRQ	BETA	SE	-LOG10P	MAX_PIP	POST-HOC_PROB_POP1	POST-HOC_PROB_POP2
1	14	0.95863	chr5:160174085:T:C	160174085	C,C	T,T	1,1	inf,inf	inf,inf	10.3156,1.28133	0.124338	0.999997	0.434745
2	1	1	chr5:158833114:A:T	158833114	T,NA	A,NA	1,NA	-inf,NA	inf,NA	6.30979,NA	0.842813	0.844926	0.449243
3	1603	0	chr5:160537229:C:T	160537229	T,T	C,C	1,1	inf,inf	inf,inf	0.249275,5.03633	0.0494326	0.377442	0.567825
```
