## Supplementary material for "Characterization of shared and ancestry-specific signals driving complex traits using multi-ancestry fine-mapping": susiex_nc3.cs80.snp

```
BP	SNP
22383539	chr6:22383539:T:C
22384008	chr6:22384008:A:G
22384058	chr6:22384058:C:T
22384104	chr6:22384104:G:A
22384245	chr6:22384245:G:A
22384340	chr6:22384340:G:A
22384489	chr6:22384489:T:C
22384498	chr6:22384498:C:T
22384621	chr6:22384621:TA:T
22384766	chr6:22384766:C:T
22384841	chr6:22384841:GGTT:G
22384926	chr6:22384926:A:T
22385142	chr6:22385142:A:G
22385401	chr6:22385401:T:C
22385530	chr6:22385530:G:A
22385628	chr6:22385628:C:G
22385866	chr6:22385866:T:C
22386121	chr6:22386121:A:G
22386123	chr6:22386123:A:G
22386220	chr6:22386220:C:T
22386333	chr6:22386333:T:C
22386444	chr6:22386444:CTTG:C
22386769	chr6:22386769:G:A
22386867	chr6:22386867:A:T
22387093	chr6:22387093:A:T
22387137	chr6:22387137:T:G
22387386	chr6:22387386:C:A
22387419	chr6:22387419:T:C
22387420	chr6:22387420:G:T
22387425	chr6:22387425:G:A
22387678	chr6:22387678:G:A
22387737	chr6:22387737:C:T
22388147	chr6:22388147:G:A
22388294	chr6:22388294:A:G
22388545	chr6:22388545:C:A
22388658	chr6:22388658:T:C
22388866	chr6:22388866:AC:A
22388998	chr6:22388998:T:C
22389046	chr6:22389046:C:T
22389208	chr6:22389208:T:C
22389768	chr6:22389768:G:A
22389827	chr6:22389827:C:T
22389852	chr6:22389852:C:G
22390041	chr6:22390041:C:T
22390100	chr6:22390100:C:T
22390351	chr6:22390351:C:T
22390389	chr6:22390389:C:T
22390781	chr6:22390781:CA:C
22390871	chr6:22390871:G:A
22391078	chr6:22391078:G:A
22391098	chr6:22391098:G:A
22391161	chr6:22391161:A:G
22391177	chr6:22391177:T:C
22391276	chr6:22391276:A:G
22391728	chr6:22391728:A:G
22391774	chr6:22391774:A:T
22391847	chr6:22391847:G:T
22391976	chr6:22391976:C:T
22392276	chr6:22392276:A:G
22392300	chr6:22392300:C:T
22392334	chr6:22392334:G:A
22392353	chr6:22392353:A:C
22392567	chr6:22392567:G:C
22392594	chr6:22392594:G:A
22392623	chr6:22392623:A:G
22392637	chr6:22392637:A:G
22392708	chr6:22392708:A:G
22392723	chr6:22392723:C:G
22392788	chr6:22392788:A:G
22393071	chr6:22393071:G:A
22393246	chr6:22393246:T:C
22393287	chr6:22393287:G:A
22393369	chr6:22393369:T:C
22393438	chr6:22393438:G:A
22393689	chr6:22393689:G:T
22393841	chr6:22393841:T:C
22393864	chr6:22393864:C:T
22393966	chr6:22393966:A:C
22394133	chr6:22394133:G:C
22394151	chr6:22394151:T:C
22394199	chr6:22394199:A:G
22394270	chr6:22394270:T:A
22394358	chr6:22394358:A:C
22394387	chr6:22394387:G:A
22394600	chr6:22394600:A:C
22394620	chr6:22394620:T:G
22394945	chr6:22394945:A:G
22395032	chr6:22395032:A:G
22395202	chr6:22395202:G:A
22395277	chr6:22395277:G:A
22395419	chr6:22395419:T:C
22395754	chr6:22395754:GATGA:G
22395810	chr6:22395810:A:G
22396011	chr6:22396011:A:G
22396027	chr6:22396027:C:G
22396153	chr6:22396153:A:G
22396258	chr6:22396258:G:A
22396369	chr6:22396369:A:G
22396454	chr6:22396454:C:T
22396501	chr6:22396501:A:G
22396593	chr6:22396593:T:C
22397070	chr6:22397070:A:G
22397175	chr6:22397175:A:G
22397229	chr6:22397229:T:G
22397258	chr6:22397258:T:G
22397299	chr6:22397299:C:T
22397409	chr6:22397409:A:G
22397455	chr6:22397455:A:G
22397743	chr6:22397743:T:G
22397998	chr6:22397998:C:T
22398096	chr6:22398096:T:A
22398211	chr6:22398211:C:T
22398376	chr6:22398376:C:T
22398527	chr6:22398527:C:G
22398539	chr6:22398539:T:C
22398704	chr6:22398704:T:G
22399170	chr6:22399170:T:C
22399258	chr6:22399258:C:T
22399502	chr6:22399502:G:A
22399671	chr6:22399671:A:G
22399775	chr6:22399775:G:T
22399783	chr6:22399783:C:T
22399792	chr6:22399792:G:A
22399817	chr6:22399817:G:T
22399818	chr6:22399818:G:T
22400235	chr6:22400235:T:C
22400313	chr6:22400313:T:C
22400329	chr6:22400329:C:T
22400339	chr6:22400339:G:A
22400356	chr6:22400356:G:T
22400687	chr6:22400687:C:A
22400923	chr6:22400923:A:G
22400929	chr6:22400929:G:C
22401417	chr6:22401417:C:T
22401466	chr6:22401466:A:G
22401535	chr6:22401535:T:C
22401655	chr6:22401655:A:G
22401708	chr6:22401708:T:C
22401788	chr6:22401788:T:C
22402109	chr6:22402109:C:T
22402300	chr6:22402300:T:C
22402462	chr6:22402462:T:G
22402513	chr6:22402513:C:T
22402556	chr6:22402556:C:T
22402708	chr6:22402708:AT:A
22403080	chr6:22403080:C:T
22403096	chr6:22403096:T:C
22403238	chr6:22403238:T:C
22403363	chr6:22403363:A:G
22403574	chr6:22403574:G:T
22403825	chr6:22403825:G:A
22403911	chr6:22403911:G:T
22404247	chr6:22404247:G:A
22404414	chr6:22404414:C:T
22404531	chr6:22404531:C:T
22404849	chr6:22404849:A:G
22405167	chr6:22405167:C:T
22405265	chr6:22405265:T:C
22405573	chr6:22405573:G:A
22405741	chr6:22405741:G:A
22405776	chr6:22405776:C:T
22405958	chr6:22405958:T:A
22406156	chr6:22406156:T:A
22406203	chr6:22406203:T:G
22406290	chr6:22406290:G:A
22406332	chr6:22406332:ATGT:A
22406493	chr6:22406493:G:A
22406575	chr6:22406575:T:C
22406621	chr6:22406621:G:T
22406625	chr6:22406625:C:T
22406665	chr6:22406665:G:A
22407115	chr6:22407115:T:G
22407141	chr6:22407141:T:C
22407183	chr6:22407183:G:A
22407226	chr6:22407226:A:G
22407346	chr6:22407346:T:G
22407702	chr6:22407702:A:T
22407876	chr6:22407876:T:C
22408070	chr6:22408070:G:T
22408193	chr6:22408193:A:G
22408299	chr6:22408299:C:T
22408486	chr6:22408486:G:C
22408598	chr6:22408598:A:G
22408733	chr6:22408733:C:T
22408967	chr6:22408967:G:A
22408997	chr6:22408997:A:G
22409083	chr6:22409083:C:T
22409084	chr6:22409084:G:A
22409085	chr6:22409085:T:A
22409095	chr6:22409095:A:T
22409264	chr6:22409264:A:G
22409310	chr6:22409310:A:G
22409327	chr6:22409327:A:G
22409352	chr6:22409352:G:A
22409390	chr6:22409390:G:A
22409536	chr6:22409536:A:G
22409553	chr6:22409553:A:G
22409641	chr6:22409641:C:T
22409679	chr6:22409679:A:C
22409873	chr6:22409873:C:T
22410010	chr6:22410010:A:T
22410157	chr6:22410157:G:A
22410211	chr6:22410211:A:T
22410336	chr6:22410336:G:A
22411053	chr6:22411053:G:A
22411129	chr6:22411129:T:C
22411155	chr6:22411155:C:T
22411240	chr6:22411240:G:A
22411398	chr6:22411398:C:T
22411713	chr6:22411713:A:G
22411903	chr6:22411903:T:A
22412661	chr6:22412661:G:T
22412717	chr6:22412717:G:A
22412732	chr6:22412732:C:T
22413132	chr6:22413132:G:T
22413169	chr6:22413169:T:G
22413328	chr6:22413328:C:A
22413403	chr6:22413403:G:A
22413411	chr6:22413411:T:C
22413440	chr6:22413440:A:C
22413554	chr6:22413554:G:A
22414002	chr6:22414002:C:G
22414331	chr6:22414331:A:G
22414689	chr6:22414689:G:A
22415107	chr6:22415107:T:TTGATAAAAATAAAAGTAATA
22415210	chr6:22415210:T:A
22415683	chr6:22415683:A:G
22415973	chr6:22415973:G:A
22415976	chr6:22415976:G:T
22416014	chr6:22416014:A:G
22416148	chr6:22416148:T:C
22416211	chr6:22416211:A:G
22416688	chr6:22416688:AT:A
22416727	chr6:22416727:G:A
22417054	chr6:22417054:G:A
22417110	chr6:22417110:C:A
22417113	chr6:22417113:T:G
22417135	chr6:22417135:A:AAT
22417142	chr6:22417142:C:A
22417145	chr6:22417145:A:G
22417165	chr6:22417165:T:C
22417204	chr6:22417204:A:T
22417343	chr6:22417343:T:C
22417600	chr6:22417600:G:A
22417629	chr6:22417629:T:C
22417998	chr6:22417998:G:A
22418066	chr6:22418066:T:C
22418156	chr6:22418156:A:G
22418166	chr6:22418166:T:C
22418211	chr6:22418211:T:C
22418542	chr6:22418542:A:G
22418615	chr6:22418615:G:A
22418665	chr6:22418665:A:T
22418953	chr6:22418953:T:C
22419378	chr6:22419378:C:G
22419427	chr6:22419427:T:C
22419687	chr6:22419687:T:C
22419771	chr6:22419771:C:T
22419933	chr6:22419933:T:C
22420038	chr6:22420038:C:A
22420087	chr6:22420087:A:G
22420482	chr6:22420482:C:T
22420483	chr6:22420483:G:A
22420661	chr6:22420661:G:A
22420682	chr6:22420682:A:G
22420691	chr6:22420691:A:G
22420703	chr6:22420703:T:C
22420737	chr6:22420737:A:G
22420923	chr6:22420923:T:C
22420955	chr6:22420955:C:T
22420994	chr6:22420994:A:C
22421126	chr6:22421126:A:T
22421205	chr6:22421205:C:T
22421221	chr6:22421221:G:C
22421230	chr6:22421230:G:GATA
22421658	chr6:22421658:A:T
22421714	chr6:22421714:A:G
22421736	chr6:22421736:C:T
22421762	chr6:22421762:TG:T
22421764	chr6:22421764:C:T
22421942	chr6:22421942:G:A
22421959	chr6:22421959:T:C
22422095	chr6:22422095:G:A
22422114	chr6:22422114:G:A
22423009	chr6:22423009:T:C
22423030	chr6:22423030:A:G
22423035	chr6:22423035:A:G
22423119	chr6:22423119:TATG:T
22423146	chr6:22423146:A:T
22423229	chr6:22423229:G:C
22423537	chr6:22423537:A:C
22423711	chr6:22423711:A:G
22423845	chr6:22423845:T:C
22424003	chr6:22424003:A:T
22424024	chr6:22424024:C:T
22424306	chr6:22424306:G:A
22424322	chr6:22424322:C:T
22424558	chr6:22424558:A:G
22425362	chr6:22425362:A:C
22425932	chr6:22425932:A:G
22425973	chr6:22425973:A:G
22426547	chr6:22426547:T:C
22427327	chr6:22427327:A:G
22427460	chr6:22427460:T:C
22427736	chr6:22427736:G:A
22427774	chr6:22427774:G:A
22427821	chr6:22427821:G:C
22427835	chr6:22427835:G:A
22428341	chr6:22428341:A:G
22428499	chr6:22428499:A:T
22428725	chr6:22428725:C:CGA
22429223	chr6:22429223:A:G
22429384	chr6:22429384:C:T
22429437	chr6:22429437:A:G
22429561	chr6:22429561:C:T
22429596	chr6:22429596:G:A
22429914	chr6:22429914:A:G
22429923	chr6:22429923:T:C
22429952	chr6:22429952:T:C
22430201	chr6:22430201:C:G
22430270	chr6:22430270:A:G
22430411	chr6:22430411:C:T
22430560	chr6:22430560:T:G
22430730	chr6:22430730:A:G
22430846	chr6:22430846:C:T
22431109	chr6:22431109:C:T
22431149	chr6:22431149:A:G
22431219	chr6:22431219:A:G
22431338	chr6:22431338:C:T
22431344	chr6:22431344:T:C
22431536	chr6:22431536:G:A
22431538	chr6:22431538:A:G
22431630	chr6:22431630:C:CTG
22431687	chr6:22431687:TC:T
22431702	chr6:22431702:A:G
22431750	chr6:22431750:A:G
22432240	chr6:22432240:G:A
22432324	chr6:22432324:AC:A
22432705	chr6:22432705:A:T
22432940	chr6:22432940:T:C
22432943	chr6:22432943:T:C
22432966	chr6:22432966:C:T
22433189	chr6:22433189:C:T
22433284	chr6:22433284:C:G
22433296	chr6:22433296:T:C
22433681	chr6:22433681:G:A
22433954	chr6:22433954:C:T
22434260	chr6:22434260:T:G
22434264	chr6:22434264:G:T
22435245	chr6:22435245:C:T
22435486	chr6:22435486:CCT:C
22435491	chr6:22435491:CT:C
22435752	chr6:22435752:G:A
22435808	chr6:22435808:C:T
22435901	chr6:22435901:T:A
22435902	chr6:22435902:A:G
22436062	chr6:22436062:T:A
22436434	chr6:22436434:A:ACG
22436436	chr6:22436436:A:G
22436940	chr6:22436940:C:T
22436958	chr6:22436958:T:C
22437106	chr6:22437106:A:G
22437121	chr6:22437121:G:A
22437180	chr6:22437180:C:T
22437431	chr6:22437431:A:G
22438011	chr6:22438011:T:G
22438012	chr6:22438012:A:T
22439758	chr6:22439758:TC:T
22439766	chr6:22439766:G:T
22439880	chr6:22439880:G:A
22439956	chr6:22439956:C:T
22439960	chr6:22439960:A:T
22439969	chr6:22439969:C:T
22440139	chr6:22440139:A:G
22440248	chr6:22440248:G:A
22440342	chr6:22440342:A:C
22440344	chr6:22440344:A:G
22440873	chr6:22440873:A:G
22441041	chr6:22441041:C:T
22441469	chr6:22441469:T:C
22441511	chr6:22441511:G:A
22441622	chr6:22441622:C:T
22442224	chr6:22442224:A:G
22442432	chr6:22442432:C:G
22442446	chr6:22442446:T:C
22442746	chr6:22442746:C:G
22443051	chr6:22443051:A:T
22443081	chr6:22443081:T:G
22443374	chr6:22443374:G:C
22443425	chr6:22443425:C:T
22443444	chr6:22443444:C:T
22443583	chr6:22443583:G:A
22443961	chr6:22443961:C:T
22443962	chr6:22443962:A:G
22444003	chr6:22444003:C:T
22444021	chr6:22444021:G:A
22444044	chr6:22444044:G:A
22444059	chr6:22444059:A:G
22444211	chr6:22444211:C:T
22444782	chr6:22444782:C:T
22445050	chr6:22445050:C:T
22445292	chr6:22445292:C:T
22445316	chr6:22445316:C:T
22445753	chr6:22445753:T:C
22446276	chr6:22446276:A:G
22446304	chr6:22446304:T:C
22446612	chr6:22446612:A:G
22446982	chr6:22446982:G:A
22447019	chr6:22447019:A:G
22447118	chr6:22447118:G:A
22447432	chr6:22447432:G:T
22447803	chr6:22447803:T:A
22448549	chr6:22448549:T:C
22448615	chr6:22448615:ATTC:A
22448689	chr6:22448689:C:T
22449028	chr6:22449028:G:A
22449064	chr6:22449064:C:T
22449099	chr6:22449099:T:C
22449201	chr6:22449201:T:C
22449307	chr6:22449307:C:T
22449519	chr6:22449519:T:C
22449567	chr6:22449567:A:G
22450033	chr6:22450033:A:G
22450510	chr6:22450510:ATTCTTAC:A
22450530	chr6:22450530:C:T
22450828	chr6:22450828:T:A
22450861	chr6:22450861:A:G
22451123	chr6:22451123:G:A
22451159	chr6:22451159:G:A
22451211	chr6:22451211:G:A
22451345	chr6:22451345:A:G
22451421	chr6:22451421:C:T
22451591	chr6:22451591:A:G
22451695	chr6:22451695:C:T
22451975	chr6:22451975:T:A
22451995	chr6:22451995:G:A
22452149	chr6:22452149:A:G
22452288	chr6:22452288:T:C
22452299	chr6:22452299:A:C
22452321	chr6:22452321:A:G
22452582	chr6:22452582:A:G
22452687	chr6:22452687:T:G
22452779	chr6:22452779:A:G
22452915	chr6:22452915:T:C
22452953	chr6:22452953:T:A
22453012	chr6:22453012:C:A
22453023	chr6:22453023:A:G
22453287	chr6:22453287:C:A
22453641	chr6:22453641:T:G
22453727	chr6:22453727:G:T
22453765	chr6:22453765:G:A
22453992	chr6:22453992:A:G
22454293	chr6:22454293:C:G
22454374	chr6:22454374:A:C
22454505	chr6:22454505:T:C
22454738	chr6:22454738:A:G
22454746	chr6:22454746:G:A
22454923	chr6:22454923:G:A
22455047	chr6:22455047:A:T
22455914	chr6:22455914:C:T
22455979	chr6:22455979:TC:T
22456111	chr6:22456111:A:G
22456196	chr6:22456196:T:C
22457232	chr6:22457232:A:C
22457405	chr6:22457405:G:C
22457418	chr6:22457418:G:A
22457497	chr6:22457497:A:C
22457555	chr6:22457555:G:A
22457588	chr6:22457588:A:G
22457647	chr6:22457647:C:T
22457704	chr6:22457704:C:A
22457855	chr6:22457855:T:C
22458016	chr6:22458016:G:A
22458109	chr6:22458109:A:C
22458255	chr6:22458255:T:C
22458365	chr6:22458365:A:C
22458673	chr6:22458673:A:G
22459133	chr6:22459133:C:T
22459425	chr6:22459425:C:T
22459631	chr6:22459631:T:C
22459632	chr6:22459632:G:C
22459968	chr6:22459968:C:A
22460132	chr6:22460132:C:T
22460177	chr6:22460177:A:G
22460276	chr6:22460276:T:A
22460569	chr6:22460569:C:T
22460848	chr6:22460848:G:T
22461232	chr6:22461232:T:A
22462109	chr6:22462109:C:T
22462139	chr6:22462139:C:T
22462218	chr6:22462218:C:T
22462396	chr6:22462396:G:A
22462860	chr6:22462860:C:T
22462889	chr6:22462889:A:G
22462947	chr6:22462947:C:G
22462957	chr6:22462957:G:A
22463187	chr6:22463187:AGGTGT:A
22463255	chr6:22463255:A:G
22463345	chr6:22463345:G:C
22463418	chr6:22463418:A:G
22463447	chr6:22463447:A:G
22463624	chr6:22463624:T:G
22463886	chr6:22463886:G:A
22464081	chr6:22464081:T:C
22464203	chr6:22464203:G:A
22464228	chr6:22464228:G:C
22464614	chr6:22464614:CACACACACACACAG:C
22464981	chr6:22464981:CATAA:C
22465077	chr6:22465077:GA:G
22465088	chr6:22465088:A:G
22465392	chr6:22465392:C:T
22465442	chr6:22465442:T:G
22465734	chr6:22465734:G:A
22465867	chr6:22465867:A:G
22465925	chr6:22465925:A:G
22466067	chr6:22466067:G:T
22466071	chr6:22466071:T:C
22466109	chr6:22466109:A:C
22466153	chr6:22466153:AT:A
22466723	chr6:22466723:C:T
22466953	chr6:22466953:G:T
22467149	chr6:22467149:C:T
22467260	chr6:22467260:C:G
22467372	chr6:22467372:T:C
22467441	chr6:22467441:A:C
22467503	chr6:22467503:G:A
22467539	chr6:22467539:C:T
22467956	chr6:22467956:G:A
22468006	chr6:22468006:A:T
22468208	chr6:22468208:G:A
22468441	chr6:22468441:C:T
22468805	chr6:22468805:G:A
22469062	chr6:22469062:C:T
22469148	chr6:22469148:A:G
22469243	chr6:22469243:G:A
22469272	chr6:22469272:T:A
22469389	chr6:22469389:A:G
22469660	chr6:22469660:A:C
22469671	chr6:22469671:C:T
22469730	chr6:22469730:A:G
22469982	chr6:22469982:C:T
22470063	chr6:22470063:A:G
22470072	chr6:22470072:C:T
22470400	chr6:22470400:G:A
22470453	chr6:22470453:A:T
22470923	chr6:22470923:G:A
22471200	chr6:22471200:C:T
22471403	chr6:22471403:A:G
22471495	chr6:22471495:A:G
22471698	chr6:22471698:A:G
22472096	chr6:22472096:G:T
22472179	chr6:22472179:A:C
22472193	chr6:22472193:C:T
22472330	chr6:22472330:C:T
22472436	chr6:22472436:C:T
22472532	chr6:22472532:G:A
22472783	chr6:22472783:A:C
22472788	chr6:22472788:A:G
22472923	chr6:22472923:G:A
22472986	chr6:22472986:C:T
22473005	chr6:22473005:G:C
22473218	chr6:22473218:G:A
22473302	chr6:22473302:G:A
22473345	chr6:22473345:C:T
22473585	chr6:22473585:T:A
22473942	chr6:22473942:A:G
22474527	chr6:22474527:G:A
22474548	chr6:22474548:A:G
22474668	chr6:22474668:A:G
22474681	chr6:22474681:G:A
22474935	chr6:22474935:C:T
22474977	chr6:22474977:G:A
22475075	chr6:22475075:T:A
22475205	chr6:22475205:C:T
22475979	chr6:22475979:A:G
22476206	chr6:22476206:A:T
22477004	chr6:22477004:T:C
22477089	chr6:22477089:C:G
22477160	chr6:22477160:C:T
22477209	chr6:22477209:A:T
22477705	chr6:22477705:C:A
22478178	chr6:22478178:A:G
22478286	chr6:22478286:C:T
22478707	chr6:22478707:G:A
22478735	chr6:22478735:A:G
22478972	chr6:22478972:G:C
22479062	chr6:22479062:A:G
22479416	chr6:22479416:T:C
22479518	chr6:22479518:A:G
22479866	chr6:22479866:A:C
22480447	chr6:22480447:ACTAT:A
22480527	chr6:22480527:A:G
22480594	chr6:22480594:G:A
22480918	chr6:22480918:G:A
22481064	chr6:22481064:G:A
22481247	chr6:22481247:A:G
22481524	chr6:22481524:A:G
22481553	chr6:22481553:A:G
22481564	chr6:22481564:ATAAT:A
22481646	chr6:22481646:A:G
22481880	chr6:22481880:T:G
22481881	chr6:22481881:T:A
22481999	chr6:22481999:T:C
22482213	chr6:22482213:A:G
22482765	chr6:22482765:T:G
22482877	chr6:22482877:TC:T
22483064	chr6:22483064:C:T
22483284	chr6:22483284:A:G
22483418	chr6:22483418:A:G
22483461	chr6:22483461:A:G
22483507	chr6:22483507:T:C
22483530	chr6:22483530:C:G
22483906	chr6:22483906:G:A
22484189	chr6:22484189:A:G
22484585	chr6:22484585:A:G
22484593	chr6:22484593:A:G
22485465	chr6:22485465:C:G
22485519	chr6:22485519:C:T
22485539	chr6:22485539:C:T
22485591	chr6:22485591:A:G
22485747	chr6:22485747:A:G
22485828	chr6:22485828:A:T
22485838	chr6:22485838:T:C
22485855	chr6:22485855:T:C
22486292	chr6:22486292:A:G
22486435	chr6:22486435:A:G
22486445	chr6:22486445:A:G
22486481	chr6:22486481:C:T
22486745	chr6:22486745:T:C
22486980	chr6:22486980:G:A
22487656	chr6:22487656:A:T
22487969	chr6:22487969:T:C
22487997	chr6:22487997:C:T
22488558	chr6:22488558:T:G
22489284	chr6:22489284:T:C
22489354	chr6:22489354:G:A
22489827	chr6:22489827:T:C
22489962	chr6:22489962:A:G
22490337	chr6:22490337:C:G
22490430	chr6:22490430:A:G
22490481	chr6:22490481:T:C
22490922	chr6:22490922:A:G
22490952	chr6:22490952:G:A
22490971	chr6:22490971:G:A
22490972	chr6:22490972:A:C
22490992	chr6:22490992:T:C
22491041	chr6:22491041:C:T
22491057	chr6:22491057:T:C
22491104	chr6:22491104:A:G
22491184	chr6:22491184:A:G
22491206	chr6:22491206:G:A
22491298	chr6:22491298:G:A
22491601	chr6:22491601:A:G
22491687	chr6:22491687:A:G
22491833	chr6:22491833:C:A
22492325	chr6:22492325:C:T
22492497	chr6:22492497:G:A
22492526	chr6:22492526:C:T
22492958	chr6:22492958:G:GT
22493147	chr6:22493147:C:G
22493270	chr6:22493270:A:G
22493546	chr6:22493546:G:A
22493575	chr6:22493575:T:C
22493598	chr6:22493598:C:T
22493753	chr6:22493753:T:C
22494339	chr6:22494339:A:G
22494400	chr6:22494400:C:A
22494477	chr6:22494477:G:T
22494770	chr6:22494770:T:C
22494951	chr6:22494951:T:C
22494971	chr6:22494971:G:A
22495124	chr6:22495124:C:T
22495125	chr6:22495125:G:A
22495569	chr6:22495569:A:G
22495901	chr6:22495901:C:T
22495902	chr6:22495902:G:A
22495966	chr6:22495966:G:A
22495984	chr6:22495984:T:A
22496517	chr6:22496517:A:G
22496552	chr6:22496552:A:C
22497331	chr6:22497331:A:G
22497537	chr6:22497537:C:T
22497762	chr6:22497762:T:C
22498210	chr6:22498210:C:T
22498503	chr6:22498503:T:C
22498571	chr6:22498571:G:T
22498796	chr6:22498796:A:G
22499091	chr6:22499091:G:A
22499219	chr6:22499219:C:A
22499682	chr6:22499682:G:A
22499844	chr6:22499844:T:A
22499912	chr6:22499912:T:G
22500073	chr6:22500073:C:T
22500098	chr6:22500098:T:A
22500229	chr6:22500229:A:G
22500431	chr6:22500431:T:C
22500870	chr6:22500870:A:G
22501083	chr6:22501083:T:C
22501166	chr6:22501166:G:A
22501178	chr6:22501178:T:C
22501349	chr6:22501349:T:G
22501497	chr6:22501497:G:A
22501547	chr6:22501547:G:A
22501718	chr6:22501718:T:C
22501831	chr6:22501831:C:T
22501989	chr6:22501989:G:A
22502075	chr6:22502075:A:G
22502377	chr6:22502377:A:G
22503174	chr6:22503174:A:G
22503241	chr6:22503241:T:C
22503595	chr6:22503595:G:A
22503707	chr6:22503707:AAT:A
22503863	chr6:22503863:A:G
22504064	chr6:22504064:C:T
22504201	chr6:22504201:C:T
22504279	chr6:22504279:T:C
22504390	chr6:22504390:A:T
22504543	chr6:22504543:C:T
22504649	chr6:22504649:T:C
22505041	chr6:22505041:T:C
22505054	chr6:22505054:C:T
22505215	chr6:22505215:G:A
22505448	chr6:22505448:C:T
22505974	chr6:22505974:AT:A
22505979	chr6:22505979:G:T
22506159	chr6:22506159:G:A
22506161	chr6:22506161:G:C
22506186	chr6:22506186:G:A
22506344	chr6:22506344:A:G
22506402	chr6:22506402:G:A
22506502	chr6:22506502:A:T
22506826	chr6:22506826:AT:A
22506888	chr6:22506888:G:A
22506889	chr6:22506889:G:A
22507353	chr6:22507353:ACCTCCCTCTG:A
22507404	chr6:22507404:C:T
22507687	chr6:22507687:G:A
22507816	chr6:22507816:C:A
22508191	chr6:22508191:T:C
22508354	chr6:22508354:G:A
22508944	chr6:22508944:C:T
22509105	chr6:22509105:A:G
22509166	chr6:22509166:C:T
22509359	chr6:22509359:A:G
22509655	chr6:22509655:G:A
22509709	chr6:22509709:G:T
22509780	chr6:22509780:A:G
22509968	chr6:22509968:TATAAAC:T
22510442	chr6:22510442:T:C
22510463	chr6:22510463:GA:G
22510521	chr6:22510521:A:G
22510836	chr6:22510836:T:C
22510871	chr6:22510871:C:T
22511168	chr6:22511168:G:A
22511418	chr6:22511418:G:A
22511520	chr6:22511520:A:T
22511729	chr6:22511729:G:A
22511797	chr6:22511797:T:A
22511859	chr6:22511859:G:A
22512085	chr6:22512085:G:A
22512186	chr6:22512186:C:T
22512449	chr6:22512449:C:T
22512641	chr6:22512641:GA:G
22512643	chr6:22512643:A:G
22512773	chr6:22512773:G:A
22513217	chr6:22513217:G:A
22513556	chr6:22513556:A:G
22513580	chr6:22513580:A:G
22513646	chr6:22513646:C:T
22513685	chr6:22513685:G:A
22513779	chr6:22513779:G:A
22513931	chr6:22513931:ACCTTC:A
22514249	chr6:22514249:C:T
22514531	chr6:22514531:T:C
22514562	chr6:22514562:C:T
22514652	chr6:22514652:C:G
22514777	chr6:22514777:C:T
22514870	chr6:22514870:T:C
22514987	chr6:22514987:TTAAAA:T
22515369	chr6:22515369:G:A
22515425	chr6:22515425:G:A
22515507	chr6:22515507:C:A
22515810	chr6:22515810:T:C
22516253	chr6:22516253:AC:A
22516565	chr6:22516565:G:A
22516692	chr6:22516692:A:G
22516751	chr6:22516751:C:T
22516787	chr6:22516787:G:A
22516805	chr6:22516805:T:G
22516873	chr6:22516873:A:C
22516915	chr6:22516915:C:T
22516958	chr6:22516958:C:A
22516989	chr6:22516989:T:G
22517006	chr6:22517006:G:A
22517086	chr6:22517086:C:T
22517593	chr6:22517593:C:T
22517999	chr6:22517999:G:T
22518234	chr6:22518234:G:A
22518360	chr6:22518360:G:T
22518805	chr6:22518805:T:C
22519090	chr6:22519090:A:G
22519120	chr6:22519120:G:A
22519158	chr6:22519158:AAAGCCAAAACATG:A
22519259	chr6:22519259:G:A
22519753	chr6:22519753:C:A
22520441	chr6:22520441:A:G
22520615	chr6:22520615:A:T
22520710	chr6:22520710:T:G
22520725	chr6:22520725:C:T
22520783	chr6:22520783:G:A
22520823	chr6:22520823:C:T
22520826	chr6:22520826:T:C
22520887	chr6:22520887:A:G
22520901	chr6:22520901:A:G
22521054	chr6:22521054:A:C
22521252	chr6:22521252:A:G
22521526	chr6:22521526:T:C
22521878	chr6:22521878:G:A
22521895	chr6:22521895:G:C
22521941	chr6:22521941:G:A
22522399	chr6:22522399:C:A
22522808	chr6:22522808:G:A
22522947	chr6:22522947:G:A
22523140	chr6:22523140:G:A
22523570	chr6:22523570:T:C
22523766	chr6:22523766:G:A
22523812	chr6:22523812:CAT:C
22523925	chr6:22523925:C:T
22524052	chr6:22524052:T:C
22524066	chr6:22524066:T:C
22524180	chr6:22524180:T:C
22524451	chr6:22524451:G:A
22524498	chr6:22524498:C:T
22524505	chr6:22524505:C:T
22524852	chr6:22524852:A:G
22524917	chr6:22524917:C:T
22525074	chr6:22525074:G:A
22525352	chr6:22525352:C:G
22525615	chr6:22525615:AATG:A
22525702	chr6:22525702:C:A
22525714	chr6:22525714:A:G
22525818	chr6:22525818:G:C
22525893	chr6:22525893:C:T
22525984	chr6:22525984:T:C
22526182	chr6:22526182:T:G
22526855	chr6:22526855:T:C
22526929	chr6:22526929:A:G
22527001	chr6:22527001:G:A
22527555	chr6:22527555:A:G
22527620	chr6:22527620:T:G
22528167	chr6:22528167:A:T
22528526	chr6:22528526:A:G
22528599	chr6:22528599:G:T
22528848	chr6:22528848:C:T
22529044	chr6:22529044:G:A
22529555	chr6:22529555:A:G
22529603	chr6:22529603:C:A
22529868	chr6:22529868:A:G
22529918	chr6:22529918:G:A
22530053	chr6:22530053:T:C
22530111	chr6:22530111:TG:T
22530376	chr6:22530376:AT:A
22530763	chr6:22530763:A:G
22530825	chr6:22530825:G:A
22530914	chr6:22530914:T:C
22531227	chr6:22531227:G:A
22531292	chr6:22531292:T:C
22531410	chr6:22531410:C:T
22531833	chr6:22531833:T:G
22531957	chr6:22531957:T:C
22531962	chr6:22531962:T:A
22532131	chr6:22532131:G:T
22532393	chr6:22532393:A:T
22532414	chr6:22532414:G:A
22532741	chr6:22532741:A:G
22532754	chr6:22532754:T:G
22532769	chr6:22532769:G:A
22532787	chr6:22532787:T:C
22533280	chr6:22533280:G:T
22533313	chr6:22533313:A:G
22533884	chr6:22533884:T:C
22534215	chr6:22534215:T:G
22534431	chr6:22534431:A:G
22534491	chr6:22534491:T:C
22534544	chr6:22534544:C:T
22534554	chr6:22534554:C:T
22534811	chr6:22534811:A:G
22534817	chr6:22534817:A:G
22535227	chr6:22535227:C:G
22535312	chr6:22535312:G:C
22535732	chr6:22535732:G:A
22536028	chr6:22536028:A:G
22536305	chr6:22536305:A:G
22536497	chr6:22536497:T:C
22536808	chr6:22536808:T:A
22537037	chr6:22537037:A:G
22537119	chr6:22537119:A:C
22537226	chr6:22537226:G:A
22537278	chr6:22537278:T:C
22537377	chr6:22537377:C:T
22537635	chr6:22537635:G:A
22538363	chr6:22538363:C:G
22538383	chr6:22538383:C:T
22538651	chr6:22538651:G:T
22539151	chr6:22539151:G:A
22539156	chr6:22539156:C:T
22539336	chr6:22539336:T:C
22539479	chr6:22539479:G:A
22539586	chr6:22539586:A:G
22539797	chr6:22539797:A:G
22540329	chr6:22540329:C:T
22540401	chr6:22540401:T:G
22540516	chr6:22540516:C:A
22540536	chr6:22540536:C:T
22541560	chr6:22541560:G:C
22542208	chr6:22542208:A:G
22542640	chr6:22542640:T:C
22542677	chr6:22542677:G:A
22543080	chr6:22543080:T:G
22543113	chr6:22543113:A:G
22543152	chr6:22543152:C:T
22543158	chr6:22543158:A:G
22544589	chr6:22544589:A:G
22544936	chr6:22544936:G:GGA
22544937	chr6:22544937:T:C
22545043	chr6:22545043:T:G
22545177	chr6:22545177:A:G
22545578	chr6:22545578:C:T
22545741	chr6:22545741:C:G
22545775	chr6:22545775:G:A
22546143	chr6:22546143:G:T
22546185	chr6:22546185:T:C
22546457	chr6:22546457:A:G
22546926	chr6:22546926:G:A
22546960	chr6:22546960:C:A
22547012	chr6:22547012:G:A
22547023	chr6:22547023:C:T
22547055	chr6:22547055:C:T
22547061	chr6:22547061:G:A
22547121	chr6:22547121:C:T
22547246	chr6:22547246:A:G
22547312	chr6:22547312:G:T
22547342	chr6:22547342:T:G
22547410	chr6:22547410:T:C
22547855	chr6:22547855:A:C
22547954	chr6:22547954:A:G
22548127	chr6:22548127:A:G
22548230	chr6:22548230:T:C
22548779	chr6:22548779:A:C
22549287	chr6:22549287:G:A
22549323	chr6:22549323:T:C
22549851	chr6:22549851:A:G
22550202	chr6:22550202:G:A
22550809	chr6:22550809:T:G
22551427	chr6:22551427:G:A
22551864	chr6:22551864:T:C
22552076	chr6:22552076:T:C
22552269	chr6:22552269:C:G
22552318	chr6:22552318:G:A
22552468	chr6:22552468:T:C
22552536	chr6:22552536:C:T
22552819	chr6:22552819:A:C
22553132	chr6:22553132:G:A
22553521	chr6:22553521:C:T
22553722	chr6:22553722:A:G
22553817	chr6:22553817:A:G
22554551	chr6:22554551:T:A
22554747	chr6:22554747:G:T
22554883	chr6:22554883:T:C
22555143	chr6:22555143:C:T
22555554	chr6:22555554:A:G
22555679	chr6:22555679:C:A
22555778	chr6:22555778:T:A
22555787	chr6:22555787:A:G
22555996	chr6:22555996:A:G
22556025	chr6:22556025:A:G
22556136	chr6:22556136:G:A
22556146	chr6:22556146:G:T
22556354	chr6:22556354:T:C
22556451	chr6:22556451:A:G
22556560	chr6:22556560:A:G
22556562	chr6:22556562:C:A
22556656	chr6:22556656:G:C
22556706	chr6:22556706:C:A
22557438	chr6:22557438:T:C
22557590	chr6:22557590:C:T
22557686	chr6:22557686:C:G
22558593	chr6:22558593:A:G
22558826	chr6:22558826:C:T
22558984	chr6:22558984:C:T
22559128	chr6:22559128:G:A
22559265	chr6:22559265:G:A
22559412	chr6:22559412:C:G
22559552	chr6:22559552:G:T
22559596	chr6:22559596:T:G
22559702	chr6:22559702:T:C
22559932	chr6:22559932:C:T
22559948	chr6:22559948:CA:C
22560099	chr6:22560099:A:G
22560444	chr6:22560444:G:A
22561137	chr6:22561137:C:T
22561223	chr6:22561223:A:C
22561278	chr6:22561278:G:A
22561330	chr6:22561330:G:A
22561688	chr6:22561688:T:C
22562256	chr6:22562256:G:A
22562288	chr6:22562288:C:G
22562652	chr6:22562652:G:A
22562746	chr6:22562746:T:A
22562845	chr6:22562845:T:G
22562863	chr6:22562863:G:A
22563291	chr6:22563291:C:T
22563408	chr6:22563408:T:C
22563786	chr6:22563786:G:T
22563830	chr6:22563830:GA:G
22563980	chr6:22563980:G:A
22564150	chr6:22564150:A:C
22564199	chr6:22564199:C:G
22564206	chr6:22564206:C:T
22564259	chr6:22564259:A:G
22564468	chr6:22564468:G:A
22564557	chr6:22564557:T:C
22564691	chr6:22564691:C:T
22564811	chr6:22564811:T:C
22564814	chr6:22564814:T:C
22564923	chr6:22564923:G:A
22564975	chr6:22564975:CAT:C
22565023	chr6:22565023:A:G
22565087	chr6:22565087:G:A
22565287	chr6:22565287:G:A
22565451	chr6:22565451:G:A
22565539	chr6:22565539:G:A
22565657	chr6:22565657:AC:A
22565922	chr6:22565922:T:C
22566053	chr6:22566053:A:G
22566345	chr6:22566345:G:A
22566361	chr6:22566361:C:T
22566508	chr6:22566508:G:A
22566679	chr6:22566679:C:T
22566937	chr6:22566937:A:G
22566960	chr6:22566960:C:T
22567150	chr6:22567150:C:T
22568028	chr6:22568028:A:G
22568305	chr6:22568305:T:G
22568947	chr6:22568947:G:A
22568988	chr6:22568988:G:A
22569201	chr6:22569201:T:C
22569269	chr6:22569269:G:C
22569271	chr6:22569271:G:A
22569405	chr6:22569405:A:T
22569409	chr6:22569409:C:T
22569835	chr6:22569835:C:T
22569977	chr6:22569977:C:G
22570016	chr6:22570016:G:A
22570166	chr6:22570166:C:T
22570509	chr6:22570509:C:T
22570808	chr6:22570808:A:G
22570911	chr6:22570911:A:G
22571094	chr6:22571094:T:C
22571127	chr6:22571127:G:T
22571218	chr6:22571218:A:G
22571596	chr6:22571596:G:A
22572211	chr6:22572211:CCTT:C
22572569	chr6:22572569:T:C
22572951	chr6:22572951:A:T
22573186	chr6:22573186:C:T
22573381	chr6:22573381:T:C
22573405	chr6:22573405:A:G
22573493	chr6:22573493:A:T
22573510	chr6:22573510:A:G
22573993	chr6:22573993:A:T
22574563	chr6:22574563:A:G
22574721	chr6:22574721:A:G
22574796	chr6:22574796:C:T
22574867	chr6:22574867:C:T
22575569	chr6:22575569:A:T
22575642	chr6:22575642:C:T
22576129	chr6:22576129:T:A
22576436	chr6:22576436:G:A
22576499	chr6:22576499:C:T
22576604	chr6:22576604:C:T
22576836	chr6:22576836:C:T
22576890	chr6:22576890:C:G
22577134	chr6:22577134:G:T
22577489	chr6:22577489:A:G
22577522	chr6:22577522:T:C
22577877	chr6:22577877:C:T
22577998	chr6:22577998:C:T
22578151	chr6:22578151:G:A
22578473	chr6:22578473:A:G
22578578	chr6:22578578:C:T
22578731	chr6:22578731:G:A
22578903	chr6:22578903:G:A
22579100	chr6:22579100:A:G
22579148	chr6:22579148:A:G
22579197	chr6:22579197:G:A
22579233	chr6:22579233:G:A
22579308	chr6:22579308:C:T
22579593	chr6:22579593:A:G
22579897	chr6:22579897:A:C
22580137	chr6:22580137:T:G
22580308	chr6:22580308:A:C
22580777	chr6:22580777:A:C
22580809	chr6:22580809:A:G
22580943	chr6:22580943:T:A
22581073	chr6:22581073:T:C
22581233	chr6:22581233:A:G
22581284	chr6:22581284:A:G
22581773	chr6:22581773:C:T
22581847	chr6:22581847:T:C
22582581	chr6:22582581:A:G
22582691	chr6:22582691:A:G
22582752	chr6:22582752:C:T
22582889	chr6:22582889:G:GT
22582974	chr6:22582974:G:A
22583627	chr6:22583627:CA:C
22583648	chr6:22583648:A:T
22583749	chr6:22583749:C:T
22583768	chr6:22583768:T:TGAGA
22584442	chr6:22584442:A:G
22584523	chr6:22584523:G:A
22584846	chr6:22584846:C:T
22584936	chr6:22584936:C:G
22584958	chr6:22584958:CA:C
22585058	chr6:22585058:T:C
22585487	chr6:22585487:G:A
22585633	chr6:22585633:A:G
22585695	chr6:22585695:G:A
22585835	chr6:22585835:C:T
22586021	chr6:22586021:C:T
22586295	chr6:22586295:G:A
22586682	chr6:22586682:G:A
22586885	chr6:22586885:C:T
22587070	chr6:22587070:A:G
22587088	chr6:22587088:A:C
22587169	chr6:22587169:T:C
22587428	chr6:22587428:G:A
22587533	chr6:22587533:G:A
22587600	chr6:22587600:G:A
22588315	chr6:22588315:C:G
22588807	chr6:22588807:C:T
22588900	chr6:22588900:A:G
22589264	chr6:22589264:G:A
22589373	chr6:22589373:T:G
22589475	chr6:22589475:C:T
22589752	chr6:22589752:A:G
22589848	chr6:22589848:G:A
22590107	chr6:22590107:G:A
22590118	chr6:22590118:A:G
22590853	chr6:22590853:G:A
22590925	chr6:22590925:C:A
22591655	chr6:22591655:G:T
22591772	chr6:22591772:T:TA
22591820	chr6:22591820:T:A
22591987	chr6:22591987:T:C
22592361	chr6:22592361:T:A
22592543	chr6:22592543:T:C
22592578	chr6:22592578:C:T
22592655	chr6:22592655:C:A
22593197	chr6:22593197:T:G
22593446	chr6:22593446:AG:A
22593447	chr6:22593447:G:A
22593530	chr6:22593530:G:A
22593648	chr6:22593648:A:G
22593951	chr6:22593951:G:A
22593983	chr6:22593983:G:C
22593984	chr6:22593984:A:G
22594066	chr6:22594066:A:G
22594735	chr6:22594735:T:G
22595199	chr6:22595199:C:T
22595304	chr6:22595304:A:T
22595598	chr6:22595598:G:T
22595825	chr6:22595825:A:G
22595969	chr6:22595969:T:TATG
22595978	chr6:22595978:C:T
22595986	chr6:22595986:T:A
22595987	chr6:22595987:A:C
22596143	chr6:22596143:A:G
22596235	chr6:22596235:T:A
22596240	chr6:22596240:A:ATATGTATTTT
22596277	chr6:22596277:G:A
22596548	chr6:22596548:T:C
22596586	chr6:22596586:T:C
22596758	chr6:22596758:C:T
22597030	chr6:22597030:T:G
22597034	chr6:22597034:G:A
22597230	chr6:22597230:C:T
22597396	chr6:22597396:C:T
22597449	chr6:22597449:T:C
22597545	chr6:22597545:A:G
22597611	chr6:22597611:G:A
22597825	chr6:22597825:T:C
22597826	chr6:22597826:A:G
22597905	chr6:22597905:T:C
22597979	chr6:22597979:T:C
22598289	chr6:22598289:G:A
22598320	chr6:22598320:G:A
22598478	chr6:22598478:G:C
22598507	chr6:22598507:G:A
22598564	chr6:22598564:G:A
22598737	chr6:22598737:G:T
22598874	chr6:22598874:G:C
22599605	chr6:22599605:T:A
22599762	chr6:22599762:A:G
22600017	chr6:22600017:C:A
22600149	chr6:22600149:T:C
22600263	chr6:22600263:A:G
22600416	chr6:22600416:C:T
22600584	chr6:22600584:G:A
22600587	chr6:22600587:A:G
22600686	chr6:22600686:G:A
22600840	chr6:22600840:C:G
22600992	chr6:22600992:G:A
22600993	chr6:22600993:G:A
22600996	chr6:22600996:A:G
22601187	chr6:22601187:C:G
22601208	chr6:22601208:A:G
22601229	chr6:22601229:A:G
22601319	chr6:22601319:T:G
22601325	chr6:22601325:C:G
22601372	chr6:22601372:T:G
22601457	chr6:22601457:A:G
22601570	chr6:22601570:T:C
22601743	chr6:22601743:C:A
22601865	chr6:22601865:G:A
22601894	chr6:22601894:CTGGG:C
22601935	chr6:22601935:T:C
22602189	chr6:22602189:T:A
22602233	chr6:22602233:C:T
22602336	chr6:22602336:G:A
22602541	chr6:22602541:C:A
22602567	chr6:22602567:G:GA
22602814	chr6:22602814:C:T
22602946	chr6:22602946:C:T
22603063	chr6:22603063:G:T
22603330	chr6:22603330:G:A
22603381	chr6:22603381:G:A
22603717	chr6:22603717:A:C
22604090	chr6:22604090:G:A
22604490	chr6:22604490:A:G
22604508	chr6:22604508:G:T
22605211	chr6:22605211:G:A
22605584	chr6:22605584:C:T
22606161	chr6:22606161:T:C
22606208	chr6:22606208:A:G
22606263	chr6:22606263:G:A
22606544	chr6:22606544:A:G
22606713	chr6:22606713:C:A
22606797	chr6:22606797:A:C
22607714	chr6:22607714:T:C
22607805	chr6:22607805:T:A
22607976	chr6:22607976:C:T
22608232	chr6:22608232:G:T
22608451	chr6:22608451:A:T
22608514	chr6:22608514:GAC:G
22608527	chr6:22608527:AG:A
22608569	chr6:22608569:G:A
22608654	chr6:22608654:A:G
22609635	chr6:22609635:C:T
22609688	chr6:22609688:C:T
22609693	chr6:22609693:T:C
22609721	chr6:22609721:G:A
22609819	chr6:22609819:C:T
22609936	chr6:22609936:T:C
22609957	chr6:22609957:A:G
22610033	chr6:22610033:C:A
22610040	chr6:22610040:A:T
22610247	chr6:22610247:C:T
22610344	chr6:22610344:A:G
22610354	chr6:22610354:C:T
22610383	chr6:22610383:T:C
22610481	chr6:22610481:C:T
22610606	chr6:22610606:C:T
22611164	chr6:22611164:C:T
22611280	chr6:22611280:C:T
22611294	chr6:22611294:G:A
22611453	chr6:22611453:T:C
22611465	chr6:22611465:G:A
22611492	chr6:22611492:A:G
22611524	chr6:22611524:A:G
22611990	chr6:22611990:A:C
22612215	chr6:22612215:G:A
22612360	chr6:22612360:T:C
22612400	chr6:22612400:G:A
22612465	chr6:22612465:G:T
22612505	chr6:22612505:T:TA
22612528	chr6:22612528:T:C
22612602	chr6:22612602:T:A
22612683	chr6:22612683:C:T
22612826	chr6:22612826:G:T
22612941	chr6:22612941:A:G
22613036	chr6:22613036:T:A
22613090	chr6:22613090:A:G
22613199	chr6:22613199:T:C
22613322	chr6:22613322:T:C
22613388	chr6:22613388:A:G
22613582	chr6:22613582:T:C
22613618	chr6:22613618:G:A
22613623	chr6:22613623:A:T
22613690	chr6:22613690:G:A
22613697	chr6:22613697:G:A
22613718	chr6:22613718:T:G
22613848	chr6:22613848:G:A
22614030	chr6:22614030:C:T
22614336	chr6:22614336:C:T
22614501	chr6:22614501:C:T
22614650	chr6:22614650:A:C
22615056	chr6:22615056:T:G
22615081	chr6:22615081:T:C
22615255	chr6:22615255:C:T
22615288	chr6:22615288:A:G
22615470	chr6:22615470:GAGC:G
22615933	chr6:22615933:A:G
22616633	chr6:22616633:T:C
22617035	chr6:22617035:A:G
22617543	chr6:22617543:T:TA
22617623	chr6:22617623:A:T
22617666	chr6:22617666:C:T
22617865	chr6:22617865:A:G
22618050	chr6:22618050:C:T
22618188	chr6:22618188:T:A
22618720	chr6:22618720:A:T
22618927	chr6:22618927:T:C
22619414	chr6:22619414:G:A
22619566	chr6:22619566:G:A
22619587	chr6:22619587:C:A
22620477	chr6:22620477:A:G
22620667	chr6:22620667:G:A
22620877	chr6:22620877:C:G
22620887	chr6:22620887:C:T
22620892	chr6:22620892:C:T
22621378	chr6:22621378:ACC:A
22621457	chr6:22621457:A:G
22621625	chr6:22621625:A:G
22621842	chr6:22621842:T:A
22621903	chr6:22621903:T:A
22622409	chr6:22622409:T:C
22622421	chr6:22622421:T:C
22622729	chr6:22622729:A:G
22622744	chr6:22622744:T:G
22622775	chr6:22622775:A:G
22623010	chr6:22623010:A:G
22623242	chr6:22623242:C:T
22623385	chr6:22623385:G:A
22623828	chr6:22623828:G:C
22624393	chr6:22624393:A:G
22624494	chr6:22624494:ATTACCTTAGTCTCTGTTAAAATT:A
22624559	chr6:22624559:T:C
22624578	chr6:22624578:A:G
22624588	chr6:22624588:G:A
22624758	chr6:22624758:A:G
22624848	chr6:22624848:A:G
22625004	chr6:22625004:G:A
22625079	chr6:22625079:T:G
22625115	chr6:22625115:G:A
22625466	chr6:22625466:A:G
22625508	chr6:22625508:T:C
22625590	chr6:22625590:G:A
22625760	chr6:22625760:T:A
22625826	chr6:22625826:G:A
22626138	chr6:22626138:C:T
22626334	chr6:22626334:TC:T
22626497	chr6:22626497:T:C
22626504	chr6:22626504:G:A
22626627	chr6:22626627:G:T
22627611	chr6:22627611:G:C
22627892	chr6:22627892:G:A
22627927	chr6:22627927:A:G
22628015	chr6:22628015:C:T
22628103	chr6:22628103:C:T
22628132	chr6:22628132:G:C
22628438	chr6:22628438:A:T
22628616	chr6:22628616:T:C
22628718	chr6:22628718:A:G
22628726	chr6:22628726:A:C
22628730	chr6:22628730:C:T
22628766	chr6:22628766:C:G
22629440	chr6:22629440:G:A
22629457	chr6:22629457:C:T
22629469	chr6:22629469:A:G
22630283	chr6:22630283:A:G
22630453	chr6:22630453:C:T
22630521	chr6:22630521:T:C
22631467	chr6:22631467:C:T
22631607	chr6:22631607:C:T
22631761	chr6:22631761:G:A
22632041	chr6:22632041:G:C
22632233	chr6:22632233:C:T
22632434	chr6:22632434:G:C
22632698	chr6:22632698:T:C
22633053	chr6:22633053:A:G
22633073	chr6:22633073:T:C
22633185	chr6:22633185:A:G
22633215	chr6:22633215:AT:A
22633306	chr6:22633306:G:A
22633512	chr6:22633512:G:T
22633602	chr6:22633602:T:A
22634100	chr6:22634100:T:C
22634141	chr6:22634141:T:C
22634584	chr6:22634584:G:A
22634923	chr6:22634923:G:A
22635107	chr6:22635107:A:G
22635115	chr6:22635115:C:G
22635185	chr6:22635185:T:G
22635709	chr6:22635709:T:C
22637023	chr6:22637023:G:T
22637072	chr6:22637072:C:T
22637229	chr6:22637229:A:T
22637400	chr6:22637400:A:G
22637473	chr6:22637473:GGT:G
22637835	chr6:22637835:C:T
22638297	chr6:22638297:C:T
22638360	chr6:22638360:T:A
22638601	chr6:22638601:G:A
22639220	chr6:22639220:C:T
22639558	chr6:22639558:G:A
22639917	chr6:22639917:T:C
22640213	chr6:22640213:G:A
22640330	chr6:22640330:G:T
22640821	chr6:22640821:C:T
22641202	chr6:22641202:A:T
22641455	chr6:22641455:G:A
22641475	chr6:22641475:G:T
22641575	chr6:22641575:T:G
22641576	chr6:22641576:T:G
22641681	chr6:22641681:C:T
22641793	chr6:22641793:C:T
22642037	chr6:22642037:G:A
22642099	chr6:22642099:G:A
22642606	chr6:22642606:A:G
22642871	chr6:22642871:G:C
22643020	chr6:22643020:A:C
22643125	chr6:22643125:T:A
22643648	chr6:22643648:A:T
22643874	chr6:22643874:G:A
22644023	chr6:22644023:G:A
22644844	chr6:22644844:A:T
22644845	chr6:22644845:C:T
22644910	chr6:22644910:CTA:C
22645142	chr6:22645142:T:TA
22645233	chr6:22645233:G:A
22645300	chr6:22645300:A:G
22645484	chr6:22645484:G:A
22645616	chr6:22645616:A:G
22645786	chr6:22645786:A:T
22646050	chr6:22646050:A:C
22646118	chr6:22646118:C:T
22646306	chr6:22646306:A:G
22646464	chr6:22646464:C:T
22646568	chr6:22646568:A:C
22646674	chr6:22646674:A:G
22646689	chr6:22646689:C:A
22646827	chr6:22646827:A:G
22647038	chr6:22647038:C:T
22647049	chr6:22647049:C:T
22647338	chr6:22647338:A:G
22647393	chr6:22647393:T:C
22647805	chr6:22647805:T:C
22647828	chr6:22647828:A:G
22647841	chr6:22647841:T:A
22647919	chr6:22647919:C:T
22647941	chr6:22647941:G:A
22648535	chr6:22648535:T:C
22649254	chr6:22649254:G:A
22649637	chr6:22649637:T:G
22649950	chr6:22649950:CAT:C
22650159	chr6:22650159:T:C
22650437	chr6:22650437:T:C
22650706	chr6:22650706:T:G
22650851	chr6:22650851:C:A
22650870	chr6:22650870:A:G
22651336	chr6:22651336:T:C
22651370	chr6:22651370:G:A
22651876	chr6:22651876:T:C
22652098	chr6:22652098:A:G
22652386	chr6:22652386:T:C
22653040	chr6:22653040:A:G
22653440	chr6:22653440:C:T
22653621	chr6:22653621:A:G
22653719	chr6:22653719:T:C
22653812	chr6:22653812:A:G
22654025	chr6:22654025:T:C
22654029	chr6:22654029:T:C
22654117	chr6:22654117:G:A
22654187	chr6:22654187:G:A
22654337	chr6:22654337:T:A
22654418	chr6:22654418:A:G
22655013	chr6:22655013:G:A
22655064	chr6:22655064:C:G
22655206	chr6:22655206:G:A
22655370	chr6:22655370:T:C
22655474	chr6:22655474:GTC:G
22655581	chr6:22655581:T:C
22655838	chr6:22655838:C:G
22656099	chr6:22656099:T:C
22656556	chr6:22656556:C:T
22656742	chr6:22656742:G:A
22657385	chr6:22657385:A:G
22657592	chr6:22657592:A:G
22658100	chr6:22658100:C:G
22658620	chr6:22658620:G:A
22658770	chr6:22658770:G:A
22658968	chr6:22658968:T:C
22658986	chr6:22658986:C:T
22659365	chr6:22659365:T:G
22659446	chr6:22659446:TTAAG:T
22659771	chr6:22659771:G:T
22660049	chr6:22660049:A:G
22660103	chr6:22660103:T:G
22660790	chr6:22660790:A:G
22660834	chr6:22660834:A:G
22660848	chr6:22660848:G:A
22660871	chr6:22660871:C:T
22661042	chr6:22661042:TAA:T
22661052	chr6:22661052:C:T
22661127	chr6:22661127:G:C
22661210	chr6:22661210:C:A
22661222	chr6:22661222:A:G
22661439	chr6:22661439:G:C
22661696	chr6:22661696:C:T
22662020	chr6:22662020:T:C
22662178	chr6:22662178:G:T
22662488	chr6:22662488:A:G
22662585	chr6:22662585:G:A
22663027	chr6:22663027:T:TGA
22663243	chr6:22663243:T:A
22663268	chr6:22663268:C:T
22663553	chr6:22663553:A:C
22663591	chr6:22663591:C:T
22663886	chr6:22663886:A:G
22664494	chr6:22664494:C:T
22664578	chr6:22664578:AT:A
22664693	chr6:22664693:C:T
22664739	chr6:22664739:T:C
22664740	chr6:22664740:C:T
22665007	chr6:22665007:T:C
22665027	chr6:22665027:T:C
22665081	chr6:22665081:C:T
22665088	chr6:22665088:T:C
22665123	chr6:22665123:T:C
22665268	chr6:22665268:C:T
22665333	chr6:22665333:T:C
22665394	chr6:22665394:A:C
22665426	chr6:22665426:A:G
22665875	chr6:22665875:G:T
22665878	chr6:22665878:C:T
22666065	chr6:22666065:T:C
22666111	chr6:22666111:C:T
22666140	chr6:22666140:T:C
22666248	chr6:22666248:T:C
22666587	chr6:22666587:T:C
22667213	chr6:22667213:C:T
22667230	chr6:22667230:A:AG
22667323	chr6:22667323:C:T
22669085	chr6:22669085:G:A
22669131	chr6:22669131:G:A
22669170	chr6:22669170:G:A
22669976	chr6:22669976:A:G
22670102	chr6:22670102:A:G
22670448	chr6:22670448:A:G
22670849	chr6:22670849:C:T
22670932	chr6:22670932:G:T
22671066	chr6:22671066:A:G
22671124	chr6:22671124:C:T
22671151	chr6:22671151:T:C
22671580	chr6:22671580:C:G
22671603	chr6:22671603:T:C
22671680	chr6:22671680:C:T
22671992	chr6:22671992:T:C
22672175	chr6:22672175:C:A
22672521	chr6:22672521:C:T
22672617	chr6:22672617:T:C
22673108	chr6:22673108:T:C
22673462	chr6:22673462:C:T
22673483	chr6:22673483:T:C
22673636	chr6:22673636:A:T
22673743	chr6:22673743:G:A
22673898	chr6:22673898:C:T
22674215	chr6:22674215:T:G
22674432	chr6:22674432:A:C
22674514	chr6:22674514:T:C
22674915	chr6:22674915:A:G
22675226	chr6:22675226:C:T
22675233	chr6:22675233:G:A
22675402	chr6:22675402:C:T
22675577	chr6:22675577:G:A
22675811	chr6:22675811:G:T
22675845	chr6:22675845:A:G
22675887	chr6:22675887:A:T
22676286	chr6:22676286:G:A
22676370	chr6:22676370:A:G
22676422	chr6:22676422:T:G
22676489	chr6:22676489:CT:C
22676598	chr6:22676598:G:T
22676978	chr6:22676978:A:G
22677049	chr6:22677049:A:G
22677143	chr6:22677143:T:C
22677336	chr6:22677336:A:G
22677554	chr6:22677554:T:A
22677601	chr6:22677601:T:C
22678042	chr6:22678042:T:A
22678073	chr6:22678073:A:C
22678582	chr6:22678582:T:C
22678789	chr6:22678789:T:G
22679077	chr6:22679077:A:T
22679289	chr6:22679289:C:T
22679673	chr6:22679673:G:C
22680094	chr6:22680094:A:G
22680247	chr6:22680247:C:G
22680603	chr6:22680603:A:T
22680765	chr6:22680765:G:A
22680788	chr6:22680788:A:C
22681092	chr6:22681092:C:T
22681111	chr6:22681111:C:T
22681158	chr6:22681158:C:T
22681300	chr6:22681300:A:G
22681403	chr6:22681403:G:C
22681759	chr6:22681759:A:G
22681873	chr6:22681873:T:C
22682065	chr6:22682065:T:C
22683357	chr6:22683357:A:G
22683448	chr6:22683448:C:T
22683527	chr6:22683527:T:C
22683679	chr6:22683679:GTAAGT:G
22683862	chr6:22683862:T:C
22684091	chr6:22684091:C:G
22684206	chr6:22684206:G:A
22684358	chr6:22684358:T:C
22684433	chr6:22684433:C:T
22684625	chr6:22684625:A:G
22685017	chr6:22685017:TC:T
22685146	chr6:22685146:C:T
22685186	chr6:22685186:G:A
22685218	chr6:22685218:G:A
22685367	chr6:22685367:T:G
22685439	chr6:22685439:C:T
22685702	chr6:22685702:G:A
22685851	chr6:22685851:C:T
22686223	chr6:22686223:A:G
22686612	chr6:22686612:C:T
22687244	chr6:22687244:C:G
22687269	chr6:22687269:T:C
22687398	chr6:22687398:A:G
22687704	chr6:22687704:A:AG
22687789	chr6:22687789:C:G
22687968	chr6:22687968:C:G
22688450	chr6:22688450:G:A
22688497	chr6:22688497:A:G
22688845	chr6:22688845:C:T
22689246	chr6:22689246:G:A
22689571	chr6:22689571:C:T
22689577	chr6:22689577:G:T
22689953	chr6:22689953:C:A
22690123	chr6:22690123:C:G
22691105	chr6:22691105:T:TG
22691230	chr6:22691230:A:G
22691734	chr6:22691734:G:C
22692048	chr6:22692048:A:C
22692361	chr6:22692361:A:T
22692556	chr6:22692556:G:A
22692573	chr6:22692573:G:A
22692776	chr6:22692776:G:A
22693100	chr6:22693100:C:T
22693167	chr6:22693167:A:T
22693333	chr6:22693333:A:G
22693646	chr6:22693646:T:G
22693945	chr6:22693945:T:C
22694067	chr6:22694067:T:C
22694410	chr6:22694410:G:A
22694411	chr6:22694411:C:A
22694600	chr6:22694600:G:T
22694686	chr6:22694686:G:A
22694893	chr6:22694893:AGT:A
22694982	chr6:22694982:A:G
22695300	chr6:22695300:G:A
22695524	chr6:22695524:C:T
22695677	chr6:22695677:A:G
22695763	chr6:22695763:A:G
22695996	chr6:22695996:G:A
22696302	chr6:22696302:A:T
22696544	chr6:22696544:C:T
22697257	chr6:22697257:T:C
22697270	chr6:22697270:T:A
22698036	chr6:22698036:T:C
22698186	chr6:22698186:G:A
22698484	chr6:22698484:C:T
22698567	chr6:22698567:G:A
22698728	chr6:22698728:T:C
22699318	chr6:22699318:C:A
22700106	chr6:22700106:C:T
22700334	chr6:22700334:A:C
22700440	chr6:22700440:C:G
22700569	chr6:22700569:C:T
22700962	chr6:22700962:C:T
22701067	chr6:22701067:T:G
22701071	chr6:22701071:C:T
22701076	chr6:22701076:A:G
22701266	chr6:22701266:G:A
22701544	chr6:22701544:G:A
22701599	chr6:22701599:A:G
22701692	chr6:22701692:TA:T
22701823	chr6:22701823:A:T
22701832	chr6:22701832:G:A
22701978	chr6:22701978:T:A
22702418	chr6:22702418:G:A
22702679	chr6:22702679:A:T
22703321	chr6:22703321:C:A
22703381	chr6:22703381:C:T
22703685	chr6:22703685:A:G
22704176	chr6:22704176:G:A
22704192	chr6:22704192:T:G
22704199	chr6:22704199:C:A
22704281	chr6:22704281:G:A
22704423	chr6:22704423:C:T
22704866	chr6:22704866:C:A
22705266	chr6:22705266:T:C
22705426	chr6:22705426:T:G
22705712	chr6:22705712:T:C
22705728	chr6:22705728:C:A
22705775	chr6:22705775:A:G
22705788	chr6:22705788:A:G
22705936	chr6:22705936:T:C
22705985	chr6:22705985:G:A
22706007	chr6:22706007:G:A
22706209	chr6:22706209:A:G
22706376	chr6:22706376:C:T
22706406	chr6:22706406:G:A
22706429	chr6:22706429:T:C
22706601	chr6:22706601:T:C
22706808	chr6:22706808:T:A
22706942	chr6:22706942:G:A
22707372	chr6:22707372:G:A
22707451	chr6:22707451:A:G
22707553	chr6:22707553:T:C
22707560	chr6:22707560:A:C
22707999	chr6:22707999:A:G
22708314	chr6:22708314:G:C
22708572	chr6:22708572:A:C
22708691	chr6:22708691:C:T
22709201	chr6:22709201:A:G
22709252	chr6:22709252:A:G
22709254	chr6:22709254:A:G
22709296	chr6:22709296:A:G
22709374	chr6:22709374:G:A
22709387	chr6:22709387:C:T
22709399	chr6:22709399:T:G
22709516	chr6:22709516:T:C
22709812	chr6:22709812:A:C
22710271	chr6:22710271:T:C
22710795	chr6:22710795:A:G
22710846	chr6:22710846:G:A
22711479	chr6:22711479:G:A
22711528	chr6:22711528:A:T
22711578	chr6:22711578:C:T
22711867	chr6:22711867:G:C
22712192	chr6:22712192:A:G
22712198	chr6:22712198:C:A
22712411	chr6:22712411:G:A
22712413	chr6:22712413:ATCTC:A
22712561	chr6:22712561:A:C
22712572	chr6:22712572:T:C
22712596	chr6:22712596:A:G
22712717	chr6:22712717:A:C
22712822	chr6:22712822:G:A
22712852	chr6:22712852:C:T
22712891	chr6:22712891:T:C
22713012	chr6:22713012:C:T
22713211	chr6:22713211:C:A
22713329	chr6:22713329:C:G
22713422	chr6:22713422:C:T
22713582	chr6:22713582:A:G
22713696	chr6:22713696:C:G
22713723	chr6:22713723:T:C
22714098	chr6:22714098:C:T
22714353	chr6:22714353:T:G
22714829	chr6:22714829:T:C
22714984	chr6:22714984:A:G
22715262	chr6:22715262:A:G
22715268	chr6:22715268:G:A
22715353	chr6:22715353:T:C
22715456	chr6:22715456:C:T
22715576	chr6:22715576:G:T
22715656	chr6:22715656:T:C
22715782	chr6:22715782:A:C
22716028	chr6:22716028:G:A
22716777	chr6:22716777:A:C
22717060	chr6:22717060:A:C
22717224	chr6:22717224:C:T
22717383	chr6:22717383:C:T
22717682	chr6:22717682:A:G
22717809	chr6:22717809:A:T
22717815	chr6:22717815:A:G
22718242	chr6:22718242:T:A
22718348	chr6:22718348:T:C
22718356	chr6:22718356:A:G
22718395	chr6:22718395:G:A
22718445	chr6:22718445:C:T
22718557	chr6:22718557:T:A
22718590	chr6:22718590:C:T
22718685	chr6:22718685:T:C
22718995	chr6:22718995:G:A
22719150	chr6:22719150:T:A
22719202	chr6:22719202:A:G
22719402	chr6:22719402:T:C
22719633	chr6:22719633:G:A
22719692	chr6:22719692:T:C
22719758	chr6:22719758:T:C
22719835	chr6:22719835:T:A
22719852	chr6:22719852:C:T
22719908	chr6:22719908:G:A
22719951	chr6:22719951:A:G
22720132	chr6:22720132:T:C
22720244	chr6:22720244:A:G
22720287	chr6:22720287:C:A
22721135	chr6:22721135:C:G
22721157	chr6:22721157:A:T
22721408	chr6:22721408:C:A
22721651	chr6:22721651:A:T
22722091	chr6:22722091:A:C
22722253	chr6:22722253:C:T
22722379	chr6:22722379:C:T
22722918	chr6:22722918:G:A
22722967	chr6:22722967:T:G
22723509	chr6:22723509:A:G
22723649	chr6:22723649:C:G
22723841	chr6:22723841:T:C
22723930	chr6:22723930:T:G
22724087	chr6:22724087:A:C
22724522	chr6:22724522:T:G
22724829	chr6:22724829:C:T
22725198	chr6:22725198:A:T
22725577	chr6:22725577:T:C
22725637	chr6:22725637:C:T
22725679	chr6:22725679:A:C
22725849	chr6:22725849:C:T
22725971	chr6:22725971:A:G
22726428	chr6:22726428:G:A
22726587	chr6:22726587:A:T
22726917	chr6:22726917:A:G
22727567	chr6:22727567:A:G
22728267	chr6:22728267:T:A
22728559	chr6:22728559:A:G
22728712	chr6:22728712:C:T
22728808	chr6:22728808:G:A
22729071	chr6:22729071:G:T
22729711	chr6:22729711:A:G
22729860	chr6:22729860:T:C
22730009	chr6:22730009:T:C
22730035	chr6:22730035:G:A
22730163	chr6:22730163:T:C
22730588	chr6:22730588:C:T
22730725	chr6:22730725:A:T
22730752	chr6:22730752:T:C
22730915	chr6:22730915:G:A
22731257	chr6:22731257:G:A
22731260	chr6:22731260:T:A
22731285	chr6:22731285:A:C
22731898	chr6:22731898:C:T
22732029	chr6:22732029:C:T
22732333	chr6:22732333:A:G
22733184	chr6:22733184:G:T
22733500	chr6:22733500:C:T
22733584	chr6:22733584:G:T
22733689	chr6:22733689:G:A
22733700	chr6:22733700:T:A
22733716	chr6:22733716:A:G
22734184	chr6:22734184:T:G
22734416	chr6:22734416:C:T
22734561	chr6:22734561:T:G
22734676	chr6:22734676:C:A
22734679	chr6:22734679:C:T
22734760	chr6:22734760:A:G
22735273	chr6:22735273:G:A
22735354	chr6:22735354:T:A
22735430	chr6:22735430:G:A
22735505	chr6:22735505:G:A
22735640	chr6:22735640:G:A
22736094	chr6:22736094:C:T
22736232	chr6:22736232:A:C
22736369	chr6:22736369:GT:G
22736457	chr6:22736457:C:T
22736543	chr6:22736543:A:G
22736698	chr6:22736698:G:A
22736788	chr6:22736788:T:C
22736899	chr6:22736899:G:A
22737351	chr6:22737351:G:A
22737530	chr6:22737530:A:C
22737533	chr6:22737533:G:T
22737558	chr6:22737558:C:T
22737647	chr6:22737647:C:T
22738175	chr6:22738175:A:G
22738300	chr6:22738300:A:C
22738502	chr6:22738502:G:A
22738516	chr6:22738516:T:G
22739012	chr6:22739012:C:T
22739072	chr6:22739072:G:A
22739104	chr6:22739104:T:C
22739136	chr6:22739136:T:C
22739228	chr6:22739228:T:C
22740463	chr6:22740463:A:G
22741222	chr6:22741222:A:G
22741367	chr6:22741367:C:T
22741634	chr6:22741634:A:G
22741777	chr6:22741777:T:C
22742202	chr6:22742202:A:G
22742235	chr6:22742235:C:G
22742334	chr6:22742334:T:C
22743174	chr6:22743174:A:G
22743187	chr6:22743187:C:T
22743908	chr6:22743908:A:C
22744178	chr6:22744178:A:G
22744216	chr6:22744216:C:A
22745047	chr6:22745047:C:A
22745061	chr6:22745061:T:C
22745217	chr6:22745217:T:C
22745332	chr6:22745332:T:C
22745612	chr6:22745612:A:G
22745636	chr6:22745636:AATGATGGTTTCACAAC:A
22745888	chr6:22745888:A:G
22745961	chr6:22745961:A:G
22745999	chr6:22745999:C:T
22746022	chr6:22746022:C:G
22746105	chr6:22746105:C:T
22746165	chr6:22746165:C:T
22746169	chr6:22746169:A:G
22746570	chr6:22746570:T:C
22747029	chr6:22747029:T:C
22747105	chr6:22747105:G:A
22747758	chr6:22747758:C:G
22747957	chr6:22747957:C:T
22748441	chr6:22748441:C:T
22748445	chr6:22748445:A:G
22748674	chr6:22748674:T:C
22748700	chr6:22748700:A:G
22748797	chr6:22748797:A:G
22748882	chr6:22748882:G:A
22748928	chr6:22748928:T:C
22749041	chr6:22749041:A:C
22749099	chr6:22749099:T:G
22749212	chr6:22749212:T:C
22749228	chr6:22749228:C:T
22749380	chr6:22749380:T:C
22749450	chr6:22749450:A:G
22750101	chr6:22750101:T:C
22750415	chr6:22750415:G:C
22750732	chr6:22750732:A:G
22750902	chr6:22750902:G:A
22751263	chr6:22751263:T:C
22751436	chr6:22751436:C:A
22751719	chr6:22751719:T:C
22751758	chr6:22751758:G:T
22751760	chr6:22751760:C:T
22751993	chr6:22751993:T:C
22752110	chr6:22752110:A:T
22752818	chr6:22752818:A:G
22753050	chr6:22753050:A:G
22754004	chr6:22754004:A:AG
22754189	chr6:22754189:G:A
22754316	chr6:22754316:T:C
22754717	chr6:22754717:A:G
22754910	chr6:22754910:A:G
22754995	chr6:22754995:AACTATAAG:A
22755005	chr6:22755005:C:T
22755058	chr6:22755058:C:T
22755079	chr6:22755079:A:G
22755090	chr6:22755090:A:G
22755102	chr6:22755102:G:A
22755141	chr6:22755141:A:G
22755211	chr6:22755211:C:G
22755350	chr6:22755350:G:A
22755437	chr6:22755437:A:G
22755581	chr6:22755581:C:G
22756583	chr6:22756583:C:T
22756588	chr6:22756588:A:G
22756670	chr6:22756670:C:A
22756861	chr6:22756861:C:T
22756878	chr6:22756878:G:A
22757031	chr6:22757031:C:T
22757598	chr6:22757598:C:A
22757671	chr6:22757671:T:C
22757710	chr6:22757710:A:G
22757982	chr6:22757982:T:C
22758345	chr6:22758345:G:C
22758563	chr6:22758563:T:C
22758775	chr6:22758775:C:T
22758919	chr6:22758919:A:G
22759240	chr6:22759240:C:T
22759392	chr6:22759392:C:T
22759770	chr6:22759770:C:T
22759871	chr6:22759871:A:G
22759941	chr6:22759941:T:C
22759948	chr6:22759948:T:G
22760084	chr6:22760084:G:A
22760199	chr6:22760199:G:T
22760622	chr6:22760622:TA:T
22760901	chr6:22760901:G:A
22760954	chr6:22760954:T:C
22761337	chr6:22761337:T:C
22761578	chr6:22761578:C:T
22762258	chr6:22762258:A:G
22762356	chr6:22762356:G:A
22762382	chr6:22762382:G:A
22762434	chr6:22762434:T:C
22762592	chr6:22762592:C:T
22762795	chr6:22762795:A:T
22762855	chr6:22762855:C:T
22762968	chr6:22762968:T:C
22763015	chr6:22763015:T:A
22763214	chr6:22763214:A:G
22763786	chr6:22763786:C:T
22764298	chr6:22764298:G:A
22765102	chr6:22765102:C:T
22765159	chr6:22765159:C:T
22765409	chr6:22765409:T:C
22765656	chr6:22765656:C:T
22766486	chr6:22766486:T:C
22766506	chr6:22766506:T:C
22766651	chr6:22766651:A:G
22766670	chr6:22766670:AT:A
22766763	chr6:22766763:G:A
22766856	chr6:22766856:G:A
22767102	chr6:22767102:A:G
22767379	chr6:22767379:A:C
22768109	chr6:22768109:G:A
22768184	chr6:22768184:G:T
22768439	chr6:22768439:T:C
22768468	chr6:22768468:G:A
22769215	chr6:22769215:A:G
22769459	chr6:22769459:CA:C
22769731	chr6:22769731:T:C
22770023	chr6:22770023:T:C
22770854	chr6:22770854:G:C
22771273	chr6:22771273:G:C
22771298	chr6:22771298:G:A
22773109	chr6:22773109:G:T
22773479	chr6:22773479:C:T
22774318	chr6:22774318:T:C
22774650	chr6:22774650:A:G
22774791	chr6:22774791:TAC:T
22774979	chr6:22774979:C:G
22775312	chr6:22775312:C:T
22775382	chr6:22775382:C:T
22775835	chr6:22775835:G:T
22776224	chr6:22776224:G:A
22776373	chr6:22776373:G:C
22776467	chr6:22776467:A:G
22776570	chr6:22776570:C:T
22776645	chr6:22776645:G:A
22777030	chr6:22777030:T:C
22777130	chr6:22777130:C:A
22777402	chr6:22777402:G:A
22778863	chr6:22778863:G:A
22779142	chr6:22779142:C:G
22779211	chr6:22779211:CT:C
22779347	chr6:22779347:A:G
22780052	chr6:22780052:A:G
22780388	chr6:22780388:C:T
22780413	chr6:22780413:TC:T
22780486	chr6:22780486:C:T
22780591	chr6:22780591:G:A
22780836	chr6:22780836:C:A
22780932	chr6:22780932:C:T
22781493	chr6:22781493:C:T
22781693	chr6:22781693:C:T
22782194	chr6:22782194:C:A
22782618	chr6:22782618:G:A
22783058	chr6:22783058:C:T
22783070	chr6:22783070:T:G
22783099	chr6:22783099:A:G
22783206	chr6:22783206:G:A
22783597	chr6:22783597:A:G
22784052	chr6:22784052:G:A
22784114	chr6:22784114:T:G
22784299	chr6:22784299:T:C
22784886	chr6:22784886:T:C
22785042	chr6:22785042:T:C
22785971	chr6:22785971:T:C
22786150	chr6:22786150:A:C
22786357	chr6:22786357:A:T
22786429	chr6:22786429:C:T
22786448	chr6:22786448:T:G
22786497	chr6:22786497:C:T
22786499	chr6:22786499:A:T
22786537	chr6:22786537:G:C
22786784	chr6:22786784:T:C
22787080	chr6:22787080:A:G
22787302	chr6:22787302:T:G
22787372	chr6:22787372:A:G
22787971	chr6:22787971:G:A
22788012	chr6:22788012:T:A
22788611	chr6:22788611:A:G
22788633	chr6:22788633:AC:A
22789264	chr6:22789264:T:TA
22789299	chr6:22789299:T:C
22790242	chr6:22790242:C:T
22790898	chr6:22790898:C:A
22791396	chr6:22791396:A:G
22791546	chr6:22791546:A:AAGCCACC
22791769	chr6:22791769:C:G
22791771	chr6:22791771:A:C
22792305	chr6:22792305:T:C
22792435	chr6:22792435:G:A
22792530	chr6:22792530:T:A
22792650	chr6:22792650:A:G
22793011	chr6:22793011:C:T
22793068	chr6:22793068:T:C
22793089	chr6:22793089:T:C
22793110	chr6:22793110:G:C
22793111	chr6:22793111:G:A
22793770	chr6:22793770:G:A
22794148	chr6:22794148:T:C
22794149	chr6:22794149:ATTTGTTT:A
22794292	chr6:22794292:T:C
22794329	chr6:22794329:T:A
22794480	chr6:22794480:A:T
22794756	chr6:22794756:A:C
22794768	chr6:22794768:C:G
22794781	chr6:22794781:G:A
22794875	chr6:22794875:A:G
22794906	chr6:22794906:A:G
22794932	chr6:22794932:A:G
22795039	chr6:22795039:G:C
22795109	chr6:22795109:C:T
22795281	chr6:22795281:C:T
22795457	chr6:22795457:T:C
22795865	chr6:22795865:A:AG
22796331	chr6:22796331:AT:A
22796338	chr6:22796338:T:G
22796400	chr6:22796400:CAA:C
22796524	chr6:22796524:C:T
22796704	chr6:22796704:T:C
22796765	chr6:22796765:A:G
22797205	chr6:22797205:A:G
22797320	chr6:22797320:C:T
22797630	chr6:22797630:G:C
22798520	chr6:22798520:T:A
22798686	chr6:22798686:T:C
22798815	chr6:22798815:T:A
22798912	chr6:22798912:T:C
22799018	chr6:22799018:C:G
22799037	chr6:22799037:T:G
22799426	chr6:22799426:C:T
22799471	chr6:22799471:A:G
22799521	chr6:22799521:G:A
22800487	chr6:22800487:A:G
22800559	chr6:22800559:T:A
22800679	chr6:22800679:C:T
22800756	chr6:22800756:A:G
22800757	chr6:22800757:T:C
22800773	chr6:22800773:A:G
22801194	chr6:22801194:T:C
22801629	chr6:22801629:T:G
22801915	chr6:22801915:G:C
22802231	chr6:22802231:T:A
22802245	chr6:22802245:G:A
22802457	chr6:22802457:A:G
22802547	chr6:22802547:T:C
22802615	chr6:22802615:T:C
22802836	chr6:22802836:T:G
22802868	chr6:22802868:T:C
22802937	chr6:22802937:A:T
22803001	chr6:22803001:T:C
22803388	chr6:22803388:T:C
22803704	chr6:22803704:C:T
22804046	chr6:22804046:C:CTG
22804249	chr6:22804249:C:T
22804402	chr6:22804402:G:A
22805412	chr6:22805412:A:G
22805448	chr6:22805448:A:G
22805638	chr6:22805638:C:G
22805777	chr6:22805777:A:G
22806364	chr6:22806364:C:T
22806520	chr6:22806520:G:A
22806560	chr6:22806560:G:T
22806753	chr6:22806753:G:A
22806767	chr6:22806767:C:T
22806980	chr6:22806980:A:G
22807587	chr6:22807587:C:A
22807595	chr6:22807595:G:A
22807970	chr6:22807970:T:C
22808881	chr6:22808881:G:A
22809314	chr6:22809314:G:C
22809566	chr6:22809566:T:C
22809837	chr6:22809837:G:A
22810238	chr6:22810238:C:T
22811110	chr6:22811110:C:T
22811118	chr6:22811118:C:T
22811531	chr6:22811531:A:C
22811738	chr6:22811738:T:C
22811847	chr6:22811847:A:G
22812114	chr6:22812114:C:T
22812351	chr6:22812351:C:A
22812364	chr6:22812364:A:AC
22812365	chr6:22812365:A:C
22812624	chr6:22812624:T:C
22813100	chr6:22813100:T:C
22813213	chr6:22813213:G:A
22813513	chr6:22813513:C:T
22813536	chr6:22813536:T:G
22813819	chr6:22813819:G:T
22815322	chr6:22815322:C:A
22815333	chr6:22815333:A:G
22815569	chr6:22815569:T:C
22815841	chr6:22815841:T:C
22815869	chr6:22815869:T:G
22816073	chr6:22816073:G:T
22816127	chr6:22816127:C:T
22816678	chr6:22816678:T:A
22816698	chr6:22816698:G:T
22817037	chr6:22817037:G:A
22817330	chr6:22817330:C:A
22817621	chr6:22817621:T:C
22818321	chr6:22818321:T:G
22819005	chr6:22819005:T:C
22819092	chr6:22819092:T:C
22819108	chr6:22819108:G:A
22819171	chr6:22819171:A:G
22819872	chr6:22819872:A:G
22819970	chr6:22819970:C:T
22820079	chr6:22820079:C:T
22820399	chr6:22820399:C:T
22820911	chr6:22820911:C:T
22821586	chr6:22821586:T:C
22821721	chr6:22821721:G:A
22821787	chr6:22821787:G:C
22822192	chr6:22822192:G:A
22822203	chr6:22822203:G:A
22822285	chr6:22822285:G:A
22822789	chr6:22822789:G:C
22823007	chr6:22823007:G:A
22823080	chr6:22823080:G:A
22823272	chr6:22823272:T:A
22823382	chr6:22823382:A:G
22823535	chr6:22823535:T:C
22824780	chr6:22824780:G:A
22824842	chr6:22824842:G:A
22825340	chr6:22825340:G:A
22825635	chr6:22825635:G:A
22825883	chr6:22825883:T:C
22825998	chr6:22825998:C:A
22826401	chr6:22826401:G:T
22826461	chr6:22826461:C:T
22826864	chr6:22826864:T:C
22826877	chr6:22826877:G:A
22827354	chr6:22827354:C:A
22827654	chr6:22827654:AG:A
22827714	chr6:22827714:A:T
22828154	chr6:22828154:T:C
22828363	chr6:22828363:A:G
22828516	chr6:22828516:A:AG
22828984	chr6:22828984:T:C
22829090	chr6:22829090:C:T
22829203	chr6:22829203:T:C
22829245	chr6:22829245:T:C
22829801	chr6:22829801:T:A
22829930	chr6:22829930:T:C
22829978	chr6:22829978:T:C
22830457	chr6:22830457:T:G
22830695	chr6:22830695:A:G
22830750	chr6:22830750:G:C
22830802	chr6:22830802:T:G
22831096	chr6:22831096:C:T
22831244	chr6:22831244:T:C
22831287	chr6:22831287:A:G
22831736	chr6:22831736:A:G
22832016	chr6:22832016:C:T
22832106	chr6:22832106:A:G
22832176	chr6:22832176:G:A
22832254	chr6:22832254:G:T
22832609	chr6:22832609:T:C
22832626	chr6:22832626:T:C
22832785	chr6:22832785:C:T
22832837	chr6:22832837:C:A
22833253	chr6:22833253:C:T
22833285	chr6:22833285:C:T
22833348	chr6:22833348:C:T
22833450	chr6:22833450:A:C
22833795	chr6:22833795:T:C
22834019	chr6:22834019:A:T
22834294	chr6:22834294:T:C
22834459	chr6:22834459:G:A
22834957	chr6:22834957:C:G
22835882	chr6:22835882:G:A
22835899	chr6:22835899:T:C
22836176	chr6:22836176:C:T
22836548	chr6:22836548:G:A
22838305	chr6:22838305:T:G
22838755	chr6:22838755:C:T
22839150	chr6:22839150:T:C
22839386	chr6:22839386:T:C
22839514	chr6:22839514:T:G
22839717	chr6:22839717:A:G
22840670	chr6:22840670:T:C
22840848	chr6:22840848:G:A
22841066	chr6:22841066:A:G
22841096	chr6:22841096:A:G
22841244	chr6:22841244:G:A
22841419	chr6:22841419:T:C
22841569	chr6:22841569:AGGCTACCCAAACAGCAT:A
22841630	chr6:22841630:G:C
22841637	chr6:22841637:C:T
22841654	chr6:22841654:A:G
22841889	chr6:22841889:A:G
22842071	chr6:22842071:G:A
22842111	chr6:22842111:A:G
22842370	chr6:22842370:A:C
22842402	chr6:22842402:T:C
22842496	chr6:22842496:A:G
22842821	chr6:22842821:C:T
22843103	chr6:22843103:T:C
22843383	chr6:22843383:T:C
22843508	chr6:22843508:TGA:T
22843900	chr6:22843900:G:A
22844466	chr6:22844466:C:G
22844839	chr6:22844839:T:C
22844873	chr6:22844873:C:T
22845823	chr6:22845823:A:G
22845827	chr6:22845827:C:A
22846454	chr6:22846454:G:A
22846821	chr6:22846821:C:A
22847059	chr6:22847059:A:G
22847147	chr6:22847147:G:A
22847153	chr6:22847153:C:T
22847239	chr6:22847239:C:T
22847258	chr6:22847258:T:C
22847471	chr6:22847471:C:A
22847674	chr6:22847674:G:A
22847722	chr6:22847722:G:A
22847756	chr6:22847756:G:T
22847965	chr6:22847965:T:A
22848081	chr6:22848081:T:C
22848316	chr6:22848316:T:C
22848428	chr6:22848428:C:T
22848477	chr6:22848477:T:C
22848577	chr6:22848577:T:G
22848639	chr6:22848639:C:T
22848709	chr6:22848709:C:T
22848818	chr6:22848818:T:C
22849039	chr6:22849039:A:C
22849670	chr6:22849670:A:T
22849716	chr6:22849716:A:G
22849883	chr6:22849883:TAGATAGATAGATAGATAGAC:T
22849929	chr6:22849929:T:C
22849939	chr6:22849939:T:C
22850088	chr6:22850088:G:A
22850128	chr6:22850128:C:T
22850783	chr6:22850783:A:G
22851164	chr6:22851164:T:C
22851285	chr6:22851285:G:A
22851803	chr6:22851803:C:T
22853019	chr6:22853019:T:C
22853565	chr6:22853565:A:G
22853610	chr6:22853610:A:G
22853719	chr6:22853719:A:G
22853742	chr6:22853742:TTAAAG:T
22853897	chr6:22853897:T:C
22854350	chr6:22854350:G:T
22854521	chr6:22854521:T:C
22854666	chr6:22854666:C:T
22854728	chr6:22854728:T:C
22854786	chr6:22854786:A:G
22855315	chr6:22855315:T:C
22855440	chr6:22855440:T:C
22856178	chr6:22856178:T:C
22856188	chr6:22856188:C:T
22856326	chr6:22856326:C:T
22856344	chr6:22856344:C:T
22856397	chr6:22856397:A:G
22857005	chr6:22857005:T:C
22857025	chr6:22857025:A:G
22857054	chr6:22857054:G:C
22857172	chr6:22857172:T:A
22857399	chr6:22857399:G:A
22857461	chr6:22857461:G:A
22857761	chr6:22857761:T:C
22857826	chr6:22857826:G:A
22857831	chr6:22857831:C:G
22858110	chr6:22858110:C:T
22858122	chr6:22858122:G:A
22858140	chr6:22858140:C:T
22858150	chr6:22858150:T:C
22858261	chr6:22858261:C:T
22858473	chr6:22858473:A:C
22858603	chr6:22858603:T:C
22858918	chr6:22858918:C:T
22858972	chr6:22858972:C:T
22859206	chr6:22859206:C:T
22859290	chr6:22859290:C:T
22859344	chr6:22859344:C:A
22859417	chr6:22859417:T:A
22860493	chr6:22860493:C:T
22861325	chr6:22861325:C:A
22861343	chr6:22861343:T:C
22861383	chr6:22861383:A:G
22861620	chr6:22861620:T:G
22861805	chr6:22861805:A:T
22861843	chr6:22861843:G:T
22862310	chr6:22862310:G:A
22862342	chr6:22862342:C:T
22862703	chr6:22862703:T:C
22862752	chr6:22862752:T:C
22862980	chr6:22862980:T:C
22863006	chr6:22863006:C:T
22863093	chr6:22863093:T:C
22863804	chr6:22863804:G:A
22864137	chr6:22864137:A:G
22864258	chr6:22864258:G:T
22864428	chr6:22864428:G:A
22864607	chr6:22864607:A:T
22864698	chr6:22864698:A:G
22865010	chr6:22865010:A:G
22865046	chr6:22865046:A:T
22865148	chr6:22865148:T:G
22865661	chr6:22865661:C:G
22865811	chr6:22865811:G:A
22865963	chr6:22865963:C:T
22866472	chr6:22866472:GA:G
22866479	chr6:22866479:G:A
22866530	chr6:22866530:T:C
22866676	chr6:22866676:G:A
22866922	chr6:22866922:A:G
22867183	chr6:22867183:C:T
22867201	chr6:22867201:G:A
22867974	chr6:22867974:G:A
22867997	chr6:22867997:A:C
22868042	chr6:22868042:A:G
22868412	chr6:22868412:A:G
22868538	chr6:22868538:G:A
22868566	chr6:22868566:C:T
22868878	chr6:22868878:C:T
22869055	chr6:22869055:A:T
22869153	chr6:22869153:G:A
22869254	chr6:22869254:A:C
22869967	chr6:22869967:C:T
22870465	chr6:22870465:A:T
22870507	chr6:22870507:A:G
22870686	chr6:22870686:A:G
22870878	chr6:22870878:G:A
22871267	chr6:22871267:G:A
22871301	chr6:22871301:T:A
22871651	chr6:22871651:C:T
22871844	chr6:22871844:A:T
22872324	chr6:22872324:GCC:G
22872327	chr6:22872327:A:G
22872377	chr6:22872377:C:T
22872378	chr6:22872378:C:T
22872792	chr6:22872792:T:C
22872842	chr6:22872842:T:C
22873557	chr6:22873557:G:A
22873922	chr6:22873922:C:T
22874374	chr6:22874374:C:T
22874507	chr6:22874507:C:T
22874578	chr6:22874578:T:C
22875019	chr6:22875019:A:G
22875034	chr6:22875034:C:T
22875169	chr6:22875169:T:G
22875286	chr6:22875286:C:T
22875638	chr6:22875638:G:A
22876210	chr6:22876210:C:T
22876297	chr6:22876297:A:T
22876803	chr6:22876803:C:T
22876925	chr6:22876925:G:A
22877550	chr6:22877550:C:T
22877747	chr6:22877747:A:G
22877758	chr6:22877758:C:T
22877810	chr6:22877810:A:G
22878352	chr6:22878352:T:C
22878407	chr6:22878407:A:G
22878785	chr6:22878785:C:A
22878961	chr6:22878961:C:T
22879095	chr6:22879095:A:G
22879195	chr6:22879195:T:C
22879225	chr6:22879225:T:C
22879425	chr6:22879425:A:C
22879493	chr6:22879493:G:A
22879521	chr6:22879521:T:C
22879528	chr6:22879528:C:G
22879778	chr6:22879778:G:A
22879879	chr6:22879879:C:T
22879947	chr6:22879947:C:T
22880013	chr6:22880013:G:A
22880070	chr6:22880070:G:C
22880163	chr6:22880163:A:T
22880490	chr6:22880490:T:A
22880561	chr6:22880561:A:G
22880792	chr6:22880792:C:T
22881172	chr6:22881172:G:C
22881686	chr6:22881686:C:T
22882098	chr6:22882098:A:T
22883027	chr6:22883027:T:A
22883096	chr6:22883096:C:T
22883375	chr6:22883375:G:A
22883408	chr6:22883408:C:A
22883442	chr6:22883442:G:A
22883540	chr6:22883540:C:T
22883642	chr6:22883642:G:A
22883688	chr6:22883688:G:A
22883705	chr6:22883705:A:G
22883729	chr6:22883729:T:C
22884679	chr6:22884679:C:T
22885085	chr6:22885085:T:C
22885140	chr6:22885140:A:T
22885446	chr6:22885446:A:G
22885607	chr6:22885607:A:C
22886383	chr6:22886383:G:A
22886608	chr6:22886608:C:T
22886750	chr6:22886750:C:T
22887364	chr6:22887364:G:A
22887405	chr6:22887405:C:T
22887876	chr6:22887876:A:C
22888087	chr6:22888087:T:C
22888846	chr6:22888846:T:C
22888959	chr6:22888959:C:T
22889025	chr6:22889025:T:A
22889070	chr6:22889070:T:A
22889091	chr6:22889091:A:G
22889277	chr6:22889277:T:C
22889515	chr6:22889515:G:A
22889531	chr6:22889531:G:C
22889726	chr6:22889726:G:A
22890231	chr6:22890231:T:C
22890321	chr6:22890321:G:C
22890514	chr6:22890514:T:A
22890725	chr6:22890725:A:G
22890911	chr6:22890911:T:G
22891020	chr6:22891020:C:T
22891070	chr6:22891070:T:G
22891191	chr6:22891191:A:G
22891379	chr6:22891379:C:T
22891602	chr6:22891602:A:G
22891817	chr6:22891817:T:C
22892088	chr6:22892088:G:A
22892455	chr6:22892455:C:T
22892524	chr6:22892524:C:T
22892775	chr6:22892775:T:C
22892846	chr6:22892846:A:G
22892919	chr6:22892919:A:C
22893165	chr6:22893165:G:A
22893205	chr6:22893205:C:T
22893219	chr6:22893219:G:A
22893692	chr6:22893692:C:G
22893766	chr6:22893766:A:C
22894441	chr6:22894441:A:G
22894533	chr6:22894533:C:T
22894779	chr6:22894779:T:A
22894924	chr6:22894924:C:T
22894935	chr6:22894935:C:T
22894972	chr6:22894972:C:T
22895200	chr6:22895200:C:T
22895315	chr6:22895315:C:T
22895438	chr6:22895438:G:C
22895465	chr6:22895465:A:C
22895553	chr6:22895553:CT:C
22895900	chr6:22895900:A:T
22896183	chr6:22896183:A:G
22896184	chr6:22896184:T:C
22896421	chr6:22896421:T:C
22896536	chr6:22896536:G:T
22896558	chr6:22896558:A:G
22898373	chr6:22898373:T:C
22898956	chr6:22898956:C:T
22899015	chr6:22899015:C:G
22899063	chr6:22899063:A:G
22899123	chr6:22899123:C:T
22899145	chr6:22899145:C:T
22899319	chr6:22899319:T:C
22899579	chr6:22899579:A:C
22899874	chr6:22899874:C:T
22900201	chr6:22900201:A:G
22900245	chr6:22900245:G:T
22900510	chr6:22900510:G:C
22900918	chr6:22900918:C:G
22901083	chr6:22901083:C:T
22901149	chr6:22901149:T:C
22901571	chr6:22901571:A:G
22902204	chr6:22902204:A:G
22902545	chr6:22902545:T:TTA
22902641	chr6:22902641:T:G
22902744	chr6:22902744:G:T
22902783	chr6:22902783:C:T
22903272	chr6:22903272:T:C
22903361	chr6:22903361:G:A
22903398	chr6:22903398:T:C
22903515	chr6:22903515:C:T
22903655	chr6:22903655:T:G
22903738	chr6:22903738:C:T
22904626	chr6:22904626:T:C
22904808	chr6:22904808:G:A
22905088	chr6:22905088:G:C
22905124	chr6:22905124:G:T
22905230	chr6:22905230:C:T
22905254	chr6:22905254:A:AC
22905259	chr6:22905259:A:G
22905318	chr6:22905318:A:G
22905574	chr6:22905574:T:C
22905993	chr6:22905993:G:T
22906219	chr6:22906219:T:C
22906323	chr6:22906323:GTCATGATAA:G
22906384	chr6:22906384:C:T
22906569	chr6:22906569:C:T
22906652	chr6:22906652:A:AG
22906656	chr6:22906656:TGTTCCCATTG:T
22906715	chr6:22906715:A:G
22906987	chr6:22906987:T:C
22907279	chr6:22907279:G:T
22907309	chr6:22907309:C:T
22907561	chr6:22907561:C:T
22908157	chr6:22908157:T:C
22908286	chr6:22908286:T:A
22908429	chr6:22908429:A:G
22908648	chr6:22908648:A:T
22908955	chr6:22908955:A:T
22909014	chr6:22909014:G:C
22909044	chr6:22909044:A:C
22909143	chr6:22909143:G:A
22909651	chr6:22909651:A:C
22909751	chr6:22909751:G:A
22910018	chr6:22910018:C:T
22910195	chr6:22910195:C:T
22910203	chr6:22910203:A:G
22910398	chr6:22910398:A:T
22911034	chr6:22911034:G:A
22911038	chr6:22911038:T:C
22911078	chr6:22911078:G:A
22911800	chr6:22911800:G:C
22911848	chr6:22911848:G:A
22911898	chr6:22911898:T:G
22912125	chr6:22912125:T:C
22912153	chr6:22912153:G:A
22913110	chr6:22913110:G:A
22913238	chr6:22913238:C:T
22913254	chr6:22913254:C:A
22913358	chr6:22913358:T:C
22913480	chr6:22913480:A:T
22913609	chr6:22913609:G:C
22913726	chr6:22913726:A:T
22913903	chr6:22913903:G:A
22913969	chr6:22913969:A:T
22914030	chr6:22914030:T:A
22914097	chr6:22914097:G:A
22914695	chr6:22914695:A:C
22915044	chr6:22915044:G:C
22915176	chr6:22915176:A:C
22915548	chr6:22915548:T:C
22915770	chr6:22915770:A:C
22915794	chr6:22915794:G:A
22916818	chr6:22916818:T:C
22916843	chr6:22916843:T:G
22916945	chr6:22916945:T:C
22916948	chr6:22916948:T:C
22917270	chr6:22917270:T:C
22917617	chr6:22917617:C:T
22917669	chr6:22917669:C:T
22918015	chr6:22918015:AACAATAT:A
22918050	chr6:22918050:A:G
22918877	chr6:22918877:CAT:C
22918944	chr6:22918944:T:C
22918981	chr6:22918981:C:A
22919031	chr6:22919031:G:C
22919090	chr6:22919090:T:C
22919122	chr6:22919122:C:T
22919660	chr6:22919660:C:T
22919733	chr6:22919733:T:C
22919782	chr6:22919782:G:A
22919974	chr6:22919974:C:A
22920059	chr6:22920059:A:T
22920442	chr6:22920442:T:C
22920562	chr6:22920562:T:C
22921029	chr6:22921029:A:T
22921166	chr6:22921166:C:A
22921167	chr6:22921167:T:A
22921242	chr6:22921242:C:A
22921351	chr6:22921351:T:A
22921550	chr6:22921550:C:G
22921629	chr6:22921629:T:C
22921870	chr6:22921870:A:G
22921878	chr6:22921878:G:A
22921950	chr6:22921950:T:C
22922160	chr6:22922160:A:G
22922239	chr6:22922239:C:G
22922592	chr6:22922592:G:A
22922938	chr6:22922938:A:G
22923503	chr6:22923503:T:C
22923722	chr6:22923722:T:C
22924233	chr6:22924233:C:T
22924715	chr6:22924715:T:C
22925018	chr6:22925018:G:A
22925302	chr6:22925302:C:A
22925808	chr6:22925808:C:A
22925887	chr6:22925887:T:C
22926406	chr6:22926406:T:C
22926652	chr6:22926652:C:T
22927055	chr6:22927055:A:G
22927103	chr6:22927103:G:A
22927371	chr6:22927371:C:G
22927388	chr6:22927388:T:C
22927659	chr6:22927659:T:C
22927902	chr6:22927902:C:T
22928018	chr6:22928018:A:C
22928488	chr6:22928488:T:C
22928507	chr6:22928507:G:C
22928604	chr6:22928604:C:A
22929044	chr6:22929044:A:AG
22929055	chr6:22929055:A:G
22929111	chr6:22929111:A:T
22929536	chr6:22929536:C:A
22929848	chr6:22929848:G:A
22930813	chr6:22930813:T:C
22930899	chr6:22930899:T:G
22931012	chr6:22931012:T:C
22931401	chr6:22931401:A:T
22931905	chr6:22931905:AATTAAG:A
22931953	chr6:22931953:T:A
22933023	chr6:22933023:T:G
22933050	chr6:22933050:A:T
22933133	chr6:22933133:A:G
22933184	chr6:22933184:CATT:C
22933245	chr6:22933245:A:G
22933347	chr6:22933347:C:T
22933382	chr6:22933382:C:T
22933549	chr6:22933549:C:T
22933632	chr6:22933632:T:G
22933891	chr6:22933891:C:T
22934255	chr6:22934255:ATTTTC:A
22934557	chr6:22934557:T:A
22934680	chr6:22934680:T:C
22934700	chr6:22934700:C:A
22934979	chr6:22934979:C:T
22934982	chr6:22934982:C:T
22936560	chr6:22936560:C:T
22936588	chr6:22936588:C:T
22936598	chr6:22936598:A:G
22936872	chr6:22936872:C:T
22937599	chr6:22937599:T:C
22937966	chr6:22937966:T:C
22938224	chr6:22938224:G:C
22938664	chr6:22938664:T:C
22938834	chr6:22938834:C:T
22938985	chr6:22938985:G:A
22939162	chr6:22939162:T:C
22939167	chr6:22939167:A:G
22939178	chr6:22939178:C:T
22939424	chr6:22939424:T:C
22939653	chr6:22939653:C:T
22940132	chr6:22940132:CT:C
22940470	chr6:22940470:C:T
22941474	chr6:22941474:G:A
22941510	chr6:22941510:T:A
22941605	chr6:22941605:C:T
22941708	chr6:22941708:T:C
22941984	chr6:22941984:G:A
22942988	chr6:22942988:A:G
22943060	chr6:22943060:C:T
22943070	chr6:22943070:C:T
22943767	chr6:22943767:T:A
22944379	chr6:22944379:A:G
22944831	chr6:22944831:T:C
22945147	chr6:22945147:G:A
22945700	chr6:22945700:C:T
22945799	chr6:22945799:T:C
22946223	chr6:22946223:A:C
22946395	chr6:22946395:A:C
22946965	chr6:22946965:C:T
22947260	chr6:22947260:T:C
22947737	chr6:22947737:G:T
22948531	chr6:22948531:C:T
22949132	chr6:22949132:T:A
22949240	chr6:22949240:C:T
22949491	chr6:22949491:A:C
22949527	chr6:22949527:C:T
22949739	chr6:22949739:C:T
22949757	chr6:22949757:T:C
22949762	chr6:22949762:T:C
22949912	chr6:22949912:G:A
22949919	chr6:22949919:G:A
22949940	chr6:22949940:G:C
22950043	chr6:22950043:A:T
22950669	chr6:22950669:G:T
22950817	chr6:22950817:T:A
22950886	chr6:22950886:A:T
22950928	chr6:22950928:C:T
22951011	chr6:22951011:T:C
22951102	chr6:22951102:A:G
22951200	chr6:22951200:T:G
22951472	chr6:22951472:G:GT
22951482	chr6:22951482:T:C
22952036	chr6:22952036:A:G
22952104	chr6:22952104:G:A
22952256	chr6:22952256:A:C
22952419	chr6:22952419:C:CT
22952678	chr6:22952678:A:T
22953024	chr6:22953024:G:A
22953210	chr6:22953210:C:T
22953326	chr6:22953326:C:T
22953506	chr6:22953506:C:T
22953635	chr6:22953635:A:G
22954191	chr6:22954191:C:T
22954207	chr6:22954207:A:G
22954261	chr6:22954261:G:A
22954930	chr6:22954930:C:T
22955793	chr6:22955793:C:T
22956023	chr6:22956023:T:C
22956398	chr6:22956398:T:C
22956550	chr6:22956550:C:T
22956793	chr6:22956793:G:A
22956847	chr6:22956847:C:T
22956889	chr6:22956889:G:A
22957357	chr6:22957357:A:G
22957508	chr6:22957508:C:T
22957537	chr6:22957537:C:T
22957543	chr6:22957543:G:A
22957567	chr6:22957567:A:G
22958005	chr6:22958005:T:C
22958473	chr6:22958473:C:G
22958480	chr6:22958480:C:T
22958524	chr6:22958524:C:A
22958584	chr6:22958584:A:G
22958831	chr6:22958831:G:A
22958885	chr6:22958885:A:G
22959206	chr6:22959206:C:T
22959299	chr6:22959299:T:C
22959547	chr6:22959547:A:G
22959754	chr6:22959754:G:A
22960022	chr6:22960022:T:C
22960232	chr6:22960232:T:C
22960305	chr6:22960305:C:T
22960529	chr6:22960529:T:C
22960637	chr6:22960637:C:T
22960735	chr6:22960735:AAC:A
22961089	chr6:22961089:C:T
22961247	chr6:22961247:G:C
22961248	chr6:22961248:G:A
22961920	chr6:22961920:C:T
22961936	chr6:22961936:A:G
22961968	chr6:22961968:C:T
22962163	chr6:22962163:C:A
22962471	chr6:22962471:C:T
22962569	chr6:22962569:A:G
22962598	chr6:22962598:A:G
22962668	chr6:22962668:T:C
22962777	chr6:22962777:T:C
22962950	chr6:22962950:G:A
22963250	chr6:22963250:C:T
22963518	chr6:22963518:T:C
22963620	chr6:22963620:A:G
22964210	chr6:22964210:A:G
22964255	chr6:22964255:T:G
22964946	chr6:22964946:A:G
22965270	chr6:22965270:T:C
22965284	chr6:22965284:T:C
22965319	chr6:22965319:T:A
22965712	chr6:22965712:G:A
22965751	chr6:22965751:T:A
22965771	chr6:22965771:AAT:A
22965925	chr6:22965925:G:A
22966759	chr6:22966759:CTG:C
22967091	chr6:22967091:C:A
22967212	chr6:22967212:A:G
22967540	chr6:22967540:G:C
22967763	chr6:22967763:A:T
22967806	chr6:22967806:C:T
22967913	chr6:22967913:C:T
22968183	chr6:22968183:C:CA
22968209	chr6:22968209:T:C
22968551	chr6:22968551:T:C
22968567	chr6:22968567:T:G
22968604	chr6:22968604:T:C
22968648	chr6:22968648:T:A
22968661	chr6:22968661:A:C
22968787	chr6:22968787:C:T
22969497	chr6:22969497:C:G
22969811	chr6:22969811:C:T
22970210	chr6:22970210:T:C
22970319	chr6:22970319:C:T
22970445	chr6:22970445:A:C
22970566	chr6:22970566:C:T
22970734	chr6:22970734:T:C
22970817	chr6:22970817:A:C
22970887	chr6:22970887:A:T
22970892	chr6:22970892:A:G
22970909	chr6:22970909:T:C
22970910	chr6:22970910:G:A
22970971	chr6:22970971:C:G
22971010	chr6:22971010:G:T
22971363	chr6:22971363:T:C
22971437	chr6:22971437:G:A
22971510	chr6:22971510:G:T
22971911	chr6:22971911:A:C
22972104	chr6:22972104:T:C
22972693	chr6:22972693:C:T
22972773	chr6:22972773:T:C
22972813	chr6:22972813:T:C
22972896	chr6:22972896:T:C
22973057	chr6:22973057:G:A
22973290	chr6:22973290:A:C
22973355	chr6:22973355:T:C
22973419	chr6:22973419:C:T
22973463	chr6:22973463:T:C
22973486	chr6:22973486:TG:T
22973702	chr6:22973702:T:A
22973857	chr6:22973857:G:A
22973878	chr6:22973878:A:C
22973997	chr6:22973997:C:T
22974029	chr6:22974029:T:C
22974097	chr6:22974097:T:A
22974408	chr6:22974408:G:A
22974418	chr6:22974418:G:T
22974799	chr6:22974799:T:C
22974838	chr6:22974838:G:A
22974947	chr6:22974947:C:T
22975074	chr6:22975074:T:C
22975149	chr6:22975149:T:C
22975405	chr6:22975405:T:C
22975548	chr6:22975548:A:G
22975564	chr6:22975564:G:A
22975565	chr6:22975565:A:G
22975788	chr6:22975788:C:G
22975847	chr6:22975847:T:G
22976077	chr6:22976077:A:C
22976253	chr6:22976253:A:G
22976389	chr6:22976389:C:A
22976542	chr6:22976542:A:G
22976867	chr6:22976867:A:G
22977043	chr6:22977043:A:G
22977223	chr6:22977223:A:G
22977577	chr6:22977577:T:C
22977675	chr6:22977675:G:C
22978102	chr6:22978102:T:A
22978136	chr6:22978136:T:C
22978459	chr6:22978459:C:T
22978569	chr6:22978569:C:T
22978638	chr6:22978638:C:A
22978729	chr6:22978729:G:A
22978733	chr6:22978733:A:G
22978737	chr6:22978737:T:C
22978750	chr6:22978750:T:C
22978955	chr6:22978955:T:C
22979031	chr6:22979031:T:C
22979155	chr6:22979155:T:C
22979407	chr6:22979407:A:G
22979688	chr6:22979688:G:C
22980092	chr6:22980092:T:C
22980540	chr6:22980540:A:G
22981201	chr6:22981201:A:G
22982622	chr6:22982622:C:T
22983356	chr6:22983356:A:G
22983413	chr6:22983413:G:A
22983460	chr6:22983460:G:A
22983461	chr6:22983461:A:C
22983526	chr6:22983526:A:G
22984398	chr6:22984398:T:C
22984578	chr6:22984578:A:AC
22984928	chr6:22984928:G:A
22985061	chr6:22985061:C:G
22985184	chr6:22985184:C:T
22985186	chr6:22985186:G:A
22985502	chr6:22985502:C:T
22985591	chr6:22985591:G:A
22985897	chr6:22985897:T:C
22986077	chr6:22986077:T:A
22986144	chr6:22986144:C:T
22986392	chr6:22986392:T:G
22986561	chr6:22986561:T:C
22986691	chr6:22986691:G:A
22986838	chr6:22986838:G:A
22987136	chr6:22987136:A:G
22987241	chr6:22987241:C:T
22987321	chr6:22987321:C:G
22987552	chr6:22987552:T:C
22987574	chr6:22987574:T:C
22987921	chr6:22987921:T:G
22987942	chr6:22987942:C:T
22988106	chr6:22988106:T:C
22988297	chr6:22988297:T:A
22988863	chr6:22988863:A:G
22989033	chr6:22989033:A:AG
22989131	chr6:22989131:C:T
22989219	chr6:22989219:T:C
22989289	chr6:22989289:G:T
22989327	chr6:22989327:T:C
22989519	chr6:22989519:G:A
22989647	chr6:22989647:T:C
22990916	chr6:22990916:T:A
22991057	chr6:22991057:A:G
22991099	chr6:22991099:G:A
22991715	chr6:22991715:C:T
22992056	chr6:22992056:A:G
22992093	chr6:22992093:C:T
22992813	chr6:22992813:GTTTTGTTCAGT:G
22993000	chr6:22993000:A:G
22993291	chr6:22993291:C:T
22993457	chr6:22993457:G:T
22993487	chr6:22993487:G:A
22993627	chr6:22993627:A:C
22993706	chr6:22993706:C:T
22993768	chr6:22993768:C:T
22994228	chr6:22994228:C:T
22994249	chr6:22994249:C:T
22994537	chr6:22994537:C:G
22994580	chr6:22994580:T:C
22994743	chr6:22994743:T:C
22995149	chr6:22995149:G:A
22995224	chr6:22995224:C:A
22995642	chr6:22995642:A:G
22995840	chr6:22995840:A:G
22995941	chr6:22995941:T:A
22996421	chr6:22996421:T:A
22996457	chr6:22996457:T:C
22996500	chr6:22996500:A:C
22996834	chr6:22996834:T:C
22996897	chr6:22996897:A:G
22996956	chr6:22996956:T:C
22997174	chr6:22997174:A:G
22997561	chr6:22997561:C:T
22997619	chr6:22997619:T:C
22997778	chr6:22997778:T:C
22997856	chr6:22997856:A:G
22998213	chr6:22998213:C:A
22998813	chr6:22998813:A:G
22999554	chr6:22999554:A:G
22999730	chr6:22999730:C:T
22999765	chr6:22999765:C:T
22999837	chr6:22999837:A:C
22999975	chr6:22999975:T:C
23000415	chr6:23000415:C:T
23000456	chr6:23000456:T:C
23000464	chr6:23000464:C:T
23000581	chr6:23000581:G:A
23000601	chr6:23000601:C:T
23000695	chr6:23000695:T:G
23000780	chr6:23000780:G:A
23000853	chr6:23000853:G:T
23001039	chr6:23001039:T:C
23001339	chr6:23001339:A:C
23001476	chr6:23001476:G:C
23001507	chr6:23001507:C:A
23001515	chr6:23001515:A:G
23001603	chr6:23001603:T:G
23001746	chr6:23001746:T:A
23001933	chr6:23001933:G:A
23002054	chr6:23002054:G:A
23002103	chr6:23002103:C:T
23003461	chr6:23003461:C:A
23003719	chr6:23003719:G:A
23004707	chr6:23004707:G:A
23005120	chr6:23005120:G:A
23005270	chr6:23005270:G:A
23005409	chr6:23005409:T:C
23005982	chr6:23005982:C:T
23006265	chr6:23006265:C:T
23006298	chr6:23006298:T:G
23006534	chr6:23006534:A:C
23006676	chr6:23006676:CT:C
23007262	chr6:23007262:C:T
23007312	chr6:23007312:A:G
23007454	chr6:23007454:A:T
23007466	chr6:23007466:A:G
23007698	chr6:23007698:T:C
23007886	chr6:23007886:C:T
23008210	chr6:23008210:A:G
23008626	chr6:23008626:G:A
23008648	chr6:23008648:C:T
23008687	chr6:23008687:T:G
23008689	chr6:23008689:A:C
23009031	chr6:23009031:C:A
23009170	chr6:23009170:C:G
23009923	chr6:23009923:A:G
23010055	chr6:23010055:T:G
23011288	chr6:23011288:G:C
23011330	chr6:23011330:G:C
23011351	chr6:23011351:T:C
23011501	chr6:23011501:A:G
23011840	chr6:23011840:G:A
23012022	chr6:23012022:A:G
23012041	chr6:23012041:T:C
23012177	chr6:23012177:TC:T
23012228	chr6:23012228:C:G
23012309	chr6:23012309:T:C
23012707	chr6:23012707:A:G
23012772	chr6:23012772:A:G
23012809	chr6:23012809:T:C
23012956	chr6:23012956:A:G
23013053	chr6:23013053:A:G
23013339	chr6:23013339:G:C
23013346	chr6:23013346:A:G
23013418	chr6:23013418:T:G
23014217	chr6:23014217:A:C
23014385	chr6:23014385:A:G
23015355	chr6:23015355:G:C
23015602	chr6:23015602:C:T
23015663	chr6:23015663:T:C
23015917	chr6:23015917:G:C
23015960	chr6:23015960:G:A
23016101	chr6:23016101:A:C
23016687	chr6:23016687:A:T
23016895	chr6:23016895:C:G
23016898	chr6:23016898:C:G
23017159	chr6:23017159:G:C
23017380	chr6:23017380:C:T
23017420	chr6:23017420:T:C
23017691	chr6:23017691:T:C
23018234	chr6:23018234:G:GA
23018375	chr6:23018375:T:C
23018533	chr6:23018533:G:A
23018996	chr6:23018996:G:A
23019117	chr6:23019117:G:A
23019343	chr6:23019343:T:C
23019437	chr6:23019437:C:T
23019589	chr6:23019589:G:A
23019647	chr6:23019647:T:C
23019698	chr6:23019698:C:A
23019759	chr6:23019759:G:A
23019871	chr6:23019871:G:A
23019878	chr6:23019878:T:C
23019993	chr6:23019993:T:C
23020006	chr6:23020006:G:A
23020007	chr6:23020007:C:A
23020199	chr6:23020199:C:A
23020308	chr6:23020308:A:G
23020769	chr6:23020769:ACATAAATATGTCCAAGAAGTTC:A
23020880	chr6:23020880:A:G
23020952	chr6:23020952:G:A
23021028	chr6:23021028:C:T
23021049	chr6:23021049:T:C
23021318	chr6:23021318:G:A
23021665	chr6:23021665:G:GA
23021928	chr6:23021928:A:G
23022194	chr6:23022194:C:T
23022285	chr6:23022285:T:G
23023462	chr6:23023462:G:A
23023476	chr6:23023476:G:A
23023504	chr6:23023504:C:T
23023994	chr6:23023994:G:A
23024233	chr6:23024233:G:A
23024454	chr6:23024454:C:T
23024567	chr6:23024567:T:C
23024600	chr6:23024600:G:A
23024737	chr6:23024737:C:T
23024776	chr6:23024776:G:A
23024784	chr6:23024784:A:G
23024791	chr6:23024791:T:C
23025053	chr6:23025053:C:A
23025332	chr6:23025332:A:G
23025333	chr6:23025333:T:A
23025670	chr6:23025670:C:T
23025673	chr6:23025673:T:C
23025719	chr6:23025719:G:A
23025752	chr6:23025752:T:G
23026025	chr6:23026025:A:G
23026344	chr6:23026344:T:C
23026483	chr6:23026483:C:A
23026532	chr6:23026532:A:G
23026691	chr6:23026691:G:A
23026696	chr6:23026696:G:A
23026887	chr6:23026887:A:T
23027013	chr6:23027013:T:C
23027342	chr6:23027342:C:T
23027835	chr6:23027835:A:G
23027836	chr6:23027836:C:T
23027941	chr6:23027941:AT:A
23028097	chr6:23028097:TATA:T
23028330	chr6:23028330:T:C
23028372	chr6:23028372:G:A
23029282	chr6:23029282:A:T
23029346	chr6:23029346:T:G
23029467	chr6:23029467:C:A
23029935	chr6:23029935:T:C
23030190	chr6:23030190:G:C
23030220	chr6:23030220:C:T
23030522	chr6:23030522:A:G
23030552	chr6:23030552:A:G
23030937	chr6:23030937:A:G
23030981	chr6:23030981:G:T
23031208	chr6:23031208:C:T
23031516	chr6:23031516:C:T
23031684	chr6:23031684:G:A
23031706	chr6:23031706:G:A
23031862	chr6:23031862:C:A
23032454	chr6:23032454:A:AAT
23032495	chr6:23032495:T:C
23032502	chr6:23032502:G:A
23032636	chr6:23032636:C:T
23032656	chr6:23032656:G:A
23033010	chr6:23033010:C:G
23033084	chr6:23033084:A:G
23033316	chr6:23033316:G:T
23033628	chr6:23033628:A:G
23033733	chr6:23033733:C:A
23033953	chr6:23033953:A:G
23033969	chr6:23033969:C:T
23034047	chr6:23034047:G:C
23034080	chr6:23034080:G:A
23034136	chr6:23034136:C:T
23034181	chr6:23034181:C:T
23034213	chr6:23034213:G:T
23034232	chr6:23034232:A:G
23034468	chr6:23034468:A:G
23034661	chr6:23034661:C:T
23035008	chr6:23035008:T:A
23035043	chr6:23035043:G:A
23035104	chr6:23035104:G:A
23035244	chr6:23035244:T:C
23035441	chr6:23035441:G:A
23035526	chr6:23035526:A:G
23035902	chr6:23035902:T:C
23036446	chr6:23036446:A:T
23036530	chr6:23036530:G:C
23036640	chr6:23036640:G:A
23036826	chr6:23036826:G:A
23036841	chr6:23036841:G:A
23037017	chr6:23037017:G:A
23037126	chr6:23037126:T:G
23037634	chr6:23037634:G:A
23037801	chr6:23037801:A:C
23037955	chr6:23037955:TAGA:T
23038041	chr6:23038041:A:T
23038344	chr6:23038344:G:C
23038414	chr6:23038414:T:C
23038521	chr6:23038521:T:C
23038546	chr6:23038546:A:G
23039190	chr6:23039190:T:A
23039209	chr6:23039209:A:ACTCTACCTTGT
23039249	chr6:23039249:A:G
23039315	chr6:23039315:G:C
23039508	chr6:23039508:T:C
23039562	chr6:23039562:C:T
23039563	chr6:23039563:G:A
23039607	chr6:23039607:G:A
23039678	chr6:23039678:C:T
23039697	chr6:23039697:C:T
23039803	chr6:23039803:G:A
23039816	chr6:23039816:T:C
23039835	chr6:23039835:T:C
23039873	chr6:23039873:G:T
23040081	chr6:23040081:G:A
23040789	chr6:23040789:G:C
23041148	chr6:23041148:A:G
23041349	chr6:23041349:A:G
23041379	chr6:23041379:C:T
23041433	chr6:23041433:C:T
23041513	chr6:23041513:C:T
23041778	chr6:23041778:G:C
23041879	chr6:23041879:A:G
23042514	chr6:23042514:T:C
23042589	chr6:23042589:C:T
23042812	chr6:23042812:C:T
23043159	chr6:23043159:T:G
23043302	chr6:23043302:C:T
23043746	chr6:23043746:A:G
23044357	chr6:23044357:T:C
23044681	chr6:23044681:A:G
23044995	chr6:23044995:T:A
23045133	chr6:23045133:C:T
23045891	chr6:23045891:T:C
23046132	chr6:23046132:T:G
23046282	chr6:23046282:C:CA
23046463	chr6:23046463:A:G
23046561	chr6:23046561:T:A
23046784	chr6:23046784:T:C
23046966	chr6:23046966:G:A
23046983	chr6:23046983:A:T
23047098	chr6:23047098:A:G
23047229	chr6:23047229:G:C
23047323	chr6:23047323:T:G
23047745	chr6:23047745:A:G
23047799	chr6:23047799:T:C
23048317	chr6:23048317:A:G
23048387	chr6:23048387:A:G
23049444	chr6:23049444:T:C
23049690	chr6:23049690:A:G
23049725	chr6:23049725:C:T
23049868	chr6:23049868:A:T
23050061	chr6:23050061:AGTACT:A
23050264	chr6:23050264:C:T
23050286	chr6:23050286:C:T
23050337	chr6:23050337:A:G
23050344	chr6:23050344:G:A
23050802	chr6:23050802:G:C
23051055	chr6:23051055:T:C
23051116	chr6:23051116:A:G
23051342	chr6:23051342:G:C
23051402	chr6:23051402:C:A
23051470	chr6:23051470:T:C
23051529	chr6:23051529:T:C
23051806	chr6:23051806:T:G
23051979	chr6:23051979:G:A
23052476	chr6:23052476:G:A
23052548	chr6:23052548:C:T
23052706	chr6:23052706:A:G
23053050	chr6:23053050:A:C
23053099	chr6:23053099:G:A
23053139	chr6:23053139:A:C
23053207	chr6:23053207:C:T
23053209	chr6:23053209:A:T
23053361	chr6:23053361:A:T
23053567	chr6:23053567:C:T
23053781	chr6:23053781:A:G
23053984	chr6:23053984:C:T
23054048	chr6:23054048:G:A
23055006	chr6:23055006:T:C
23055283	chr6:23055283:T:G
23055670	chr6:23055670:T:C
23055837	chr6:23055837:T:G
23055860	chr6:23055860:C:T
23056126	chr6:23056126:T:A
23056228	chr6:23056228:ATCTTT:A
23056284	chr6:23056284:C:G
23056345	chr6:23056345:A:C
23056361	chr6:23056361:A:G
23056684	chr6:23056684:G:A
23056750	chr6:23056750:G:T
23056791	chr6:23056791:C:T
23056857	chr6:23056857:A:T
23056928	chr6:23056928:T:C
23056985	chr6:23056985:A:T
23057134	chr6:23057134:G:A
23057190	chr6:23057190:C:T
23057409	chr6:23057409:T:C
23057426	chr6:23057426:C:A
23057645	chr6:23057645:G:A
23057749	chr6:23057749:A:T
23057777	chr6:23057777:C:T
23057949	chr6:23057949:G:T
23058052	chr6:23058052:C:G
23058300	chr6:23058300:GT:G
23058313	chr6:23058313:A:T
23058368	chr6:23058368:A:G
23058445	chr6:23058445:T:G
23058511	chr6:23058511:C:G
23058520	chr6:23058520:T:C
23058656	chr6:23058656:A:G
23058669	chr6:23058669:G:T
23058674	chr6:23058674:A:G
23058679	chr6:23058679:T:C
23058697	chr6:23058697:T:C
23058788	chr6:23058788:AGGCTGGGGG:A
23058839	chr6:23058839:A:T
23058864	chr6:23058864:G:A
23059096	chr6:23059096:C:A
23059212	chr6:23059212:C:T
23059351	chr6:23059351:T:C
23059441	chr6:23059441:A:G
23059550	chr6:23059550:T:C
23059721	chr6:23059721:C:T
23059754	chr6:23059754:A:G
23059968	chr6:23059968:T:C
23060238	chr6:23060238:T:A
23060275	chr6:23060275:A:C
23060368	chr6:23060368:T:A
23060618	chr6:23060618:A:G
23060766	chr6:23060766:A:G
23060769	chr6:23060769:G:A
23060838	chr6:23060838:C:T
23060994	chr6:23060994:T:C
23061013	chr6:23061013:A:T
23061227	chr6:23061227:A:G
23061251	chr6:23061251:A:C
23061325	chr6:23061325:A:G
23061347	chr6:23061347:T:G
23061567	chr6:23061567:A:G
23061751	chr6:23061751:G:C
23062425	chr6:23062425:A:C
23062479	chr6:23062479:C:T
23063093	chr6:23063093:A:T
23063140	chr6:23063140:A:G
23063142	chr6:23063142:C:A
23063541	chr6:23063541:C:T
23063583	chr6:23063583:A:C
23063601	chr6:23063601:G:C
23063723	chr6:23063723:C:T
23064023	chr6:23064023:T:A
23064065	chr6:23064065:T:C
23064246	chr6:23064246:G:A
23064294	chr6:23064294:G:A
23064359	chr6:23064359:C:A
23064969	chr6:23064969:A:T
23065101	chr6:23065101:A:T
23065146	chr6:23065146:A:G
23065188	chr6:23065188:TA:T
23065213	chr6:23065213:C:T
23065365	chr6:23065365:G:T
23065477	chr6:23065477:T:A
23065840	chr6:23065840:C:T
23066359	chr6:23066359:T:G
23066811	chr6:23066811:A:G
23066832	chr6:23066832:A:T
23067142	chr6:23067142:T:C
23067445	chr6:23067445:A:G
23067557	chr6:23067557:T:C
23067629	chr6:23067629:G:A
23067976	chr6:23067976:G:A
23068558	chr6:23068558:C:T
23068685	chr6:23068685:T:C
23068936	chr6:23068936:T:G
23069136	chr6:23069136:G:A
23069380	chr6:23069380:A:T
23069494	chr6:23069494:T:C
23069810	chr6:23069810:T:C
23069827	chr6:23069827:G:A
23069990	chr6:23069990:G:T
23070585	chr6:23070585:C:T
23070773	chr6:23070773:C:T
23071053	chr6:23071053:G:A
23071063	chr6:23071063:A:T
23071249	chr6:23071249:G:A
23071555	chr6:23071555:C:G
23072072	chr6:23072072:G:A
23072225	chr6:23072225:G:A
23072541	chr6:23072541:T:C
23072577	chr6:23072577:T:C
23072616	chr6:23072616:G:C
23072699	chr6:23072699:C:T
23073109	chr6:23073109:C:A
23073381	chr6:23073381:A:T
23073557	chr6:23073557:T:C
23074382	chr6:23074382:A:G
23074671	chr6:23074671:A:C
23074862	chr6:23074862:T:C
23074959	chr6:23074959:C:G
23075443	chr6:23075443:T:C
23075474	chr6:23075474:T:C
23075859	chr6:23075859:T:C
23075992	chr6:23075992:C:T
23076216	chr6:23076216:T:C
23076476	chr6:23076476:A:G
23076829	chr6:23076829:C:A
23076872	chr6:23076872:T:C
23076896	chr6:23076896:C:T
23076914	chr6:23076914:G:T
23077083	chr6:23077083:G:A
23077166	chr6:23077166:G:T
23077224	chr6:23077224:T:C
23077420	chr6:23077420:T:C
23077658	chr6:23077658:T:C
23077832	chr6:23077832:G:T
23077976	chr6:23077976:A:T
23078098	chr6:23078098:A:G
23078431	chr6:23078431:A:T
23079031	chr6:23079031:G:A
23079206	chr6:23079206:C:G
23079534	chr6:23079534:T:TTA
23079547	chr6:23079547:GACTATA:G
23079557	chr6:23079557:T:TTATGAG
23079558	chr6:23079558:C:A
23080306	chr6:23080306:C:G
23080463	chr6:23080463:A:G
23080578	chr6:23080578:C:A
23080882	chr6:23080882:A:G
23081131	chr6:23081131:G:T
23081550	chr6:23081550:A:C
23081687	chr6:23081687:C:T
23081917	chr6:23081917:T:G
23082348	chr6:23082348:A:G
23082488	chr6:23082488:G:A
23082602	chr6:23082602:C:T
23083184	chr6:23083184:AT:A
23083276	chr6:23083276:T:A
23083341	chr6:23083341:G:C
23083346	chr6:23083346:C:G
23083414	chr6:23083414:G:A
23083502	chr6:23083502:T:C
23083928	chr6:23083928:A:G
23084403	chr6:23084403:A:C
23084432	chr6:23084432:C:T
23084601	chr6:23084601:G:C
23084933	chr6:23084933:C:T
23084977	chr6:23084977:TTTCTA:T
23085475	chr6:23085475:A:T
23085773	chr6:23085773:G:A
23085934	chr6:23085934:C:A
23085948	chr6:23085948:A:C
23086602	chr6:23086602:G:A
23086641	chr6:23086641:A:C
23086886	chr6:23086886:T:C
23087390	chr6:23087390:T:C
23087996	chr6:23087996:A:G
23088246	chr6:23088246:A:G
23089064	chr6:23089064:T:A
23089197	chr6:23089197:T:G
23089271	chr6:23089271:C:T
23089357	chr6:23089357:C:T
23089387	chr6:23089387:TC:T
23089399	chr6:23089399:C:T
23089811	chr6:23089811:A:G
23090075	chr6:23090075:C:T
23090376	chr6:23090376:C:T
23090651	chr6:23090651:T:C
23090875	chr6:23090875:T:C
23091499	chr6:23091499:T:TC
23091612	chr6:23091612:G:A
23091690	chr6:23091690:T:C
23091818	chr6:23091818:C:G
23091905	chr6:23091905:C:CT
23091965	chr6:23091965:G:A
23092365	chr6:23092365:C:G
23092842	chr6:23092842:A:T
23092911	chr6:23092911:C:G
23093001	chr6:23093001:G:T
23093099	chr6:23093099:C:T
23093131	chr6:23093131:T:C
23093773	chr6:23093773:C:T
23093978	chr6:23093978:G:C
23095424	chr6:23095424:C:T
23095551	chr6:23095551:G:GA
23096184	chr6:23096184:T:C
23096340	chr6:23096340:C:T
23096454	chr6:23096454:AG:A
23096924	chr6:23096924:G:A
23097076	chr6:23097076:C:T
23098872	chr6:23098872:A:G
23098895	chr6:23098895:A:C
23098991	chr6:23098991:G:A
23099230	chr6:23099230:T:A
23099499	chr6:23099499:G:A
23099588	chr6:23099588:C:G
23099794	chr6:23099794:T:C
23099871	chr6:23099871:G:T
23100458	chr6:23100458:G:A
23101327	chr6:23101327:G:GAT
23102304	chr6:23102304:C:A
23102939	chr6:23102939:G:C
23103244	chr6:23103244:G:A
23104131	chr6:23104131:C:T
23104208	chr6:23104208:G:A
23104451	chr6:23104451:T:C
23104560	chr6:23104560:A:G
23104586	chr6:23104586:G:T
23105227	chr6:23105227:A:T
23105619	chr6:23105619:T:C
23105930	chr6:23105930:AAT:A
23105948	chr6:23105948:T:C
23106116	chr6:23106116:C:T
23106180	chr6:23106180:A:G
23106377	chr6:23106377:A:G
23106396	chr6:23106396:C:T
23106903	chr6:23106903:T:C
23107387	chr6:23107387:G:A
23107943	chr6:23107943:C:T
23108163	chr6:23108163:T:G
23108403	chr6:23108403:G:C
23108740	chr6:23108740:T:C
23109294	chr6:23109294:T:C
23109368	chr6:23109368:T:C
23109724	chr6:23109724:C:T
23109983	chr6:23109983:A:G
23111154	chr6:23111154:C:A
23112526	chr6:23112526:A:G
23112612	chr6:23112612:C:T
23112806	chr6:23112806:G:A
23112877	chr6:23112877:G:A
23113229	chr6:23113229:T:C
23113937	chr6:23113937:A:G
23114457	chr6:23114457:T:G
23114818	chr6:23114818:G:A
23115500	chr6:23115500:C:T
23115522	chr6:23115522:C:T
23115574	chr6:23115574:G:A
23115745	chr6:23115745:G:T
23115843	chr6:23115843:G:C
23115989	chr6:23115989:C:T
23116138	chr6:23116138:T:A
23116593	chr6:23116593:C:A
23116720	chr6:23116720:G:A
23116730	chr6:23116730:T:A
23116913	chr6:23116913:G:A
23117489	chr6:23117489:A:G
23117784	chr6:23117784:T:G
23117830	chr6:23117830:G:A
23118182	chr6:23118182:T:C
23118307	chr6:23118307:T:C
23118318	chr6:23118318:C:A
23118804	chr6:23118804:T:C
23119274	chr6:23119274:C:T
23119835	chr6:23119835:G:A
23119969	chr6:23119969:TATTATTATTATTATA:T
23119978	chr6:23119978:TATTATA:T
23120171	chr6:23120171:T:C
23120442	chr6:23120442:T:C
23120957	chr6:23120957:C:T
23120972	chr6:23120972:CTTTAG:C
23121108	chr6:23121108:A:G
23121159	chr6:23121159:C:A
23121554	chr6:23121554:C:A
23121619	chr6:23121619:C:T
23121680	chr6:23121680:T:A
23121956	chr6:23121956:T:C
23122218	chr6:23122218:G:A
23122910	chr6:23122910:C:A
23122989	chr6:23122989:C:A
23122997	chr6:23122997:C:T
23123272	chr6:23123272:C:T
23123425	chr6:23123425:T:G
23123703	chr6:23123703:T:C
23123916	chr6:23123916:C:T
23124071	chr6:23124071:C:T
23124194	chr6:23124194:C:T
23124360	chr6:23124360:G:A
23124570	chr6:23124570:G:A
23124659	chr6:23124659:C:T
23124894	chr6:23124894:C:T
23125158	chr6:23125158:T:C
23125323	chr6:23125323:T:C
23125859	chr6:23125859:C:A
23126072	chr6:23126072:G:A
23126341	chr6:23126341:T:C
23126369	chr6:23126369:C:T
23126531	chr6:23126531:C:T
23126865	chr6:23126865:T:C
23126958	chr6:23126958:C:T
23127319	chr6:23127319:C:T
23127438	chr6:23127438:T:C
23127523	chr6:23127523:T:C
23127646	chr6:23127646:G:A
23127761	chr6:23127761:C:T
23127879	chr6:23127879:C:T
23128077	chr6:23128077:A:G
23128114	chr6:23128114:A:G
23128411	chr6:23128411:C:T
23128419	chr6:23128419:T:C
23128735	chr6:23128735:AG:A
23128737	chr6:23128737:CT:C
23129372	chr6:23129372:T:C
23129725	chr6:23129725:CA:C
23129760	chr6:23129760:G:A
23130341	chr6:23130341:T:C
23130426	chr6:23130426:C:G
23130852	chr6:23130852:A:G
23131122	chr6:23131122:G:A
23131899	chr6:23131899:C:A
23132103	chr6:23132103:T:C
23132317	chr6:23132317:G:A
23132364	chr6:23132364:A:G
23132591	chr6:23132591:G:A
23132609	chr6:23132609:C:G
23133036	chr6:23133036:A:G
23133198	chr6:23133198:C:A
23133431	chr6:23133431:A:T
23133752	chr6:23133752:T:C
23134240	chr6:23134240:C:G
23134311	chr6:23134311:A:G
23134695	chr6:23134695:T:C
23134808	chr6:23134808:A:G
23135003	chr6:23135003:G:C
23135698	chr6:23135698:T:C
23135804	chr6:23135804:T:C
23135965	chr6:23135965:G:A
23136128	chr6:23136128:A:G
23136612	chr6:23136612:C:G
23137271	chr6:23137271:G:A
23137504	chr6:23137504:T:C
23137688	chr6:23137688:T:C
23137768	chr6:23137768:G:A
23137801	chr6:23137801:C:G
23137982	chr6:23137982:G:A
23138008	chr6:23138008:C:T
23138035	chr6:23138035:C:T
23138036	chr6:23138036:A:G
23138080	chr6:23138080:A:C
23138440	chr6:23138440:T:C
23138996	chr6:23138996:C:G
23139286	chr6:23139286:TC:T
23139475	chr6:23139475:T:C
23139676	chr6:23139676:G:T
23139726	chr6:23139726:T:C
23140089	chr6:23140089:G:T
23141138	chr6:23141138:A:T
23141189	chr6:23141189:T:C
23141204	chr6:23141204:G:T
23141570	chr6:23141570:A:G
23142031	chr6:23142031:T:C
23142459	chr6:23142459:T:C
23142642	chr6:23142642:A:G
23143022	chr6:23143022:A:G
23143266	chr6:23143266:T:A
23143427	chr6:23143427:C:T
23143538	chr6:23143538:A:G
23143876	chr6:23143876:G:A
23143988	chr6:23143988:T:C
23144353	chr6:23144353:C:T
23144592	chr6:23144592:C:T
23145119	chr6:23145119:A:C
23145151	chr6:23145151:G:A
23145561	chr6:23145561:A:G
23145902	chr6:23145902:G:A
23145903	chr6:23145903:G:A
23146289	chr6:23146289:G:A
23146779	chr6:23146779:GT:G
23147014	chr6:23147014:T:C
23147159	chr6:23147159:G:C
23147227	chr6:23147227:A:G
23147638	chr6:23147638:G:A
23148038	chr6:23148038:C:A
23148543	chr6:23148543:T:C
23149677	chr6:23149677:T:C
23150451	chr6:23150451:G:A
23150583	chr6:23150583:T:G
23150868	chr6:23150868:T:C
23151299	chr6:23151299:C:T
23152512	chr6:23152512:T:C
23152570	chr6:23152570:C:T
23152687	chr6:23152687:G:A
23152731	chr6:23152731:T:C
23153305	chr6:23153305:T:TCA
23153322	chr6:23153322:G:T
23153407	chr6:23153407:G:A
23153573	chr6:23153573:A:C
23153598	chr6:23153598:AC:A
23153774	chr6:23153774:T:C
23154117	chr6:23154117:A:G
23154249	chr6:23154249:A:AC
23154674	chr6:23154674:C:T
23154916	chr6:23154916:CATTTTCCAGTAAGTGACTACAAACTT:C
23155122	chr6:23155122:C:T
23155224	chr6:23155224:T:A
23155343	chr6:23155343:A:G
23155746	chr6:23155746:G:A
23155996	chr6:23155996:T:C
23156114	chr6:23156114:C:T
23156187	chr6:23156187:T:C
23156343	chr6:23156343:G:A
23156398	chr6:23156398:C:T
23156449	chr6:23156449:A:G
23156924	chr6:23156924:T:C
23157012	chr6:23157012:T:C
23157515	chr6:23157515:G:A
23157856	chr6:23157856:C:T
23159038	chr6:23159038:T:C
23159349	chr6:23159349:CT:C
23159501	chr6:23159501:A:C
23159661	chr6:23159661:A:G
23159743	chr6:23159743:G:A
23159979	chr6:23159979:C:T
23160060	chr6:23160060:T:C
23160198	chr6:23160198:C:T
23160315	chr6:23160315:T:C
23160764	chr6:23160764:T:C
23160780	chr6:23160780:T:C
23160944	chr6:23160944:T:C
23161148	chr6:23161148:C:T
23161196	chr6:23161196:G:T
23161288	chr6:23161288:C:T
23161429	chr6:23161429:G:A
23161537	chr6:23161537:A:T
23162175	chr6:23162175:T:G
23162201	chr6:23162201:G:A
23162620	chr6:23162620:T:C
23162784	chr6:23162784:T:C
23162787	chr6:23162787:G:C
23162839	chr6:23162839:T:C
23162893	chr6:23162893:T:C
23162932	chr6:23162932:C:T
23162981	chr6:23162981:G:T
23163113	chr6:23163113:AAGG:A
23163151	chr6:23163151:T:C
23163177	chr6:23163177:G:A
23163624	chr6:23163624:T:C
23163628	chr6:23163628:A:G
23163725	chr6:23163725:C:T
23163726	chr6:23163726:T:C
23163815	chr6:23163815:G:A
23163925	chr6:23163925:G:A
23164294	chr6:23164294:G:A
23164317	chr6:23164317:T:TGTTG
23164842	chr6:23164842:C:T
23165034	chr6:23165034:A:G
23165037	chr6:23165037:T:A
23165246	chr6:23165246:C:T
23165297	chr6:23165297:G:C
23165419	chr6:23165419:G:A
23165677	chr6:23165677:A:C
23166131	chr6:23166131:T:C
23166384	chr6:23166384:G:A
23166439	chr6:23166439:T:C
23166626	chr6:23166626:G:A
23166670	chr6:23166670:T:C
23166681	chr6:23166681:T:C
23167190	chr6:23167190:G:T
23167268	chr6:23167268:C:T
23167717	chr6:23167717:C:A
23168278	chr6:23168278:G:A
23168399	chr6:23168399:T:C
23168530	chr6:23168530:G:A
23168600	chr6:23168600:T:C
23168655	chr6:23168655:G:A
23168911	chr6:23168911:CTTAAT:C
23169272	chr6:23169272:G:A
23169376	chr6:23169376:A:G
23169786	chr6:23169786:T:G
23170213	chr6:23170213:A:G
23170224	chr6:23170224:C:G
23170311	chr6:23170311:G:A
23170313	chr6:23170313:G:A
23170520	chr6:23170520:G:A
23170700	chr6:23170700:C:CA
23170758	chr6:23170758:A:T
23170910	chr6:23170910:G:A
23171400	chr6:23171400:T:C
23171463	chr6:23171463:G:A
23171586	chr6:23171586:C:T
23171657	chr6:23171657:G:GC
23171683	chr6:23171683:T:C
23171770	chr6:23171770:T:C
23171849	chr6:23171849:G:A
23172061	chr6:23172061:T:C
23172230	chr6:23172230:T:C
23172478	chr6:23172478:G:C
23172508	chr6:23172508:G:A
23172607	chr6:23172607:T:G
23173369	chr6:23173369:T:C
23173373	chr6:23173373:GGAA:G
23173412	chr6:23173412:C:T
23173464	chr6:23173464:C:G
23174035	chr6:23174035:T:C
23174325	chr6:23174325:A:G
23174761	chr6:23174761:T:C
23174855	chr6:23174855:G:A
23175065	chr6:23175065:A:G
23175396	chr6:23175396:C:G
23175531	chr6:23175531:A:G
23175709	chr6:23175709:T:G
23175855	chr6:23175855:CT:C
23175963	chr6:23175963:T:C
23176022	chr6:23176022:T:C
23176243	chr6:23176243:GA:G
23176352	chr6:23176352:G:A
23176459	chr6:23176459:A:G
23177367	chr6:23177367:A:C
23177474	chr6:23177474:C:T
23177595	chr6:23177595:G:A
23177621	chr6:23177621:T:A
23177712	chr6:23177712:C:T
23177777	chr6:23177777:T:C
23177905	chr6:23177905:C:G
23178069	chr6:23178069:G:A
23178420	chr6:23178420:A:G
23178560	chr6:23178560:A:G
23178683	chr6:23178683:G:A
23178791	chr6:23178791:T:C
23179239	chr6:23179239:G:C
23179426	chr6:23179426:A:G
23179827	chr6:23179827:G:A
23180040	chr6:23180040:A:G
23180208	chr6:23180208:T:C
23180638	chr6:23180638:C:G
23180710	chr6:23180710:T:C
23180767	chr6:23180767:G:A
23180891	chr6:23180891:G:A
23180997	chr6:23180997:G:T
23181084	chr6:23181084:T:C
23181203	chr6:23181203:A:G
23181314	chr6:23181314:CTCT:C
23181607	chr6:23181607:T:C
23181929	chr6:23181929:C:G
23182030	chr6:23182030:G:A
23182290	chr6:23182290:C:T
23182317	chr6:23182317:T:G
23182429	chr6:23182429:AAAAT:A
23182509	chr6:23182509:C:A
23182648	chr6:23182648:C:T
23182751	chr6:23182751:T:C
23182943	chr6:23182943:T:G
23183054	chr6:23183054:G:A
23183209	chr6:23183209:G:A
23183743	chr6:23183743:C:T
23183802	chr6:23183802:C:T
23183896	chr6:23183896:C:CAG
23183914	chr6:23183914:G:C
23184191	chr6:23184191:G:A
23184597	chr6:23184597:C:T
23184982	chr6:23184982:T:C
23185552	chr6:23185552:C:T
23185553	chr6:23185553:G:A
23185582	chr6:23185582:A:T
23185852	chr6:23185852:T:C
23186143	chr6:23186143:T:A
23186209	chr6:23186209:C:T
23186295	chr6:23186295:C:T
23186626	chr6:23186626:G:A
23186986	chr6:23186986:T:G
23187243	chr6:23187243:T:C
23187562	chr6:23187562:G:A
23187587	chr6:23187587:G:A
23187757	chr6:23187757:T:TTTTATGTGTA
23187831	chr6:23187831:A:G
23188112	chr6:23188112:G:A
23188278	chr6:23188278:A:C
23188386	chr6:23188386:A:G
23188486	chr6:23188486:T:C
23188517	chr6:23188517:C:T
23188728	chr6:23188728:T:C
23188814	chr6:23188814:A:G
23188860	chr6:23188860:A:T
23188867	chr6:23188867:G:C
23189040	chr6:23189040:A:G
23189313	chr6:23189313:C:T
23189471	chr6:23189471:A:G
23189567	chr6:23189567:T:C
23189579	chr6:23189579:A:T
23189629	chr6:23189629:G:A
23189840	chr6:23189840:G:A
23189896	chr6:23189896:G:A
23190310	chr6:23190310:T:C
23190508	chr6:23190508:C:T
23190580	chr6:23190580:T:C
23190620	chr6:23190620:T:C
23190987	chr6:23190987:C:T
23191268	chr6:23191268:T:C
23191614	chr6:23191614:T:C
23191907	chr6:23191907:G:A
23191979	chr6:23191979:T:G
23192000	chr6:23192000:G:T
23192731	chr6:23192731:G:A
23192903	chr6:23192903:T:C
23193163	chr6:23193163:T:C
23193166	chr6:23193166:T:C
23193223	chr6:23193223:C:T
23193248	chr6:23193248:T:C
23193530	chr6:23193530:T:C
23193543	chr6:23193543:T:A
23193814	chr6:23193814:T:C
23193820	chr6:23193820:G:A
23193911	chr6:23193911:T:G
23194169	chr6:23194169:A:G
23194233	chr6:23194233:C:G
23194346	chr6:23194346:T:C
23194455	chr6:23194455:A:T
23194725	chr6:23194725:A:C
23194925	chr6:23194925:A:G
23194999	chr6:23194999:CA:C
23195234	chr6:23195234:G:A
23195297	chr6:23195297:T:G
23195881	chr6:23195881:C:CAGAT
23195983	chr6:23195983:C:T
23196279	chr6:23196279:C:T
23196839	chr6:23196839:A:G
23196853	chr6:23196853:G:A
23197105	chr6:23197105:A:G
23197220	chr6:23197220:A:C
23197245	chr6:23197245:A:G
23197330	chr6:23197330:AAG:A
23197772	chr6:23197772:G:GT
23197824	chr6:23197824:TG:T
23197876	chr6:23197876:A:G
23198099	chr6:23198099:G:A
23198513	chr6:23198513:AGTT:A
23198520	chr6:23198520:A:G
23198541	chr6:23198541:A:T
23198668	chr6:23198668:A:C
23198717	chr6:23198717:C:T
23198794	chr6:23198794:G:A
23198797	chr6:23198797:A:G
23199293	chr6:23199293:C:T
23199645	chr6:23199645:C:T
23199651	chr6:23199651:T:C
23200046	chr6:23200046:A:G
23200435	chr6:23200435:A:G
23200475	chr6:23200475:A:G
23200521	chr6:23200521:T:C
23200589	chr6:23200589:T:C
23200705	chr6:23200705:G:C
23200895	chr6:23200895:A:G
23200987	chr6:23200987:TA:T
23201006	chr6:23201006:G:T
23201350	chr6:23201350:A:G
23201450	chr6:23201450:A:G
23201463	chr6:23201463:T:C
23201489	chr6:23201489:T:TCTTTTTC
23201724	chr6:23201724:T:G
23201730	chr6:23201730:T:C
23201769	chr6:23201769:C:A
23201794	chr6:23201794:A:C
23201830	chr6:23201830:T:C
23201975	chr6:23201975:CA:C
23202119	chr6:23202119:A:G
23202166	chr6:23202166:A:G
23202249	chr6:23202249:T:C
23202278	chr6:23202278:A:T
23202379	chr6:23202379:T:A
23202388	chr6:23202388:G:A
23202518	chr6:23202518:C:T
23202546	chr6:23202546:C:T
23202734	chr6:23202734:C:T
23202834	chr6:23202834:G:A
23202837	chr6:23202837:T:C
23203419	chr6:23203419:C:G
23203927	chr6:23203927:C:A
23203943	chr6:23203943:A:G
23204061	chr6:23204061:T:C
23204174	chr6:23204174:C:T
23204291	chr6:23204291:T:C
23204333	chr6:23204333:T:C
23204443	chr6:23204443:T:C
23204628	chr6:23204628:C:T
23205082	chr6:23205082:T:C
23205101	chr6:23205101:A:G
23205112	chr6:23205112:T:C
23205123	chr6:23205123:G:A
23205238	chr6:23205238:G:A
23205597	chr6:23205597:C:T
23205971	chr6:23205971:A:G
23206137	chr6:23206137:C:CT
23206227	chr6:23206227:T:A
23206311	chr6:23206311:C:T
23206557	chr6:23206557:A:G
23206805	chr6:23206805:A:G
23206893	chr6:23206893:T:G
23206951	chr6:23206951:T:A
23207007	chr6:23207007:G:C
23207158	chr6:23207158:A:C
23207243	chr6:23207243:T:G
23207439	chr6:23207439:T:TG
23207473	chr6:23207473:T:C
23207855	chr6:23207855:C:T
23208008	chr6:23208008:G:C
23208027	chr6:23208027:T:A
23208401	chr6:23208401:T:G
23208418	chr6:23208418:A:G
23208582	chr6:23208582:A:T
23208676	chr6:23208676:A:G
23209069	chr6:23209069:A:T
23209388	chr6:23209388:CTCA:C
23209494	chr6:23209494:T:G
23209865	chr6:23209865:G:C
23209994	chr6:23209994:G:A
23210853	chr6:23210853:CA:C
23210865	chr6:23210865:C:G
23210879	chr6:23210879:G:A
23210956	chr6:23210956:CA:C
23211206	chr6:23211206:G:A
23211313	chr6:23211313:C:T
23211506	chr6:23211506:T:C
23211552	chr6:23211552:C:T
23211863	chr6:23211863:A:G
23211907	chr6:23211907:A:G
23212163	chr6:23212163:G:T
23212423	chr6:23212423:G:T
23212876	chr6:23212876:A:G
23213157	chr6:23213157:A:G
23214002	chr6:23214002:A:G
23214203	chr6:23214203:C:A
23214214	chr6:23214214:T:C
23214301	chr6:23214301:A:T
23214320	chr6:23214320:G:A
23214398	chr6:23214398:T:G
23214510	chr6:23214510:G:A
23214941	chr6:23214941:A:G
23214967	chr6:23214967:T:C
23215691	chr6:23215691:T:C
23215698	chr6:23215698:G:A
23215906	chr6:23215906:G:A
23216160	chr6:23216160:T:A
23216240	chr6:23216240:G:A
23216818	chr6:23216818:T:C
23216838	chr6:23216838:C:T
23217274	chr6:23217274:C:A
23217856	chr6:23217856:T:C
23218443	chr6:23218443:C:T
23219287	chr6:23219287:A:G
23219439	chr6:23219439:A:G
23219497	chr6:23219497:G:A
23219889	chr6:23219889:A:T
23220126	chr6:23220126:A:T
23220215	chr6:23220215:T:C
23220667	chr6:23220667:C:T
23220700	chr6:23220700:ATAAAC:A
23220897	chr6:23220897:A:G
23221105	chr6:23221105:A:AGGTG
23221284	chr6:23221284:T:C
23221315	chr6:23221315:G:A
23221892	chr6:23221892:G:C
23222527	chr6:23222527:T:C
23222837	chr6:23222837:C:G
23222963	chr6:23222963:C:T
23223182	chr6:23223182:A:G
23223259	chr6:23223259:A:G
23223361	chr6:23223361:T:C
23223403	chr6:23223403:A:G
23223528	chr6:23223528:G:A
23223566	chr6:23223566:C:T
23223827	chr6:23223827:G:T
23223844	chr6:23223844:G:A
23223912	chr6:23223912:G:A
23223979	chr6:23223979:A:T
23224126	chr6:23224126:G:T
23224435	chr6:23224435:G:A
23224596	chr6:23224596:T:C
23224830	chr6:23224830:A:G
23225167	chr6:23225167:T:C
23225308	chr6:23225308:C:T
23225395	chr6:23225395:T:G
23225656	chr6:23225656:T:C
23225823	chr6:23225823:G:C
23225876	chr6:23225876:C:T
23226078	chr6:23226078:G:A
23226183	chr6:23226183:A:G
23226318	chr6:23226318:G:A
23226508	chr6:23226508:G:C
23226667	chr6:23226667:G:T
23227359	chr6:23227359:A:G
23227382	chr6:23227382:G:T
23227713	chr6:23227713:T:G
23228128	chr6:23228128:A:G
23228445	chr6:23228445:G:A
23228791	chr6:23228791:G:A
23229135	chr6:23229135:T:C
23229138	chr6:23229138:T:G
23229285	chr6:23229285:G:C
23229522	chr6:23229522:A:T
23229573	chr6:23229573:T:A
23229832	chr6:23229832:C:T
23229959	chr6:23229959:G:A
23230017	chr6:23230017:T:TATC
23230366	chr6:23230366:G:C
23230487	chr6:23230487:T:C
23230493	chr6:23230493:T:A
23230524	chr6:23230524:G:A
23230599	chr6:23230599:C:T
23230793	chr6:23230793:G:A
23231282	chr6:23231282:A:G
23231389	chr6:23231389:A:T
23231426	chr6:23231426:T:C
23231637	chr6:23231637:TAAAA:T
23231643	chr6:23231643:C:T
23231652	chr6:23231652:T:TTTTAC
23231657	chr6:23231657:G:A
23231858	chr6:23231858:T:C
23232562	chr6:23232562:G:A
23233034	chr6:23233034:TCCATGTC:T
23233490	chr6:23233490:A:G
23233951	chr6:23233951:G:A
23234049	chr6:23234049:T:C
23234361	chr6:23234361:C:T
23234577	chr6:23234577:G:C
23234639	chr6:23234639:A:G
23234899	chr6:23234899:C:T
23234978	chr6:23234978:A:G
23234990	chr6:23234990:A:G
23234998	chr6:23234998:A:G
23235306	chr6:23235306:AATAG:A
23235328	chr6:23235328:C:T
23235801	chr6:23235801:G:C
23235898	chr6:23235898:A:T
23236195	chr6:23236195:T:C
23236209	chr6:23236209:A:T
23236218	chr6:23236218:T:A
23236404	chr6:23236404:T:C
23236482	chr6:23236482:A:G
23236609	chr6:23236609:A:C
23236611	chr6:23236611:C:T
23237103	chr6:23237103:T:A
23237255	chr6:23237255:C:A
23237419	chr6:23237419:G:A
23237443	chr6:23237443:A:C
23237548	chr6:23237548:A:C
23237942	chr6:23237942:C:T
23237974	chr6:23237974:C:G
23238238	chr6:23238238:G:T
23238411	chr6:23238411:C:T
23238430	chr6:23238430:G:A
23238448	chr6:23238448:G:A
23238751	chr6:23238751:A:G
23238921	chr6:23238921:G:A
23239284	chr6:23239284:A:G
23239345	chr6:23239345:A:G
23239427	chr6:23239427:G:A
23239773	chr6:23239773:A:G
23239971	chr6:23239971:A:G
23240307	chr6:23240307:G:A
23240839	chr6:23240839:G:A
23240908	chr6:23240908:C:T
23241061	chr6:23241061:T:G
23241430	chr6:23241430:T:C
23241599	chr6:23241599:A:T
23241670	chr6:23241670:A:G
23241716	chr6:23241716:A:G
23241742	chr6:23241742:G:T
23242286	chr6:23242286:G:A
23242552	chr6:23242552:A:G
23242598	chr6:23242598:A:G
23242703	chr6:23242703:G:A
23242749	chr6:23242749:C:T
23242768	chr6:23242768:T:G
23242879	chr6:23242879:C:T
23243399	chr6:23243399:A:G
23243585	chr6:23243585:A:T
23243833	chr6:23243833:G:T
23243970	chr6:23243970:T:C
23244108	chr6:23244108:C:T
23244128	chr6:23244128:T:A
23244136	chr6:23244136:T:C
23244167	chr6:23244167:C:T
23244689	chr6:23244689:T:C
23245053	chr6:23245053:A:G
23245070	chr6:23245070:C:T
23245205	chr6:23245205:C:T
23245460	chr6:23245460:A:G
23245496	chr6:23245496:C:T
23245973	chr6:23245973:G:T
23246274	chr6:23246274:G:A
23246435	chr6:23246435:A:G
23246505	chr6:23246505:C:T
23246607	chr6:23246607:T:G
23247029	chr6:23247029:T:C
23247347	chr6:23247347:T:C
23248019	chr6:23248019:A:G
23248589	chr6:23248589:A:G
23248668	chr6:23248668:A:G
23249321	chr6:23249321:T:C
23249654	chr6:23249654:G:A
23249887	chr6:23249887:C:T
23249939	chr6:23249939:T:G
23250223	chr6:23250223:T:C
23250304	chr6:23250304:C:CT
23250427	chr6:23250427:T:A
23250541	chr6:23250541:A:G
23250749	chr6:23250749:C:T
23250776	chr6:23250776:A:G
23251131	chr6:23251131:G:A
23251298	chr6:23251298:G:T
23251569	chr6:23251569:G:A
23252154	chr6:23252154:T:C
23252239	chr6:23252239:C:A
23252348	chr6:23252348:A:G
23252494	chr6:23252494:C:A
23252496	chr6:23252496:C:T
23252861	chr6:23252861:G:A
23252960	chr6:23252960:T:C
23252998	chr6:23252998:A:G
23253220	chr6:23253220:G:A
23253237	chr6:23253237:TTTC:T
23253633	chr6:23253633:T:C
23254056	chr6:23254056:C:T
23254194	chr6:23254194:C:T
23254362	chr6:23254362:G:A
23254367	chr6:23254367:G:T
23254501	chr6:23254501:T:G
23254515	chr6:23254515:A:G
23255015	chr6:23255015:C:T
23255090	chr6:23255090:T:G
23255112	chr6:23255112:C:T
23255257	chr6:23255257:G:C
23255343	chr6:23255343:A:G
23255357	chr6:23255357:T:C
23255418	chr6:23255418:A:G
23255426	chr6:23255426:C:T
23255427	chr6:23255427:G:A
23255497	chr6:23255497:T:C
23255754	chr6:23255754:T:C
23255786	chr6:23255786:G:A
23255895	chr6:23255895:G:A
23256235	chr6:23256235:G:C
23256753	chr6:23256753:C:T
23256906	chr6:23256906:C:T
23257126	chr6:23257126:C:T
23257206	chr6:23257206:A:ATCT
23257520	chr6:23257520:A:G
23257794	chr6:23257794:A:G
23257849	chr6:23257849:T:C
23257976	chr6:23257976:G:T
23258157	chr6:23258157:G:A
23258234	chr6:23258234:G:A
23258288	chr6:23258288:G:A
23258422	chr6:23258422:G:A
23258620	chr6:23258620:T:C
23258649	chr6:23258649:C:A
23258839	chr6:23258839:G:A
23259001	chr6:23259001:A:G
23259100	chr6:23259100:G:A
23259117	chr6:23259117:C:T
23259323	chr6:23259323:C:T
23259329	chr6:23259329:G:A
23259386	chr6:23259386:T:G
23259553	chr6:23259553:A:AC
23259558	chr6:23259558:T:A
23259796	chr6:23259796:T:C
23259897	chr6:23259897:G:A
23259981	chr6:23259981:G:A
23260174	chr6:23260174:C:G
23260181	chr6:23260181:A:C
23260186	chr6:23260186:C:T
23260201	chr6:23260201:G:A
23260273	chr6:23260273:G:T
23260285	chr6:23260285:G:C
23260367	chr6:23260367:A:G
23260596	chr6:23260596:G:A
23260762	chr6:23260762:G:A
23261079	chr6:23261079:C:A
23261138	chr6:23261138:A:C
23261491	chr6:23261491:T:G
23261513	chr6:23261513:TTAG:T
23261571	chr6:23261571:A:G
23261695	chr6:23261695:C:T
23261722	chr6:23261722:A:G
23261839	chr6:23261839:G:C
23261846	chr6:23261846:C:T
23261853	chr6:23261853:C:T
23261965	chr6:23261965:T:C
23262420	chr6:23262420:C:T
23262656	chr6:23262656:G:A
23263425	chr6:23263425:T:C
23263446	chr6:23263446:C:T
23264293	chr6:23264293:G:A
23264345	chr6:23264345:C:T
23264483	chr6:23264483:A:T
23264693	chr6:23264693:T:C
23265198	chr6:23265198:T:G
23265570	chr6:23265570:G:A
23265799	chr6:23265799:A:G
23265840	chr6:23265840:G:A
23266615	chr6:23266615:G:C
23266640	chr6:23266640:A:G
23267331	chr6:23267331:G:T
23267719	chr6:23267719:A:G
23267734	chr6:23267734:C:G
23267960	chr6:23267960:CTT:C
23268179	chr6:23268179:A:G
23268200	chr6:23268200:C:T
23268507	chr6:23268507:A:G
23268873	chr6:23268873:A:G
23269237	chr6:23269237:G:A
23269309	chr6:23269309:A:G
23269386	chr6:23269386:C:T
23269387	chr6:23269387:G:A
23269634	chr6:23269634:T:C
23269658	chr6:23269658:G:A
23269732	chr6:23269732:A:G
23270080	chr6:23270080:A:G
23270915	chr6:23270915:G:C
23270935	chr6:23270935:G:A
23271145	chr6:23271145:C:G
23271470	chr6:23271470:A:G
23271654	chr6:23271654:C:T
23271703	chr6:23271703:T:C
23272115	chr6:23272115:T:C
23272346	chr6:23272346:T:G
23272362	chr6:23272362:T:C
23272385	chr6:23272385:A:G
23272404	chr6:23272404:A:C
23272502	chr6:23272502:G:A
23272691	chr6:23272691:T:C
23272919	chr6:23272919:A:G
23272939	chr6:23272939:C:T
23273026	chr6:23273026:G:A
23273029	chr6:23273029:T:A
23273048	chr6:23273048:A:T
23273085	chr6:23273085:T:C
23273105	chr6:23273105:A:G
23273355	chr6:23273355:G:A
23273440	chr6:23273440:A:G
23273529	chr6:23273529:A:G
23273542	chr6:23273542:A:C
23273544	chr6:23273544:G:A
23274085	chr6:23274085:C:A
23274391	chr6:23274391:T:A
23274451	chr6:23274451:A:C
23274498	chr6:23274498:T:C
23274588	chr6:23274588:A:G
23274624	chr6:23274624:G:T
23274635	chr6:23274635:C:T
23274749	chr6:23274749:T:G
23274900	chr6:23274900:A:T
23274952	chr6:23274952:C:T
23275824	chr6:23275824:T:A
23276070	chr6:23276070:G:A
23276337	chr6:23276337:A:G
23276688	chr6:23276688:G:T
23276692	chr6:23276692:A:G
23276917	chr6:23276917:A:G
23276982	chr6:23276982:G:A
23277154	chr6:23277154:C:T
23277189	chr6:23277189:C:T
23277526	chr6:23277526:C:T
23277684	chr6:23277684:G:A
23277747	chr6:23277747:C:T
23278188	chr6:23278188:A:G
23278480	chr6:23278480:A:G
23278741	chr6:23278741:C:G
23278866	chr6:23278866:A:C
23278957	chr6:23278957:T:A
23278998	chr6:23278998:A:T
23279479	chr6:23279479:T:C
23279664	chr6:23279664:C:T
23279954	chr6:23279954:C:G
23280280	chr6:23280280:A:C
23280496	chr6:23280496:T:C
23280568	chr6:23280568:G:T
23280789	chr6:23280789:AGT:A
23280939	chr6:23280939:C:T
23280982	chr6:23280982:G:A
23281044	chr6:23281044:ACAT:A
23281219	chr6:23281219:A:G
23281389	chr6:23281389:T:A
23281416	chr6:23281416:A:G
23282202	chr6:23282202:A:G
23282314	chr6:23282314:G:A
23282717	chr6:23282717:A:G
23282837	chr6:23282837:A:C
23283117	chr6:23283117:C:T
23283119	chr6:23283119:C:T
23283195	chr6:23283195:C:T
23283311	chr6:23283311:G:A
23283331	chr6:23283331:C:G
23283896	chr6:23283896:G:A
23283998	chr6:23283998:C:T
23284122	chr6:23284122:A:T
23285143	chr6:23285143:G:A
23285274	chr6:23285274:T:G
23285433	chr6:23285433:T:A
23286096	chr6:23286096:T:C
23286194	chr6:23286194:A:T
23286223	chr6:23286223:C:T
23286476	chr6:23286476:T:G
23286596	chr6:23286596:A:T
23286765	chr6:23286765:C:T
23286909	chr6:23286909:TA:T
23286915	chr6:23286915:A:T
23286980	chr6:23286980:C:T
23287057	chr6:23287057:G:C
23287210	chr6:23287210:C:T
23287298	chr6:23287298:A:G
23287423	chr6:23287423:G:A
23287439	chr6:23287439:C:CA
23287538	chr6:23287538:T:C
23287821	chr6:23287821:A:G
23288172	chr6:23288172:G:A
23288282	chr6:23288282:A:C
23288316	chr6:23288316:C:T
23288432	chr6:23288432:CAT:C
23288514	chr6:23288514:G:A
23288541	chr6:23288541:A:G
23288608	chr6:23288608:G:A
23288615	chr6:23288615:G:T
23288711	chr6:23288711:G:T
23288713	chr6:23288713:G:T
23288804	chr6:23288804:A:C
23288923	chr6:23288923:C:T
23289075	chr6:23289075:A:G
23289281	chr6:23289281:C:T
23289650	chr6:23289650:C:T
23289870	chr6:23289870:C:T
23289871	chr6:23289871:G:A
23290136	chr6:23290136:G:A
23290342	chr6:23290342:C:A
23290359	chr6:23290359:G:A
23290516	chr6:23290516:C:A
23290535	chr6:23290535:T:G
23290830	chr6:23290830:T:G
23290859	chr6:23290859:A:G
23290885	chr6:23290885:G:A
23290940	chr6:23290940:G:A
23291070	chr6:23291070:A:G
23292297	chr6:23292297:GTATAT:G
23292783	chr6:23292783:C:T
23293172	chr6:23293172:T:G
23293198	chr6:23293198:G:A
23293463	chr6:23293463:G:A
23293579	chr6:23293579:C:A
23293780	chr6:23293780:T:C
23293836	chr6:23293836:C:T
23294027	chr6:23294027:T:C
23294082	chr6:23294082:T:C
23294183	chr6:23294183:C:T
23294184	chr6:23294184:T:A
23294601	chr6:23294601:T:G
23294910	chr6:23294910:A:G
23294945	chr6:23294945:C:T
23295018	chr6:23295018:G:A
23295067	chr6:23295067:A:G
23295174	chr6:23295174:C:T
23295505	chr6:23295505:CCTCTGTGTCTAGCTAAAGGTTTGTAAACGTACCAATCAGCACTCTGTAAAAATGTACCAATCAGCA:C
23295637	chr6:23295637:G:A
23295874	chr6:23295874:C:T
23295895	chr6:23295895:G:C
23296018	chr6:23296018:G:C
23296076	chr6:23296076:C:T
23296093	chr6:23296093:C:T
23296278	chr6:23296278:G:A
23296286	chr6:23296286:A:C
23296381	chr6:23296381:A:G
23296699	chr6:23296699:C:T
23296747	chr6:23296747:G:T
23296906	chr6:23296906:C:G
23296956	chr6:23296956:C:A
23297145	chr6:23297145:T:C
23297197	chr6:23297197:A:G
23297203	chr6:23297203:G:A
23297826	chr6:23297826:C:A
23298019	chr6:23298019:G:A
23298095	chr6:23298095:T:C
23298288	chr6:23298288:G:A
23298453	chr6:23298453:C:T
23298455	chr6:23298455:T:C
23299042	chr6:23299042:T:C
23299366	chr6:23299366:A:T
23299888	chr6:23299888:A:T
23300001	chr6:23300001:C:A
23300720	chr6:23300720:A:G
23300810	chr6:23300810:C:A
23300815	chr6:23300815:T:C
23300966	chr6:23300966:C:T
23300969	chr6:23300969:G:A
23301007	chr6:23301007:A:G
23301209	chr6:23301209:G:A
23301210	chr6:23301210:G:A
23301268	chr6:23301268:T:C
23301363	chr6:23301363:C:A
23301868	chr6:23301868:A:G
23301908	chr6:23301908:T:A
23302116	chr6:23302116:C:T
23302530	chr6:23302530:A:G
23302659	chr6:23302659:A:G
23302746	chr6:23302746:T:C
23302787	chr6:23302787:G:A
23302878	chr6:23302878:C:G
23303209	chr6:23303209:G:A
23303215	chr6:23303215:C:G
23303227	chr6:23303227:A:T
23303322	chr6:23303322:C:T
23303945	chr6:23303945:G:C
23304008	chr6:23304008:G:A
23304064	chr6:23304064:C:T
23304217	chr6:23304217:G:A
23304244	chr6:23304244:T:G
23304755	chr6:23304755:A:G
23304767	chr6:23304767:C:T
23304917	chr6:23304917:T:C
23304958	chr6:23304958:C:T
23305052	chr6:23305052:G:A
23305300	chr6:23305300:G:A
23305399	chr6:23305399:G:A
23305568	chr6:23305568:G:A
23305658	chr6:23305658:C:A
23306024	chr6:23306024:T:TTGAGA
23306059	chr6:23306059:GC:G
23306375	chr6:23306375:G:A
23306564	chr6:23306564:T:C
23306775	chr6:23306775:A:G
23306926	chr6:23306926:C:A
23307007	chr6:23307007:C:T
23307277	chr6:23307277:A:G
23307386	chr6:23307386:C:A
23307422	chr6:23307422:G:A
23307542	chr6:23307542:A:G
23307606	chr6:23307606:C:T
23307677	chr6:23307677:C:T
23307686	chr6:23307686:C:T
23307901	chr6:23307901:G:A
23307915	chr6:23307915:G:A
23307996	chr6:23307996:T:C
23308107	chr6:23308107:T:C
23308230	chr6:23308230:A:G
23308316	chr6:23308316:G:T
23308359	chr6:23308359:C:G
23308642	chr6:23308642:G:C
23308776	chr6:23308776:C:T
23308899	chr6:23308899:G:A
23309001	chr6:23309001:C:T
23309317	chr6:23309317:C:T
23309335	chr6:23309335:G:A
23309841	chr6:23309841:C:T
23310257	chr6:23310257:T:C
23310352	chr6:23310352:T:C
23310606	chr6:23310606:G:C
23310668	chr6:23310668:T:C
23310732	chr6:23310732:G:A
23310859	chr6:23310859:T:A
23310885	chr6:23310885:C:G
23311451	chr6:23311451:A:C
23311814	chr6:23311814:A:G
23312080	chr6:23312080:A:G
23312121	chr6:23312121:G:A
23312502	chr6:23312502:A:G
23312514	chr6:23312514:C:A
23312873	chr6:23312873:C:T
23312955	chr6:23312955:C:A
23313104	chr6:23313104:A:G
23313125	chr6:23313125:G:A
23313895	chr6:23313895:C:G
23313979	chr6:23313979:T:C
23314041	chr6:23314041:T:C
23314170	chr6:23314170:A:G
23314315	chr6:23314315:CT:C
23314482	chr6:23314482:A:T
23314595	chr6:23314595:G:A
23314664	chr6:23314664:T:C
23314831	chr6:23314831:T:C
23314943	chr6:23314943:G:T
23315180	chr6:23315180:C:T
23315233	chr6:23315233:T:C
23315563	chr6:23315563:T:C
23315694	chr6:23315694:G:T
23315788	chr6:23315788:G:A
23316195	chr6:23316195:G:C
23316281	chr6:23316281:C:T
23316365	chr6:23316365:C:T
23317198	chr6:23317198:G:T
23317805	chr6:23317805:T:C
23317951	chr6:23317951:C:T
23318047	chr6:23318047:C:T
23318083	chr6:23318083:A:G
23318177	chr6:23318177:A:G
23318552	chr6:23318552:G:A
23318711	chr6:23318711:G:A
23318876	chr6:23318876:G:A
23318904	chr6:23318904:A:C
23319331	chr6:23319331:T:C
23319508	chr6:23319508:A:G
23319893	chr6:23319893:G:T
23319934	chr6:23319934:T:C
23320134	chr6:23320134:C:T
23320200	chr6:23320200:A:G
23320230	chr6:23320230:C:A
23320306	chr6:23320306:A:G
23320416	chr6:23320416:T:C
23320682	chr6:23320682:C:G
23320718	chr6:23320718:G:T
23320792	chr6:23320792:C:A
23320839	chr6:23320839:T:A
23320922	chr6:23320922:G:A
23321185	chr6:23321185:CT:C
23321398	chr6:23321398:C:T
23321742	chr6:23321742:CA:C
23321807	chr6:23321807:A:G
23321891	chr6:23321891:G:A
23322280	chr6:23322280:A:T
23322334	chr6:23322334:G:A
23322518	chr6:23322518:C:T
23322587	chr6:23322587:C:T
23322686	chr6:23322686:T:C
23322830	chr6:23322830:A:C
23322963	chr6:23322963:G:A
23323004	chr6:23323004:A:G
23323263	chr6:23323263:A:G
23323538	chr6:23323538:C:T
23323689	chr6:23323689:C:A
23323760	chr6:23323760:T:C
23323809	chr6:23323809:A:G
23324483	chr6:23324483:C:T
23324595	chr6:23324595:C:T
23324617	chr6:23324617:A:G
23325090	chr6:23325090:GT:G
23325168	chr6:23325168:G:A
23325605	chr6:23325605:A:G
23325689	chr6:23325689:C:A
23325729	chr6:23325729:A:G
23325831	chr6:23325831:G:C
23325930	chr6:23325930:C:T
23326647	chr6:23326647:T:C
23326815	chr6:23326815:A:G
23327491	chr6:23327491:T:A
23327511	chr6:23327511:G:A
23327600	chr6:23327600:G:A
23327669	chr6:23327669:G:A
23327708	chr6:23327708:A:G
23328126	chr6:23328126:G:A
23328163	chr6:23328163:G:A
23328254	chr6:23328254:C:T
23328268	chr6:23328268:G:A
23328394	chr6:23328394:A:G
23328438	chr6:23328438:T:A
23328550	chr6:23328550:G:A
23328624	chr6:23328624:A:T
23328632	chr6:23328632:G:T
23328661	chr6:23328661:A:G
23328669	chr6:23328669:A:G
23328739	chr6:23328739:C:A
23329708	chr6:23329708:T:C
23330481	chr6:23330481:G:A
23330617	chr6:23330617:T:C
23330835	chr6:23330835:C:A
23332786	chr6:23332786:A:T
23332792	chr6:23332792:A:C
23333257	chr6:23333257:C:T
23333322	chr6:23333322:T:G
23333428	chr6:23333428:A:C
23333659	chr6:23333659:A:G
23333790	chr6:23333790:C:G
23333916	chr6:23333916:A:G
23333963	chr6:23333963:T:G
23334603	chr6:23334603:G:A
23334626	chr6:23334626:T:G
23334807	chr6:23334807:T:C
23335060	chr6:23335060:T:C
23335243	chr6:23335243:C:T
23335471	chr6:23335471:C:T
23335900	chr6:23335900:A:G
23335972	chr6:23335972:T:G
23336119	chr6:23336119:A:G
23336465	chr6:23336465:G:A
23336503	chr6:23336503:T:A
23336795	chr6:23336795:G:A
23337025	chr6:23337025:A:T
23337033	chr6:23337033:C:G
23337087	chr6:23337087:AG:A
23337361	chr6:23337361:C:T
23337369	chr6:23337369:A:G
23337451	chr6:23337451:G:A
23337585	chr6:23337585:A:G
23337616	chr6:23337616:G:A
23337642	chr6:23337642:CT:C
23337704	chr6:23337704:T:C
23338018	chr6:23338018:T:C
23338061	chr6:23338061:A:G
23338159	chr6:23338159:GGCAAACAGT:G
23338171	chr6:23338171:T:C
23338325	chr6:23338325:A:C
23338530	chr6:23338530:A:G
23338710	chr6:23338710:G:A
23338828	chr6:23338828:A:G
23339037	chr6:23339037:T:C
23339805	chr6:23339805:T:C
23339897	chr6:23339897:G:C
23340366	chr6:23340366:G:A
23340852	chr6:23340852:G:A
23340894	chr6:23340894:C:T
23341412	chr6:23341412:A:G
23341558	chr6:23341558:T:C
23341680	chr6:23341680:C:T
23341739	chr6:23341739:G:A
23342004	chr6:23342004:G:A
23342005	chr6:23342005:T:A
23342104	chr6:23342104:T:C
23342295	chr6:23342295:G:A
23342564	chr6:23342564:G:A
23342757	chr6:23342757:C:T
23342805	chr6:23342805:GC:G
23342953	chr6:23342953:C:T
23343003	chr6:23343003:ATT:A
23343069	chr6:23343069:C:T
23343201	chr6:23343201:G:A
23343457	chr6:23343457:G:A
23343462	chr6:23343462:A:G
23343495	chr6:23343495:G:T
23343690	chr6:23343690:A:T
23343796	chr6:23343796:T:G
23344027	chr6:23344027:T:A
23344439	chr6:23344439:T:A
23344587	chr6:23344587:C:T
23344874	chr6:23344874:A:G
23345585	chr6:23345585:T:C
23345610	chr6:23345610:A:T
23345708	chr6:23345708:G:A
23345742	chr6:23345742:G:A
23346102	chr6:23346102:T:C
23346107	chr6:23346107:A:T
23346110	chr6:23346110:C:T
23346165	chr6:23346165:C:T
23346212	chr6:23346212:TA:T
23346459	chr6:23346459:A:G
23346549	chr6:23346549:C:T
23346756	chr6:23346756:A:G
23347000	chr6:23347000:C:T
23347526	chr6:23347526:G:A
23347645	chr6:23347645:T:C
23347679	chr6:23347679:C:T
23347824	chr6:23347824:C:T
23347854	chr6:23347854:G:A
23347959	chr6:23347959:C:T
23348126	chr6:23348126:G:C
23348214	chr6:23348214:A:G
23348317	chr6:23348317:C:T
23348619	chr6:23348619:C:T
23348685	chr6:23348685:G:A
23349211	chr6:23349211:G:A
23349344	chr6:23349344:A:G
23350205	chr6:23350205:C:T
23350258	chr6:23350258:G:T
23350486	chr6:23350486:T:C
23350564	chr6:23350564:C:T
23350862	chr6:23350862:A:G
23350898	chr6:23350898:A:G
23351169	chr6:23351169:TTTAA:T
23351416	chr6:23351416:C:T
23351915	chr6:23351915:A:G
23351995	chr6:23351995:T:A
23352157	chr6:23352157:T:C
23352181	chr6:23352181:A:C
23352361	chr6:23352361:G:T
23352780	chr6:23352780:T:C
23353118	chr6:23353118:C:T
23353126	chr6:23353126:T:C
23353274	chr6:23353274:TTAAG:T
23353585	chr6:23353585:C:G
23353860	chr6:23353860:G:A
23353957	chr6:23353957:CAT:C
23354110	chr6:23354110:G:A
23354366	chr6:23354366:TCA:T
23354700	chr6:23354700:C:A
23354726	chr6:23354726:A:T
23354879	chr6:23354879:T:C
23354904	chr6:23354904:A:G
23355127	chr6:23355127:C:T
23355271	chr6:23355271:A:G
23355565	chr6:23355565:G:T
23355668	chr6:23355668:T:C
23355860	chr6:23355860:G:A
23356698	chr6:23356698:T:C
23356717	chr6:23356717:T:C
23356773	chr6:23356773:G:T
23357042	chr6:23357042:A:T
23357102	chr6:23357102:C:T
23357186	chr6:23357186:A:G
23357333	chr6:23357333:G:A
23357674	chr6:23357674:C:T
23358102	chr6:23358102:C:T
23358376	chr6:23358376:G:A
23358715	chr6:23358715:T:C
23358796	chr6:23358796:C:G
23358987	chr6:23358987:TA:T
23359031	chr6:23359031:T:C
23359273	chr6:23359273:T:C
23359377	chr6:23359377:T:C
23359506	chr6:23359506:G:A
23359983	chr6:23359983:C:A
23360269	chr6:23360269:T:C
23360409	chr6:23360409:A:G
23360512	chr6:23360512:T:A
23360574	chr6:23360574:A:T
23360688	chr6:23360688:T:G
23360790	chr6:23360790:A:G
23360842	chr6:23360842:A:T
23360889	chr6:23360889:G:A
23361090	chr6:23361090:T:C
23361126	chr6:23361126:T:G
23361729	chr6:23361729:T:G
23361743	chr6:23361743:T:C
23361862	chr6:23361862:C:G
23362075	chr6:23362075:A:G
23362095	chr6:23362095:T:A
23362230	chr6:23362230:T:C
23362333	chr6:23362333:GAGAC:G
23362571	chr6:23362571:G:T
23362572	chr6:23362572:T:G
23362611	chr6:23362611:C:G
23362649	chr6:23362649:G:C
23362776	chr6:23362776:C:G
23363017	chr6:23363017:G:A
23363200	chr6:23363200:T:C
23363324	chr6:23363324:G:A
23363511	chr6:23363511:C:T
23363661	chr6:23363661:T:A
23363691	chr6:23363691:T:C
23363879	chr6:23363879:C:A
23364136	chr6:23364136:C:T
23364309	chr6:23364309:G:T
23364330	chr6:23364330:A:T
23364384	chr6:23364384:G:T
23364415	chr6:23364415:A:G
23364739	chr6:23364739:T:C
23364777	chr6:23364777:G:A
23364985	chr6:23364985:C:T
23365036	chr6:23365036:C:T
23365065	chr6:23365065:C:T
23365300	chr6:23365300:C:A
23365502	chr6:23365502:G:A
23365592	chr6:23365592:G:A
23365799	chr6:23365799:C:G
23366001	chr6:23366001:A:G
23366144	chr6:23366144:A:G
23366167	chr6:23366167:A:G
23366175	chr6:23366175:C:T
23366431	chr6:23366431:C:T
23366785	chr6:23366785:G:A
23366836	chr6:23366836:C:T
23366895	chr6:23366895:T:A
23367435	chr6:23367435:C:T
23367742	chr6:23367742:T:A
23367780	chr6:23367780:T:C
23367958	chr6:23367958:TTTTG:T
23368238	chr6:23368238:G:T
23368330	chr6:23368330:A:G
23368467	chr6:23368467:T:C
23369245	chr6:23369245:G:A
23369514	chr6:23369514:A:G
23369553	chr6:23369553:C:T
23369594	chr6:23369594:T:C
23369881	chr6:23369881:A:G
23370098	chr6:23370098:A:T
23370867	chr6:23370867:G:A
23370925	chr6:23370925:G:T
23370936	chr6:23370936:A:T
23370938	chr6:23370938:G:A
23371231	chr6:23371231:A:C
23371239	chr6:23371239:G:A
23371697	chr6:23371697:A:C
23371823	chr6:23371823:A:G
23371833	chr6:23371833:G:A
23372345	chr6:23372345:G:T
23372857	chr6:23372857:T:C
23372956	chr6:23372956:G:T
23373441	chr6:23373441:A:T
23373841	chr6:23373841:T:C
23373986	chr6:23373986:G:A
23374383	chr6:23374383:T:A
23374414	chr6:23374414:G:A
23374666	chr6:23374666:T:A
23374846	chr6:23374846:T:G
23374882	chr6:23374882:G:A
23375183	chr6:23375183:AG:A
23375319	chr6:23375319:G:A
23375451	chr6:23375451:T:C
23375590	chr6:23375590:A:C
23375885	chr6:23375885:TA:T
23376120	chr6:23376120:C:T
23376144	chr6:23376144:C:T
23376314	chr6:23376314:A:G
23376592	chr6:23376592:A:G
23376755	chr6:23376755:G:A
23376891	chr6:23376891:C:T
23377387	chr6:23377387:A:C
23377817	chr6:23377817:T:C
23378388	chr6:23378388:G:C
23378620	chr6:23378620:T:C
23378723	chr6:23378723:G:T
23378743	chr6:23378743:T:C
23379806	chr6:23379806:A:G
23380328	chr6:23380328:A:AG
23380420	chr6:23380420:A:C
23380540	chr6:23380540:A:G
23380548	chr6:23380548:A:G
23380555	chr6:23380555:C:T
23380594	chr6:23380594:T:A
23380601	chr6:23380601:G:A
23380649	chr6:23380649:C:T
23380733	chr6:23380733:A:G
23380851	chr6:23380851:G:A
23380953	chr6:23380953:C:T
23381321	chr6:23381321:G:C
23381707	chr6:23381707:T:C
23381972	chr6:23381972:T:C
23381973	chr6:23381973:G:T
23382177	chr6:23382177:T:C
23382458	chr6:23382458:T:A
23382529	chr6:23382529:G:A
23382595	chr6:23382595:A:ATTGT
23382615	chr6:23382615:G:A
23382657	chr6:23382657:C:T
23383057	chr6:23383057:A:G
23383201	chr6:23383201:A:G
23383417	chr6:23383417:G:A
```
