## Supplementary material for "Characterization of shared and ancestry-specific signals driving complex traits using multi-ancestry fine-mapping": susiex_nc1.cs80.cs

```
CS_ID	SNP	BP	REF_ALLELE	ALT_ALLELE	REF_FRQ	BETA	SE	-LOG10P	CS_PIP	OVRL_PIP
1	chr6:25526328:A:G	25526328	G,G	A,A	1,1	inf,inf	inf,inf	18.5881,1.5817	0.542933	0.542933
1	chr6:25547012:G:A	25547012	A,A	G,G	1,1	inf,inf	inf,inf	17.5338,1.8972	0.0916778	0.0916778
1	chr6:25536709:C:T	25536709	T,T	C,C	1,1	inf,inf	inf,inf	17.4264,1.9436	0.0786341	0.0786341
1	chr6:25536966:C:T	25536966	T,T	C,C	1,1	inf,inf	inf,inf	17.3556,1.97011	0.0705525	0.0705525
1	chr6:25527735:T:C	25527735	C,C	T,T	1,1	inf,inf	inf,inf	17.206,1.98937	0.052293	0.052293
```
