## Supplementary material for "Characterization of shared and ancestry-specific signals driving complex traits using multi-ancestry fine-mapping": susiex_nc1.cs80.snp

```
BP	SNP	PIP(CS1)	LogBF(CS1,Pop1)	LogBF(CS1,Pop2)
24499032	chr6:24499032:C:T	3.58459e-18	-4.09142e-10	-0.886318
24499057	chr6:24499057:T:C	4.25534e-19	-1.71154	-1.30584
24499062	chr6:24499062:A:G	3.01917e-19	-2.0401	-1.32046
24499194	chr6:24499194:A:G	1.26712e-17	-4.09142e-10	0.376369
24499241	chr6:24499241:G:A	6.63817e-19	-1.26586	-1.30686
24499248	chr6:24499248:C:T	3.88095e-18	-4.09142e-10	-0.806882
24499323	chr6:24499323:A:G	6.00706e-19	-1.36004	-1.31257
24499518	chr6:24499518:G:T	3.07758e-19	-2.1529	-1.1885
24499554	chr6:24499554:C:T	1.40638e-18	-1.4353	-0.386647
24499559	chr6:24499559:AT:A	6.48682e-19	-1.28859	-1.30718
24499665	chr6:24499665:TTTC:T	5.55463e-18	-0.448331	-3.31813e-10
24499710	chr6:24499710:G:A	1.00818e-18	-1.48801	-0.666804
24499740	chr6:24499740:CA:C	2.31024e-18	-4.09142e-10	-1.32561
24499850	chr6:24499850:G:A	6.21017e-19	-1.32731	-1.31205
24499854	chr6:24499854:T:C	6.22412e-19	-1.32543	-1.31169
24499860	chr6:24499860:C:T	6.09927e-19	-1.492	-1.16538
24499901	chr6:24499901:C:T	4.5782e-19	-1.73865	-1.20559
24499919	chr6:24499919:G:A	6.3759e-19	-1.30226	-1.31076
24500008	chr6:24500008:G:A	3.03842e-19	-2.16266	-1.19155
24500140	chr6:24500140:T:G	6.49343e-19	-1.28552	-1.30923
24500476	chr6:24500476:T:A	5.32439e-19	-1.80205	-0.991202
24500604	chr6:24500604:G:A	7.88335e-19	-1.09916	-1.30163
24500772	chr6:24500772:A:C	6.624e-19	-1.25972	-1.31513
24500790	chr6:24500790:C:T	1.96339e-18	-1.48829	-3.31813e-10
24500901	chr6:24500901:T:G	8.20538e-19	-1.95446	-0.406292
24501193	chr6:24501193:C:T	6.45853e-19	-1.29384	-1.3063
24501338	chr6:24501338:T:G	2.30839e-18	-4.09142e-10	-1.32641
24501411	chr6:24501411:G:C	4.47464e-19	-1.65842	-1.3087
24501541	chr6:24501541:C:T	6.51646e-19	-1.28382	-1.3074
24501806	chr6:24501806:C:A	3.28638e-18	-4.09142e-10	-0.973174
24501814	chr6:24501814:T:G	3.24451e-18	-4.09142e-10	-0.985998
24501819	chr6:24501819:T:C	1.60616e-17	-4.09142e-10	0.613468
24501936	chr6:24501936:T:TGA	2.49889e-18	-4.09142e-10	-1.24711
24502036	chr6:24502036:T:C	2.09042e-17	-4.09142e-10	0.876987
24502045	chr6:24502045:G:A	6.57839e-19	-2.02928	-0.552482
24502256	chr6:24502256:A:G	3.49762e-19	-1.99819	-1.21527
24502270	chr6:24502270:T:G	2.80946e-18	-4.09142e-10	-1.12997
24502323	chr6:24502323:G:A	1.9986e-17	-4.09142e-10	0.832072
24502451	chr6:24502451:T:C	6.64826e-18	-4.09142e-10	-0.268607
24502976	chr6:24502976:C:T	2.57879e-18	-4.09142e-10	-1.21564
24503024	chr6:24503024:AG:A	3.84113e-19	-1.89987	-1.21991
24503362	chr6:24503362:C:T	6.27032e-19	-1.44585	-1.18387
24503369	chr6:24503369:C:T	2.78647e-19	-2.11968	-1.32109
24503634	chr6:24503634:G:T	4.53757e-19	-1.9145	-1.03866
24503670	chr6:24503670:G:A	6.64088e-19	-1.40549	-1.16682
24504010	chr6:24504010:C:T	6.89276e-19	-1.37238	-1.1627
24504072	chr6:24504072:C:T	6.94682e-18	-4.09142e-10	-0.224678
24504802	chr6:24504802:A:G	2.95423e-19	-2.07927	-1.30304
24504864	chr6:24504864:C:T	4.98432e-19	-2.07727	-0.781976
24504993	chr6:24504993:G:A	8.76846e-19	-1.69094	-0.603442
24505126	chr6:24505126:G:A	1.66417e-18	-1.16121	-0.492423
24505614	chr6:24505614:C:T	5.12673e-19	-2.0431	-0.787981
24505933	chr6:24505933:ACTC:A	1.96561e-18	-1.16652	-0.320638
24506051	chr6:24506051:C:T	2.33815e-18	-4.09142e-10	-1.3136
24506089	chr6:24506089:G:C	1.74e-18	-1.17327	-0.435803
24506313	chr6:24506313:T:G	2.3212e-18	-4.09142e-10	-1.32088
24506636	chr6:24506636:C:T	1.72073e-18	-1.17484	-0.445372
24506775	chr6:24506775:A:G	5.75974e-19	-1.55283	-1.16183
24506826	chr6:24506826:T:C	7.05519e-19	-1.98723	-0.524554
24506842	chr6:24506842:T:TTAGTA	2.33648e-18	-4.09142e-10	-1.31432
24506925	chr6:24506925:TTTA:T	8.36843e-19	-1.9882	-0.352877
24507170	chr6:24507170:A:T	3.31617e-19	-2.19209	-1.07465
24507430	chr6:24507430:A:C	3.05264e-19	-2.1394	-1.21014
24507448	chr6:24507448:A:C	1.13316e-18	-1.67542	-0.362532
24507486	chr6:24507486:A:G	1.72786e-18	-1.26688	-0.349197
24507500	chr6:24507500:A:G	1.76047e-18	-1.22653	-0.370854
24507533	chr6:24507533:G:A	6.71891e-19	-2.02326	-0.537358
24507653	chr6:24507653:C:A	4.05074e-18	-4.09142e-10	-0.764063
24507662	chr6:24507662:ACTC:A	4.94008e-18	-4.09142e-10	-0.565581
24508192	chr6:24508192:G:A	4.36922e-19	-1.90283	-1.08813
24508234	chr6:24508234:G:A	2.72499e-19	-2.14738	-1.3157
24508283	chr6:24508283:G:A	7.78894e-19	-1.11147	-1.30137
24508636	chr6:24508636:G:GT	5.94293e-19	-1.92206	-0.761281
24509041	chr6:24509041:G:A	2.39058e-18	-4.09142e-10	-1.29143
24509076	chr6:24509076:C:T	3.65852e-18	-4.09142e-10	-0.865904
24509113	chr6:24509113:TAGTTTATTTA:T	4.33559e-19	-1.88757	-1.11112
24510227	chr6:24510227:T:C	1.34104e-18	-1.96251	0.0929937
24510332	chr6:24510332:G:A	2.38437e-18	-4.09142e-10	-1.29403
24510366	chr6:24510366:T:C	1.63285e-18	-1.67263	-3.31813e-10
24510413	chr6:24510413:C:T	4.32447e-19	-1.80331	-1.19795
24510556	chr6:24510556:G:A	3.85598e-19	-1.79646	-1.31946
24511452	chr6:24511452:C:T	2.4814e-18	-4.09142e-10	-1.25414
24511611	chr6:24511611:T:C	2.57589e-18	-4.09142e-10	-1.21677
24511675	chr6:24511675:T:C	2.73985e-18	-4.09142e-10	-1.15506
24511987	chr6:24511987:A:T	2.70784e-18	-4.09142e-10	-1.16681
24512361	chr6:24512361:A:G	3.03344e-19	-2.13444	-1.22141
24512609	chr6:24512609:G:A	2.46189e-18	-4.09142e-10	-1.26203
24512829	chr6:24512829:G:A	3.65878e-19	-1.92337	-1.24505
24512981	chr6:24512981:C:T	2.41135e-18	-1.28277	-3.31813e-10
24513408	chr6:24513408:C:T	2.31094e-18	-4.09142e-10	-1.32531
24513645	chr6:24513645:T:TTATTGCAGCATCCCATGTACTCACCTACTATTGA	4.09345e-19	-2.10876	-0.947401
24513800	chr6:24513800:A:G	2.46929e-18	-4.09142e-10	-1.25903
24514341	chr6:24514341:A:C	2.80478e-19	-2.17992	-1.2543
24514903	chr6:24514903:G:A	3.60696e-19	-2.05843	-1.12425
24515140	chr6:24515140:G:C	3.00081e-19	-2.11701	-1.24965
24515152	chr6:24515152:T:C	3.84292e-18	-4.09142e-10	-0.816731
24515594	chr6:24515594:C:T	9.65039e-19	-2.19855	-3.31813e-10
24515692	chr6:24515692:A:C	2.60269e-18	-1.20642	-3.31813e-10
24515699	chr6:24515699:G:T	2.30515e-18	-4.09142e-10	-1.32782
24516165	chr6:24516165:G:A	1.46151e-18	-1.78349	-3.31813e-10
24516178	chr6:24516178:T:C	5.27205e-19	-1.47823	-1.3249
24516315	chr6:24516315:A:G	4.61349e-18	-4.09142e-10	-0.633978
24516529	chr6:24516529:T:G	2.30581e-18	-4.09142e-10	-1.32753
24516537	chr6:24516537:G:T	3.95214e-18	-4.09142e-10	-0.788704
24516717	chr6:24516717:A:G	4.01438e-18	-4.09142e-10	-0.77308
24517266	chr6:24517266:A:T	1.61078e-18	-1.68625	-3.31813e-10
24517440	chr6:24517440:T:C	1.90417e-18	-1.51892	-3.31813e-10
24517477	chr6:24517477:T:C	4.28516e-19	-2.0803	-0.930092
24517549	chr6:24517549:A:C	2.30627e-18	-4.09142e-10	-1.32733
24519005	chr6:24519005:T:A	3.58956e-18	-4.09142e-10	-0.884933
24519551	chr6:24519551:C:T	2.67824e-18	-4.09142e-10	-1.1778
24519658	chr6:24519658:G:T	2.66073e-18	-4.09142e-10	-1.18436
24519799	chr6:24519799:A:G	8.83824e-18	-4.09142e-10	0.0161254
24519824	chr6:24519824:AT:A	1.05576e-18	-2.1087	-3.31813e-10
24519987	chr6:24519987:T:TC	2.56213e-18	-4.09142e-10	-1.22212
24520056	chr6:24520056:A:G	4.00653e-18	-4.09142e-10	-0.775036
24520344	chr6:24520344:C:T	4.88064e-19	-1.55818	-1.32209
24521080	chr6:24521080:G:A	2.67418e-18	-4.09142e-10	-1.17932
24521108	chr6:24521108:G:A	4.82616e-19	-1.56435	-1.32714
24521275	chr6:24521275:T:C	4.48321e-18	-4.09142e-10	-0.662624
24521676	chr6:24521676:T:C	3.70163e-19	-1.84405	-1.31272
24521960	chr6:24521960:G:A	5.77335e-19	-1.39364	-1.31866
24522260	chr6:24522260:A:G	3.92338e-19	-1.81573	-1.28287
24522396	chr6:24522396:A:C	5.08816e-19	-1.51171	-1.32692
24522400	chr6:24522400:T:C	3.79114e-19	-2.06831	-1.06457
24522566	chr6:24522566:A:C	3.44765e-19	-2.20123	-1.02662
24522946	chr6:24522946:G:A	3.50767e-19	-2.06175	-1.14885
24523214	chr6:24523214:T:G	2.32033e-18	-4.09142e-10	-1.32125
24523680	chr6:24523680:T:C	3.70255e-18	-4.09142e-10	-0.853941
24523868	chr6:24523868:T:A	1.78003e-18	-1.58633	-3.31813e-10
24523900	chr6:24523900:T:G	4.73048e-18	-4.09142e-10	-0.608936
24524476	chr6:24524476:C:T	3.06436e-19	-2.0219	-1.32381
24524484	chr6:24524484:C:T	2.40767e-18	-4.09142e-10	-1.2843
24525522	chr6:24525522:AC:A	3.12297e-18	-4.09142e-10	-1.02418
24525754	chr6:24525754:G:A	9.6916e-19	-2.19429	-3.31813e-10
24525776	chr6:24525776:G:A	3.49455e-18	-4.09142e-10	-0.911759
24525928	chr6:24525928:A:T	1.47635e-18	-1.77339	-3.31813e-10
24526015	chr6:24526015:C:A	3.35813e-18	-4.09142e-10	-0.951577
24526138	chr6:24526138:T:C	3.1189e-19	-2.00453	-1.32354
24526313	chr6:24526313:G:A	1.42699e-18	-1.80739	-3.31813e-10
24526513	chr6:24526513:G:A	3.52432e-18	-4.09142e-10	-0.903274
24526524	chr6:24526524:T:C	3.17148e-18	-4.09142e-10	-1.00876
24526762	chr6:24526762:G:A	4.29542e-19	-1.69589	-1.31211
24527122	chr6:24527122:G:A	2.71795e-18	-4.09142e-10	-1.16308
24527559	chr6:24527559:G:A	2.37105e-18	-4.09142e-10	-1.29963
24527563	chr6:24527563:T:C	2.31248e-18	-4.09142e-10	-1.32464
24527605	chr6:24527605:T:A	3.06668e-18	-4.09142e-10	-1.04237
24527740	chr6:24527740:G:A	2.31804e-18	-4.09142e-10	-1.32224
24527854	chr6:24527854:A:G	1.40554e-18	-1.82254	-3.31813e-10
24527865	chr6:24527865:C:T	3.82866e-19	-2.07138	-1.05166
24528920	chr6:24528920:G:A	5.78307e-18	-4.09142e-10	-0.408027
24528967	chr6:24528967:G:A	2.5025e-18	-1.68726	0.441588
24529345	chr6:24529345:T:TATTA	3.98753e-18	-4.09142e-10	-0.779791
24529812	chr6:24529812:C:T	2.43573e-18	-4.09142e-10	-1.27271
24529821	chr6:24529821:G:A	2.84021e-18	-1.61735	0.49827
24530383	chr6:24530383:C:T	4.55223e-18	-4.09142e-10	-0.647345
24530441	chr6:24530441:A:G	6.15759e-19	-1.46481	-1.18305
24530645	chr6:24530645:T:C	5.25206e-18	-4.09142e-10	-0.504342
24530706	chr6:24530706:G:A	5.21447e-19	-2.16378	-0.650326
24531191	chr6:24531191:T:A	2.75529e-19	-2.2	-1.25203
24531222	chr6:24531222:T:G	3.74627e-19	-2.00617	-1.13862
24532079	chr6:24532079:TC:T	1.03575e-17	-4.09142e-10	0.174747
24532184	chr6:24532184:G:A	6.1133e-19	-1.75115	-0.903928
24532419	chr6:24532419:A:G	2.34115e-18	-4.09142e-10	-1.31232
24532846	chr6:24532846:G:A	4.53645e-18	-4.09142e-10	-0.650818
24532868	chr6:24532868:G:A	2.03235e-18	-1.45377	-3.31813e-10
24532925	chr6:24532925:G:A	2.74632e-19	-2.20086	-1.25442
24532929	chr6:24532929:G:T	2.62298e-19	-2.19969	-1.30155
24533204	chr6:24533204:A:G	2.68611e-19	-2.19813	-1.27932
24533228	chr6:24533228:C:T	2.80583e-19	-2.10729	-1.32656
24533277	chr6:24533277:G:C	4.51922e-19	-1.76266	-1.19455
24533295	chr6:24533295:A:C	3.75639e-19	-2.06585	-1.07624
24533327	chr6:24533327:A:T	5.85712e-19	-1.75127	-0.946614
24533965	chr6:24533965:C:A	4.7724e-19	-2.09845	-0.804244
24534097	chr6:24534097:G:C	2.75058e-19	-2.20088	-1.25286
24534477	chr6:24534477:G:A	3.70633e-19	-2.07311	-1.08239
24534496	chr6:24534496:C:T	5.47287e-18	-0.463159	-3.31813e-10
24534998	chr6:24534998:A:G	4.70678e-18	-4.09142e-10	-0.613958
24535119	chr6:24535119:A:G	2.74027e-18	-4.09142e-10	-1.1549
24535185	chr6:24535185:G:A	2.229e-17	-4.09142e-10	0.941174
24535552	chr6:24535552:G:A	2.89263e-19	-2.20109	-1.20229
24535771	chr6:24535771:C:T	2.7471e-19	-2.20182	-1.25318
24535827	chr6:24535827:C:T	3.46435e-19	-1.93426	-1.28876
24535931	chr6:24535931:T:C	2.78392e-18	-4.09142e-10	-1.1391
24536293	chr6:24536293:T:C	1.03466e-18	-2.12889	-3.31813e-10
24536309	chr6:24536309:A:G	4.821e-18	-4.09142e-10	-0.58998
24536478	chr6:24536478:G:A	3.15655e-19	-2.04132	-1.27474
24536487	chr6:24536487:AT:A	2.69587e-18	-4.09142e-10	-1.17124
24536697	chr6:24536697:C:T	2.68905e-18	-4.09142e-10	-1.17377
24537270	chr6:24537270:A:G	2.46885e-18	-4.09142e-10	-1.25921
24537637	chr6:24537637:A:G	2.88726e-19	-2.20162	-1.20362
24537777	chr6:24537777:G:A	3.01597e-19	-2.04494	-1.31669
24537885	chr6:24537885:A:G	2.34639e-18	-4.09142e-10	-1.31009
24537973	chr6:24537973:A:G	4.5607e-19	-2.20019	-0.747879
24538016	chr6:24538016:A:G	2.305e-18	-4.09142e-10	-1.32788
24538218	chr6:24538218:C:G	3.51844e-19	-2.07731	-1.13022
24538399	chr6:24538399:T:C	2.81582e-19	-2.20207	-1.22822
24538455	chr6:24538455:T:A	9.67366e-19	-2.19614	-3.31813e-10
24538593	chr6:24538593:G:A	2.73786e-19	-2.19658	-1.26179
24538613	chr6:24538613:C:T	3.08951e-18	-4.09142e-10	-1.03495
24538676	chr6:24538676:G:A	3.40639e-18	-1.99341	1.05611
24538879	chr6:24538879:A:C	2.72316e-19	-2.19355	-1.27021
24538911	chr6:24538911:G:A	6.25141e-19	-1.70103	-0.931713
24539252	chr6:24539252:C:T	1.41243e-18	-1.81765	-3.31813e-10
24539293	chr6:24539293:A:AC	7.65437e-19	-1.68203	-0.748243
24539397	chr6:24539397:T:G	3.88712e-19	-2.1405	-0.967382
24539672	chr6:24539672:G:A	2.64787e-18	-4.09142e-10	-1.18921
24539784	chr6:24539784:G:A	2.36233e-18	-4.09142e-10	-1.30331
24539887	chr6:24539887:C:T	3.18339e-19	-2.19815	-1.10945
24540311	chr6:24540311:T:C	3.05762e-19	-2.03773	-1.31018
24540422	chr6:24540422:C:T	2.4766e-18	-4.09142e-10	-1.25607
24540427	chr6:24540427:A:G	3.41388e-19	-2.17069	-1.06701
24540487	chr6:24540487:A:G	3.17691e-19	-2.18435	-1.12529
24540592	chr6:24540592:T:C	1.52106e-17	-4.09142e-10	0.559032
24540812	chr6:24540812:G:A	3.38014e-18	-4.09142e-10	-0.945044
24540819	chr6:24540819:C:T	2.36794e-18	-4.09142e-10	-1.30094
24540941	chr6:24540941:TTGTA:T	2.72237e-19	-2.18122	-1.28282
24541114	chr6:24541114:T:A	1.55821e-18	-1.71943	-3.31813e-10
24541225	chr6:24541225:G:A	3.17907e-19	-2.16881	-1.14015
24541275	chr6:24541275:A:G	2.97103e-18	-4.09142e-10	-1.07405
24541410	chr6:24541410:CTTAA:C	2.64031e-18	-1.19206	-3.31813e-10
24541840	chr6:24541840:T:A	1.63355e-18	-1.67221	-3.31813e-10
24542035	chr6:24542035:G:A	2.74985e-19	-2.16433	-1.28967
24542431	chr6:24542431:AAAAT:A	1.90153e-18	-1.52031	-3.31813e-10
24543492	chr6:24543492:G:A	3.27806e-19	-2.04162	-1.23668
24543912	chr6:24543912:A:G	1.91749e-18	-1.51195	-3.31813e-10
24544065	chr6:24544065:A:G	1.05383e-18	-1.71422	-0.39631
24544104	chr6:24544104:G:A	4.24161e-19	-2.13015	-0.890455
24544161	chr6:24544161:CAT:C	9.66168e-19	-2.19738	-3.31813e-10
24544170	chr6:24544170:A:T	1.23685e-17	-4.09142e-10	0.352192
24544247	chr6:24544247:T:C	2.42443e-18	-4.09142e-10	-1.27736
24544673	chr6:24544673:C:T	3.15487e-19	-2.20204	-1.11456
24545255	chr6:24545255:T:C	2.4548e-18	-4.09142e-10	-1.26492
24545368	chr6:24545368:A:C	4.86489e-19	-2.18078	-0.702719
24546356	chr6:24546356:T:C	6.88635e-19	-1.47614	-1.05987
24546376	chr6:24546376:C:T	4.6021e-19	-2.1799	-0.75913
24546480	chr6:24546480:C:T	6.71534e-19	-1.43796	-1.12319
24546799	chr6:24546799:A:G	2.65904e-18	-1.185	-3.31813e-10
24547123	chr6:24547123:T:C	1.2547e-18	-1.92538	-0.0106917
24547422	chr6:24547422:T:C	5.94498e-19	-2.08122	-0.601775
24547905	chr6:24547905:C:T	3.19831e-18	-4.09142e-10	-1.00034
24548333	chr6:24548333:G:T	4.36716e-19	-2.13491	-0.856525
24548513	chr6:24548513:G:A	1.74171e-18	-1.60809	-3.31813e-10
24548558	chr6:24548558:TGGAG:T	2.96384e-19	-2.20175	-1.17731
24548926	chr6:24548926:T:G	2.59072e-18	-4.09142e-10	-1.21103
24548927	chr6:24548927:G:T	3.5949e-19	-1.88954	-1.29649
24549059	chr6:24549059:C:T	2.37943e-18	-4.09142e-10	-1.2961
24549282	chr6:24549282:C:T	2.35968e-18	-4.09142e-10	-1.30444
24549440	chr6:24549440:T:C	2.60336e-18	-4.09142e-10	-1.20616
24549499	chr6:24549499:T:C	1.08092e-18	-2.08515	-3.31813e-10
24549678	chr6:24549678:C:G	7.76519e-19	-1.8224	-0.593493
24549682	chr6:24549682:G:A	2.75964e-18	-4.09142e-10	-1.14786
24549813	chr6:24549813:T:C	6.21625e-19	-2.19377	-0.44461
24550206	chr6:24550206:T:C	2.49389e-18	-4.09142e-10	-1.24912
24550736	chr6:24550736:T:C	4.48705e-19	-1.74701	-1.21734
24551027	chr6:24551027:G:A	1.0059e-18	-2.15708	-3.31813e-10
24551207	chr6:24551207:G:A	4.76769e-19	-1.89689	-1.0068
24551396	chr6:24551396:A:G	4.362e-19	-2.18495	-0.807669
24551436	chr6:24551436:T:C	2.65562e-19	-2.18425	-1.30462
24551501	chr6:24551501:T:C	2.66537e-19	-2.19831	-1.2869
24552569	chr6:24552569:A:T	3.38933e-18	-4.09142e-10	-0.94233
24552825	chr6:24552825:C:A	3.99646e-19	-2.19784	-0.882301
24552980	chr6:24552980:CTCTCT:C	2.37801e-17	-4.09142e-10	1.00589
24553100	chr6:24553100:T:C	2.76158e-18	-4.09142e-10	-1.14716
24553210	chr6:24553210:A:T	2.34896e-18	-4.09142e-10	-1.30899
24553632	chr6:24553632:A:G	3.90193e-19	-2.20133	-0.902747
24553770	chr6:24553770:A:G	3.94294e-19	-2.20058	-0.893043
24553985	chr6:24553985:C:T	2.43903e-18	-4.09142e-10	-1.27136
24554046	chr6:24554046:G:T	2.80114e-19	-2.19946	-1.23606
24554206	chr6:24554206:G:A	2.41663e-18	-4.09142e-10	-1.28059
24554388	chr6:24554388:T:C	3.90521e-19	-2.20175	-0.90149
24554444	chr6:24554444:G:A	1.06932e-18	-2.09594	-3.31813e-10
24554534	chr6:24554534:T:C	3.91505e-19	-2.20154	-0.899174
24554827	chr6:24554827:G:GT	5.36462e-19	-1.81521	-0.970513
24555037	chr6:24555037:C:T	2.42657e-18	-4.09142e-10	-1.27648
24555073	chr6:24555073:G:A	2.71322e-18	-4.09142e-10	-1.16483
24555224	chr6:24555224:C:T	3.90873e-19	-2.20153	-0.900807
24555253	chr6:24555253:C:T	3.88311e-19	-2.20092	-0.907991
24555265	chr6:24555265:A:G	3.9051e-19	-2.20068	-0.902587
24555453	chr6:24555453:C:T	2.80472e-19	-2.1951	-1.23914
24555605	chr6:24555605:T:C	3.86262e-19	-2.20131	-0.912893
24556008	chr6:24556008:T:C	3.96151e-19	-2.19767	-0.891248
24556058	chr6:24556058:G:A	2.38105e-18	-4.09142e-10	-1.29542
24556096	chr6:24556096:T:A	2.40613e-18	-4.09142e-10	-1.28494
24556358	chr6:24556358:A:C	4.05563e-19	-2.20022	-0.865225
24556447	chr6:24556447:A:G	2.61463e-18	-4.09142e-10	-1.20184
24556941	chr6:24556941:C:T	2.31423e-18	-4.09142e-10	-1.32388
24556963	chr6:24556963:T:C	3.65233e-19	-2.19703	-0.973154
24557093	chr6:24557093:T:C	3.89368e-19	-2.19073	-0.915461
24557108	chr6:24557108:A:G	3.9152e-19	-2.20035	-0.900331
24557317	chr6:24557317:T:C	3.74451e-19	-2.18489	-0.960362
24557399	chr6:24557399:T:A	3.78036e-19	-2.20032	-0.935408
24557561	chr6:24557561:A:T	4.54765e-19	-1.79692	-1.15402
24557800	chr6:24557800:TGCTGTG:T	3.60525e-19	-2.19617	-0.98699
24558205	chr6:24558205:A:C	3.74809e-19	-2.19599	-0.948308
24558291	chr6:24558291:A:T	3.80327e-19	-2.19973	-0.929956
24558447	chr6:24558447:T:G	3.89252e-19	-2.19971	-0.90678
24558528	chr6:24558528:A:G	3.84595e-19	-2.18474	-0.933787
24558570	chr6:24558570:G:A	3.86854e-19	-2.19765	-0.915016
24558801	chr6:24558801:G:A	2.30718e-18	-4.09142e-10	-1.32694
24559053	chr6:24559053:A:G	2.76563e-19	-2.19118	-1.2571
24559205	chr6:24559205:A:G	2.99116e-19	-2.10319	-1.2667
24559227	chr6:24559227:A:T	3.06598e-18	-4.09142e-10	-1.0426
24559359	chr6:24559359:A:G	5.00203e-19	-1.69938	-1.15632
24559632	chr6:24559632:G:A	4.91009e-19	-1.72986	-1.14439
24559644	chr6:24559644:A:T	3.81882e-19	-2.20209	-0.923519
24559692	chr6:24559692:TTTC:T	3.78395e-19	-2.19864	-0.936142
24559745	chr6:24559745:G:A	4.37594e-19	-1.77305	-1.21638
24559774	chr6:24559774:A:T	3.61699e-19	-2.20173	-0.978175
24559803	chr6:24559803:C:A	2.10042e-17	-4.09142e-10	0.881758
24560105	chr6:24560105:C:T	2.54224e-18	-4.09142e-10	-1.22992
24560113	chr6:24560113:C:T	2.93268e-18	-1.08704	-3.31813e-10
24560115	chr6:24560115:C:T	3.03143e-18	-4.09142e-10	-1.05393
24560471	chr6:24560471:T:G	2.31117e-18	-4.09142e-10	-1.32521
24560932	chr6:24560932:C:T	2.33468e-18	-4.09142e-10	-1.31509
24560933	chr6:24560933:G:A	2.47512e-18	-4.09142e-10	-1.25667
24562026	chr6:24562026:T:C	1.03285e-18	-0.868194	-1.26244
24563057	chr6:24563057:T:C	2.99743e-18	-1.68907	0.623857
24563265	chr6:24563265:A:G	2.3972e-18	-4.09142e-10	-1.28866
24563901	chr6:24563901:C:A	2.09134e-18	-1.91049	0.485336
24564312	chr6:24564312:A:G	5.94302e-18	-1.50068	1.11993
24564316	chr6:24564316:T:C	5.64741e-18	-1.53495	1.10318
24564351	chr6:24564351:A:G	5.83311e-18	-1.4916	1.09219
24564361	chr6:24564361:C:T	2.31299e-18	-4.09142e-10	-1.32442
24564466	chr6:24564466:A:AG	5.87469e-18	-1.47899	1.08669
24564546	chr6:24564546:C:T	2.59039e-18	-4.09142e-10	-1.21115
24564645	chr6:24564645:TAGGGCA:T	2.46911e-18	-4.09142e-10	-1.2591
24564778	chr6:24564778:G:A	5.97048e-18	-1.4905	1.11436
24564974	chr6:24564974:A:G	8.14857e-18	-1.68218	1.61706
24565146	chr6:24565146:G:A	1.06109e-18	-2.08299	-0.0206735
24565182	chr6:24565182:A:G	9.2784e-18	-1.60111	1.66584
24565480	chr6:24565480:C:T	2.31827e-18	-4.09142e-10	-1.32214
24565526	chr6:24565526:G:A	7.63178e-18	-4.09142e-10	-0.130641
24565825	chr6:24565825:G:A	9.90057e-19	-2.17295	-3.31813e-10
24566411	chr6:24566411:T:A	8.11133e-19	-2.07686	-0.295424
24566545	chr6:24566545:A:C	3.71712e-18	-4.09142e-10	-0.850013
24566948	chr6:24566948:A:G	9.62205e-19	-2.20149	-3.31813e-10
24566995	chr6:24566995:G:A	9.04734e-19	-2.13423	-0.128844
24567554	chr6:24567554:A:G	2.38707e-18	-4.09142e-10	-1.2929
24567675	chr6:24567675:C:T	2.41624e-18	-4.09142e-10	-1.28075
24567949	chr6:24567949:C:T	5.40271e-18	-1.5816	1.10553
24568165	chr6:24568165:T:C	2.90784e-19	-2.17626	-1.22188
24568332	chr6:24568332:G:C	3.83057e-18	-4.09142e-10	-0.819948
24568620	chr6:24568620:G:C	2.33344e-18	-4.09142e-10	-1.31562
24568673	chr6:24568673:G:A	2.30835e-18	-4.09142e-10	-1.32643
24570116	chr6:24570116:A:G	6.26196e-18	-1.6196	1.29113
24570203	chr6:24570203:C:A	2.487e-18	-1.99591	0.744027
24570327	chr6:24570327:C:T	3.58039e-18	-4.09142e-10	-0.887489
24570491	chr6:24570491:G:A	6.84e-18	-1.58363	1.34346
24570493	chr6:24570493:C:T	2.64098e-18	-1.95041	0.758602
24570511	chr6:24570511:C:T	2.38735e-18	-1.99333	0.700549
24571435	chr6:24571435:T:C	2.39647e-18	-4.09142e-10	-1.28896
24571703	chr6:24571703:G:A	2.32743e-18	-4.09142e-10	-1.3182
24572722	chr6:24572722:T:A	2.81959e-18	-4.09142e-10	-1.12637
24573587	chr6:24573587:T:C	2.32507e-18	-4.09142e-10	-1.31921
24574298	chr6:24574298:G:A	2.98598e-18	-4.09142e-10	-1.06904
24574310	chr6:24574310:G:A	3.37465e-18	-4.09142e-10	-0.946671
24574681	chr6:24574681:T:G	2.9866e-18	-4.09142e-10	-1.06882
24574795	chr6:24574795:C:T	2.80108e-19	-2.10728	-1.32826
24574866	chr6:24574866:A:G	1.98413e-18	-1.9974	0.51962
24575112	chr6:24575112:A:C	3.72909e-18	-4.09142e-10	-0.846799
24575292	chr6:24575292:A:G	1.48417e-18	-1.9379	0.169791
24575809	chr6:24575809:A:G	2.51772e-18	-1.99273	0.753121
24576109	chr6:24576109:T:C	2.82946e-18	-1.76819	0.645316
24576403	chr6:24576403:C:T	4.08324e-18	-2.10318	1.34711
24576700	chr6:24576700:G:A	2.45713e-18	-4.09142e-10	-1.26397
24577415	chr6:24577415:G:A	2.71543e-18	-4.09142e-10	-1.16401
24577587	chr6:24577587:A:G	5.72618e-18	-4.09142e-10	-0.417913
24577780	chr6:24577780:G:C	2.40423e-18	-4.09142e-10	-1.28573
24577809	chr6:24577809:T:A	3.4088e-18	-4.09142e-10	-0.936602
24577822	chr6:24577822:A:C	5.80214e-19	-2.06003	-0.647287
24578044	chr6:24578044:G:A	3.32907e-17	-0.518511	1.86083
24578661	chr6:24578661:A:G	2.69553e-18	-4.09142e-10	-1.17137
24579525	chr6:24579525:A:T	2.48297e-18	-2.14039	0.88688
24579548	chr6:24579548:C:T	4.41419e-18	-2.12094	1.4428
24579594	chr6:24579594:G:A	3.18837e-18	-2.12451	1.12106
24579639	chr6:24579639:G:C	2.66324e-19	-2.16315	-1.32285
24579676	chr6:24579676:G:A	3.82404e-18	-4.09142e-10	-0.821656
24579808	chr6:24579808:G:A	4.57191e-19	-2.15611	-0.78951
24580611	chr6:24580611:G:A	2.83011e-18	-4.09142e-10	-1.12265
24580785	chr6:24580785:C:T	3.44503e-19	-2.10467	-1.12394
24581055	chr6:24581055:G:A	2.65334e-18	-1.9998	0.812656
24581981	chr6:24581981:A:T	3.04646e-18	-4.09142e-10	-1.04898
24582806	chr6:24582806:C:T	9.70304e-19	-2.19311	-3.31813e-10
24582841	chr6:24582841:A:G	2.82917e-18	-4.09142e-10	-1.12298
24583043	chr6:24583043:C:A	4.68591e-18	-4.09142e-10	-0.618401
24583249	chr6:24583249:C:T	2.44202e-18	-4.09142e-10	-1.27014
24583283	chr6:24583283:A:G	3.63985e-19	-2.19725	-0.976349
24583582	chr6:24583582:G:A	2.39113e-18	-4.09142e-10	-1.2912
24583591	chr6:24583591:G:C	2.52655e-18	-4.09142e-10	-1.23611
24583953	chr6:24583953:T:C	4.12917e-19	-2.07428	-0.973195
24584138	chr6:24584138:A:G	6.87954e-19	-2.19458	-0.342416
24584260	chr6:24584260:A:T	1.54077e-18	-1.85433	0.123651
24584395	chr6:24584395:A:G	3.05395e-18	-4.09142e-10	-1.04653
24584986	chr6:24584986:C:A	3.41103e-19	-1.97145	-1.26708
24585025	chr6:24585025:A:G	3.8859e-19	-2.15305	-0.955144
24585319	chr6:24585319:G:A	3.41246e-19	-1.93943	-1.29868
24585414	chr6:24585414:A:G	1.60729e-18	-0.417307	-1.27111
24585945	chr6:24585945:C:T	1.29719e-18	-2.19039	0.287625
24586082	chr6:24586082:C:T	3.2151e-19	-2.17617	-1.12152
24586271	chr6:24586271:T:C	2.31292e-18	-4.09142e-10	-1.32445
24586402	chr6:24586402:T:C	4.62138e-18	-4.09142e-10	-0.632268
24586468	chr6:24586468:T:C	1.39929e-18	-0.640653	-1.18635
24587030	chr6:24587030:A:G	3.31054e-18	-4.09142e-10	-0.965851
24587111	chr6:24587111:C:T	1.00923e-18	-2.198	0.0442253
24587248	chr6:24587248:C:G	3.8195e-18	-0.822842	-3.31813e-10
24587343	chr6:24587343:T:C	2.96499e-19	-2.19769	-1.18098
24587372	chr6:24587372:C:T	9.9792e-18	-4.09142e-10	0.137541
24589008	chr6:24589008:G:C	3.14593e-19	-2.17488	-1.14456
24589048	chr6:24589048:T:C	1.81129e-18	-1.56892	-3.31813e-10
24589274	chr6:24589274:G:A	1.7321e-18	-2.14582	0.532188
24589334	chr6:24589334:G:T	1.23946e-18	-1.94828	-3.31813e-10
24590319	chr6:24590319:A:C	2.74898e-19	-2.17357	-1.28075
24590561	chr6:24590561:T:C	2.77154e-18	-4.09142e-10	-1.14356
24590621	chr6:24590621:G:A	2.62918e-18	-4.09142e-10	-1.19629
24591478	chr6:24591478:G:C	2.99385e-18	-4.09142e-10	-1.0664
24591755	chr6:24591755:T:G	4.62111e-18	-4.09142e-10	-0.632328
24592948	chr6:24592948:G:A	4.71862e-19	-2.08349	-0.830544
24592984	chr6:24592984:TA:T	8.76038e-19	-2.19325	-0.10206
24593493	chr6:24593493:C:T	5.24731e-18	-4.09142e-10	-0.505246
24593634	chr6:24593634:C:T	2.73435e-18	-4.09142e-10	-1.15707
24594024	chr6:24594024:C:G	4.3868e-18	-4.09142e-10	-0.684362
24594402	chr6:24594402:T:G	1.43971e-18	-1.79852	-3.31813e-10
24595323	chr6:24595323:GATCATGAGGTCA:G	2.34504e-18	-4.09142e-10	-1.31066
24595625	chr6:24595625:T:C	2.8225e-19	-2.18816	-1.23976
24596514	chr6:24596514:C:G	2.62323e-18	-4.09142e-10	-1.19856
24596875	chr6:24596875:C:G	1.58144e-18	-1.70463	-3.31813e-10
24597253	chr6:24597253:A:G	8.35031e-19	-1.04503	-1.29821
24598155	chr6:24598155:A:C	3.03465e-18	-4.09142e-10	-1.05287
24599018	chr6:24599018:C:A	2.01766e-18	-2.16529	0.704271
24599134	chr6:24599134:C:CT	3.53247e-18	0.133568	-1.03453
24599538	chr6:24599538:G:A	2.43809e-18	-4.09142e-10	-1.27175
24599902	chr6:24599902:C:T	5.17694e-18	-4.09142e-10	-0.518747
24599917	chr6:24599917:G:A	8.57124e-19	-2.14459	-0.172547
24601012	chr6:24601012:G:A	3.21078e-19	-2.19639	-1.10264
24601576	chr6:24601576:G:A	1.1436e-18	-2.02878	-3.31813e-10
24602046	chr6:24602046:C:T	2.30432e-18	-4.09142e-10	-1.32818
24602119	chr6:24602119:G:A	1.22376e-18	-1.96103	-3.31813e-10
24602271	chr6:24602271:C:T	5.83607e-18	-4.09142e-10	-0.398904
24602311	chr6:24602311:A:G	3.70429e-19	-2.15841	-0.997648
24602526	chr6:24602526:T:C	6.10191e-19	-1.62437	-1.03257
24602578	chr6:24602578:A:T	1.13289e-18	-2.03819	-3.31813e-10
24602788	chr6:24602788:G:A	1.14909e-18	-2.02399	-3.31813e-10
24602825	chr6:24602825:A:T	1.14534e-18	-2.02726	-3.31813e-10
24602829	chr6:24602829:A:T	2.85297e-19	-2.12781	-1.28938
24602964	chr6:24602964:T:A	2.564e-18	-4.09142e-10	-1.22139
24603071	chr6:24603071:G:A	6.16113e-19	-1.61194	-1.03535
24603750	chr6:24603750:C:CA	2.308e-18	-4.09142e-10	-1.32658
24604796	chr6:24604796:T:C	3.79123e-19	-2.06262	-1.07023
24604829	chr6:24604829:C:T	4.71065e-19	-2.2021	-0.713623
24605077	chr6:24605077:G:A	2.34232e-18	-4.09142e-10	-1.31182
24605341	chr6:24605341:C:T	9.7447e-19	-2.16921	-0.0196126
24605593	chr6:24605593:A:G	2.49846e-18	-4.09142e-10	-1.24729
24605612	chr6:24605612:C:G	1.29423e-17	-4.09142e-10	0.397539
24605613	chr6:24605613:C:T	4.08266e-19	-2.14404	-0.914755
24605808	chr6:24605808:C:G	2.9172e-19	-2.14437	-1.25055
24605841	chr6:24605841:C:A	3.05982e-18	-4.09142e-10	-1.04461
24605900	chr6:24605900:G:A	2.62021e-18	-4.09142e-10	-1.19971
24605958	chr6:24605958:CAG:C	2.3726e-18	-4.09142e-10	-1.29897
24606200	chr6:24606200:G:C	2.76212e-18	-4.09142e-10	-1.14696
24606213	chr6:24606213:A:G	2.88844e-18	-4.09142e-10	-1.10224
24606499	chr6:24606499:G:A	3.30825e-19	-1.96015	-1.30898
24607083	chr6:24607083:C:T	2.85822e-18	-4.09142e-10	-1.11276
24607922	chr6:24607922:T:C	3.13978e-18	-4.09142e-10	-1.01881
24608079	chr6:24608079:A:G	1.27623e-18	-1.91905	-3.31813e-10
24608133	chr6:24608133:A:T	4.63401e-18	-4.09142e-10	-0.62954
24608331	chr6:24608331:A:G	5.33936e-19	-2.20107	-0.589369
24608459	chr6:24608459:C:T	2.0226e-18	-2.12472	0.666144
24608645	chr6:24608645:G:C	3.46311e-19	-2.07785	-1.14553
24608706	chr6:24608706:G:A	9.95145e-18	-4.09142e-10	0.134756
24609295	chr6:24609295:A:G	2.87501e-18	-4.09142e-10	-1.10691
24609347	chr6:24609347:G:A	2.60639e-18	-0.349969	-0.855027
24609572	chr6:24609572:G:A	2.44288e-18	-4.09142e-10	-1.26978
24610434	chr6:24610434:C:T	2.91569e-19	-2.15006	-1.24538
24610795	chr6:24610795:T:A	1.04324e-18	-2.18119	0.0605513
24610915	chr6:24610915:T:C	4.8757e-19	-2.20194	-0.679345
24610964	chr6:24610964:C:A	2.74262e-18	-4.09142e-10	-1.15405
24610984	chr6:24610984:A:C	4.88179e-18	-0.57745	-3.31813e-10
24611000	chr6:24611000:T:C	7.33377e-19	-2.20089	-0.272173
24611265	chr6:24611265:A:G	4.31775e-19	-2.20203	-0.800787
24611495	chr6:24611495:T:C	3.82211e-18	-4.09142e-10	-0.82216
24611540	chr6:24611540:T:C	2.56593e-18	-4.09142e-10	-1.22064
24611923	chr6:24611923:G:C	3.18694e-19	-1.97899	-1.3275
24612326	chr6:24612326:C:T	2.92814e-18	-4.09142e-10	-1.08859
24612582	chr6:24612582:C:T	7.72576e-19	-2.15621	-0.264779
24612674	chr6:24612674:C:T	2.88791e-18	-4.09142e-10	-1.10243
24613067	chr6:24613067:T:A	2.6359e-18	-4.09142e-10	-1.19374
24613210	chr6:24613210:A:G	1.27375e-18	-1.921	-3.31813e-10
24613619	chr6:24613619:G:A	1.22411e-18	-1.96074	-3.31813e-10
24614164	chr6:24614164:T:G	1.19026e-18	-2.1698	0.181005
24614222	chr6:24614222:G:A	2.31224e-18	-4.09142e-10	-1.32474
24614835	chr6:24614835:G:A	2.68927e-19	-2.18542	-1.29086
24615166	chr6:24615166:A:T	4.41722e-18	-4.09142e-10	-0.677451
24615341	chr6:24615341:T:TA	2.68171e-18	-4.09142e-10	-1.17651
24615732	chr6:24615732:C:T	3.79118e-18	-4.09142e-10	-0.830285
24616074	chr6:24616074:G:T	3.44888e-19	-2.13861	-1.08889
24616424	chr6:24616424:C:T	1.53654e-18	-1.73343	-3.31813e-10
24616427	chr6:24616427:G:A	2.47682e-18	-4.09142e-10	-1.25599
24616476	chr6:24616476:G:A	2.3684e-18	-4.09142e-10	-1.30075
24616649	chr6:24616649:G:A	1.01898e-18	-2.14416	-3.31813e-10
24616761	chr6:24616761:T:C	1.15065e-18	-2.02263	-3.31813e-10
24617302	chr6:24617302:C:T	2.97166e-19	-2.04881	-1.32762
24617406	chr6:24617406:C:T	2.32963e-18	-4.09142e-10	-1.31725
24617407	chr6:24617407:G:A	3.55319e-19	-2.19697	-1.00073
24617564	chr6:24617564:A:C	3.83347e-19	-2.20184	-0.919938
24617918	chr6:24617918:C:T	2.31088e-18	-4.09142e-10	-1.32534
24617969	chr6:24617969:A:G	1.89e-18	-2.17673	0.650344
24618196	chr6:24618196:T:G	2.82668e-18	-4.09142e-10	-1.12386
24618270	chr6:24618270:G:C	4.19442e-19	-2.19955	-0.832241
24618282	chr6:24618282:C:A	2.8991e-18	-4.09142e-10	-1.09856
24618326	chr6:24618326:AGG:A	3.10508e-19	-2.03704	-1.29547
24618533	chr6:24618533:G:A	7.24349e-19	-2.16232	-0.323126
24618963	chr6:24618963:G:T	3.98328e-18	-4.09142e-10	-0.780856
24619087	chr6:24619087:GA:G	2.31027e-18	-4.09142e-10	-1.3256
24619300	chr6:24619300:C:T	2.91214e-18	-4.09142e-10	-1.09407
24619761	chr6:24619761:G:A	7.36573e-18	-4.09142e-10	-0.166124
24620096	chr6:24620096:G:A	1.02848e-18	-2.13488	-3.31813e-10
24620174	chr6:24620174:T:A	6.67125e-19	-2.00264	-0.565095
24620257	chr6:24620257:C:T	6.93434e-19	-2.1786	-0.35046
24620401	chr6:24620401:T:C	3.66205e-19	-2.13465	-1.03287
24620699	chr6:24620699:G:T	2.36384e-18	-4.09142e-10	-1.30268
24621422	chr6:24621422:A:G	2.67028e-18	-4.09142e-10	-1.18078
24621970	chr6:24621970:T:A	1.67954e-18	-1.64444	-3.31813e-10
24622354	chr6:24622354:G:C	2.30459e-18	-4.09142e-10	-1.32806
24622588	chr6:24622588:T:G	2.1123e-17	-4.09142e-10	0.887399
24622621	chr6:24622621:T:A	3.28632e-19	-2.17185	-1.10393
24623290	chr6:24623290:G:T	2.98315e-18	-4.09142e-10	-1.06998
24623625	chr6:24623625:T:C	2.4293e-18	-4.09142e-10	-1.27536
24623627	chr6:24623627:G:A	9.65179e-19	-2.1984	-3.31813e-10
24624277	chr6:24624277:A:G	2.63823e-18	-4.09142e-10	-1.19285
24624342	chr6:24624342:G:A	2.307e-18	-4.09142e-10	-1.32702
24624412	chr6:24624412:A:T	2.85107e-18	-4.09142e-10	-1.11527
24624629	chr6:24624629:C:G	2.61358e-18	-4.09142e-10	-1.20224
24624711	chr6:24624711:T:C	2.56956e-19	-2.20211	-1.3197
24624863	chr6:24624863:C:T	2.61428e-18	-4.09142e-10	-1.20197
24625041	chr6:24625041:G:A	3.2115e-18	-4.09142e-10	-0.996222
24625170	chr6:24625170:C:A	6.30093e-19	-2.0659	-0.558948
24625334	chr6:24625334:A:T	3.23675e-19	-2.04562	-1.24536
24625668	chr6:24625668:C:T	3.79962e-19	-1.86826	-1.26239
24626170	chr6:24626170:G:A	7.63187e-18	-4.09142e-10	-0.130629
24626321	chr6:24626321:C:A	2.42815e-18	-4.09142e-10	-1.27583
24626513	chr6:24626513:C:T	5.8338e-19	-2.14552	-0.556361
24626762	chr6:24626762:A:G	6.84493e-18	-4.09142e-10	-0.239454
24626843	chr6:24626843:C:T	9.80739e-19	-2.18241	-3.31813e-10
24626866	chr6:24626866:G:C	3.0691e-18	-4.09142e-10	-1.04158
24627171	chr6:24627171:T:C	9.64169e-19	-2.19945	-3.31813e-10
24627335	chr6:24627335:G:A	3.4787e-19	-1.89774	-1.32115
24627433	chr6:24627433:A:C	5.07096e-18	-4.09142e-10	-0.539431
24627434	chr6:24627434:G:A	3.865e-18	-4.09142e-10	-0.811001
24627862	chr6:24627862:C:A	2.53808e-18	-1.23155	-3.31813e-10
24627893	chr6:24627893:C:T	5.9891e-19	-2.07038	-0.605224
24627974	chr6:24627974:C:T	3.73815e-19	-2.06741	-1.07954
24627975	chr6:24627975:T:C	6.35025e-19	-2.04738	-0.569675
24628069	chr6:24628069:G:A	5.46514e-19	-1.76218	-1.00497
24628244	chr6:24628244:G:A	6.25844e-19	-1.9803	-0.65132
24628328	chr6:24628328:G:GT	8.49068e-19	-2.19916	-0.127414
24628451	chr6:24628451:G:T	2.27444e-18	-1.34123	-3.31813e-10
24628765	chr6:24628765:G:A	6.34264e-19	-1.99754	-0.620717
24628785	chr6:24628785:G:A	3.61647e-19	-1.92539	-1.25466
24628938	chr6:24628938:G:A	6.10724e-19	-1.98197	-0.674101
24628943	chr6:24628943:G:A	2.41241e-18	-4.09142e-10	-1.28234
24628965	chr6:24628965:G:A	2.52896e-18	-4.09142e-10	-1.23515
24629020	chr6:24629020:T:C	3.66486e-19	-1.84312	-1.32364
24629384	chr6:24629384:A:G	6.49228e-19	-1.98957	-0.605361
24629414	chr6:24629414:C:A	6.07229e-19	-1.99272	-0.669095
24629447	chr6:24629447:A:G	6.32441e-19	-1.9882	-0.632928
24629494	chr6:24629494:A:G	4.55801e-19	-2.05996	-0.888701
24629611	chr6:24629611:A:G	4.37108e-19	-2.02406	-0.966479
24629701	chr6:24629701:G:A	4.39679e-19	-2.02459	-0.960085
24629884	chr6:24629884:C:T	2.38407e-18	-4.09142e-10	-1.29415
24629898	chr6:24629898:A:G	4.43982e-19	-1.99906	-0.975871
24629909	chr6:24629909:G:A	4.62521e-19	-1.67942	-1.2546
24630052	chr6:24630052:G:C	2.37728e-18	-4.09142e-10	-1.29701
24630109	chr6:24630109:G:A	4.88939e-19	-1.96981	-0.90867
24630181	chr6:24630181:A:C	4.55365e-19	-2.00534	-0.944277
24630616	chr6:24630616:G:A	3.65561e-19	-1.8461	-1.32319
24631136	chr6:24631136:C:A	9.61833e-19	-2.20188	-3.31813e-10
24631214	chr6:24631214:C:T	2.40935e-18	-1.2836	-3.31813e-10
24631330	chr6:24631330:T:C	4.51169e-19	-1.98067	-0.978207
24631579	chr6:24631579:A:G	4.38352e-19	-1.98577	-1.00192
24631623	chr6:24631623:C:T	2.72435e-18	-4.09142e-10	-1.16073
24631654	chr6:24631654:T:TC	2.56992e-19	-2.20132	-1.32035
24631656	chr6:24631656:T:C	3.50912e-19	-1.88256	-1.32762
24631745	chr6:24631745:G:A	3.97274e-18	-4.09142e-10	-0.783506
24631877	chr6:24631877:C:T	4.30587e-19	-2.00346	-1.00211
24631879	chr6:24631879:T:C	4.32201e-19	-1.99971	-1.00211
24631909	chr6:24631909:C:G	4.36733e-19	-1.98948	-1.00192
24632199	chr6:24632199:T:A	2.42829e-18	-4.09142e-10	-1.27578
24632304	chr6:24632304:G:A	3.47607e-19	-1.89223	-1.32742
24632396	chr6:24632396:TAA:T	4.41861e-19	-1.99526	-0.984462
24632402	chr6:24632402:T:C	2.31237e-18	-4.09142e-10	-1.32469
24632414	chr6:24632414:A:C	2.88191e-19	-2.19997	-1.20712
24633119	chr6:24633119:A:G	2.41311e-18	-1.28205	-3.31813e-10
24633201	chr6:24633201:G:A	3.26374e-19	-2.20188	-1.08079
24633537	chr6:24633537:A:G	2.54433e-18	-1.2291	-3.31813e-10
24633809	chr6:24633809:A:G	3.51998e-18	-4.09142e-10	-0.904506
24634035	chr6:24634035:T:A	7.23301e-19	-1.728	-0.758892
24634199	chr6:24634199:A:T	1.10106e-17	-0.824559	1.06046
24634409	chr6:24634409:A:G	2.37158e-18	-4.09142e-10	-1.2994
24634718	chr6:24634718:G:A	2.44593e-18	-4.09142e-10	-1.26854
24634743	chr6:24634743:C:A	2.35503e-18	-4.09142e-10	-1.30641
24635007	chr6:24635007:G:A	2.37067e-18	-4.09142e-10	-1.29979
24635617	chr6:24635617:T:A	1.54778e-18	-1.72614	-3.31813e-10
24635842	chr6:24635842:GTT:G	6.9158e-19	-2.19651	-0.33523
24636048	chr6:24636048:A:G	2.30434e-18	-4.09142e-10	-1.32817
24636080	chr6:24636080:CT:C	3.90137e-18	-4.09142e-10	-0.801635
24636085	chr6:24636085:C:T	4.24215e-19	-2.0209	-0.999573
24636182	chr6:24636182:C:T	2.30421e-18	-4.09142e-10	-1.32822
24636259	chr6:24636259:T:C	3.04952e-18	-4.09142e-10	-1.04798
24636361	chr6:24636361:C:A	7.33173e-19	-1.852	-0.621339
24636437	chr6:24636437:C:G	4.71898e-19	-1.78837	-1.12559
24636675	chr6:24636675:A:G	4.12288e-19	-2.03321	-1.01578
24636740	chr6:24636740:T:G	2.87709e-18	-4.09142e-10	-1.10618
24637215	chr6:24637215:C:T	4.15359e-19	-2.20095	-0.840628
24637467	chr6:24637467:T:C	3.08483e-18	-4.09142e-10	-1.03646
24637557	chr6:24637557:T:A	3.00974e-18	-4.09142e-10	-1.06111
24638512	chr6:24638512:G:T	3.27901e-19	-2.04833	-1.22967
24638911	chr6:24638911:A:G	2.2436e-18	-1.35488	-3.31813e-10
24638995	chr6:24638995:T:C	3.28461e-19	-2.03852	-1.23777
24639289	chr6:24639289:A:G	3.76269e-19	-2.0635	-1.07692
24639409	chr6:24639409:C:G	1.61483e-18	-1.68373	-3.31813e-10
24639470	chr6:24639470:A:G	4.87724e-19	-1.8285	-1.05247
24639488	chr6:24639488:A:G	2.35307e-18	-4.09142e-10	-1.30724
24639621	chr6:24639621:G:A	4.29073e-18	-4.09142e-10	-0.706505
24639660	chr6:24639660:C:T	2.85365e-18	-4.09142e-10	-1.11436
24639783	chr6:24639783:G:A	3.38801e-19	-2.0635	-1.18181
24639814	chr6:24639814:T:C	2.32134e-18	-4.09142e-10	-1.32082
24639854	chr6:24639854:A:AAG	2.35704e-18	-4.09142e-10	-1.30556
24640214	chr6:24640214:G:A	3.64793e-19	-2.14474	-1.02665
24640260	chr6:24640260:A:C	3.76594e-19	-2.1461	-0.993446
24640292	chr6:24640292:G:A	3.72074e-19	-2.14834	-1.00329
24640387	chr6:24640387:G:C	3.13248e-19	-2.12312	-1.2006
24640837	chr6:24640837:G:A	3.71536e-19	-2.13921	-1.01386
24640900	chr6:24640900:C:T	9.91133e-19	-2.17187	-3.31813e-10
24641100	chr6:24641100:T:C	4.62353e-19	-2.19988	-0.734505
24641190	chr6:24641190:G:A	9.82492e-19	-2.18063	-3.31813e-10
24641377	chr6:24641377:C:T	2.72313e-19	-2.14686	-1.31691
24641643	chr6:24641643:C:CA	2.66878e-19	-2.15561	-1.32832
24641904	chr6:24641904:C:T	2.30813e-18	-4.09142e-10	-1.32652
24641905	chr6:24641905:G:A	3.62171e-18	-4.09142e-10	-0.876015
24642219	chr6:24642219:G:A	2.83666e-19	-2.10335	-1.31957
24642328	chr6:24642328:T:C	2.64826e-19	-2.16721	-1.32443
24642460	chr6:24642460:G:C	6.27915e-18	-4.09142e-10	-0.325727
24642531	chr6:24642531:C:A	3.38776e-18	-4.09142e-10	-0.942792
24642658	chr6:24642658:A:G	2.41142e-18	-1.28275	-3.31813e-10
24642680	chr6:24642680:A:G	2.35313e-18	-4.09142e-10	-1.30722
24642683	chr6:24642683:G:A	2.31598e-18	-4.09142e-10	-1.32313
24642731	chr6:24642731:T:C	7.42519e-19	-1.53517	-0.925494
24642738	chr6:24642738:A:G	7.44742e-19	-1.53928	-0.918404
24644094	chr6:24644094:C:T	4.03636e-19	-2.15121	-0.918998
24644272	chr6:24644272:G:A	3.61054e-19	-2.13355	-1.04814
24644440	chr6:24644440:A:C	1.23318e-17	-4.09142e-10	0.34922
24644866	chr6:24644866:A:G	3.27437e-18	-4.09142e-10	-0.976836
24644906	chr6:24644906:C:T	3.33644e-19	-2.13474	-1.1259
24644967	chr6:24644967:G:C	3.49292e-19	-2.13652	-1.07829
24645181	chr6:24645181:TACTA:T	2.76384e-19	-2.14787	-1.30106
24645192	chr6:24645192:C:A	3.52209e-19	-2.13311	-1.07338
24645239	chr6:24645239:C:T	3.60724e-19	-2.12348	-1.05912
24645402	chr6:24645402:G:A	5.03197e-19	-1.85145	-0.99828
24645447	chr6:24645447:C:T	2.47006e-18	-1.25872	-3.31813e-10
24645469	chr6:24645469:G:T	2.71152e-19	-2.15635	-1.31168
24645715	chr6:24645715:T:G	4.01074e-19	-1.92957	-1.147
24645739	chr6:24645739:T:G	3.47714e-19	-2.13578	-1.08356
24645781	chr6:24645781:G:A	5.17248e-19	-1.84481	-0.977384
24645969	chr6:24645969:C:T	4.31072e-19	-2.19457	-0.809867
24646276	chr6:24646276:C:T	3.4834e-19	-2.15795	-1.05959
24646399	chr6:24646399:C:T	3.18868e-18	-4.09142e-10	-1.00336
24646593	chr6:24646593:C:T	3.60814e-19	-2.20211	-0.980243
24646924	chr6:24646924:TA:T	3.56004e-19	-2.14898	-1.04679
24646956	chr6:24646956:G:C	3.51786e-19	-2.15363	-1.05406
24646963	chr6:24646963:A:T	4.69251e-19	-2.19993	-0.71965
24646991	chr6:24646991:C:A	3.28432e-19	-2.15594	-1.12045
24647262	chr6:24647262:G:C	2.30854e-18	-4.09142e-10	-1.32635
24647879	chr6:24647879:G:C	3.47531e-19	-2.14718	-1.07268
24647927	chr6:24647927:G:GA	5.08006e-19	-1.8021	-1.03813
24647931	chr6:24647931:C:T	4.56731e-19	-2.20125	-0.745371
24648178	chr6:24648178:G:A	3.4966e-19	-2.14656	-1.0672
24648227	chr6:24648227:T:C	3.16652e-19	-2.14595	-1.16697
24648390	chr6:24648390:T:C	1.01832e-18	-2.14481	-3.31813e-10
24648491	chr6:24648491:T:C	4.66402e-19	-2.05298	-0.872684
24648755	chr6:24648755:A:G	4.12934e-19	-2.17499	-0.872443
24648833	chr6:24648833:C:T	9.61597e-19	-2.20212	-3.31813e-10
24648933	chr6:24648933:T:C	3.40584e-19	-2.16661	-1.07345
24649337	chr6:24649337:T:C	2.61628e-18	-4.09142e-10	-1.20121
24649490	chr6:24649490:C:A	3.2623e-19	-2.06882	-1.21429
24650009	chr6:24650009:T:C	2.77169e-19	-2.2018	-1.24429
24650398	chr6:24650398:C:T	4.1515e-19	-2.17382	-0.868259
24650443	chr6:24650443:C:T	1.05205e-18	-2.14366	0.0314476
24650488	chr6:24650488:A:G	2.30507e-18	-4.09142e-10	-1.32785
24650533	chr6:24650533:A:G	2.91503e-19	-2.09366	-1.302
24650756	chr6:24650756:A:C	2.6441e-18	-4.09142e-10	-1.19063
24650958	chr6:24650958:T:C	2.3048e-18	-4.09142e-10	-1.32797
24651092	chr6:24651092:C:G	3.98936e-19	-1.96447	-1.11745
24651160	chr6:24651160:G:A	3.91224e-19	-1.85433	-1.2471
24651177	chr6:24651177:T:C	3.57776e-19	-1.96245	-1.22835
24651376	chr6:24651376:C:T	2.98637e-18	-4.09142e-10	-1.0689
24651775	chr6:24651775:T:C	2.31031e-18	-0.839993	-0.485586
24651792	chr6:24651792:G:A	2.89196e-18	-4.09142e-10	-1.10103
24651974	chr6:24651974:C:T	2.84024e-19	-2.20212	-1.21954
24651984	chr6:24651984:T:TC	8.36133e-19	-1.3734	-0.96853
24652449	chr6:24652449:C:A	2.86193e-18	-4.09142e-10	-1.11147
24652451	chr6:24652451:C:T	4.56054e-18	-4.09142e-10	-0.64552
24652615	chr6:24652615:T:C	2.85919e-18	-4.09142e-10	-1.11242
24652658	chr6:24652658:T:TA	5.21613e-18	-4.09142e-10	-0.511207
24652669	chr6:24652669:AAC:A	2.9041e-18	-4.09142e-10	-1.09684
24652987	chr6:24652987:C:T	2.91644e-18	-4.09142e-10	-1.0926
24653045	chr6:24653045:G:C	2.8388e-18	-4.09142e-10	-1.11958
24653055	chr6:24653055:T:C	9.62171e-19	-2.20152	-3.31813e-10
24653148	chr6:24653148:G:A	3.88782e-18	-0.0285126	-0.7766
24653228	chr6:24653228:T:C	9.89862e-19	-2.17315	-3.31813e-10
24653337	chr6:24653337:C:T	9.64652e-19	-2.19895	-3.31813e-10
24653893	chr6:24653893:C:T	2.78481e-18	-4.09142e-10	-1.13878
24654038	chr6:24654038:G:A	3.06513e-19	-2.18192	-1.16354
24654806	chr6:24654806:C:T	2.86217e-18	-4.09142e-10	-1.11138
24654815	chr6:24654815:C:T	4.00617e-18	-4.09142e-10	-0.775127
24654894	chr6:24654894:C:T	2.92364e-18	-4.09142e-10	-1.09013
24654948	chr6:24654948:A:G	2.97923e-18	-4.09142e-10	-1.0713
24655526	chr6:24655526:C:T	2.90377e-18	-4.09142e-10	-1.09695
24656343	chr6:24656343:A:G	4.9866e-19	-1.66581	-1.19298
24657147	chr6:24657147:C:T	4.82983e-18	-4.09142e-10	-0.58815
24657239	chr6:24657239:G:A	2.93951e-18	-4.09142e-10	-1.08472
24657500	chr6:24657500:CATA:C	7.61608e-19	-1.75701	-0.678273
24657570	chr6:24657570:T:A	3.77228e-18	-4.09142e-10	-0.835282
24657625	chr6:24657625:CTATTAA:C	3.22883e-19	-1.99819	-1.29524
24658283	chr6:24658283:G:A	2.87459e-18	-4.09142e-10	-1.10705
24658888	chr6:24658888:T:C	2.30409e-18	-4.09142e-10	-1.32827
24658894	chr6:24658894:A:G	2.85273e-19	-2.20125	-1.21602
24658944	chr6:24658944:G:C	4.01698e-18	-0.410556	-0.361876
24659254	chr6:24659254:T:C	2.89514e-18	-4.09142e-10	-1.09993
24659520	chr6:24659520:C:G	9.62224e-19	-2.20147	-3.31813e-10
24660124	chr6:24660124:T:C	4.06366e-19	-1.79078	-1.27268
24660376	chr6:24660376:T:C	2.73952e-18	-1.95788	0.802698
24660715	chr6:24660715:T:C	3.66157e-18	-4.09142e-10	-0.865069
24661283	chr6:24661283:T:C	3.5621e-18	-0.0678664	-0.824746
24661372	chr6:24661372:G:A	2.31549e-18	-4.09142e-10	-1.32334
24661763	chr6:24661763:C:T	4.20776e-18	-4.09142e-10	-0.726031
24661829	chr6:24661829:G:GAA	4.1066e-18	-0.750367	-3.31813e-10
24662003	chr6:24662003:G:A	2.63801e-18	-1.90012	0.707185
24662232	chr6:24662232:C:T	6.32011e-19	-1.75451	-0.867305
24662356	chr6:24662356:T:C	2.85231e-18	-4.09142e-10	-1.11483
24662453	chr6:24662453:TAA:T	2.31572e-18	-4.09142e-10	-1.32324
24662536	chr6:24662536:C:T	2.75913e-19	-2.13121	-1.31943
24662600	chr6:24662600:G:GTA	2.77327e-18	-4.09142e-10	-1.14293
24662691	chr6:24662691:T:C	2.9306e-18	-4.09142e-10	-1.08776
24663321	chr6:24663321:TC:T	2.74961e-18	-4.09142e-10	-1.1515
24663871	chr6:24663871:T:C	2.3546e-18	-4.09142e-10	-1.30659
24663912	chr6:24663912:G:A	3.75521e-18	-4.09142e-10	-0.839817
24663954	chr6:24663954:A:C	2.86706e-19	-2.19472	-1.21754
24664237	chr6:24664237:C:T	5.26127e-18	-4.09142e-10	-0.50259
24664329	chr6:24664329:A:AT	2.25404e-18	-1.35024	-3.31813e-10
24664457	chr6:24664457:T:C	2.79066e-19	-2.20063	-1.23864
24664480	chr6:24664480:C:G	8.29246e-18	-4.09142e-10	-0.0476153
24664702	chr6:24664702:C:G	9.61598e-19	-2.20212	-3.31813e-10
24665112	chr6:24665112:A:C	4.30216e-19	-1.76399	-1.24244
24665126	chr6:24665126:C:T	4.58465e-18	-4.09142e-10	-0.640248
24665475	chr6:24665475:A:G	3.50753e-18	-4.09142e-10	-0.908051
24665831	chr6:24665831:T:A	3.00058e-18	-4.09142e-10	-1.06416
24665832	chr6:24665832:C:A	2.99264e-18	-4.09142e-10	-1.06681
24666100	chr6:24666100:AAT:A	2.52574e-18	-4.09142e-10	-1.23643
24666105	chr6:24666105:C:T	2.69871e-18	-4.09142e-10	-1.17019
24666125	chr6:24666125:T:C	2.83035e-19	-2.20001	-1.22514
24666275	chr6:24666275:T:C	8.03765e-18	-0.0788249	-3.31813e-10
24667036	chr6:24667036:AGCGCGCATGCGCGCTTCGTCACAAGGGTGCGAG:A	3.22893e-18	-4.09142e-10	-0.990813
24667095	chr6:24667095:C:T	5.79584e-19	-1.9575	-0.75091
24667176	chr6:24667176:GTCC:G	2.60432e-19	-2.18099	-1.32738
24667273	chr6:24667273:A:G	2.37602e-18	-4.09142e-10	-1.29753
24667571	chr6:24667571:G:A	3.65977e-18	-0.248436	-0.617127
24668240	chr6:24668240:A:C	4.09052e-18	-4.09142e-10	-0.754291
24668304	chr6:24668304:C:T	9.73488e-19	-2.18983	-3.31813e-10
24668440	chr6:24668440:C:CA	2.39785e-18	-4.09142e-10	-1.28839
24669173	chr6:24669173:A:T	5.35417e-19	-1.55488	-1.23279
24669206	chr6:24669206:G:A	5.71233e-18	-0.420336	-3.31813e-10
24669514	chr6:24669514:G:T	4.51069e-19	-1.97628	-0.982818
24669717	chr6:24669717:T:C	2.72822e-18	-0.314047	-0.845267
24669731	chr6:24669731:T:A	3.37256e-18	-4.09142e-10	-0.947289
24669970	chr6:24669970:A:G	3.12639e-18	-4.09142e-10	-1.02308
24670044	chr6:24670044:A:G	2.30799e-18	-4.09142e-10	-1.32659
24670602	chr6:24670602:C:T	5.22156e-19	-1.59272	-1.22003
24671230	chr6:24671230:A:T	5.33024e-19	-1.56052	-1.23163
24671379	chr6:24671379:G:A	2.30651e-18	-4.09142e-10	-1.32723
24671780	chr6:24671780:T:C	2.34211e-18	-4.09142e-10	-1.31191
24672150	chr6:24672150:C:T	2.86566e-18	-4.09142e-10	-1.11016
24672231	chr6:24672231:TGA:T	1.41885e-18	-1.81312	-3.31813e-10
24672512	chr6:24672512:G:A	1.15891e-18	-1.55709	-0.458394
24673381	chr6:24673381:A:G	7.51282e-18	0.0838203	-0.230171
24673575	chr6:24673575:A:G	7.79721e-19	-1.57279	-0.838992
24673608	chr6:24673608:G:T	2.9587e-19	-2.16668	-1.21412
24673656	chr6:24673656:T:C	7.53296e-19	-1.62454	-0.821716
24673685	chr6:24673685:G:T	2.93701e-19	-2.06513	-1.32302
24673756	chr6:24673756:G:A	7.75787e-19	-1.57862	-0.838223
24674076	chr6:24674076:A:G	3.62144e-18	-4.09142e-10	-0.876092
24674172	chr6:24674172:C:T	2.34587e-18	-4.09142e-10	-1.31031
24674191	chr6:24674191:C:T	2.87834e-19	-2.17447	-1.23387
24674456	chr6:24674456:T:C	7.11421e-19	-1.63502	-0.868428
24674491	chr6:24674491:G:A	7.2173e-19	-1.59567	-0.893395
24674565	chr6:24674565:C:T	7.22122e-19	-1.85474	-0.633781
24674702	chr6:24674702:C:A	3.18225e-19	-2.17469	-1.13327
24675013	chr6:24675013:AG:A	9.89051e-19	-2.17397	-3.31813e-10
24675096	chr6:24675096:A:G	3.57867e-18	-0.182476	-0.705494
24675404	chr6:24675404:T:A	2.65554e-18	-1.97687	0.790555
24675579	chr6:24675579:T:G	2.40071e-18	-4.09142e-10	-1.2872
24675600	chr6:24675600:G:GT	1.21518e-17	0.334518	-3.31813e-10
24675948	chr6:24675948:A:G	7.99257e-19	-1.5647	-0.822332
24676046	chr6:24676046:T:TTA	2.97627e-18	-4.09142e-10	-1.07229
24676311	chr6:24676311:T:A	2.79588e-19	-2.12964	-1.30776
24676622	chr6:24676622:G:A	1.31018e-18	-2.04726	0.154465
24676975	chr6:24676975:C:T	5.58782e-18	-0.442372	-3.31813e-10
24677098	chr6:24677098:C:T	2.91512e-18	-4.09142e-10	-1.09305
24677360	chr6:24677360:G:A	7.68117e-19	-1.59886	-0.827912
24677476	chr6:24677476:G:A	2.8911e-19	-2.18392	-1.21999
24677740	chr6:24677740:G:A	3.48057e-19	-1.89018	-1.32817
24677760	chr6:24677760:C:T	1.3877e-18	-2.01882	0.183509
24677933	chr6:24677933:A:T	7.88815e-19	-1.56447	-0.835712
24678024	chr6:24678024:G:A	4.1936e-18	-4.09142e-10	-0.729403
24678142	chr6:24678142:G:A	7.80158e-19	-1.60587	-0.805354
24678170	chr6:24678170:A:G	7.36961e-19	-1.6384	-0.829785
24678457	chr6:24678457:G:A	2.41442e-18	-1.99163	0.710122
24678705	chr6:24678705:A:G	3.67711e-18	-4.09142e-10	-0.860835
24678940	chr6:24678940:C:T	2.52555e-18	-4.09142e-10	-1.2365
24678950	chr6:24678950:C:A	3.53345e-19	-1.87614	-1.32713
24679533	chr6:24679533:T:G	3.54295e-18	-4.09142e-10	-0.898003
24679700	chr6:24679700:A:G	3.7273e-18	-4.09142e-10	-0.847278
24679725	chr6:24679725:C:T	2.41557e-18	-4.09142e-10	-1.28103
24679766	chr6:24679766:T:C	2.40706e-18	-4.09142e-10	-1.28455
24679794	chr6:24679794:C:T	2.34407e-18	-4.09142e-10	-1.31107
24679829	chr6:24679829:T:C	2.40528e-18	-4.09142e-10	-1.2853
24680480	chr6:24680480:T:C	7.19799e-19	-1.63459	-0.857153
24680485	chr6:24680485:A:G	7.08323e-19	-1.65033	-0.85749
24680489	chr6:24680489:A:G	7.06435e-19	-1.65395	-0.856533
24681193	chr6:24681193:A:G	3.13635e-18	-0.271126	-0.748777
24681408	chr6:24681408:T:C	3.29226e-18	-4.09142e-10	-0.971389
24681427	chr6:24681427:T:C	2.72123e-18	-0.317621	-0.844258
24681827	chr6:24681827:G:A	1.11588e-18	-2.05332	-3.31813e-10
24682169	chr6:24682169:T:A	2.29743e-18	-1.33117	-3.31813e-10
24682922	chr6:24682922:G:A	3.68456e-19	-1.90465	-1.25674
24683049	chr6:24683049:A:G	4.83414e-19	-2.00065	-0.889194
24683169	chr6:24683169:A:ACCT	2.36649e-18	-4.09142e-10	-1.30155
24684341	chr6:24684341:C:G	9.65054e-19	-2.19853	-3.31813e-10
24684568	chr6:24684568:C:T	2.88361e-18	-0.255016	-0.848904
24684591	chr6:24684591:A:T	2.91033e-18	-0.252588	-0.842106
24684793	chr6:24684793:A:G	3.64535e-18	-0.144416	-0.725093
24685089	chr6:24685089:A:C	2.32837e-18	-4.09142e-10	-1.31779
24685277	chr6:24685277:A:T	9.6524e-19	-2.19834	-3.31813e-10
24685715	chr6:24685715:C:T	2.8879e-18	-4.09142e-10	-1.10243
24685735	chr6:24685735:TG:T	4.47099e-18	-4.09142e-10	-0.665352
24686343	chr6:24686343:G:A	7.24223e-18	-0.0195478	-0.163485
24686540	chr6:24686540:T:C	4.01171e-18	-4.09142e-10	-0.773745
24686600	chr6:24686600:T:C	5.24362e-18	-4.09142e-10	-0.505951
24686689	chr6:24686689:CTCT:C	2.45545e-18	-4.09142e-10	-1.26465
24686810	chr6:24686810:C:T	4.29023e-19	-1.7514	-1.2578
24687497	chr6:24687497:T:G	3.19039e-19	-2.16076	-1.14464
24687537	chr6:24687537:A:G	3.21863e-18	-0.00769769	-0.986309
24687660	chr6:24687660:A:C	2.38826e-18	-4.09142e-10	-1.2924
24687771	chr6:24687771:T:C	2.32467e-18	-0.367023	-0.952363
24687938	chr6:24687938:C:T	3.00543e-18	-4.09142e-10	-1.06254
24688066	chr6:24688066:T:C	2.31767e-18	-4.09142e-10	-1.3224
24688195	chr6:24688195:T:C	4.14793e-18	-4.09142e-10	-0.740352
24688275	chr6:24688275:A:T	2.81053e-18	-4.09142e-10	-1.12959
24688621	chr6:24688621:C:T	7.78694e-18	0.141811	-0.252325
24688730	chr6:24688730:A:G	3.09902e-18	-0.186176	-0.8457
24688755	chr6:24688755:A:G	2.84908e-18	-0.244166	-0.871801
24689083	chr6:24689083:T:C	2.62253e-18	-0.466151	-0.732671
24689084	chr6:24689084:A:G	3.04297e-18	-0.184372	-0.865755
24689549	chr6:24689549:T:C	3.21383e-19	-1.9789	-1.31918
24689806	chr6:24689806:T:C	2.31585e-18	-4.09142e-10	-1.32318
24690033	chr6:24690033:T:G	2.3853e-18	-4.09142e-10	-1.29364
24690160	chr6:24690160:C:A	5.02927e-18	-4.09142e-10	-0.547688
24690165	chr6:24690165:C:T	3.84788e-18	-4.09142e-10	-0.815441
24690221	chr6:24690221:G:A	5.96386e-18	-0.377245	-3.31813e-10
24690634	chr6:24690634:A:G	4.48123e-18	0.195484	-0.858549
24690799	chr6:24690799:A:G	2.97624e-18	-0.192078	-0.880223
24691252	chr6:24691252:G:C	5.72043e-18	-4.09142e-10	-0.418918
24691424	chr6:24691424:A:G	2.45017e-18	-4.09142e-10	-1.26681
24691755	chr6:24691755:T:C	3.89326e-19	-2.19549	-0.910809
24691951	chr6:24691951:C:T	4.7985e-19	-1.58286	-1.31438
24692667	chr6:24692667:C:T	3.61084e-18	-4.09142e-10	-0.879022
24692847	chr6:24692847:C:T	1.65438e-18	-0.468404	-1.19113
24693295	chr6:24693295:C:T	3.03639e-19	-2.02657	-1.32831
24693467	chr6:24693467:A:G	1.771e-17	-4.09142e-10	0.711165
24693492	chr6:24693492:G:T	4.77427e-18	-4.09142e-10	-0.59972
24693618	chr6:24693618:G:A	1.17282e-17	1.61761	-1.31858
24693642	chr6:24693642:ACT:A	2.51362e-18	-4.09142e-10	-1.24124
24693712	chr6:24693712:A:G	5.04166e-18	-4.09142e-10	-0.545227
24694056	chr6:24694056:C:T	2.40537e-18	-4.09142e-10	-1.28526
24694416	chr6:24694416:T:C	2.88051e-19	-2.19296	-1.21462
24694493	chr6:24694493:A:G	9.63476e-19	-2.20017	-3.31813e-10
24694772	chr6:24694772:T:A	4.62244e-18	-4.09142e-10	-0.63204
24695024	chr6:24695024:T:A	9.83851e-18	1.3278	-1.20446
24695801	chr6:24695801:T:C	4.52535e-19	-1.68136	-1.2745
24695971	chr6:24695971:T:C	3.92817e-19	-2.09986	-0.997517
24696028	chr6:24696028:A:G	2.66907e-18	-4.09142e-10	-1.18123
24696496	chr6:24696496:G:A	2.51474e-18	-4.09142e-10	-1.24079
24696868	chr6:24696868:C:T	5.02295e-18	-4.09142e-10	-0.548944
24696988	chr6:24696988:C:T	2.51747e-18	-4.09142e-10	-1.23971
24697160	chr6:24697160:A:C	1.10041e-17	1.54334	-1.30804
24697196	chr6:24697196:T:C	8.5056e-18	1.25806	-1.2803
24697487	chr6:24697487:GTTA:G	2.31695e-18	-4.09142e-10	-1.32271
24697987	chr6:24697987:G:A	1.91488e-18	-1.96766	0.454356
24698272	chr6:24698272:T:C	1.08324e-17	0.622878	-0.403302
24698308	chr6:24698308:C:T	2.55034e-18	-4.09142e-10	-1.22674
24698550	chr6:24698550:AG:A	3.22794e-19	-2.19547	-1.09823
24699424	chr6:24699424:C:A	1.45644e-18	-2.17157	0.384595
24700007	chr6:24700007:A:G	2.92366e-17	1.42933	-0.216874
24700687	chr6:24700687:C:T	2.83747e-19	-2.1405	-1.28213
24701713	chr6:24701713:A:G	9.85503e-19	-2.17756	-3.31813e-10
24702097	chr6:24702097:G:A	2.60311e-18	-4.09142e-10	-1.20625
24702221	chr6:24702221:C:A	5.14524e-19	-2.05675	-0.770729
24702248	chr6:24702248:C:A	5.5127e-18	-4.09142e-10	-0.455907
24702736	chr6:24702736:T:A	1.39469e-17	1.7726	-1.3003
24702818	chr6:24702818:A:C	2.36676e-18	-4.09142e-10	-1.30144
24702911	chr6:24702911:ACT:A	3.27337e-18	-4.09142e-10	-0.977141
24703044	chr6:24703044:G:A	4.72205e-18	-4.09142e-10	-0.610719
24703108	chr6:24703108:C:A	6.16455e-19	-1.90282	-0.743913
24703214	chr6:24703214:A:G	3.20827e-19	-2.01032	-1.2895
24703388	chr6:24703388:TA:T	9.68447e-19	-2.19502	-3.31813e-10
24703582	chr6:24703582:G:A	1.0593e-18	-2.10535	-3.31813e-10
24703592	chr6:24703592:ACT:A	1.31397e-18	-1.88991	-3.31813e-10
24703789	chr6:24703789:C:T	9.67836e-19	-2.19565	-3.31813e-10
24704340	chr6:24704340:C:T	2.98163e-19	-2.11235	-1.26073
24704594	chr6:24704594:A:C	5.71938e-18	-4.09142e-10	-0.419101
24705545	chr6:24705545:T:C	2.93986e-19	-2.16152	-1.22566
24705607	chr6:24705607:T:C	7.72339e-18	1.20132	-1.32003
24706542	chr6:24706542:T:C	7.47088e-19	-1.94248	-0.512059
24706624	chr6:24706624:A:C	7.66867e-19	-1.95625	-0.472152
24707426	chr6:24707426:G:A	2.43866e-18	-4.09142e-10	-1.27151
24707758	chr6:24707758:C:T	3.40039e-19	-1.99065	-1.25101
24707871	chr6:24707871:C:T	2.91649e-19	-2.15986	-1.2353
24708079	chr6:24708079:TA:T	5.79102e-18	-4.09142e-10	-0.406654
24708372	chr6:24708372:A:G	3.7447e-19	-2.03762	-1.10758
24708974	chr6:24708974:A:G	2.63508e-18	-4.09142e-10	-1.19405
24709042	chr6:24709042:T:C	3.16423e-18	-4.09142e-10	-1.01105
24709600	chr6:24709600:CATAG:C	5.15237e-19	-2.20028	-0.625806
24709602	chr6:24709602:T:C	2.03235e-18	-1.76742	0.313654
24710085	chr6:24710085:T:C	2.34131e-18	-4.09142e-10	-1.31225
24710163	chr6:24710163:G:A	3.07559e-18	-4.09142e-10	-1.03947
24710335	chr6:24710335:G:A	9.80797e-19	-2.18235	-3.31813e-10
24710409	chr6:24710409:C:T	2.31501e-18	-4.09142e-10	-1.32355
24710652	chr6:24710652:G:A	2.34741e-18	-4.09142e-10	-1.30965
24710692	chr6:24710692:A:G	8.82422e-18	1.09529	-1.08075
24710791	chr6:24710791:G:A	1.9925e-18	-1.95045	0.476875
24710801	chr6:24710801:C:A	3.85217e-17	1.44939	0.0388693
24711176	chr6:24711176:C:T	2.41202e-18	-4.09142e-10	-1.2825
24711739	chr6:24711739:T:C	3.05847e-19	-2.10003	-1.2476
24711764	chr6:24711764:T:C	2.39062e-18	-4.09142e-10	-1.29141
24711816	chr6:24711816:A:G	2.05268e-18	-1.88953	0.445712
24712916	chr6:24712916:A:C	2.30765e-18	-4.09142e-10	-1.32673
24712952	chr6:24712952:T:C	2.51197e-18	-4.09142e-10	-1.24189
24713472	chr6:24713472:GAAGCAAAAGTTTT:G	2.8094e-19	-2.17643	-1.25615
24713495	chr6:24713495:A:C	5.76992e-18	-1.1219	0.711596
24713899	chr6:24713899:T:C	2.30472e-18	-4.09142e-10	-1.328
24714205	chr6:24714205:G:A	8.62532e-19	-2.09577	-0.215072
24714617	chr6:24714617:G:GT	4.24437e-19	-2.04059	-0.979362
24714746	chr6:24714746:G:T	3.97077e-18	-4.09142e-10	-0.784001
24714818	chr6:24714818:C:T	1.0036e-18	-2.15937	-3.31813e-10
24715125	chr6:24715125:T:C	5.45535e-18	-4.09142e-10	-0.466366
24715197	chr6:24715197:T:C	2.3069e-18	-4.09142e-10	-1.32706
24715271	chr6:24715271:C:T	3.56651e-18	-4.09142e-10	-0.891374
24715599	chr6:24715599:C:A	1.38201e-18	-1.83942	-3.31813e-10
24715953	chr6:24715953:A:C	2.24378e-17	0.947783	-3.31813e-10
24716537	chr6:24716537:T:C	2.38783e-18	-4.09142e-10	-1.29258
24716572	chr6:24716572:T:C	5.56979e-18	-4.09142e-10	-0.445606
24716872	chr6:24716872:C:T	4.34975e-19	-2.19308	-0.80235
24717009	chr6:24717009:C:T	7.59011e-18	-4.09142e-10	-0.136116
24717173	chr6:24717173:T:C	3.40106e-19	-2.01039	-1.23107
24717187	chr6:24717187:A:G	5.57166e-18	-4.09142e-10	-0.445269
24717368	chr6:24717368:C:G	5.32058e-18	-4.09142e-10	-0.491381
24718436	chr6:24718436:T:C	3.66741e-18	-4.09142e-10	-0.863476
24718448	chr6:24718448:T:C	9.69666e-19	-2.19377	-3.31813e-10
24718466	chr6:24718466:A:G	3.5167e-18	-4.09142e-10	-0.905439
24718781	chr6:24718781:T:C	2.31688e-18	-4.09142e-10	-1.32274
24719750	chr6:24719750:G:A	5.00191e-18	-0.764623	0.211481
24719896	chr6:24719896:A:C	3.19296e-18	-4.09142e-10	-1.00201
24719939	chr6:24719939:C:A	5.08936e-19	-2.01962	-0.818773
24720796	chr6:24720796:A:C	2.98988e-19	-2.2008	-1.16951
24720908	chr6:24720908:C:T	2.32764e-18	-4.09142e-10	-1.31811
24721069	chr6:24721069:C:T	3.67724e-19	-1.97486	-1.18853
24721236	chr6:24721236:G:C	2.31776e-18	-4.09142e-10	-1.32236
24721272	chr6:24721272:C:A	2.30836e-18	-4.09142e-10	-1.32642
24721356	chr6:24721356:T:G	2.9293e-18	0.145169	-1.23337
24721423	chr6:24721423:AG:A	1.12125e-17	0.254069	-3.31813e-10
24721439	chr6:24721439:A:T	4.11623e-19	-2.16552	-0.885094
24721551	chr6:24721551:A:G	6.65754e-18	-4.09142e-10	-0.267212
24721690	chr6:24721690:A:G	2.4704e-18	0.0474383	-1.30602
24721725	chr6:24721725:G:C	2.78897e-19	-2.20171	-1.23817
24721756	chr6:24721756:C:G	2.34506e-18	-4.09142e-10	-1.31065
24722000	chr6:24722000:G:C	2.56625e-18	-4.09142e-10	-1.22051
24722081	chr6:24722081:C:T	2.625e-19	-2.17843	-1.32204
24722767	chr6:24722767:A:G	4.31523e-18	-4.09142e-10	-0.700811
24722781	chr6:24722781:C:T	1.27921e-17	0.385867	-3.31813e-10
24722812	chr6:24722812:A:G	2.72498e-18	-4.09142e-10	-1.1605
24722986	chr6:24722986:T:A	3.24222e-19	-1.97087	-1.31842
24723265	chr6:24723265:T:C	2.30671e-18	-4.09142e-10	-1.32714
24723743	chr6:24723743:C:T	2.37854e-18	-4.09142e-10	-1.29647
24723806	chr6:24723806:C:T	4.44029e-18	-1.08144	0.409193
24723851	chr6:24723851:G:A	4.75161e-18	-4.09142e-10	-0.604478
24723889	chr6:24723889:T:A	2.46421e-18	-4.09142e-10	-1.26109
24723974	chr6:24723974:G:A	3.40101e-18	-4.09142e-10	-0.938891
24724073	chr6:24724073:C:T	9.13152e-18	-4.09142e-10	0.0487702
24724310	chr6:24724310:G:A	2.31158e-18	-4.09142e-10	-1.32503
24724695	chr6:24724695:A:G	2.41901e-18	-4.09142e-10	-1.2796
24724758	chr6:24724758:C:A	2.32214e-18	-4.09142e-10	-1.32047
24725034	chr6:24725034:AGG:A	3.31735e-18	-4.09142e-10	-0.963797
24725432	chr6:24725432:G:A	8.0839e-18	-4.09142e-10	-0.0730871
24725643	chr6:24725643:T:C	3.12243e-19	-2.01775	-1.30919
24725663	chr6:24725663:A:C	2.49102e-18	-4.09142e-10	-1.25027
24726036	chr6:24726036:T:C	3.01648e-18	-1.05857	-0.000297787
24726179	chr6:24726179:T:C	4.19226e-18	-0.729722	-3.31813e-10
24726180	chr6:24726180:T:G	2.73679e-19	-2.13211	-1.32665
24726578	chr6:24726578:G:C	2.23511e-18	-0.0321545	-1.32652
24726810	chr6:24726810:C:A	1.00623e-18	-2.15675	-3.31813e-10
24726930	chr6:24726930:C:T	5.81148e-18	-4.09142e-10	-0.403126
24727177	chr6:24727177:T:TTGATGACC	1.11432e-18	-0.810978	-1.24374
24727589	chr6:24727589:G:A	2.61684e-18	-4.09142e-10	-1.201
24727708	chr6:24727708:G:A	1.19563e-18	-1.98429	-3.31813e-10
24728274	chr6:24728274:A:G	1.11134e-18	-0.8047	-1.25269
24728710	chr6:24728710:T:C	9.86972e-19	-2.17608	-3.31813e-10
24728906	chr6:24728906:C:G	2.16064e-17	1.94917	-1.03914
24728981	chr6:24728981:G:C	1.02732e-18	-2.13601	-3.31813e-10
24729106	chr6:24729106:T:C	1.32692e-17	0.422482	-3.31813e-10
24729183	chr6:24729183:C:G	2.40705e-18	-4.09142e-10	-1.28456
24729841	chr6:24729841:G:A	3.52283e-19	-1.99508	-1.2112
24729976	chr6:24729976:G:T	9.9513e-19	-2.16784	-3.31813e-10
24730084	chr6:24730084:G:A	2.98521e-18	-4.09142e-10	-1.06929
24730164	chr6:24730164:C:A	3.75676e-19	-1.91827	-1.22372
24730405	chr6:24730405:A:C	2.98572e-18	-4.09142e-10	-1.06912
24730502	chr6:24730502:C:T	1.95499e-18	-0.461888	-1.03069
24730792	chr6:24730792:T:C	2.92661e-19	-2.16858	-1.22312
24731555	chr6:24731555:T:C	3.40397e-18	-1.0621	0.124083
24731762	chr6:24731762:G:T	1.16993e-17	0.296566	-3.31813e-10
24731896	chr6:24731896:T:A	9.98709e-19	-2.16425	-3.31813e-10
24732138	chr6:24732138:G:A	5.74108e-19	-1.55487	-1.16303
24732209	chr6:24732209:G:A	3.3277e-18	-1.04884	0.0881576
24732468	chr6:24732468:T:C	4.53574e-18	-4.09142e-10	-0.650973
24732486	chr6:24732486:ATGAGT:A	1.50222e-17	0.546568	-3.31813e-10
24732506	chr6:24732506:A:AC	3.56904e-19	-1.87896	-1.31429
24732549	chr6:24732549:A:G	6.74241e-18	-4.09142e-10	-0.254545
24732745	chr6:24732745:A:C	2.40877e-18	-4.09142e-10	-1.28384
24732827	chr6:24732827:C:A	3.66468e-19	-1.95765	-1.20915
24732896	chr6:24732896:A:G	3.52537e-19	-1.99696	-1.2086
24733391	chr6:24733391:C:A	3.69258e-18	-4.09142e-10	-0.856637
24733614	chr6:24733614:G:A	2.91525e-18	-4.09142e-10	-1.093
24733756	chr6:24733756:T:C	1.39884e-18	-0.56655	-1.26077
24734507	chr6:24734507:A:G	2.91377e-18	-4.09142e-10	-1.09351
24734839	chr6:24734839:C:T	3.59463e-18	-0.87	-0.013521
24735080	chr6:24735080:G:T	2.58315e-18	-0.23901	-0.974943
24735208	chr6:24735208:T:C	3.00448e-18	-4.09142e-10	-1.06286
24735437	chr6:24735437:T:C	3.19817e-18	-1.13507	0.134683
24735857	chr6:24735857:C:T	3.29521e-18	-4.09142e-10	-0.970493
24735877	chr6:24735877:T:C	6.06966e-18	-4.09142e-10	-0.35966
24735956	chr6:24735956:G:A	1.18701e-18	-1.99153	-3.31813e-10
24736004	chr6:24736004:G:A	4.78674e-19	-1.66625	-1.23345
24736286	chr6:24736286:T:C	3.59313e-18	-4.09142e-10	-0.883938
24736416	chr6:24736416:G:A	3.67038e-18	0.0217981	-0.884465
24736708	chr6:24736708:C:A	2.70101e-18	-1.04498	-0.124353
24736818	chr6:24736818:G:A	3.70069e-19	-1.85263	-1.3044
24736900	chr6:24736900:G:GAC	3.7509e-19	-1.82145	-1.3221
24737563	chr6:24737563:T:C	1.65817e-18	-1.14712	-0.510134
24737732	chr6:24737732:A:G	5.38497e-19	-1.85673	-0.925209
24737929	chr6:24737929:A:T	2.58955e-17	2.17141	-1.0803
24737940	chr6:24737940:A:C	3.40131e-19	-1.93173	-1.30966
24737950	chr6:24737950:C:T	1.54391e-18	-0.406981	-1.32166
24737988	chr6:24737988:G:A	5.54353e-19	-1.60476	-1.14816
24738011	chr6:24738011:C:G	2.62165e-18	-4.09142e-10	-1.19916
24738100	chr6:24738100:T:C	3.80029e-19	-1.81448	-1.31599
24738159	chr6:24738159:C:T	3.28787e-19	-1.99176	-1.28355
24738254	chr6:24738254:T:C	2.89272e-18	-4.09142e-10	-1.10077
24738367	chr6:24738367:G:A	1.41757e-18	-0.552421	-1.2616
24738984	chr6:24738984:C:T	2.66158e-19	-2.18791	-1.29871
24739304	chr6:24739304:T:C	1.00422e-18	-2.15875	-3.31813e-10
24739380	chr6:24739380:C:T	2.41082e-18	-4.09142e-10	-1.28299
24739761	chr6:24739761:C:A	2.38601e-18	-4.09142e-10	-1.29334
24739855	chr6:24739855:G:T	3.23718e-18	-4.09142e-10	-0.98826
24740057	chr6:24740057:C:T	2.37767e-18	-4.09142e-10	-1.29684
24740285	chr6:24740285:T:C	2.78871e-19	-2.19317	-1.2468
24740308	chr6:24740308:A:T	1.23089e-18	-1.45798	-0.49725
24740561	chr6:24740561:C:T	5.75406e-18	-2.10875	1.69569
24740718	chr6:24740718:A:G	2.33193e-18	-4.09142e-10	-1.31626
24740739	chr6:24740739:T:C	2.53067e-18	-4.09142e-10	-1.23448
24741233	chr6:24741233:AACCCAGGAGTTCAAG:A	2.73237e-19	-2.17718	-1.28319
24741409	chr6:24741409:C:G	2.36837e-18	-4.09142e-10	-1.30076
24741726	chr6:24741726:TG:T	3.59517e-18	-4.09142e-10	-0.883371
24741902	chr6:24741902:G:A	2.57226e-19	-2.20043	-1.32033
24741985	chr6:24741985:T:C	2.85301e-19	-2.17357	-1.24361
24742020	chr6:24742020:T:C	2.50174e-18	-4.09142e-10	-1.24597
24742133	chr6:24742133:A:G	3.68553e-19	-2.14021	-1.02092
24742235	chr6:24742235:A:C	3.26315e-18	-4.09142e-10	-0.980269
24742820	chr6:24742820:C:A	2.84668e-19	-2.13792	-1.28147
24742952	chr6:24742952:A:G	2.33988e-18	-4.09142e-10	-1.31286
24743376	chr6:24743376:G:C	2.31016e-18	-4.09142e-10	-1.32564
24743896	chr6:24743896:T:C	2.40692e-18	-4.09142e-10	-1.28461
24744117	chr6:24744117:A:T	2.38589e-18	-4.09142e-10	-1.29339
24744383	chr6:24744383:T:C	9.79574e-19	-2.1836	-3.31813e-10
24744411	chr6:24744411:T:C	2.6299e-19	-2.19903	-1.29957
24744632	chr6:24744632:C:T	2.79105e-18	-4.09142e-10	-1.13654
24744654	chr6:24744654:G:A	2.8507e-19	-2.17838	-1.2396
24744931	chr6:24744931:C:T	2.41646e-18	-4.09142e-10	-1.28066
24745575	chr6:24745575:A:G	2.32087e-18	-4.09142e-10	-1.32102
24745662	chr6:24745662:C:T	2.57508e-18	-4.09142e-10	-1.21708
24745702	chr6:24745702:T:A	5.79519e-18	-4.09142e-10	-0.405935
24745837	chr6:24745837:G:A	1.18635e-17	-4.09142e-10	0.310508
24746511	chr6:24746511:C:T	1.0569e-18	-1.4282	-0.679422
24746535	chr6:24746535:C:A	3.11069e-18	-4.09142e-10	-1.02812
24746542	chr6:24746542:G:GA	2.74284e-19	-2.18738	-1.26918
24746598	chr6:24746598:G:A	4.78418e-18	-4.09142e-10	-0.597648
24746825	chr6:24746825:A:G	2.49809e-18	-4.09142e-10	-1.24743
24747004	chr6:24747004:TAG:T	2.40547e-18	-4.09142e-10	-1.28522
24747040	chr6:24747040:A:G	2.34011e-18	-4.09142e-10	-1.31276
24747183	chr6:24747183:A:G	2.33551e-18	-4.09142e-10	-1.31473
24747207	chr6:24747207:G:A	2.33044e-18	-4.09142e-10	-1.31691
24747380	chr6:24747380:C:A	2.68253e-19	-2.19864	-1.28014
24747417	chr6:24747417:T:C	2.34087e-18	-4.09142e-10	-1.31244
24747788	chr6:24747788:C:T	3.28805e-19	-2.17643	-1.09882
24747803	chr6:24747803:T:C	2.76096e-19	-2.1864	-1.26357
24747866	chr6:24747866:C:T	2.56491e-19	-2.20075	-1.32287
24748283	chr6:24748283:G:A	1.81273e-17	0.734456	-3.31813e-10
24748419	chr6:24748419:T:C	1.99731e-17	2.15972	-1.3283
24748420	chr6:24748420:G:A	6.0308e-18	-4.09142e-10	-0.366082
24748599	chr6:24748599:C:T	3.30205e-19	-2.1706	-1.1004
24748876	chr6:24748876:T:C	3.24983e-19	-2.04707	-1.23988
24749014	chr6:24749014:A:G	2.9161e-19	-2.09639	-1.29891
24749185	chr6:24749185:C:T	8.79024e-19	-1.79864	-0.493264
24749234	chr6:24749234:C:G	2.36961e-18	-4.09142e-10	-1.30024
24749251	chr6:24749251:T:C	2.55692e-19	-2.20202	-1.32473
24749474	chr6:24749474:A:T	1.53896e-18	-0.411305	-1.32055
24749682	chr6:24749682:C:T	2.99661e-18	-4.09142e-10	-1.06548
24750527	chr6:24750527:C:T	3.47056e-18	-4.09142e-10	-0.918645
24750828	chr6:24750828:A:C	2.4941e-18	-4.09142e-10	-1.24903
24750987	chr6:24750987:G:A	3.90529e-18	-4.09142e-10	-0.80063
24750988	chr6:24750988:G:T	4.58517e-19	-2.14283	-0.799891
24751473	chr6:24751473:T:C	2.75307e-19	-2.18422	-1.26861
24751627	chr6:24751627:T:C	3.18798e-18	-4.09142e-10	-1.00357
24752172	chr6:24752172:C:T	3.15348e-19	-2.19371	-1.12333
24752313	chr6:24752313:C:T	1.23024e-17	0.346829	-3.31813e-10
24752318	chr6:24752318:G:A	1.02059e-18	-2.14258	-3.31813e-10
24752365	chr6:24752365:A:C	1.38603e-17	1.75839	-1.29232
24752406	chr6:24752406:A:G	9.68671e-18	-4.09142e-10	0.107792
24752416	chr6:24752416:G:A	5.78828e-18	-4.09142e-10	-0.407128
24753108	chr6:24753108:A:C	2.37277e-18	-4.09142e-10	-1.29891
24753153	chr6:24753153:A:G	2.36223e-18	-4.09142e-10	-1.30336
24753160	chr6:24753160:C:T	1.41598e-18	-0.496421	-1.31872
24753509	chr6:24753509:C:T	2.39251e-18	-4.09142e-10	-1.29062
24753565	chr6:24753565:C:T	9.99487e-19	-2.16348	-3.31813e-10
24753705	chr6:24753705:G:A	2.76385e-19	-2.17506	-1.27386
24753891	chr6:24753891:T:C	9.92477e-18	-4.09142e-10	0.132071
24754201	chr6:24754201:G:A	1.1896e-18	-1.98934	-3.31813e-10
24754334	chr6:24754334:C:T	2.41251e-18	-4.09142e-10	-1.2823
24754583	chr6:24754583:C:T	1.398e-18	-1.82792	-3.31813e-10
24754631	chr6:24754631:T:C	1.57383e-17	1.91296	-1.31982
24755313	chr6:24755313:C:T	2.96491e-18	-4.09142e-10	-1.07611
24755601	chr6:24755601:A:T	2.65735e-18	-4.09142e-10	-1.18563
24755942	chr6:24755942:G:A	2.3095e-18	-4.09142e-10	-1.32593
24756072	chr6:24756072:A:G	3.86541e-19	-1.96793	-1.14555
24756388	chr6:24756388:G:A	2.33396e-18	-4.09142e-10	-1.3154
24756549	chr6:24756549:C:T	3.01481e-18	-1.05943	-3.31813e-10
24756608	chr6:24756608:G:A	3.49016e-19	-2.17148	-1.04412
24756669	chr6:24756669:G:A	3.57726e-19	-2.11878	-1.07217
24756810	chr6:24756810:C:T	3.71301e-19	-2.13367	-1.02003
24757202	chr6:24757202:A:G	2.9134e-19	-2.07591	-1.32032
24757334	chr6:24757334:T:A	2.90142e-19	-2.08612	-1.31423
24757377	chr6:24757377:C:T	1.16917e-18	-2.00667	-3.31813e-10
24758596	chr6:24758596:A:C	3.03284e-18	-4.09142e-10	-1.05346
24758945	chr6:24758945:C:G	2.49806e-18	-4.09142e-10	-1.24745
24759171	chr6:24759171:A:G	4.6628e-19	-1.61132	-1.31461
24759388	chr6:24759388:C:T	2.51439e-18	-4.09142e-10	-1.24093
24759455	chr6:24759455:A:G	9.66937e-19	-2.19658	-3.31813e-10
24759538	chr6:24759538:C:T	3.67941e-19	-2.11284	-1.04995
24759563	chr6:24759563:G:A	3.102e-18	-4.09142e-10	-1.03091
24759647	chr6:24759647:C:T	7.25972e-19	-1.36169	-1.12152
24760053	chr6:24760053:T:C	2.35664e-18	-4.09142e-10	-1.30572
24760199	chr6:24760199:A:G	3.05561e-19	-2.18391	-1.16466
24760217	chr6:24760217:C:T	9.83799e-19	-2.1793	-3.31813e-10
24760730	chr6:24760730:G:A	2.63783e-19	-2.19411	-1.30149
24760945	chr6:24760945:A:G	3.04405e-18	-4.09142e-10	-1.04977
24761068	chr6:24761068:G:C	5.20684e-18	-4.09142e-10	-0.51299
24761186	chr6:24761186:G:T	4.35074e-19	-2.14525	-0.849954
24761288	chr6:24761288:C:T	4.69204e-19	-1.6102	-1.30948
24761655	chr6:24761655:G:A	6.61937e-18	-4.09142e-10	-0.272962
24761658	chr6:24761658:CAGGA:C	6.62775e-18	-4.09142e-10	-0.271696
24761662	chr6:24761662:A:ATCCT	6.66116e-18	-4.09142e-10	-0.266668
24761666	chr6:24761666:T:C	6.62115e-18	-4.09142e-10	-0.272693
24761669	chr6:24761669:GGCTCCCACCAGT:G	6.84655e-18	-4.09142e-10	-0.239217
24762343	chr6:24762343:C:T	2.61166e-18	-4.09142e-10	-1.20298
24762829	chr6:24762829:C:T	2.87509e-18	-4.09142e-10	-1.10688
24762846	chr6:24762846:T:C	6.40406e-19	-1.75353	-0.855081
24762847	chr6:24762847:G:A	6.49906e-19	-1.75103	-0.842859
24762921	chr6:24762921:A:G	6.9785e-19	-1.68943	-0.833288
24762940	chr6:24762940:C:T	6.81685e-19	-1.74482	-0.801333
24762969	chr6:24762969:A:G	2.43296e-18	-4.09142e-10	-1.27385
24763004	chr6:24763004:C:T	6.02341e-19	-1.84714	-0.822751
24763285	chr6:24763285:G:C	6.08406e-19	-1.80146	-0.858411
24763347	chr6:24763347:G:C	6.11691e-19	-1.81401	-0.840476
24763519	chr6:24763519:G:A	3.00796e-19	-2.04748	-1.31681
24763827	chr6:24763827:C:A	2.7255e-18	-4.09142e-10	-1.16031
24763873	chr6:24763873:G:A	6.43562e-19	-1.71741	-0.886285
24763919	chr6:24763919:G:GTAAT	6.71974e-19	-1.7554	-0.805099
24763999	chr6:24763999:A:G	6.42869e-19	-1.74798	-0.856795
24764307	chr6:24764307:T:C	6.58097e-19	-1.76547	-0.815898
24764573	chr6:24764573:GAA:G	2.55358e-19	-2.20112	-1.32693
24764637	chr6:24764637:C:A	2.56039e-18	-4.09142e-10	-1.2228
24764638	chr6:24764638:T:C	6.57381e-19	-1.76502	-0.817436
24764694	chr6:24764694:T:C	6.53263e-19	-1.76286	-0.825881
24764699	chr6:24764699:G:A	1.0236e-18	-2.13964	-3.31813e-10
24764739	chr6:24764739:T:C	7.33493e-18	-4.09142e-10	-0.170314
24764749	chr6:24764749:T:C	6.35252e-19	-1.76573	-0.850967
24764756	chr6:24764756:C:T	6.27843e-19	-1.78272	-0.845711
24764978	chr6:24764978:G:A	6.47148e-19	-1.7556	-0.842539
24765005	chr6:24765005:CTG:C	6.67189e-19	-1.76278	-0.804865
24765022	chr6:24765022:T:C	1.33201e-18	-1.87627	-3.31813e-10
24765141	chr6:24765141:C:CA	5.1119e-19	-1.8334	-1.00057
24765192	chr6:24765192:T:TA	2.34696e-18	-4.09142e-10	-1.30984
24765320	chr6:24765320:C:T	6.8977e-19	-1.73614	-0.798222
24765327	chr6:24765327:A:G	6.72046e-19	-1.76166	-0.798729
24765386	chr6:24765386:G:A	6.52657e-19	-1.75415	-0.835515
24765540	chr6:24765540:G:A	6.36588e-19	-1.76492	-0.849679
24765597	chr6:24765597:C:T	2.83276e-18	-1.12171	-3.31813e-10
24765675	chr6:24765675:A:G	9.88547e-19	-2.17448	-3.31813e-10
24765710	chr6:24765710:G:A	1.03656e-18	-2.12705	-3.31813e-10
24765773	chr6:24765773:G:A	2.94343e-19	-2.1858	-1.20017
24765886	chr6:24765886:C:T	5.48596e-19	-1.69391	-1.06945
24765998	chr6:24765998:G:A	6.31878e-18	-0.319436	-3.31813e-10
24766225	chr6:24766225:C:T	6.30654e-19	-1.76071	-0.863251
24766410	chr6:24766410:C:T	5.00749e-19	-1.86663	-0.987987
24766447	chr6:24766447:G:GT	3.31002e-19	-2.10024	-1.16835
24766518	chr6:24766518:G:A	5.7821e-19	-1.64236	-1.06842
24766586	chr6:24766586:T:G	6.47815e-19	-1.76197	-0.835141
24766781	chr6:24766781:A:C	5.36595e-19	-1.7357	-1.04977
24766787	chr6:24766787:G:A	2.8555e-17	-4.09142e-10	1.18887
24767219	chr6:24767219:C:A	5.15013e-19	-1.80574	-1.02079
24767252	chr6:24767252:C:T	2.77256e-18	-4.09142e-10	-1.14319
24767299	chr6:24767299:AAAACTGGCTAATTTT:A	1.05528e-18	-2.10916	-3.31813e-10
24767589	chr6:24767589:G:A	5.50334e-19	-1.92312	-0.837073
24767742	chr6:24767742:G:A	3.36688e-19	-2.19236	-1.0592
24767953	chr6:24767953:G:T	6.34561e-19	-1.76788	-0.849903
24768159	chr6:24768159:C:T	5.03909e-19	-1.52063	-1.32769
24768221	chr6:24768221:C:T	5.57324e-19	-1.93462	-0.812954
24768227	chr6:24768227:A:G	2.94101e-19	-2.18651	-1.20028
24768404	chr6:24768404:T:G	4.98182e-19	-1.88347	-0.976284
24768838	chr6:24768838:C:T	5.44769e-19	-1.45062	-1.31974
24768865	chr6:24768865:A:G	5.74389e-19	-1.77859	-0.938815
24769016	chr6:24769016:C:A	1.01514e-18	-2.14794	-3.31813e-10
24769123	chr6:24769123:A:G	2.59296e-18	-4.09142e-10	-1.21016
24769232	chr6:24769232:A:C	6.43682e-19	-1.80038	-0.803134
24769397	chr6:24769397:G:T	3.9704e-19	-2.13305	-0.953627
24769420	chr6:24769420:G:A	2.77571e-18	-4.09142e-10	-1.14206
24769443	chr6:24769443:A:C	5.60188e-19	-1.97492	-0.767526
24769609	chr6:24769609:C:T	3.48353e-19	-2.04288	-1.17462
24769770	chr6:24769770:G:A	1.45905e-18	-1.78517	-3.31813e-10
24770115	chr6:24770115:A:G	6.25345e-19	-1.80018	-0.832234
24770156	chr6:24770156:G:A	3.39716e-19	-2.08301	-1.1596
24770248	chr6:24770248:A:C	1.37135e-18	-2.05722	0.210051
24770255	chr6:24770255:T:C	5.85004e-19	-1.82885	-0.870251
24770308	chr6:24770308:C:T	9.78289e-19	-2.18491	-3.31813e-10
24770353	chr6:24770353:A:C	9.711e-19	-2.19229	-3.31813e-10
24770974	chr6:24770974:C:T	2.76077e-18	-4.09142e-10	-1.14745
24771241	chr6:24771241:C:T	5.9194e-19	-1.78084	-0.906469
24771266	chr6:24771266:C:T	2.45367e-18	-4.09142e-10	-1.26538
24771461	chr6:24771461:A:G	6.56534e-19	-1.7633	-0.820441
24771542	chr6:24771542:TG:T	2.34899e-18	-4.09142e-10	-1.30898
24771570	chr6:24771570:A:G	3.26863e-19	-2.12458	-1.1566
24771734	chr6:24771734:A:G	3.0392e-19	-2.18889	-1.16506
24771912	chr6:24771912:C:T	4.8562e-19	-1.84788	-1.03741
24771975	chr6:24771975:C:T	5.59776e-19	-1.95051	-0.79267
24772487	chr6:24772487:G:A	6.38834e-19	-1.84491	-0.76616
24772802	chr6:24772802:T:C	6.31192e-19	-1.84324	-0.779873
24772889	chr6:24772889:G:C	2.31842e-18	-4.09142e-10	-1.32208
24772990	chr6:24772990:C:T	3.15773e-18	-4.09142e-10	-1.01311
24773143	chr6:24773143:G:A	6.33534e-19	-1.87724	-0.742164
24773230	chr6:24773230:A:G	7.44907e-19	-1.75174	-0.705716
24773798	chr6:24773798:A:G	2.91704e-18	-4.09142e-10	-1.09239
24773799	chr6:24773799:C:A	3.2846e-19	-2.15926	-1.11704
24773906	chr6:24773906:T:G	7.90084e-19	-1.67521	-0.723372
24774069	chr6:24774069:A:G	3.10577e-18	-4.09142e-10	-1.0297
24774922	chr6:24774922:C:G	9.00612e-19	-1.61918	-0.648465
24774953	chr6:24774953:G:T	3.24899e-19	-1.98646	-1.30074
24775078	chr6:24775078:G:C	6.77667e-19	-1.89588	-0.656186
24775124	chr6:24775124:A:G	2.34696e-18	-4.09142e-10	-1.30984
24775256	chr6:24775256:G:A	2.98508e-18	-4.09142e-10	-1.06934
24775611	chr6:24775611:T:C	8.89381e-19	-1.65081	-0.629381
24775691	chr6:24775691:C:T	3.1097e-18	-4.09142e-10	-1.02844
24776130	chr6:24776130:C:G	4.55644e-19	-2.19325	-0.755759
24776369	chr6:24776369:G:T	8.91148e-19	-1.6343	-0.643902
24777967	chr6:24777967:G:T	9.05747e-19	-1.6119	-0.650054
24777992	chr6:24777992:A:G	2.95025e-18	-4.09142e-10	-1.08107
24778200	chr6:24778200:C:T	9.88927e-19	-2.1741	-3.31813e-10
24778315	chr6:24778315:G:A	9.05373e-19	-1.63236	-0.630014
24778618	chr6:24778618:A:G	2.40238e-18	-1.2865	-3.31813e-10
24778792	chr6:24778792:A:G	3.79106e-19	-2.06644	-1.06646
24778816	chr6:24778816:T:TA	3.06264e-19	-2.12372	-1.22256
24778819	chr6:24778819:C:T	9.76506e-19	-2.18674	-3.31813e-10
24779063	chr6:24779063:T:C	2.54785e-19	-2.20202	-1.32827
24779133	chr6:24779133:G:A	5.39726e-19	-1.81386	-0.965794
24779534	chr6:24779534:C:T	7.25377e-19	-1.86054	-0.623487
24779610	chr6:24779610:G:A	6.18054e-18	-4.09142e-10	-0.341556
24780035	chr6:24780035:A:G	2.5477e-19	-2.20204	-1.32832
24780664	chr6:24780664:A:C	2.55454e-18	-4.09142e-10	-1.22509
24780716	chr6:24780716:A:C	9.79505e-19	-2.18367	-3.31813e-10
24780797	chr6:24780797:A:G	3.515e-19	-1.92234	-1.28617
24780938	chr6:24780938:C:T	2.96767e-18	-4.09142e-10	-1.07518
24781011	chr6:24781011:G:C	8.82689e-19	-1.62603	-0.661713
24781060	chr6:24781060:G:A	2.56299e-19	-2.19957	-1.32481
24781080	chr6:24781080:A:G	6.80572e-19	-1.89536	-0.652421
24781228	chr6:24781228:A:T	3.05495e-18	-4.09142e-10	-1.0462
24781239	chr6:24781239:A:AAAT	8.93638e-19	-1.6384	-0.637021
24781491	chr6:24781491:G:C	8.64661e-19	-1.63225	-0.67613
24781507	chr6:24781507:C:T	7.9964e-19	-1.70723	-0.67933
24781525	chr6:24781525:T:C	6.26221e-18	-4.09142e-10	-0.328429
24781989	chr6:24781989:G:A	9.72665e-19	-2.19068	-3.31813e-10
24782230	chr6:24782230:A:G	2.41571e-18	-4.09142e-10	-1.28097
24782290	chr6:24782290:A:G	4.75857e-19	-1.77666	-1.12894
24782355	chr6:24782355:C:T	3.24237e-19	-2.20116	-1.08808
24783427	chr6:24783427:G:A	2.31041e-18	-4.09142e-10	-1.32554
24783555	chr6:24783555:A:G	2.94167e-18	-4.09142e-10	-1.08398
24783577	chr6:24783577:C:A	2.50361e-18	-4.09142e-10	-1.24523
24783603	chr6:24783603:C:T	3.47927e-19	-2.18084	-1.03789
24783735	chr6:24783735:G:C	2.69674e-18	-4.09142e-10	-1.17092
24783824	chr6:24783824:C:T	9.00283e-19	-1.63778	-0.63023
24783867	chr6:24783867:G:T	9.00421e-19	-1.61566	-0.652194
24784208	chr6:24784208:C:T	1.01283e-18	-2.15021	-3.31813e-10
24784592	chr6:24784592:A:G	2.34359e-18	-4.09142e-10	-1.31128
24784663	chr6:24784663:G:A	9.03983e-19	-1.63373	-0.630181
24784682	chr6:24784682:C:T	8.21746e-18	-0.0567013	-3.31813e-10
24784811	chr6:24784811:T:C	8.94704e-19	-1.68624	-0.587987
24785281	chr6:24785281:G:A	6.15913e-19	-1.46459	-1.18303
24785354	chr6:24785354:C:G	2.73662e-19	-2.17182	-1.28701
24785460	chr6:24785460:A:G	8.95995e-19	-1.64771	-0.62507
24786043	chr6:24786043:C:T	3.59761e-19	-2.08336	-1.10191
24786710	chr6:24786710:C:T	2.61121e-18	-4.09142e-10	-1.20315
24786875	chr6:24786875:G:A	5.87494e-19	-1.72144	-0.973416
24787017	chr6:24787017:C:T	8.18472e-19	-1.71089	-0.652392
24787201	chr6:24787201:G:A	2.94737e-19	-2.18614	-1.1985
24787229	chr6:24787229:C:T	1.26918e-18	-1.92459	-3.31813e-10
24787379	chr6:24787379:A:G	8.74413e-19	-1.61037	-0.686791
24787776	chr6:24787776:G:C	8.82334e-19	-1.61387	-0.674276
24787799	chr6:24787799:GGA:G	2.80748e-18	-4.09142e-10	-1.13068
24787834	chr6:24787834:A:G	2.39714e-18	-4.09142e-10	-1.28868
24787839	chr6:24787839:C:G	5.78723e-19	-1.73794	-0.971952
24787937	chr6:24787937:A:T	4.13365e-18	-4.09142e-10	-0.743802
24788203	chr6:24788203:G:A	7.0412e-19	-1.87905	-0.634714
24788513	chr6:24788513:C:T	7.95323e-19	-1.716	-0.675965
24788773	chr6:24788773:A:T	3.79483e-18	-4.09142e-10	-0.829321
24788819	chr6:24788819:T:C	4.8626e-19	-1.8754	-1.00858
24788893	chr6:24788893:G:C	2.60585e-18	-4.09142e-10	-1.2052
24789643	chr6:24789643:G:A	1.50116e-18	-1.75672	-3.31813e-10
24789745	chr6:24789745:G:T	4.09727e-19	-2.13069	-0.924533
24790234	chr6:24790234:A:C	2.55064e-19	-2.20143	-1.32778
24790477	chr6:24790477:A:G	8.56344e-19	-1.6339	-0.684142
24790791	chr6:24790791:G:C	8.5693e-19	-1.63269	-0.684676
24790872	chr6:24790872:A:G	2.59154e-18	-4.09142e-10	-1.21071
24791436	chr6:24791436:G:A	2.31774e-18	-4.09142e-10	-1.32237
24791462	chr6:24791462:A:C	7.46378e-19	-1.73379	-0.721696
24791861	chr6:24791861:T:C	2.49419e-18	-4.09142e-10	-1.249
24792289	chr6:24792289:T:C	1.29107e-18	-2.05093	0.143443
24792305	chr6:24792305:CA:C	9.082e-19	-1.61835	-0.640908
24792328	chr6:24792328:A:G	8.98089e-19	-1.61111	-0.659334
24792545	chr6:24792545:G:A	1.48076e-18	-1.77041	-3.31813e-10
24792602	chr6:24792602:C:T	2.30402e-18	-4.09142e-10	-1.32831
24792623	chr6:24792623:T:A	8.47252e-19	-1.67146	-0.657257
24793030	chr6:24793030:C:T	6.20955e-19	-1.6861	-0.953361
24793101	chr6:24793101:CTTCTT:C	2.9561e-18	-4.09142e-10	-1.07909
24793113	chr6:24793113:TTATCC:T	1.3116e-18	-2.04596	0.154247
24793756	chr6:24793756:A:G	2.42726e-18	-4.09142e-10	-1.2762
24793815	chr6:24793815:C:T	2.88619e-18	-4.09142e-10	-1.10302
24794232	chr6:24794232:C:T	7.3521e-19	-2.1833	-0.287265
24794474	chr6:24794474:A:G	3.5467e-19	-2.08645	-1.11308
24794687	chr6:24794687:C:T	1.47418e-18	-1.78765	0.0127883
24794688	chr6:24794688:G:A	1.0457e-18	-2.11828	-3.31813e-10
24794756	chr6:24794756:G:A	3.27033e-19	-2.18753	-1.09313
24795046	chr6:24795046:C:T	2.82707e-18	-4.09142e-10	-1.12372
24795774	chr6:24795774:G:A	2.51398e-18	-4.09142e-10	-1.24109
24795927	chr6:24795927:C:T	6.40766e-18	-4.09142e-10	-0.305467
24796006	chr6:24796006:C:T	2.94345e-18	-4.09142e-10	-1.08338
24796226	chr6:24796226:A:G	5.76529e-19	-1.73427	-0.979423
24796498	chr6:24796498:C:T	2.40904e-18	-4.09142e-10	-1.28374
24797184	chr6:24797184:T:A	7.91484e-19	-1.63653	-0.760274
24797412	chr6:24797412:A:G	1.05442e-18	-2.10997	-3.31813e-10
24797419	chr6:24797419:A:G	2.72488e-18	-4.09142e-10	-1.16054
24797587	chr6:24797587:A:T	7.76193e-19	-1.70828	-0.70804
24798171	chr6:24798171:C:T	1.02737e-18	-2.13596	-3.31813e-10
24798750	chr6:24798750:G:A	3.95761e-18	-4.09142e-10	-0.787322
24799015	chr6:24799015:A:G	7.44632e-19	-1.80254	-0.655291
24799050	chr6:24799050:C:T	2.59929e-19	-2.19321	-1.3171
24799630	chr6:24799630:A:G	5.61449e-19	-1.78195	-0.958245
24799635	chr6:24799635:TCTTTAAAGAGCTG:T	5.48144e-19	-1.81053	-0.953649
24801033	chr6:24801033:T:C	2.351e-18	-4.09142e-10	-1.30812
24801236	chr6:24801236:C:T	1.41941e-18	-2.11301	0.30029
24801374	chr6:24801374:C:A	3.12351e-18	-4.09142e-10	-1.024
24801518	chr6:24801518:G:A	2.31174e-18	-4.09142e-10	-1.32496
24801519	chr6:24801519:T:C	2.34178e-18	-4.09142e-10	-1.31205
24801627	chr6:24801627:G:A	9.62099e-19	-2.2016	-3.31813e-10
24801971	chr6:24801971:G:C	1.38253e-18	-0.691551	-1.1475
24801994	chr6:24801994:A:C	2.30578e-18	-4.09142e-10	-1.32754
24802263	chr6:24802263:G:A	2.325e-18	-4.09142e-10	-1.31924
24802389	chr6:24802389:C:T	2.91056e-18	-4.09142e-10	-1.09462
24802511	chr6:24802511:A:G	2.48565e-18	-4.09142e-10	-1.25243
24802810	chr6:24802810:T:A	8.94549e-19	-1.911	-0.363394
24802934	chr6:24802934:G:A	2.81654e-18	-4.09142e-10	-1.12745
24803559	chr6:24803559:C:T	1.46925e-18	-1.16844	-0.609769
24803597	chr6:24803597:G:A	5.56179e-19	-1.70554	-1.04409
24803690	chr6:24803690:G:C	2.77319e-18	-4.09142e-10	-1.14296
24803754	chr6:24803754:A:G	4.73584e-18	0.213098	-0.8209
24804071	chr6:24804071:A:G	1.06453e-18	-0.773483	-1.32695
24804993	chr6:24804993:T:A	2.80858e-18	-4.09142e-10	-1.13028
24805054	chr6:24805054:CAGA:C	2.45579e-18	-4.09142e-10	-1.26451
24805346	chr6:24805346:G:T	3.3e-19	-2.13985	-1.13178
24805399	chr6:24805399:T:G	4.14235e-19	-1.99862	-1.04566
24805582	chr6:24805582:C:G	1.17645e-17	-4.09142e-10	0.302123
24805598	chr6:24805598:GA:G	2.89153e-19	-2.10619	-1.29757
24805820	chr6:24805820:T:C	2.84032e-19	-2.12475	-1.29688
24805842	chr6:24805842:A:C	2.85898e-19	-2.12157	-1.29351
24806047	chr6:24806047:T:C	7.07032e-18	-4.09142e-10	-0.207056
24806110	chr6:24806110:T:C	2.80963e-19	-2.12567	-1.30682
24806524	chr6:24806524:A:C	2.78841e-19	-2.15041	-1.28967
24806695	chr6:24806695:A:C	2.76023e-19	-2.16566	-1.28458
24806871	chr6:24806871:C:T	5.48727e-19	-1.93412	-0.828992
24806951	chr6:24806951:A:G	1.05036e-18	-2.11383	-3.31813e-10
24807186	chr6:24807186:G:T	1.75551e-18	-2.11305	0.512849
24807196	chr6:24807196:GT:G	4.88909e-19	-1.71923	-1.15931
24807244	chr6:24807244:A:G	2.30502e-18	-4.09142e-10	-1.32787
24807328	chr6:24807328:C:T	9.51545e-19	-2.14743	-0.0651998
24807557	chr6:24807557:C:T	1.94647e-18	-2.12054	0.623595
24807564	chr6:24807564:A:G	5.22741e-19	-1.93505	-0.876578
24807601	chr6:24807601:A:G	9.27841e-19	-2.15261	-0.085247
24807665	chr6:24807665:C:T	1.29888e-18	-1.41688	-0.484578
24807841	chr6:24807841:T:A	4.49722e-19	-1.90188	-1.06021
24808055	chr6:24808055:A:G	9.22536e-19	-2.14061	-0.102978
24808320	chr6:24808320:G:A	9.62376e-19	-2.20131	-3.31813e-10
24808326	chr6:24808326:G:A	4.68143e-19	-1.76282	-1.15912
24808441	chr6:24808441:A:G	9.64169e-19	-2.14501	-0.0544415
24808543	chr6:24808543:G:A	5.30851e-19	-1.95256	-0.843679
24808836	chr6:24808836:T:C	1.25141e-17	0.363895	-3.31813e-10
24808845	chr6:24808845:C:T	4.06524e-19	-2.13173	-0.931348
24809052	chr6:24809052:A:G	9.7002e-19	-2.14954	-0.0438646
24809277	chr6:24809277:C:T	1.00457e-18	-2.14469	-0.0137188
24809543	chr6:24809543:A:G	9.93261e-19	-2.15158	-0.0181448
24809625	chr6:24809625:C:T	9.85979e-19	-2.15341	-0.0236723
24809646	chr6:24809646:A:C	5.05429e-19	-1.96651	-0.878801
24809708	chr6:24809708:A:T	6.72081e-19	-1.30269	-1.25764
24810073	chr6:24810073:T:A	9.97946e-19	-2.13629	-0.0287264
24810161	chr6:24810161:C:T	9.83258e-19	-2.14945	-0.0303969
24810292	chr6:24810292:T:C	5.06051e-19	-1.96681	-0.877268
24810354	chr6:24810354:G:A	9.62805e-19	-2.14391	-0.0569595
24810365	chr6:24810365:T:C	1.49147e-18	-2.02873	0.265531
24810416	chr6:24810416:A:T	4.45394e-19	-1.65484	-1.31692
24810765	chr6:24810765:T:C	3.79922e-19	-1.80498	-1.32578
24810776	chr6:24810776:C:T	5.15728e-18	-4.09142e-10	-0.522553
24810825	chr6:24810825:G:A	8.08768e-19	-1.22151	-1.1537
24810907	chr6:24810907:C:T	6.5809e-19	-2.15446	-0.426913
24811343	chr6:24811343:C:T	4.71714e-19	-2.18449	-0.729854
24811432	chr6:24811432:T:C	6.84889e-19	-2.1481	-0.39336
24811452	chr6:24811452:G:C	6.63293e-19	-2.15515	-0.418353
24811478	chr6:24811478:A:C	8.40687e-19	-2.06761	-0.268889
24817732	chr6:24817732:C:T	1.06558e-17	-4.09142e-10	0.203147
24817954	chr6:24817954:T:C	1.06562e-18	-2.09941	-3.31813e-10
24818052	chr6:24818052:T:C	3.89858e-19	-2.11264	-0.992293
24818137	chr6:24818137:T:C	2.82658e-19	-2.19983	-1.22665
24818199	chr6:24818199:G:C	2.30635e-18	-4.09142e-10	-1.32729
24818208	chr6:24818208:C:T	4.47642e-19	-1.98306	-0.983667
24818557	chr6:24818557:A:G	4.46399e-19	-1.97761	-0.991897
24818599	chr6:24818599:T:C	4.02226e-19	-1.75514	-1.31856
24818796	chr6:24818796:G:A	2.70444e-18	-4.09142e-10	-1.16807
24819219	chr6:24819219:A:G	4.41918e-19	-2.1594	-0.820195
24819355	chr6:24819355:A:G	4.355e-19	-2.07173	-0.922495
24819743	chr6:24819743:C:T	9.18523e-19	-1.95827	-0.289681
24819796	chr6:24819796:C:T	7.84328e-19	-2.09371	-0.312183
24819824	chr6:24819824:A:C	3.17572e-19	-2.19057	-1.11944
24819991	chr6:24819991:T:G	5.108e-19	-1.96378	-0.870955
24820248	chr6:24820248:A:G	1.01045e-18	-1.98544	-0.167125
24820266	chr6:24820266:T:C	1.05141e-18	-1.95017	-0.16266
24820311	chr6:24820311:G:A	1.02732e-18	-2.14675	0.0107466
24820326	chr6:24820326:C:T	1.06464e-18	-1.94478	-0.15555
24820425	chr6:24820425:A:G	1.06009e-18	-1.95823	-0.14638
24820535	chr6:24820535:C:G	6.84101e-18	-4.09142e-10	-0.240027
24820650	chr6:24820650:T:C	5.3008e-18	-0.495103	-3.31813e-10
24820658	chr6:24820658:G:A	1.16078e-18	-2.06067	0.046799
24820958	chr6:24820958:C:T	1.87986e-17	-4.09142e-10	0.770821
24821463	chr6:24821463:C:T	2.62087e-18	-4.09142e-10	-1.19946
24821603	chr6:24821603:G:A	1.09083e-18	-2.07602	-3.31813e-10
24821740	chr6:24821740:C:T	3.39743e-18	-4.09142e-10	-0.939942
24821760	chr6:24821760:G:A	4.76713e-18	-4.09142e-10	-0.601218
24821823	chr6:24821823:A:G	2.33347e-18	-4.09142e-10	-1.3156
24822712	chr6:24822712:G:A	1.21023e-18	-1.83625	-0.135901
24823592	chr6:24823592:G:A	5.28131e-18	-4.09142e-10	-0.498788
24823762	chr6:24823762:T:C	2.784e-19	-2.17007	-1.27158
24823817	chr6:24823817:C:T	5.71811e-18	-4.09142e-10	-0.419323
24824236	chr6:24824236:C:T	3.35388e-17	-4.09142e-10	1.34974
24824241	chr6:24824241:A:G	1.28023e-18	-1.91592	-3.31813e-10
24824361	chr6:24824361:C:T	2.69498e-18	-4.09142e-10	-1.17157
24824731	chr6:24824731:T:C	2.62904e-18	-4.09142e-10	-1.19634
24825110	chr6:24825110:CATT:C	1.45895e-17	-4.09142e-10	0.517342
24825283	chr6:24825283:A:G	2.21662e-18	-1.6058	0.238819
24826065	chr6:24826065:T:C	2.33508e-18	-4.09142e-10	-1.31492
24826087	chr6:24826087:T:C	1.30108e-18	-2.00387	0.104103
24826101	chr6:24826101:A:G	4.31018e-19	-1.76613	-1.23844
24826155	chr6:24826155:G:A	1.26214e-18	-1.82986	-0.1003
24826944	chr6:24826944:A:G	4.60247e-19	-1.67402	-1.26493
24827140	chr6:24827140:G:A	5.60755e-19	-1.66372	-1.07772
24827308	chr6:24827308:C:T	3.39724e-18	-4.09142e-10	-0.939998
24827427	chr6:24827427:G:C	1.96159e-18	-1.60226	0.113055
24827505	chr6:24827505:T:C	2.33347e-18	-4.09142e-10	-1.3156
24827684	chr6:24827684:C:T	5.42662e-19	-2.16186	-0.612376
24827893	chr6:24827893:T:C	2.36278e-18	-4.09142e-10	-1.30312
24828090	chr6:24828090:C:T	1.78953e-17	-0.11987	0.841448
24828221	chr6:24828221:C:T	2.56137e-18	-4.09142e-10	-1.22242
24828262	chr6:24828262:C:T	1.82814e-18	-1.78049	0.220826
24828301	chr6:24828301:C:T	5.58932e-18	-0.442105	-3.31813e-10
24828332	chr6:24828332:A:G	6.19166e-19	-1.79788	-0.84446
24828586	chr6:24828586:C:T	2.76842e-18	-4.09142e-10	-1.14468
24828629	chr6:24828629:T:C	1.70136e-18	-1.83562	0.204084
24828646	chr6:24828646:T:C	1.66251e-18	-1.83486	0.180226
24828752	chr6:24828752:G:A	1.20215e-18	-1.97885	-3.31813e-10
24828822	chr6:24828822:GAA:G	4.2821e-17	-4.09142e-10	1.59407
24828990	chr6:24828990:A:T	5.41192e-19	-1.66289	-1.11405
24829177	chr6:24829177:G:A	4.40961e-18	-4.09142e-10	-0.679175
24829895	chr6:24829895:T:C	2.33347e-18	-4.09142e-10	-1.3156
24830193	chr6:24830193:T:C	3.85472e-18	0.492203	-1.30587
24830453	chr6:24830453:C:T	7.44002e-17	-4.09142e-10	2.1465
24830699	chr6:24830699:G:A	9.71185e-19	-2.1922	-3.31813e-10
24830748	chr6:24830748:C:T	3.31633e-19	-2.16299	-1.1037
24830763	chr6:24830763:T:C	5.08949e-18	-4.09142e-10	-0.535785
24830794	chr6:24830794:G:C	1.21349e-18	-2.10195	0.132491
24831003	chr6:24831003:A:G	1.52012e-18	-0.418519	-1.32565
24831006	chr6:24831006:A:G	1.45774e-18	-0.462454	-1.32362
24831044	chr6:24831044:C:T	2.37893e-18	-4.09142e-10	-1.29631
24831222	chr6:24831222:A:C	5.09136e-19	-1.51357	-1.32444
24831287	chr6:24831287:A:T	2.31515e-18	-4.09142e-10	-1.32349
24831510	chr6:24831510:A:G	2.48129e-18	-4.09142e-10	-1.25418
24832485	chr6:24832485:C:G	2.51866e-18	-4.09142e-10	-1.23923
24832569	chr6:24832569:A:G	2.51169e-18	-4.09142e-10	-1.24201
24832656	chr6:24832656:T:C	2.53987e-18	-4.09142e-10	-1.23085
24833014	chr6:24833014:A:G	2.88057e-18	-4.09142e-10	-1.10497
24833079	chr6:24833079:A:G	2.49487e-18	-4.09142e-10	-1.24873
24833216	chr6:24833216:G:A	2.51866e-18	-4.09142e-10	-1.23923
24833531	chr6:24833531:A:C	2.52323e-18	-4.09142e-10	-1.23742
24833535	chr6:24833535:AC:A	2.63139e-18	-4.09142e-10	-1.19545
24833600	chr6:24833600:T:C	3.54855e-18	-4.09142e-10	-0.896424
24833649	chr6:24833649:AT:A	3.1992e-19	-2.07632	-1.22633
24833700	chr6:24833700:A:G	3.74731e-18	-4.09142e-10	-0.841923
24833949	chr6:24833949:TTATTCTCTAAAAGA:T	2.49254e-18	-4.09142e-10	-1.24966
24834046	chr6:24834046:T:C	2.52136e-18	-4.09142e-10	-1.23816
24834050	chr6:24834050:C:T	2.52122e-18	-4.09142e-10	-1.23822
24834137	chr6:24834137:G:C	2.32358e-18	-4.09142e-10	-1.31985
24834293	chr6:24834293:T:C	2.5074e-18	-4.09142e-10	-1.24372
24834558	chr6:24834558:T:C	1.88798e-17	-4.09142e-10	0.775132
24834618	chr6:24834618:C:T	2.52315e-18	-4.09142e-10	-1.23745
24834781	chr6:24834781:A:G	2.4379e-18	-4.09142e-10	-1.27182
24834948	chr6:24834948:A:T	5.76453e-19	-2.0678	-0.64602
24834972	chr6:24834972:C:T	2.3109e-18	-4.09142e-10	-1.32533
24835331	chr6:24835331:T:C	2.30562e-18	-4.09142e-10	-1.32761
24835472	chr6:24835472:A:G	4.31386e-19	-1.74223	-1.26148
24835933	chr6:24835933:C:A	1.31401e-18	-0.576875	-1.31301
24836145	chr6:24836145:G:T	2.54072e-18	-4.09142e-10	-1.23052
24836198	chr6:24836198:C:T	1.55037e-18	-1.72447	-3.31813e-10
24836311	chr6:24836311:C:T	3.6935e-18	-4.09142e-10	-0.856388
24836451	chr6:24836451:T:C	2.5277e-18	-4.09142e-10	-1.23565
24836697	chr6:24836697:C:G	2.50833e-18	-4.09142e-10	-1.24334
24836834	chr6:24836834:T:A	5.15331e-19	-1.49765	-1.32826
24836888	chr6:24836888:G:A	2.52504e-18	-4.09142e-10	-1.2367
24836978	chr6:24836978:T:C	2.82133e-19	-2.18763	-1.24071
24837153	chr6:24837153:C:T	3.4249e-18	-4.09142e-10	-0.931891
24837227	chr6:24837227:A:G	2.50857e-18	-4.09142e-10	-1.24325
24837253	chr6:24837253:A:G	2.49306e-18	-4.09142e-10	-1.24945
24837347	chr6:24837347:T:TC	2.48004e-18	-4.09142e-10	-1.25469
24837855	chr6:24837855:A:T	2.46872e-18	-4.09142e-10	-1.25926
24837984	chr6:24837984:A:C	2.48001e-18	-4.09142e-10	-1.2547
24838206	chr6:24838206:T:C	2.30409e-18	-4.09142e-10	-1.32828
24838333	chr6:24838333:T:C	2.36039e-18	-4.09142e-10	-1.30414
24838518	chr6:24838518:A:G	2.36467e-18	-4.09142e-10	-1.30232
24838852	chr6:24838852:C:T	2.52854e-18	-4.09142e-10	-1.23532
24839518	chr6:24839518:G:A	9.61795e-19	-2.20192	-3.31813e-10
24840132	chr6:24840132:G:A	5.20207e-18	-4.09142e-10	-0.513906
24840149	chr6:24840149:CT:C	2.30721e-18	-4.09142e-10	-1.32692
24840758	chr6:24840758:G:A	2.54251e-18	-4.09142e-10	-1.22981
24840992	chr6:24840992:G:A	3.50006e-18	-4.09142e-10	-0.910181
24841092	chr6:24841092:A:G	2.88437e-19	-2.18929	-1.21695
24841175	chr6:24841175:T:C	1.54033e-17	0.571617	-3.31813e-10
24841492	chr6:24841492:G:T	2.4953e-18	-4.09142e-10	-1.24855
24841494	chr6:24841494:G:A	5.95476e-19	-1.63424	-1.04711
24841502	chr6:24841502:TCTC:T	2.30413e-18	-4.09142e-10	-1.32826
24841826	chr6:24841826:C:T	2.40661e-18	-4.09142e-10	-1.28474
24841865	chr6:24841865:G:A	2.5272e-18	-4.09142e-10	-1.23585
24841907	chr6:24841907:C:T	2.3041e-18	-4.09142e-10	-1.32827
24842869	chr6:24842869:A:C	2.53751e-18	-4.09142e-10	-1.23178
24842946	chr6:24842946:T:G	2.30413e-18	-4.09142e-10	-1.32826
24843003	chr6:24843003:A:G	2.30485e-18	-4.09142e-10	-1.32795
24843106	chr6:24843106:G:A	2.31162e-18	-4.09142e-10	-1.32501
24843224	chr6:24843224:G:A	5.15483e-19	-1.77335	-1.05226
24843267	chr6:24843267:T:C	2.30714e-18	-4.09142e-10	-1.32695
24843299	chr6:24843299:C:T	3.30418e-18	-4.09142e-10	-0.967775
24843322	chr6:24843322:C:T	2.30712e-18	-4.09142e-10	-1.32696
24843512	chr6:24843512:C:T	5.00014e-19	-1.75572	-1.10036
24843615	chr6:24843615:G:A	2.30404e-18	-4.09142e-10	-1.3283
24843730	chr6:24843730:T:C	2.30401e-18	-4.09142e-10	-1.32831
24843758	chr6:24843758:AAAC:A	2.30497e-18	-4.09142e-10	-1.3279
24844215	chr6:24844215:T:C	1.07309e-18	-0.820128	-1.27229
24844371	chr6:24844371:T:TC	1.04266e-18	-1.12243	-0.99876
24844565	chr6:24844565:A:G	2.53815e-18	-4.09142e-10	-1.23153
24844586	chr6:24844586:T:A	4.56018e-16	-4.09142e-10	3.95957
24844627	chr6:24844627:C:T	2.35266e-18	-4.09142e-10	-1.30742
24844658	chr6:24844658:A:G	6.91739e-19	-1.56157	-0.969936
24844941	chr6:24844941:C:G	1.04481e-18	-2.11912	-3.31813e-10
24844978	chr6:24844978:T:C	2.55205e-18	-4.09142e-10	-1.22607
24845102	chr6:24845102:G:A	1.57586e-18	-0.607498	-1.10066
24845220	chr6:24845220:T:G	2.57986e-18	-4.09142e-10	-1.21523
24845284	chr6:24845284:C:T	9.11192e-19	-1.16911	-1.08685
24845292	chr6:24845292:C:T	2.52585e-18	-4.09142e-10	-1.23639
24845470	chr6:24845470:A:C	9.20618e-19	-1.51079	-0.734881
24845553	chr6:24845553:A:G	1.22808e-18	-1.71952	-0.237997
24845719	chr6:24845719:A:G	2.52552e-18	-4.09142e-10	-1.23651
24845852	chr6:24845852:G:A	2.47296e-18	-4.09142e-10	-1.25755
24846035	chr6:24846035:T:C	1.09824e-18	-0.779792	-1.28946
24846484	chr6:24846484:T:G	7.27265e-19	-1.43637	-1.04505
24846564	chr6:24846564:A:C	2.52564e-18	-4.09142e-10	-1.23647
24846635	chr6:24846635:C:T	2.5152e-18	-4.09142e-10	-1.24061
24847045	chr6:24847045:G:A	4.77901e-18	-4.09142e-10	-0.598728
24847126	chr6:24847126:AT:A	2.51716e-18	-4.09142e-10	-1.23983
24847206	chr6:24847206:G:A	6.82742e-19	-1.67458	-0.87002
24847858	chr6:24847858:A:G	6.14971e-19	-1.63246	-1.01668
24848103	chr6:24848103:T:C	2.50806e-18	-4.09142e-10	-1.24345
24848144	chr6:24848144:C:T	1.09316e-18	-2.07389	-3.31813e-10
24848175	chr6:24848175:A:G	2.70639e-18	-4.09142e-10	-1.16735
24849089	chr6:24849089:A:G	2.4732e-18	-4.09142e-10	-1.25745
24849383	chr6:24849383:G:A	2.33747e-18	-4.09142e-10	-1.31389
24850162	chr6:24850162:T:A	2.44585e-18	-4.09142e-10	-1.26857
24850399	chr6:24850399:C:T	4.42907e-18	-4.09142e-10	-0.674774
24850487	chr6:24850487:A:G	8.07645e-19	-1.49527	-0.881328
24850524	chr6:24850524:C:T	8.79782e-19	-2.05855	-0.232493
24851056	chr6:24851056:C:T	2.58377e-18	-4.09142e-10	-1.21371
24851083	chr6:24851083:C:T	2.84361e-18	-4.09142e-10	-1.11789
24851142	chr6:24851142:G:A	1.35807e-17	-4.09142e-10	0.445689
24851347	chr6:24851347:AC:A	4.7901e-18	-4.09142e-10	-0.59641
24851559	chr6:24851559:T:C	5.81793e-19	-2.14883	-0.555771
24852068	chr6:24852068:T:A	9.36126e-19	-1.12881	-1.10016
24852103	chr6:24852103:T:C	7.66742e-19	-1.82361	-0.604959
24852734	chr6:24852734:T:C	3.0169e-19	-2.06743	-1.29389
24853199	chr6:24853199:ACAAAATCAATCCAAC:A	3.65013e-19	-2.02274	-1.14805
24853316	chr6:24853316:C:G	2.44125e-18	-4.09142e-10	-1.27045
24853434	chr6:24853434:G:A	4.79346e-19	-2.06402	-0.834274
24853461	chr6:24853461:A:T	2.34227e-18	-4.09142e-10	-1.31184
24853630	chr6:24853630:C:T	2.35054e-18	-4.09142e-10	-1.30832
24853672	chr6:24853672:C:T	5.69846e-19	-2.04298	-0.682374
24854411	chr6:24854411:C:A	5.23019e-19	-1.83739	-0.973711
24854566	chr6:24854566:T:C	2.7034e-19	-2.17188	-1.29916
24854951	chr6:24854951:T:C	5.29498e-18	-4.09142e-10	-0.496204
24854996	chr6:24854996:T:C	2.90411e-19	-2.07413	-1.32529
24855008	chr6:24855008:A:G	9.90585e-19	-2.17242	-3.31813e-10
24855370	chr6:24855370:TTA:T	9.64711e-19	-2.19889	-3.31813e-10
24855513	chr6:24855513:T:C	4.79961e-19	-1.67	-1.22701
24855523	chr6:24855523:G:A	3.60512e-19	-2.02516	-1.15803
24856095	chr6:24856095:T:G	3.11948e-19	-2.11179	-1.21609
24856193	chr6:24856193:A:T	1.17706e-18	-1.99995	-3.31813e-10
24856744	chr6:24856744:A:G	2.81339e-19	-2.18363	-1.24752
24856947	chr6:24856947:C:CTG	2.99593e-19	-2.053	-1.31529
24857528	chr6:24857528:G:A	2.36766e-18	-4.09142e-10	-1.30106
24857758	chr6:24857758:G:A	2.43695e-18	-4.09142e-10	-1.27221
24857775	chr6:24857775:A:C	2.41113e-18	-4.09142e-10	-1.28287
24857900	chr6:24857900:T:C	2.57005e-19	-2.20003	-1.32159
24858309	chr6:24858309:A:C	3.43051e-19	-2.01313	-1.2197
24858783	chr6:24858783:C:G	3.36591e-19	-2.00616	-1.24569
24859293	chr6:24859293:T:C	2.87374e-19	-2.1169	-1.29304
24859462	chr6:24859462:G:T	2.64352e-18	-4.09142e-10	-1.19085
24859473	chr6:24859473:A:G	2.56188e-19	-2.20045	-1.32436
24859782	chr6:24859782:C:T	2.30432e-18	-4.09142e-10	-1.32818
24860293	chr6:24860293:T:TACA	2.60309e-18	-4.09142e-10	-1.20626
24860416	chr6:24860416:C:T	2.61996e-19	-2.18007	-1.32232
24860559	chr6:24860559:C:T	2.41126e-18	-4.09142e-10	-1.28281
24860577	chr6:24860577:G:C	2.17426e-17	-4.09142e-10	0.91631
24860910	chr6:24860910:T:C	1.42749e-18	-1.80705	-3.31813e-10
24860965	chr6:24860965:A:G	1.4261e-18	-1.80802	-3.31813e-10
24861126	chr6:24861126:C:T	2.64558e-18	-4.09142e-10	-1.19007
24861256	chr6:24861256:G:A	3.07582e-19	-2.20156	-1.14042
24861545	chr6:24861545:G:T	7.64472e-19	-2.02109	-0.410442
24861658	chr6:24861658:A:T	3.33976e-19	-2.07193	-1.18772
24861878	chr6:24861878:A:T	3.59317e-19	-2.01355	-1.17296
24861907	chr6:24861907:A:T	7.05817e-19	-2.20062	-0.310741
24862625	chr6:24862625:A:C	2.55713e-18	-4.09142e-10	-1.22407
24862847	chr6:24862847:G:A	4.61386e-19	-1.81128	-1.1252
24863410	chr6:24863410:G:A	2.69629e-18	-4.09142e-10	-1.17109
24863641	chr6:24863641:A:C	3.75893e-19	-1.88359	-1.25782
24863772	chr6:24863772:G:A	2.69333e-18	-4.09142e-10	-1.17219
24863773	chr6:24863773:C:T	9.28824e-19	-2.18419	-0.0526105
24864026	chr6:24864026:G:C	2.68528e-19	-2.19163	-1.28614
24865096	chr6:24865096:T:C	7.66341e-19	-2.20171	-0.227384
24865108	chr6:24865108:C:A	5.64668e-19	-1.96678	-0.767696
24865227	chr6:24865227:G:T	2.81791e-18	-4.09142e-10	-1.12697
24865466	chr6:24865466:C:G	2.68142e-18	-4.09142e-10	-1.17662
24866241	chr6:24866241:G:A	5.62789e-19	-1.88076	-0.857054
24866267	chr6:24866267:A:G	2.68072e-19	-2.16308	-1.31638
24866817	chr6:24866817:A:G	6.12207e-19	-1.63007	-1.02358
24867294	chr6:24867294:C:T	7.11773e-19	-2.19916	-0.303802
24867405	chr6:24867405:T:C	2.70222e-18	-1.16889	-3.31813e-10
24867806	chr6:24867806:C:T	2.83324e-18	-4.09142e-10	-1.12154
24867821	chr6:24867821:T:C	2.58959e-19	-2.19976	-1.31429
24867852	chr6:24867852:T:G	2.64897e-19	-2.19877	-1.2926
24867858	chr6:24867858:G:A	1.25829e-18	-1.47706	-0.456142
24867940	chr6:24867940:A:G	2.84505e-18	-4.09142e-10	-1.11738
24868021	chr6:24868021:C:G	2.69738e-19	-2.19935	-1.27391
24868040	chr6:24868040:C:A	2.66775e-19	-2.19998	-1.28434
24868389	chr6:24868389:G:A	4.89978e-19	-1.92213	-0.954231
24868521	chr6:24868521:C:A	5.3508e-19	-1.97337	-0.814929
24868609	chr6:24868609:C:T	2.67476e-19	-2.19833	-1.28336
24868629	chr6:24868629:G:T	2.6875e-19	-2.19893	-1.278
24868723	chr6:24868723:C:T	2.67303e-19	-2.19879	-1.28354
24868877	chr6:24868877:G:A	4.1516e-19	-1.98334	-1.05872
24869506	chr6:24869506:C:T	2.64825e-19	-2.19158	-1.30006
24869708	chr6:24869708:G:A	3.2975e-18	-4.09142e-10	-0.969798
24869843	chr6:24869843:G:C	5.87087e-19	-1.84479	-0.850753
24870610	chr6:24870610:G:A	2.95172e-18	-4.09142e-10	-1.08057
24870766	chr6:24870766:G:A	5.2624e-19	-1.89538	-0.909579
24870804	chr6:24870804:G:A	2.9485e-19	-2.20212	-1.18213
24870827	chr6:24870827:T:C	2.32312e-18	-4.09142e-10	-1.32005
24870999	chr6:24870999:C:A	3.34899e-18	-4.09142e-10	-0.954303
24871129	chr6:24871129:T:C	2.61679e-19	-2.20207	-1.30152
24871786	chr6:24871786:G:A	4.05976e-19	-1.95385	-1.11057
24872215	chr6:24872215:T:C	3.27115e-19	-2.09561	-1.1848
24872457	chr6:24872457:G:A	3.89767e-19	-2.18795	-0.917215
24872670	chr6:24872670:T:C	3.38751e-18	-4.09142e-10	-0.942867
24872711	chr6:24872711:G:A	4.00149e-19	-1.85432	-1.22456
24873079	chr6:24873079:C:A	3.57574e-18	-4.09142e-10	-0.88879
24873086	chr6:24873086:C:T	3.32745e-19	-2.04639	-1.21695
24873223	chr6:24873223:G:T	4.28323e-19	-1.84459	-1.16625
24873498	chr6:24873498:G:T	3.89053e-19	-1.97839	-1.12861
24873621	chr6:24873621:C:T	2.33467e-18	-4.09142e-10	-1.31509
24874094	chr6:24874094:A:G	3.03178e-19	-2.09145	-1.26494
24874252	chr6:24874252:G:C	3.91621e-19	-2.12101	-0.979408
24874442	chr6:24874442:C:T	3.92962e-19	-1.9525	-1.14451
24874549	chr6:24874549:A:G	3.1552e-18	-4.09142e-10	-1.01391
24874833	chr6:24874833:T:A	9.85084e-19	-2.17799	-3.31813e-10
24875111	chr6:24875111:G:A	3.13477e-19	-2.12376	-1.19923
24875247	chr6:24875247:GT:G	1.34145e-17	-4.09142e-10	0.433373
24875552	chr6:24875552:C:T	2.58402e-19	-2.1886	-1.3276
24875602	chr6:24875602:A:G	3.62151e-19	-2.04803	-1.13063
24875663	chr6:24875663:T:A	2.9202e-18	-4.09142e-10	-1.09131
24876032	chr6:24876032:T:C	4.1658e-19	-2.1509	-0.887737
24876062	chr6:24876062:A:G	3.8029e-19	-1.87701	-1.25278
24876158	chr6:24876158:C:T	4.06447e-18	-4.09142e-10	-0.760679
24876222	chr6:24876222:G:A	1.38968e-17	-4.09142e-10	0.468696
24876985	chr6:24876985:G:C	4.00087e-18	-4.09142e-10	-0.776451
24877280	chr6:24877280:T:C	2.31899e-18	-4.09142e-10	-1.32183
24877433	chr6:24877433:T:C	4.98303e-19	-1.53197	-1.32754
24877990	chr6:24877990:T:C	5.14204e-19	-1.61024	-1.21785
24878812	chr6:24878812:G:A	2.34144e-18	-4.09142e-10	-1.3122
24879201	chr6:24879201:A:G	5.78854e-19	-1.68025	-1.02942
24879765	chr6:24879765:A:T	5.04214e-19	-1.53548	-1.31224
24879824	chr6:24879824:T:C	3.43396e-19	-1.93705	-1.29478
24879862	chr6:24879862:C:T	4.33384e-19	-1.93936	-1.05973
24879904	chr6:24879904:C:G	1.01641e-17	-4.09142e-10	0.155898
24880011	chr6:24880011:A:G	2.9909e-17	-4.09142e-10	1.2352
24880586	chr6:24880586:A:G	5.12345e-19	-1.50565	-1.32606
24881136	chr6:24881136:C:T	2.48714e-18	-4.09142e-10	-1.25183
24881270	chr6:24881270:C:T	3.64257e-19	-2.06019	-1.11267
24881370	chr6:24881370:G:A	2.29385e-17	-4.09142e-10	0.969855
24881573	chr6:24881573:T:C	2.83067e-18	-4.09142e-10	-1.12245
24881650	chr6:24881650:C:T	5.65645e-19	-2.144	-0.588751
24881674	chr6:24881674:AATAAGT:A	2.65418e-18	-4.09142e-10	-1.18683
24881825	chr6:24881825:C:G	2.75328e-18	-4.09142e-10	-1.15017
24881894	chr6:24881894:C:T	5.51837e-19	-2.12609	-0.631372
24883318	chr6:24883318:C:T	3.79161e-19	-2.19386	-0.938894
24883921	chr6:24883921:C:G	3.7958e-19	-1.82272	-1.30893
24884054	chr6:24884054:CTTT:C	2.02257e-18	-1.45859	-3.31813e-10
24884057	chr6:24884057:T:C	4.45943e-19	-2.19309	-0.777436
24884101	chr6:24884101:T:C	9.61855e-19	-2.20185	-3.31813e-10
24884387	chr6:24884387:C:T	3.76224e-19	-2.19497	-0.945566
24885072	chr6:24885072:T:C	4.97642e-19	-2.16604	-0.694791
24885078	chr6:24885078:GA:G	2.57626e-18	-4.09142e-10	-1.21662
24885151	chr6:24885151:C:T	2.74411e-19	-2.14599	-1.3101
24885289	chr6:24885289:C:G	2.93033e-18	-4.09142e-10	-1.08785
24885472	chr6:24885472:C:T	9.04739e-19	-2.03287	-0.230197
24886284	chr6:24886284:G:A	4.66565e-19	-2.17188	-0.753439
24886308	chr6:24886308:A:G	1.00137e-17	-0.576974	0.717971
24886487	chr6:24886487:A:G	3.32531e-17	-4.09142e-10	1.34119
24886527	chr6:24886527:C:T	1.65152e-18	-1.66127	-3.31813e-10
24886653	chr6:24886653:C:T	2.7345e-19	-2.14078	-1.31882
24886665	chr6:24886665:C:T	4.712e-19	-2.17513	-0.7403
24886763	chr6:24886763:C:T	1.51645e-17	-4.09142e-10	0.555997
24886790	chr6:24886790:C:T	1.43416e-17	-4.09142e-10	0.500206
24887187	chr6:24887187:G:A	2.82541e-18	-4.09142e-10	-1.12431
24887228	chr6:24887228:T:C	9.0546e-19	-2.02656	-0.235712
24887257	chr6:24887257:G:A	2.73515e-19	-2.14589	-1.31347
24887295	chr6:24887295:G:A	1.6374e-17	-0.66114	1.29387
24887607	chr6:24887607:T:C	5.03889e-19	-2.08713	-0.761234
24887996	chr6:24887996:G:A	4.80864e-19	-2.16605	-0.729086
24888015	chr6:24888015:AC:A	4.7784e-19	-2.16718	-0.734265
24888323	chr6:24888323:C:T	3.80529e-19	-2.18762	-0.941539
24888614	chr6:24888614:T:C	3.63824e-19	-2.12795	-1.04609
24888727	chr6:24888727:A:C	6.03108e-19	-1.96407	-0.704552
24888888	chr6:24888888:G:A	1.44157e-17	-4.09142e-10	0.505358
24889091	chr6:24889091:A:C	5.02638e-18	-4.09142e-10	-0.548261
24889502	chr6:24889502:T:C	5.18111e-19	-2.05929	-0.761234
24889878	chr6:24889878:C:T	9.97923e-19	-2.16504	-3.31813e-10
24889981	chr6:24889981:T:C	8.98766e-18	-0.709698	0.742589
24890418	chr6:24890418:T:C	3.92569e-19	-2.17995	-0.918054
24890819	chr6:24890819:G:A	2.57406e-19	-2.19819	-1.32188
24890923	chr6:24890923:G:A	2.46426e-18	-4.09142e-10	-1.26107
24891221	chr6:24891221:A:G	4.44535e-18	-4.09142e-10	-0.671103
24891528	chr6:24891528:C:T	3.2097e-19	-2.00765	-1.29172
24891648	chr6:24891648:G:C	2.63588e-18	-4.09142e-10	-1.19375
24891718	chr6:24891718:G:T	4.8539e-19	-1.57655	-1.30922
24891740	chr6:24891740:TAACTCCTGTAATCACACC:T	1.33129e-17	-0.177718	0.603493
24891757	chr6:24891757:C:T	9.83055e-19	-2.18005	-3.31813e-10
24892431	chr6:24892431:C:T	9.83627e-19	-2.17947	-3.31813e-10
24892929	chr6:24892929:C:T	9.99148e-19	-2.16381	-3.31813e-10
24893362	chr6:24893362:C:G	2.37298e-18	-4.09142e-10	-1.29881
24893550	chr6:24893550:G:A	3.69112e-19	-2.1998	-0.959819
24893584	chr6:24893584:T:G	1.61045e-17	-0.097295	0.71343
24893823	chr6:24893823:T:C	9.6167e-19	-2.20205	-3.31813e-10
24893891	chr6:24893891:A:G	2.37298e-18	-4.09142e-10	-1.29881
24893949	chr6:24893949:C:T	4.58817e-19	-1.81815	-1.12391
24893986	chr6:24893986:A:T	3.69443e-19	-2.1989	-0.959819
24894191	chr6:24894191:G:A	2.95281e-19	-2.13234	-1.25045
24894359	chr6:24894359:G:A	4.67568e-19	-1.7967	-1.12647
24894707	chr6:24894707:C:G	2.75069e-17	-4.09142e-10	1.15147
24894862	chr6:24894862:C:T	3.14314e-19	-2.06586	-1.25446
24895029	chr6:24895029:T:A	7.76209e-18	-4.09142e-10	-0.113711
24895353	chr6:24895353:G:A	2.96716e-19	-2.11547	-1.26247
24895509	chr6:24895509:T:C	2.25804e-18	-0.11865	-1.22981
24895659	chr6:24895659:T:C	6.28385e-19	-1.29964	-1.32793
24895775	chr6:24895775:G:A	2.92494e-19	-2.11654	-1.27573
24895786	chr6:24895786:C:A	1.01003e-18	-2.15298	-3.31813e-10
24895794	chr6:24895794:T:C	2.97474e-19	-2.10816	-1.26723
24895858	chr6:24895858:G:A	2.15532e-17	-4.09142e-10	0.907563
24895958	chr6:24895958:T:C	2.56056e-19	-2.1981	-1.32722
24896041	chr6:24896041:T:C	1.00694e-18	-2.15605	-3.31813e-10
24896205	chr6:24896205:CCA:C	2.16411e-18	-0.16462	-1.22633
24896335	chr6:24896335:A:G	3.87277e-19	-2.19444	-0.917134
24896460	chr6:24896460:A:G	1.09872e-17	0.233767	-3.31813e-10
24897619	chr6:24897619:C:T	2.66757e-19	-2.15742	-1.32696
24897967	chr6:24897967:A:T	2.72911e-19	-2.17727	-1.2843
24898178	chr6:24898178:T:A	1.1112e-18	-2.05752	-3.31813e-10
24898247	chr6:24898247:T:G	2.36449e-18	-4.09142e-10	-1.3024
24898594	chr6:24898594:T:C	2.66152e-18	-4.09142e-10	-1.18406
24898628	chr6:24898628:T:C	3.41189e-19	-2.08163	-1.15665
24898687	chr6:24898687:T:C	9.64055e-19	-2.19957	-3.31813e-10
24898785	chr6:24898785:C:T	2.97604e-19	-2.11039	-1.26457
24898841	chr6:24898841:G:A	3.00538e-19	-2.16563	-1.19952
24898851	chr6:24898851:A:G	4.15479e-19	-1.72803	-1.31326
24899340	chr6:24899340:C:A	3.36053e-19	-2.11891	-1.13454
24899988	chr6:24899988:GA:G	2.56148e-18	-4.09142e-10	-1.22238
24900240	chr6:24900240:C:A	2.96583e-19	-2.09778	-1.28061
24900720	chr6:24900720:C:T	2.55549e-19	-2.19904	-1.32826
24900741	chr6:24900741:G:C	6.42645e-19	-2.19016	-0.414969
24900753	chr6:24900753:G:A	7.83309e-19	-1.20834	-1.19885
24900804	chr6:24900804:T:A	2.45262e-18	-4.09142e-10	-1.2658
24901122	chr6:24901122:C:T	3.89417e-19	-1.87392	-1.23214
24901430	chr6:24901430:A:G	1.36875e-18	-0.546183	-1.30288
24901633	chr6:24901633:T:C	4.27289e-18	-4.09142e-10	-0.710673
24901778	chr6:24901778:TG:T	4.48676e-18	-4.09142e-10	-0.661831
24901885	chr6:24901885:A:G	3.23528e-19	-2.03632	-1.25512
24902068	chr6:24902068:G:A	4.51685e-18	-4.09142e-10	-0.655147
24902118	chr6:24902118:C:T	1.1864e-18	-1.99204	-3.31813e-10
24902491	chr6:24902491:A:G	2.96297e-19	-2.11418	-1.26517
24902917	chr6:24902917:T:C	3.45266e-17	-4.09142e-10	1.37877
24902919	chr6:24902919:G:C	1.22433e-17	0.228007	0.114006
24902939	chr6:24902939:C:T	2.64834e-18	-4.09142e-10	-1.18903
24903640	chr6:24903640:T:C	1.49034e-17	-4.09142e-10	0.53863
24903647	chr6:24903647:GTT:G	2.304e-18	-4.09142e-10	-1.32832
24903934	chr6:24903934:C:T	2.30411e-18	-4.09142e-10	-1.32827
24904333	chr6:24904333:C:T	2.85305e-19	-2.14613	-1.27103
24904448	chr6:24904448:C:T	3.59239e-19	-2.1082	-1.07853
24904755	chr6:24904755:T:C	2.86056e-19	-2.14793	-1.2666
24904972	chr6:24904972:A:G	2.56643e-18	-4.09142e-10	-1.22044
24905066	chr6:24905066:C:T	8.12239e-18	-4.09142e-10	-0.0683379
24905083	chr6:24905083:G:A	9.65579e-19	-2.19799	-3.31813e-10
24905587	chr6:24905587:T:C	9.6471e-19	-2.19889	-3.31813e-10
24905608	chr6:24905608:C:A	2.94824e-19	-2.14432	-1.24001
24905681	chr6:24905681:T:C	2.95441e-19	-2.1371	-1.24514
24906313	chr6:24906313:G:T	5.67906e-18	-4.09142e-10	-0.426176
24906419	chr6:24906419:C:T	4.93578e-18	-4.09142e-10	-0.566452
24906753	chr6:24906753:C:T	4.27831e-18	-4.09142e-10	-0.709405
24906847	chr6:24906847:C:T	7.4187e-18	-4.09142e-10	-0.158958
24907440	chr6:24907440:A:G	1.45063e-18	-1.79097	-3.31813e-10
24907798	chr6:24907798:C:T	9.4029e-18	-4.09142e-10	0.078056
24908417	chr6:24908417:G:A	3.23569e-19	-2.09778	-1.19352
24909024	chr6:24909024:A:T	3.27147e-19	-2.12605	-1.15426
24909295	chr6:24909295:A:G	3.24455e-19	-2.13506	-1.15351
24909297	chr6:24909297:T:C	1.56198e-18	-1.71701	-3.31813e-10
24909501	chr6:24909501:T:C	2.61182e-19	-2.1774	-1.32809
24909536	chr6:24909536:A:G	1.0325e-17	-4.09142e-10	0.17161
24909578	chr6:24909578:T:A	4.04454e-18	-4.09142e-10	-0.765595
24909890	chr6:24909890:C:T	1.59249e-17	-4.09142e-10	0.604922
24909963	chr6:24909963:C:T	4.71226e-18	-4.09142e-10	-0.612794
24910370	chr6:24910370:G:A	4.36749e-19	-1.97412	-1.01724
24910676	chr6:24910676:T:C	2.58473e-18	-4.09142e-10	-1.21334
24911297	chr6:24911297:G:A	2.99482e-18	-4.09142e-10	-1.06608
24911889	chr6:24911889:C:T	2.3049e-18	-4.09142e-10	-1.32792
24912338	chr6:24912338:A:AACCCC	2.80069e-18	-4.09142e-10	-1.1331
24912898	chr6:24912898:T:C	2.9675e-19	-2.18565	-1.19218
24913260	chr6:24913260:C:T	2.74501e-18	-4.09142e-10	-1.15318
24913436	chr6:24913436:A:G	9.62839e-19	-2.20083	-3.31813e-10
24913561	chr6:24913561:G:T	2.77236e-19	-2.18767	-1.25818
24913774	chr6:24913774:T:C	2.61061e-19	-2.19894	-1.30703
24913825	chr6:24913825:C:T	2.42931e-18	-4.09142e-10	-1.27536
24913896	chr6:24913896:T:C	7.95818e-18	-4.09142e-10	-0.0887613
24913926	chr6:24913926:G:A	2.93199e-18	-4.09142e-10	-1.08728
24913936	chr6:24913936:C:A	2.99075e-19	-2.19806	-1.17196
24913974	chr6:24913974:C:G	2.38021e-18	-4.09142e-10	-1.29577
24914218	chr6:24914218:C:A	8.16371e-18	-4.09142e-10	-0.0632633
24914822	chr6:24914822:A:T	6.61173e-19	-2.19513	-0.381575
24915224	chr6:24915224:G:T	3.2295e-18	-4.09142e-10	-0.990635
24915430	chr6:24915430:C:T	5.07631e-19	-2.20204	-0.638927
24915513	chr6:24915513:C:T	2.69964e-18	-4.09142e-10	-1.16985
24915614	chr6:24915614:C:T	9.01735e-18	-4.09142e-10	0.0361883
24915909	chr6:24915909:C:T	2.82109e-18	-4.09142e-10	-1.12584
24916348	chr6:24916348:C:T	1.29425e-17	-4.09142e-10	0.397552
24916822	chr6:24916822:T:C	2.76362e-18	-4.09142e-10	-1.14642
24916871	chr6:24916871:G:A	2.36512e-18	-1.30213	-3.31813e-10
24917101	chr6:24917101:A:G	2.91197e-19	-2.20205	-1.19466
24917474	chr6:24917474:T:C	2.17203e-17	-4.09142e-10	0.915286
24917568	chr6:24917568:C:A	7.99874e-18	-4.09142e-10	-0.0836782
24917586	chr6:24917586:A:G	6.45117e-18	-4.09142e-10	-0.298701
24917590	chr6:24917590:C:T	2.41024e-18	-4.09142e-10	-1.28324
24917733	chr6:24917733:G:A	3.20063e-19	-2.19685	-1.10535
24917922	chr6:24917922:C:T	8.20424e-18	-4.09142e-10	-0.0583111
24918096	chr6:24918096:G:A	4.24813e-18	-4.09142e-10	-0.716483
24918120	chr6:24918120:C:G	2.63196e-19	-2.19843	-1.29939
24918197	chr6:24918197:G:C	3.20708e-19	-2.20009	-1.1001
24918470	chr6:24918470:T:C	2.31351e-18	-4.09142e-10	-1.3242
24918471	chr6:24918471:C:T	9.64562e-19	-2.19904	-3.31813e-10
24919683	chr6:24919683:A:G	8.64447e-19	-2.19947	-0.109156
24919937	chr6:24919937:C:T	2.69427e-18	-4.09142e-10	-1.17184
24920019	chr6:24920019:T:C	1.20726e-18	-1.97461	-3.31813e-10
24920321	chr6:24920321:C:T	6.31034e-18	-4.09142e-10	-0.320772
24920518	chr6:24920518:C:T	1.41057e-18	-2.17307	0.354097
24920972	chr6:24920972:T:C	3.26941e-18	-4.09142e-10	-0.978352
24921232	chr6:24921232:G:A	6.83456e-19	-2.17837	-0.365188
24921460	chr6:24921460:A:G	1.18746e-18	-2.1893	0.198156
24921841	chr6:24921841:A:T	3.44672e-19	-2.20189	-1.02623
24921898	chr6:24921898:C:T	2.50735e-18	-4.09142e-10	-1.24374
24921905	chr6:24921905:C:T	9.76592e-19	-2.18665	-3.31813e-10
24921917	chr6:24921917:C:T	6.96655e-18	-4.09142e-10	-0.221842
24922130	chr6:24922130:T:C	5.43495e-19	-1.72261	-1.05009
24922292	chr6:24922292:C:T	3.49941e-19	-2.05823	-1.15472
24922560	chr6:24922560:A:T	2.91721e-19	-2.2009	-1.19402
24922583	chr6:24922583:G:A	1.35462e-18	-1.85944	-3.31813e-10
24922711	chr6:24922711:T:C	3.76655e-19	-2.18285	-0.956537
24922778	chr6:24922778:T:C	3.87464e-19	-2.18113	-0.929962
24922961	chr6:24922961:C:T	2.53431e-18	-4.09142e-10	-1.23304
24923066	chr6:24923066:C:T	2.56322e-18	-4.09142e-10	-1.2217
24923271	chr6:24923271:T:C	4.09692e-19	-2.18019	-0.87512
24923707	chr6:24923707:A:G	7.98645e-19	-2.08053	-0.307269
24924472	chr6:24924472:T:C	2.31432e-18	-4.09142e-10	-1.32385
24924647	chr6:24924647:T:C	2.76181e-19	-2.12136	-1.32831
24924870	chr6:24924870:G:T	9.92722e-19	-2.17027	-3.31813e-10
24924899	chr6:24924899:TTATAAA:T	4.695e-18	-4.09142e-10	-0.616464
24925431	chr6:24925431:C:T	1.7781e-18	-1.8219	0.234487
24926025	chr6:24926025:TAAAACAAAAACAAAACAC:T	5.88301e-19	-1.96961	-0.723867
24926116	chr6:24926116:C:T	3.04778e-19	-2.18698	-1.16416
24926195	chr6:24926195:C:T	2.72905e-18	-4.09142e-10	-1.15901
24926502	chr6:24926502:G:A	1.94572e-18	-1.93331	0.435982
24926630	chr6:24926630:T:A	8.86863e-18	-4.09142e-10	0.019558
24927786	chr6:24927786:A:T	4.39078e-18	-4.09142e-10	-0.683456
24927853	chr6:24927853:A:G	2.55772e-19	-2.19817	-1.32826
24928501	chr6:24928501:C:T	2.3158e-18	-4.09142e-10	-1.32321
24929181	chr6:24929181:G:C	2.32837e-18	-4.09142e-10	-1.31779
24929260	chr6:24929260:G:A	2.83921e-19	-2.1066	-1.31542
24929362	chr6:24929362:T:C	4.91048e-19	-1.71445	-1.15972
24929782	chr6:24929782:A:G	2.36494e-18	-4.09142e-10	-1.30221
24929923	chr6:24929923:A:T	2.39068e-18	-1.29139	-3.31813e-10
24929934	chr6:24929934:G:C	2.36524e-18	-1.30208	-3.31813e-10
24930006	chr6:24930006:T:C	2.758e-19	-2.19985	-1.25119
24930165	chr6:24930165:A:G	3.05521e-17	-4.09142e-10	1.25647
24930270	chr6:24930270:G:C	2.30835e-18	-4.09142e-10	-1.32643
24930378	chr6:24930378:T:G	4.88125e-18	-4.09142e-10	-0.577561
24930666	chr6:24930666:G:C	3.89225e-19	-1.77855	-1.328
24930683	chr6:24930683:G:C	3.38516e-18	-4.09142e-10	-0.943561
24930825	chr6:24930825:G:C	4.1871e-19	-1.70716	-1.32638
24930855	chr6:24930855:G:A	4.13073e-19	-1.75451	-1.29258
24931059	chr6:24931059:T:G	6.08209e-19	-1.33278	-1.32742
24931683	chr6:24931683:T:A	3.23498e-18	-4.09142e-10	-0.98894
24931917	chr6:24931917:C:T	2.76405e-19	-2.14172	-1.30713
24931944	chr6:24931944:T:C	7.46613e-18	-2.2015	2.04891
24932266	chr6:24932266:C:T	1.91325e-18	-0.288139	-1.22602
24932278	chr6:24932278:T:A	2.34652e-18	-4.09142e-10	-1.31003
24932413	chr6:24932413:A:T	2.59994e-18	-4.09142e-10	-1.20747
24932616	chr6:24932616:C:T	1.91718e-18	-0.30155	-1.21055
24932987	chr6:24932987:CAGA:C	6.50077e-19	-1.33656	-1.25707
24933780	chr6:24933780:C:T	9.79205e-19	-2.18398	-3.31813e-10
24933883	chr6:24933883:C:T	4.575e-18	-4.09142e-10	-0.642356
24934436	chr6:24934436:A:T	5.90594e-19	-1.36252	-1.32707
24934942	chr6:24934942:A:C	2.51219e-18	-4.09142e-10	-1.24181
24934945	chr6:24934945:TG:T	2.51298e-18	-4.09142e-10	-1.24149
24935081	chr6:24935081:G:A	2.44991e-18	-4.09142e-10	-1.26691
24935163	chr6:24935163:C:A	3.85084e-19	-1.78972	-1.32753
24935208	chr6:24935208:T:C	4.19107e-17	-4.09142e-10	1.57258
24935352	chr6:24935352:G:A	1.70092e-18	-1.63179	-3.31813e-10
24935375	chr6:24935375:A:T	3.45334e-18	-0.92362	-3.31813e-10
24935427	chr6:24935427:T:A	2.38463e-18	-4.09142e-10	-1.29392
24936164	chr6:24936164:G:A	2.57352e-19	-2.20113	-1.31914
24936417	chr6:24936417:G:A	2.82589e-18	-4.09142e-10	-1.12414
24937883	chr6:24937883:C:A	5.09275e-19	-1.58178	-1.25595
24937955	chr6:24937955:G:A	3.25344e-18	-4.09142e-10	-0.983248
24937973	chr6:24937973:G:C	5.09342e-19	-1.57318	-1.26441
24937975	chr6:24937975:T:C	2.31777e-18	-4.09142e-10	-1.32236
24938049	chr6:24938049:G:A	7.12359e-19	-1.72648	-0.775658
24938551	chr6:24938551:T:C	5.77388e-18	-4.09142e-10	-0.409618
24938784	chr6:24938784:T:C	1.3943e-18	-1.83057	-3.31813e-10
24938831	chr6:24938831:A:G	2.94254e-18	-4.09142e-10	-1.08369
24939425	chr6:24939425:C:T	2.31358e-18	-4.09142e-10	-1.32417
24939599	chr6:24939599:A:G	4.51418e-19	-2.10396	-0.854367
24939639	chr6:24939639:A:G	4.55691e-19	-2.09393	-0.854974
24940150	chr6:24940150:T:C	3.05977e-18	-4.09142e-10	-1.04462
24940172	chr6:24940172:T:C	3.46728e-19	-1.92959	-1.29258
24940274	chr6:24940274:T:G	2.31846e-18	-4.09142e-10	-1.32206
24940286	chr6:24940286:C:T	2.41829e-18	-4.09142e-10	-1.2799
24940621	chr6:24940621:T:C	2.60124e-19	-2.20037	-1.30919
24940649	chr6:24940649:C:T	3.11743e-19	-2.08635	-1.24219
24940799	chr6:24940799:C:T	2.89963e-19	-2.11193	-1.28903
24940980	chr6:24940980:G:T	1.53536e-18	-1.7342	-3.31813e-10
24941208	chr6:24941208:C:T	5.37751e-19	-1.57451	-1.20881
24941220	chr6:24941220:G:A	7.63399e-19	-1.59912	-0.833815
24941274	chr6:24941274:G:A	3.2731e-19	-2.11312	-1.16669
24941339	chr6:24941339:T:C	1.76938e-18	-0.449691	-1.14264
24941589	chr6:24941589:T:C	5.44102e-19	-1.53825	-1.23333
24941814	chr6:24941814:A:G	4.44861e-19	-1.66934	-1.30361
24941832	chr6:24941832:T:C	2.30413e-18	-4.09142e-10	-1.32826
24941994	chr6:24941994:T:C	5.3727e-19	-1.5494	-1.23481
24942203	chr6:24942203:A:T	3.6224e-18	-4.09142e-10	-0.875824
24942316	chr6:24942316:A:C	3.63854e-18	-4.09142e-10	-0.871379
24942999	chr6:24942999:C:G	8.20877e-19	-1.07101	-1.28933
24943020	chr6:24943020:T:C	2.77129e-19	-2.167	-1.27924
24943226	chr6:24943226:T:C	8.3408e-19	-1.06134	-1.28305
24943438	chr6:24943438:G:A	8.18119e-19	-1.08314	-1.28057
24943468	chr6:24943468:G:T	1.43596e-18	-1.54589	-0.25524
24943547	chr6:24943547:C:T	8.04016e-19	-1.10482	-1.27628
24943562	chr6:24943562:G:T	8.10825e-19	-1.08747	-1.28519
24943603	chr6:24943603:G:C	2.91244e-19	-2.06913	-1.32743
24943615	chr6:24943615:A:T	8.20337e-19	-1.08032	-1.28068
24943664	chr6:24943664:A:G	6.46667e-19	-1.5755	-1.02339
24943785	chr6:24943785:G:A	2.41792e-18	-4.09142e-10	-1.28005
24944025	chr6:24944025:A:C	8.33111e-19	-1.05834	-1.28721
24944214	chr6:24944214:C:G	8.17622e-19	-1.08566	-1.27866
24944363	chr6:24944363:G:C	3.89368e-18	-4.09142e-10	-0.803608
24944809	chr6:24944809:T:C	7.89109e-19	-1.13112	-1.26869
24944849	chr6:24944849:T:C	8.01456e-19	-1.10146	-1.28282
24945004	chr6:24945004:A:G	3.54079e-18	-4.09142e-10	-0.898611
24945318	chr6:24945318:G:A	2.78418e-19	-2.16173	-1.27987
24945388	chr6:24945388:G:C	2.67106e-18	-4.09142e-10	-1.18049
24945623	chr6:24945623:A:G	4.80543e-19	-1.77283	-1.12297
24945666	chr6:24945666:A:G	4.84016e-19	-1.7564	-1.1322
24945796	chr6:24945796:A:G	1.35112e-18	-1.62597	-0.236063
24945917	chr6:24945917:A:G	2.31086e-18	-4.09142e-10	-1.32534
24946000	chr6:24946000:C:T	4.62779e-19	-1.80353	-1.12994
24946113	chr6:24946113:T:C	4.28518e-19	-1.84738	-1.163
24946131	chr6:24946131:G:A	5.49623e-18	-4.09142e-10	-0.458901
24946210	chr6:24946210:A:G	4.58574e-19	-1.81119	-1.1314
24946443	chr6:24946443:G:T	4.64588e-19	-1.79524	-1.13432
24946530	chr6:24946530:A:G	4.4873e-19	-1.81425	-1.15004
24946568	chr6:24946568:G:A	2.32471e-18	-4.09142e-10	-1.31937
24946640	chr6:24946640:G:A	4.50762e-19	-1.82849	-1.13129
24946658	chr6:24946658:A:G	2.69734e-19	-2.16553	-1.30775
24946742	chr6:24946742:T:C	5.46622e-19	-1.65061	-1.11635
24946745	chr6:24946745:G:A	2.39881e-18	-4.09142e-10	-1.28799
24946755	chr6:24946755:C:T	5.10012e-19	-1.7204	-1.11588
24946761	chr6:24946761:G:T	5.13775e-19	-1.71642	-1.11252
24946919	chr6:24946919:G:A	1.93048e-18	-1.5052	-3.31813e-10
24947074	chr6:24947074:ATTC:A	1.31001e-18	-1.64941	-0.243512
24947130	chr6:24947130:G:A	2.40941e-18	-4.09142e-10	-1.28358
24947313	chr6:24947313:G:A	6.49366e-19	-2.10359	-0.491128
24947406	chr6:24947406:A:G	5.35149e-19	-1.81234	-0.975829
24947408	chr6:24947408:A:C	5.30125e-19	-1.81506	-0.982544
24947544	chr6:24947544:C:T	4.76956e-19	-1.9217	-0.981598
24947588	chr6:24947588:G:A	5.99364e-19	-1.81495	-0.8599
24947680	chr6:24947680:T:C	1.17523e-18	-2.0015	-3.31813e-10
24947918	chr6:24947918:G:A	4.48799e-19	-1.63859	-1.32556
24948052	chr6:24948052:C:G	5.76023e-19	-1.64757	-1.067
24948280	chr6:24948280:A:G	5.37755e-19	-1.74145	-1.04187
24948562	chr6:24948562:G:A	7.51004e-19	-1.49171	-0.957598
24948748	chr6:24948748:C:T	5.41142e-19	-1.61659	-1.16045
24948994	chr6:24948994:T:C	6.67901e-19	-1.47316	-1.09341
24949407	chr6:24949407:G:A	6.12268e-19	-1.5446	-1.10895
24949650	chr6:24949650:A:G	5.10875e-18	-4.09142e-10	-0.532008
24950257	chr6:24950257:C:T	2.70809e-18	-4.09142e-10	-1.16672
24950371	chr6:24950371:C:T	4.92004e-19	-2.11671	-0.755517
24950601	chr6:24950601:A:G	5.73313e-19	-1.40245	-1.31684
24950779	chr6:24950779:CA:C	2.77478e-19	-2.13174	-1.31324
24950820	chr6:24950820:G:A	3.5933e-18	-4.09142e-10	-0.883891
24950879	chr6:24950879:T:C	2.47964e-18	-4.09142e-10	-1.25485
24950971	chr6:24950971:G:A	3.02003e-19	-2.06008	-1.3002
24951130	chr6:24951130:T:C	2.39921e-18	-4.09142e-10	-1.28782
24951567	chr6:24951567:T:C	6.36067e-19	-1.29971	-1.3157
24951581	chr6:24951581:G:A	2.68564e-19	-2.20169	-1.27594
24952175	chr6:24952175:T:A	2.59653e-18	-4.09142e-10	-1.20879
24952290	chr6:24952290:T:G	1.13683e-18	-2.03472	-3.31813e-10
24952525	chr6:24952525:A:T	2.81216e-19	-2.2021	-1.22949
24952530	chr6:24952530:C:G	3.23846e-19	-2.15222	-1.13823
24952602	chr6:24952602:G:T	3.34995e-19	-2.11855	-1.13806
24952852	chr6:24952852:A:T	3.37781e-19	-2.20181	-1.04651
24952857	chr6:24952857:C:T	2.92959e-19	-2.08936	-1.30133
24952967	chr6:24952967:G:A	4.31785e-19	-1.69874	-1.30405
24953201	chr6:24953201:T:C	3.54246e-19	-2.14873	-1.052
24953279	chr6:24953279:G:C	5.53957e-19	-1.96815	-0.785482
24953284	chr6:24953284:T:G	3.38143e-19	-2.20202	-1.04523
24953299	chr6:24953299:T:C	3.50775e-19	-2.1685	-1.04207
24953334	chr6:24953334:C:T	9.63891e-19	-2.19974	-3.31813e-10
24953335	chr6:24953335:C:T	3.37013e-19	-2.11784	-1.13276
24953339	chr6:24953339:A:C	2.66661e-18	-4.09142e-10	-1.18215
24953566	chr6:24953566:G:A	2.90328e-19	-2.15346	-1.24624
24953609	chr6:24953609:G:A	8.40008e-19	-1.43866	-0.898645
24953844	chr6:24953844:A:G	2.59684e-18	-4.09142e-10	-1.20867
24953907	chr6:24953907:T:TA	3.81867e-19	-2.20212	-0.923523
24954007	chr6:24954007:T:C	2.86968e-19	-2.09741	-1.31393
24954655	chr6:24954655:T:C	2.84758e-19	-2.10452	-1.31455
24954770	chr6:24954770:G:GTT	1.56073e-18	-1.71781	-3.31813e-10
24954771	chr6:24954771:C:CTT	1.58852e-18	-1.70016	-3.31813e-10
24955510	chr6:24955510:TCCC:T	3.32113e-19	-2.19875	-1.0665
24955611	chr6:24955611:C:T	2.59587e-19	-2.19949	-1.31214
24956175	chr6:24956175:TC:T	8.2946e-19	-1.42918	-0.920758
24956198	chr6:24956198:G:A	4.86138e-19	-1.99854	-0.885686
24956199	chr6:24956199:C:T	3.29382e-19	-2.2016	-1.0719
24956218	chr6:24956218:T:C	1.3246e-18	-1.88185	-3.31813e-10
24956237	chr6:24956237:C:T	3.85149e-18	-4.09142e-10	-0.814502
24956290	chr6:24956290:T:G	3.40521e-19	-2.19995	-1.04029
24956332	chr6:24956332:G:T	3.24773e-19	-2.15147	-1.13612
24956392	chr6:24956392:A:T	4.61694e-19	-1.80062	-1.13519
24956467	chr6:24956467:A:G	3.3411e-19	-2.20023	-1.05902
24956623	chr6:24956623:G:A	3.38884e-19	-2.20065	-1.04441
24956689	chr6:24956689:C:CT	3.38292e-19	-2.20046	-1.04634
24956823	chr6:24956823:T:C	4.32419e-18	-4.09142e-10	-0.698736
24956903	chr6:24956903:G:A	3.09029e-19	-2.0203	-1.31698
24956997	chr6:24956997:T:C	2.8593e-19	-2.10306	-1.31191
24957013	chr6:24957013:C:T	3.33104e-19	-2.20102	-1.06124
24957219	chr6:24957219:TA:T	3.32681e-19	-2.2007	-1.06284
24957265	chr6:24957265:A:G	8.49317e-19	-1.4204	-0.905884
24957283	chr6:24957283:T:C	2.91107e-19	-2.20207	-1.19496
24957292	chr6:24957292:A:T	2.82604e-18	-4.09142e-10	-1.12408
24957691	chr6:24957691:A:G	3.30028e-19	-2.20056	-1.07098
24957717	chr6:24957717:ACAAAAAAATTAGCTGGG:A	2.47815e-18	-4.09142e-10	-1.25545
24957752	chr6:24957752:G:A	4.34214e-18	-0.694594	-3.31813e-10
24957785	chr6:24957785:A:C	3.12234e-19	-2.15916	-1.1678
24957860	chr6:24957860:G:A	2.54876e-18	-4.09142e-10	-1.22736
24957862	chr6:24957862:G:A	3.3756e-19	-2.19897	-1.05
24957911	chr6:24957911:A:C	2.64928e-19	-2.2011	-1.29016
24957986	chr6:24957986:G:C	4.65655e-19	-1.80042	-1.12685
24958025	chr6:24958025:T:C	1.74076e-18	-1.60864	-3.31813e-10
24958060	chr6:24958060:T:C	2.58971e-18	-4.09142e-10	-1.21142
24958117	chr6:24958117:C:A	3.70602e-18	-4.09142e-10	-0.853003
24958119	chr6:24958119:G:A	2.82489e-18	-4.09142e-10	-1.12449
24958279	chr6:24958279:T:C	3.40393e-19	-2.19981	-1.04081
24958443	chr6:24958443:A:C	3.41617e-19	-2.1976	-1.03942
24958451	chr6:24958451:T:G	3.41242e-19	-2.19812	-1.04
24958499	chr6:24958499:T:G	3.25195e-19	-2.19982	-1.08647
24958707	chr6:24958707:G:T	2.90727e-19	-2.07428	-1.32405
24958767	chr6:24958767:C:A	2.90301e-19	-2.1035	-1.2963
24958873	chr6:24958873:C:T	2.77844e-18	-4.09142e-10	-1.14107
24959009	chr6:24959009:T:C	3.26514e-19	-2.20005	-1.0822
24959022	chr6:24959022:C:T	2.72232e-19	-2.17351	-1.29055
24959178	chr6:24959178:C:T	6.69331e-18	-4.09142e-10	-0.261854
24959235	chr6:24959235:G:T	2.97586e-19	-2.15533	-1.21968
24959555	chr6:24959555:T:C	3.13299e-19	-2.20121	-1.12235
24959616	chr6:24959616:C:T	3.08005e-19	-2.20208	-1.13852
24959752	chr6:24959752:A:G	4.3331e-18	-4.09142e-10	-0.696679
24960229	chr6:24960229:T:C	2.30493e-18	-4.09142e-10	-1.32791
24960330	chr6:24960330:C:T	2.31888e-18	-4.09142e-10	-1.32188
24960419	chr6:24960419:C:T	3.5411e-19	-2.0038	-1.19731
24960950	chr6:24960950:C:T	3.0218e-19	-2.20012	-1.15957
24961023	chr6:24961023:A:C	4.14801e-19	-1.89146	-1.15146
24961116	chr6:24961116:T:A	2.5614e-18	-4.09142e-10	-1.22241
24961162	chr6:24961162:T:C	2.66094e-19	-2.16701	-1.31986
24961428	chr6:24961428:A:G	3.05414e-19	-2.19874	-1.15031
24961435	chr6:24961435:T:C	3.02129e-19	-2.20074	-1.15912
24961653	chr6:24961653:A:T	3.20459e-19	-1.97265	-1.32831
24961815	chr6:24961815:T:C	2.90578e-19	-2.20135	-1.19749
24961995	chr6:24961995:A:G	3.35201e-18	-4.09142e-10	-0.953401
24962027	chr6:24962027:T:C	1.14539e-18	-2.02722	-3.31813e-10
24962061	chr6:24962061:A:C	2.8833e-19	-2.19904	-1.20758
24962392	chr6:24962392:T:G	2.92701e-19	-2.20182	-1.18975
24962398	chr6:24962398:G:T	2.903e-19	-2.20211	-1.19769
24962456	chr6:24962456:G:A	2.9107e-19	-2.20152	-1.19564
24962796	chr6:24962796:G:A	2.89235e-19	-2.20197	-1.20151
24962829	chr6:24962829:G:A	2.92996e-19	-2.1269	-1.26366
24962863	chr6:24962863:G:A	5.87694e-18	-4.09142e-10	-0.391926
24962960	chr6:24962960:C:A	2.39453e-18	-4.09142e-10	-1.28978
24963007	chr6:24963007:C:T	2.31898e-18	-4.09142e-10	-1.32184
24963008	chr6:24963008:G:A	2.59201e-18	-4.09142e-10	-1.21053
24963027	chr6:24963027:G:A	2.84873e-19	-2.20102	-1.21765
24963140	chr6:24963140:C:T	3.16241e-19	-2.2002	-1.11402
24963150	chr6:24963150:G:A	2.8861e-19	-2.20131	-1.20434
24963176	chr6:24963176:C:T	3.16701e-19	-2.07557	-1.23719
24963581	chr6:24963581:A:G	2.97921e-19	-2.15359	-1.22029
24963649	chr6:24963649:T:C	2.83086e-19	-2.20201	-1.22296
24963774	chr6:24963774:T:G	3.23978e-19	-1.97196	-1.31808
24963964	chr6:24963964:G:A	1.14478e-18	-2.02775	-3.31813e-10
24963976	chr6:24963976:T:C	3.20066e-19	-1.9852	-1.31699
24964003	chr6:24964003:T:C	3.16897e-19	-1.99497	-1.31717
24964010	chr6:24964010:G:A	3.28128e-18	-4.09142e-10	-0.97473
24964097	chr6:24964097:C:G	5.76686e-19	-1.73419	-0.979227
24964267	chr6:24964267:C:T	1.36414e-18	-1.85244	-3.31813e-10
24964533	chr6:24964533:A:G	3.77464e-19	-1.81001	-1.32724
24964642	chr6:24964642:G:C	3.00822e-19	-2.04923	-1.31497
24965554	chr6:24965554:G:A	3.17676e-19	-2.08215	-1.22754
24965627	chr6:24965627:G:A	1.18735e-18	-1.99124	-3.31813e-10
24965921	chr6:24965921:G:A	3.21532e-19	-1.98088	-1.31674
24966378	chr6:24966378:C:T	3.53609e-19	-1.89185	-1.31068
24966381	chr6:24966381:C:T	2.39627e-18	-4.09142e-10	-1.28905
24966413	chr6:24966413:A:G	3.17655e-19	-1.99212	-1.31763
24966461	chr6:24966461:G:T	4.51744e-19	-2.08536	-0.872241
24966755	chr6:24966755:A:G	4.75565e-19	-1.80284	-1.10337
24966821	chr6:24966821:C:T	3.31099e-19	-2.19706	-1.07124
24966887	chr6:24966887:G:T	3.26837e-19	-1.96526	-1.316
24967012	chr6:24967012:G:A	6.1798e-19	-2.19769	-0.446575
24967333	chr6:24967333:T:A	2.92604e-19	-2.07018	-1.32172
24967470	chr6:24967470:G:A	3.29173e-19	-1.9586	-1.31553
24967535	chr6:24967535:G:A	4.19852e-18	-4.09142e-10	-0.72823
24967845	chr6:24967845:G:T	2.95353e-19	-2.05542	-1.32712
24967912	chr6:24967912:T:C	9.74453e-19	-2.18884	-3.31813e-10
24968073	chr6:24968073:T:C	3.32627e-19	-1.95129	-1.31241
24968165	chr6:24968165:G:A	4.43181e-19	-1.82972	-1.14702
24968369	chr6:24968369:C:T	1.44241e-17	-4.09142e-10	0.505939
24968397	chr6:24968397:G:A	4.58108e-19	-1.84501	-1.0986
24968791	chr6:24968791:T:C	3.55512e-19	-1.88354	-1.31362
24968814	chr6:24968814:T:A	3.39555e-18	-0.591786	-0.348711
24968840	chr6:24968840:G:T	4.60555e-18	-4.09142e-10	-0.635699
24969253	chr6:24969253:C:T	3.36403e-19	-1.95107	-1.30134
24969255	chr6:24969255:C:T	4.28445e-19	-2.11972	-0.890834
24969700	chr6:24969700:C:T	2.99032e-19	-2.05153	-1.31864
24969904	chr6:24969904:A:G	4.22533e-18	-4.09142e-10	-0.721866
24970126	chr6:24970126:A:G	3.54274e-19	-1.91667	-1.28398
24970171	chr6:24970171:G:A	2.30577e-18	-4.09142e-10	-1.32755
24970699	chr6:24970699:G:A	2.46422e-18	-4.09142e-10	-1.26108
24970769	chr6:24970769:T:A	3.08122e-19	-2.15489	-1.18533
24970779	chr6:24970779:G:A	4.38119e-19	-1.89745	-1.09077
24970847	chr6:24970847:G:C	3.85457e-19	-1.80211	-1.31417
24970886	chr6:24970886:A:G	3.39814e-19	-1.94332	-1.299
24971000	chr6:24971000:G:T	3.33253e-19	-2.19932	-1.06249
24971175	chr6:24971175:A:G	3.52746e-19	-1.90706	-1.29791
24971235	chr6:24971235:G:A	3.15497e-19	-2.00771	-1.30885
24971389	chr6:24971389:T:A	3.00114e-19	-2.05734	-1.30922
24971493	chr6:24971493:A:G	2.9422e-19	-2.07647	-1.30992
24971494	chr6:24971494:A:G	2.32342e-18	-4.09142e-10	-1.31992
24971755	chr6:24971755:T:C	4.05155e-19	-2.18125	-0.885195
24971975	chr6:24971975:G:A	1.36986e-18	-1.84825	-3.31813e-10
24972056	chr6:24972056:G:A	3.35074e-19	-1.94321	-1.31315
24972061	chr6:24972061:G:A	3.34085e-19	-1.94823	-1.31109
24972213	chr6:24972213:T:C	5.2235e-19	-1.64488	-1.1675
24972289	chr6:24972289:C:G	5.26947e-18	-4.09142e-10	-0.501032
24972501	chr6:24972501:A:C	2.90402e-19	-2.08721	-1.31224
24972571	chr6:24972571:C:T	2.39629e-18	-4.09142e-10	-1.28904
24972602	chr6:24972602:A:G	6.49256e-18	-4.09142e-10	-0.292306
24972675	chr6:24972675:T:G	3.24022e-19	-1.99268	-1.29723
24972717	chr6:24972717:C:T	3.12873e-19	-2.01199	-1.31292
24972880	chr6:24972880:A:G	4.94709e-19	-2.10389	-0.762859
24972929	chr6:24972929:T:A	1.0734e-17	0.210451	-3.31813e-10
24972969	chr6:24972969:T:A	4.88311e-19	-2.09591	-0.783858
24973156	chr6:24973156:T:C	3.04197e-19	-2.03952	-1.31352
24973376	chr6:24973376:G:T	5.65876e-19	-2.10424	-0.628107
24973505	chr6:24973505:G:C	2.35871e-18	-4.09142e-10	-1.30485
24973507	chr6:24973507:G:A	2.30834e-18	-4.09142e-10	-1.32643
24974104	chr6:24974104:T:C	4.88615e-18	-4.09142e-10	-0.576557
24974375	chr6:24974375:C:A	3.98566e-19	-1.87665	-1.20619
24974587	chr6:24974587:C:T	3.48723e-19	-1.99966	-1.21678
24974835	chr6:24974835:C:T	2.63222e-19	-2.16955	-1.32817
24975053	chr6:24975053:T:G	4.52287e-19	-1.91117	-1.04523
24975305	chr6:24975305:A:G	4.33668e-19	-1.94181	-1.05663
24975309	chr6:24975309:G:A	6.95489e-18	-4.09142e-10	-0.223517
24975478	chr6:24975478:T:C	7.63916e-19	-2.03673	-0.395525
24975963	chr6:24975963:T:C	3.91814e-19	-2.20058	-0.899353
24976358	chr6:24976358:T:C	3.90858e-19	-1.82847	-1.2739
24976388	chr6:24976388:C:T	6.9893e-19	-1.19828	-1.32289
24976409	chr6:24976409:G:A	4.50923e-19	-1.90703	-1.05239
24976791	chr6:24976791:C:T	2.53775e-18	-4.09142e-10	-1.23168
24976946	chr6:24976946:A:C	8.72979e-19	-2.08472	-0.214087
24977059	chr6:24977059:T:C	1.57452e-18	-1.86037	0.151358
24977212	chr6:24977212:AACTC:A	8.88973e-19	-2.08214	-0.198506
24977363	chr6:24977363:C:G	4.55299e-19	-1.97978	-0.969981
24977661	chr6:24977661:G:A	2.75878e-18	-4.09142e-10	-1.14817
24977714	chr6:24977714:G:A	2.32274e-18	-4.09142e-10	-1.32021
24977928	chr6:24977928:C:T	6.61592e-19	-2.09076	-0.485312
24978234	chr6:24978234:G:A	7.68606e-18	-4.09142e-10	-0.123553
24978276	chr6:24978276:C:T	3.97228e-19	-1.95408	-1.13212
24978456	chr6:24978456:A:G	1.09486e-18	-2.07234	-3.31813e-10
24978655	chr6:24978655:T:C	2.30491e-18	-4.09142e-10	-1.32792
24978733	chr6:24978733:A:G	2.32435e-18	-4.09142e-10	-1.31952
24978936	chr6:24978936:T:A	3.32207e-19	-1.93819	-1.32676
24979125	chr6:24979125:G:A	2.31887e-18	-4.09142e-10	-1.32188
24979549	chr6:24979549:T:C	3.38594e-18	0.30013	-1.24346
24980383	chr6:24980383:C:G	4.23958e-19	-2.20202	-0.819067
24980546	chr6:24980546:C:T	5.91853e-18	-4.09142e-10	-0.384874
24980995	chr6:24980995:T:C	3.74535e-19	-1.86331	-1.28172
24981162	chr6:24981162:G:T	3.064e-18	-4.09142e-10	-1.04324
24981199	chr6:24981199:C:T	2.51259e-18	-4.09142e-10	-1.24165
24981319	chr6:24981319:C:T	3.06632e-18	-4.09142e-10	-1.04249
24981477	chr6:24981477:C:T	2.30435e-18	-4.09142e-10	-1.32816
24981772	chr6:24981772:T:C	9.62642e-19	-2.20104	-3.31813e-10
24981792	chr6:24981792:G:T	3.06137e-18	-4.09142e-10	-1.0441
24981839	chr6:24981839:C:A	3.06632e-18	-4.09142e-10	-1.04249
24981857	chr6:24981857:G:A	2.3268e-18	-4.09142e-10	-1.31847
24982177	chr6:24982177:G:C	1.4237e-18	-1.8097	-3.31813e-10
24982786	chr6:24982786:G:T	3.07428e-18	-4.09142e-10	-1.03989
24983120	chr6:24983120:C:T	2.97201e-18	-4.09142e-10	-1.07372
24983262	chr6:24983262:G:A	3.83738e-19	-2.19941	-0.921347
24983492	chr6:24983492:T:C	3.03221e-18	-4.09142e-10	-1.05367
24983494	chr6:24983494:C:T	3.83e-19	-2.20198	-0.920699
24984015	chr6:24984015:A:T	2.52756e-18	-4.09142e-10	-1.23571
24984016	chr6:24984016:G:A	1.32636e-18	-1.88052	-3.31813e-10
24984219	chr6:24984219:T:C	2.30411e-18	-4.09142e-10	-1.32827
24984655	chr6:24984655:A:AAAG	7.65344e-19	-1.19408	-1.23631
24984710	chr6:24984710:A:G	3.04236e-19	-2.1883	-1.16461
24985102	chr6:24985102:C:T	4.54925e-19	-2.14198	-0.808602
24985230	chr6:24985230:G:A	6.09077e-19	-1.41951	-1.23926
24985248	chr6:24985248:C:T	3.86133e-19	-2.17618	-0.938355
24985612	chr6:24985612:C:G	2.5988e-18	-4.09142e-10	-1.20791
24985803	chr6:24985803:G:GT	2.74489e-19	-2.12874	-1.32707
24985935	chr6:24985935:A:C	3.93604e-19	-2.19312	-0.902254
24986075	chr6:24986075:T:C	2.50795e-18	-4.09142e-10	-1.2435
24986102	chr6:24986102:A:G	3.7454e-19	-1.81818	-1.32684
24986986	chr6:24986986:G:A	5.58205e-19	-2.04455	-0.701444
24987156	chr6:24987156:C:T	3.44582e-19	-1.93658	-1.29181
24987228	chr6:24987228:A:G	1.89831e-17	-4.09142e-10	0.780588
24987393	chr6:24987393:A:G	2.31782e-18	-4.09142e-10	-1.32233
24987394	chr6:24987394:C:T	2.31754e-18	-4.09142e-10	-1.32245
24987404	chr6:24987404:A:T	2.59848e-18	-4.09142e-10	-1.20803
24987405	chr6:24987405:C:T	2.39314e-18	-4.09142e-10	-1.29035
24987613	chr6:24987613:A:G	3.25594e-18	-4.09142e-10	-0.982482
24987877	chr6:24987877:C:G	1.3802e-18	-1.84073	-3.31813e-10
24988061	chr6:24988061:C:T	2.82879e-18	-4.09142e-10	-1.12311
24988292	chr6:24988292:T:C	3.97543e-19	-2.13823	-0.947187
24988587	chr6:24988587:T:C	9.63459e-19	-2.20019	-3.31813e-10
24988735	chr6:24988735:T:C	2.799e-18	-4.09142e-10	-1.1337
24988770	chr6:24988770:C:T	2.62967e-18	-4.09142e-10	-1.1961
24988832	chr6:24988832:T:C	2.34664e-18	-4.09142e-10	-1.30998
24988995	chr6:24988995:A:C	5.80247e-19	-2.119	-0.588263
24989156	chr6:24989156:T:C	1.74154e-18	-1.60819	-3.31813e-10
24989415	chr6:24989415:C:T	2.43635e-18	-4.09142e-10	-1.27246
24989771	chr6:24989771:G:C	4.164e-19	-2.17134	-0.867729
24989777	chr6:24989777:A:C	4.78073e-19	-2.1063	-0.794659
24989885	chr6:24989885:C:A	6.89737e-19	-1.21645	-1.31796
24990012	chr6:24990012:T:C	5.3605e-19	-2.10201	-0.684482
24990349	chr6:24990349:G:T	2.36648e-18	-4.09142e-10	-1.30156
24990434	chr6:24990434:T:C	6.05007e-19	-1.33779	-1.32769
24990558	chr6:24990558:C:T	5.27871e-19	-2.06261	-0.739256
24991282	chr6:24991282:C:T	2.84299e-18	-4.09142e-10	-1.1181
24991618	chr6:24991618:C:T	2.36795e-18	-4.09142e-10	-1.30094
24991693	chr6:24991693:C:T	6.98075e-19	-1.21554	-1.30685
24992198	chr6:24992198:T:C	2.34978e-18	-4.09142e-10	-1.30864
24993075	chr6:24993075:A:G	2.46364e-18	-4.09142e-10	-1.26132
24993506	chr6:24993506:G:A	9.91396e-19	-2.1716	-3.31813e-10
24993976	chr6:24993976:C:T	2.4191e-18	-4.09142e-10	-1.27957
24994939	chr6:24994939:C:T	2.5424e-18	-4.09142e-10	-1.22985
24995266	chr6:24995266:C:T	1.28433e-17	0.389861	-3.31813e-10
24995292	chr6:24995292:A:G	2.45361e-18	-4.09142e-10	-1.2654
24995402	chr6:24995402:G:A	1.23492e-18	-1.99493	0.0429749
24995617	chr6:24995617:T:A	8.12355e-19	-1.34823	-1.02255
24996110	chr6:24996110:T:C	4.84594e-19	-2.01742	-0.869991
24996311	chr6:24996311:A:T	2.41386e-18	-4.09142e-10	-1.28174
24996389	chr6:24996389:C:T	2.67152e-18	-4.09142e-10	-1.18032
24996682	chr6:24996682:C:G	2.51111e-18	-4.09142e-10	-1.24224
24996786	chr6:24996786:A:G	2.30865e-18	-4.09142e-10	-1.3263
24996998	chr6:24996998:T:C	6.3834e-19	-1.40983	-1.20202
24997149	chr6:24997149:G:A	3.44224e-19	-1.96506	-1.26437
24997234	chr6:24997234:G:A	8.23988e-19	-1.04414	-1.31242
24997413	chr6:24997413:T:C	2.4319e-18	-4.09142e-10	-1.27429
24997886	chr6:24997886:T:C	2.76109e-18	-4.09142e-10	-1.14734
24998437	chr6:24998437:C:T	1.54613e-18	-1.7272	-3.31813e-10
24998525	chr6:24998525:AATG:A	2.81163e-18	-4.09142e-10	-1.1292
24999026	chr6:24999026:C:T	2.76252e-19	-2.12289	-1.32651
24999087	chr6:24999087:G:A	2.37715e-18	-4.09142e-10	-1.29706
24999512	chr6:24999512:T:C	4.41769e-19	-2.02851	-0.951424
24999739	chr6:24999739:G:T	6.41726e-19	-2.11975	-0.486808
25000046	chr6:25000046:T:A	2.45227e-18	-4.09142e-10	-1.26595
25000224	chr6:25000224:G:A	3.03679e-18	-4.09142e-10	-1.05216
25000532	chr6:25000532:C:T	8.11466e-18	-4.09142e-10	-0.06929
25000568	chr6:25000568:T:C	2.58684e-18	-4.09142e-10	-1.21252
25001130	chr6:25001130:A:G	4.70599e-18	-4.09142e-10	-0.614125
25001705	chr6:25001705:T:C	2.89674e-18	-4.09142e-10	-1.09937
25001847	chr6:25001847:G:A	2.63786e-18	-4.09142e-10	-1.19299
25001991	chr6:25001991:A:G	1.19684e-18	-1.98328	-3.31813e-10
25002058	chr6:25002058:G:A	5.43579e-18	-4.09142e-10	-0.469958
25002205	chr6:25002205:A:G	6.95012e-19	-2.04549	-0.481294
25002232	chr6:25002232:C:A	4.02073e-18	-4.09142e-10	-0.771498
25002448	chr6:25002448:A:T	6.37132e-19	-2.13175	-0.481986
25002812	chr6:25002812:C:T	3.54505e-19	-2.04323	-1.15676
25003395	chr6:25003395:T:C	3.23444e-18	-4.09142e-10	-0.989106
25004380	chr6:25004380:A:G	2.9951e-18	-4.09142e-10	-1.06598
25005179	chr6:25005179:C:G	6.39352e-18	-4.09142e-10	-0.307677
25005182	chr6:25005182:C:T	2.304e-18	-4.09142e-10	-1.32832
25005406	chr6:25005406:A:G	1.37775e-18	-0.960205	-0.882303
25006298	chr6:25006298:A:G	5.86125e-19	-1.64661	-1.05057
25006482	chr6:25006482:T:C	7.19054e-18	1.07309	-1.26329
25006557	chr6:25006557:A:G	1.27802e-18	-0.966885	-0.950764
25006713	chr6:25006713:C:T	2.9105e-19	-2.10125	-1.29597
25006823	chr6:25006823:A:G	4.09505e-18	-4.09142e-10	-0.753183
25007122	chr6:25007122:GTTA:G	3.99261e-19	-2.13215	-0.948953
25007588	chr6:25007588:T:C	4.30872e-19	-1.83873	-1.16617
25008304	chr6:25008304:C:T	1.28455e-18	-1.19885	-0.713708
25008504	chr6:25008504:C:A	8.87366e-19	-1.35739	-0.92507
25008813	chr6:25008813:G:C	1.02213e-18	-1.47638	-0.664696
25009093	chr6:25009093:G:A	4.33276e-18	-0.516457	-0.1803
25009329	chr6:25009329:T:C	2.37219e-18	-4.09142e-10	-1.29915
25009372	chr6:25009372:T:C	2.62528e-18	-4.09142e-10	-1.19778
25009628	chr6:25009628:C:T	4.19044e-19	-1.81514	-1.2176
25009749	chr6:25009749:G:T	6.8007e-19	-1.37083	-1.17769
25010070	chr6:25010070:A:G	9.79129e-19	-2.18405	-3.31813e-10
25010371	chr6:25010371:C:T	4.09019e-19	-1.89443	-1.16253
25010423	chr6:25010423:T:C	4.57108e-18	-4.09142e-10	-0.643212
25010457	chr6:25010457:T:C	8.06801e-18	1.17548	-1.25054
25010574	chr6:25010574:A:G	2.37262e-18	-4.09142e-10	-1.29897
25010771	chr6:25010771:G:A	6.07733e-19	-1.4984	-1.16258
25011094	chr6:25011094:A:G	2.60129e-18	-1.20695	-3.31813e-10
25011115	chr6:25011115:C:T	4.3218e-19	-1.83853	-1.16334
25011702	chr6:25011702:C:T	4.06737e-19	-1.90025	-1.1623
25011816	chr6:25011816:G:A	2.43445e-18	-4.09142e-10	-1.27324
25011939	chr6:25011939:G:A	1.15978e-18	-1.25091	-0.763819
25012064	chr6:25012064:G:A	9.69815e-19	-1.28117	-0.912441
25012219	chr6:25012219:T:C	1.13179e-18	-2.03916	-3.31813e-10
25012666	chr6:25012666:T:C	4.52394e-19	-1.90135	-1.05481
25013754	chr6:25013754:A:G	5.68492e-19	-1.40071	-1.32702
25013816	chr6:25013816:A:T	1.05628e-18	-1.18033	-0.927875
25013892	chr6:25013892:G:A	2.82978e-19	-2.1686	-1.25674
25014202	chr6:25014202:C:T	2.93906e-19	-2.15804	-1.22942
25014279	chr6:25014279:A:G	1.14258e-18	-1.18543	-0.84425
25014609	chr6:25014609:A:C	3.43626e-18	-4.09142e-10	-0.92858
25014940	chr6:25014940:C:T	2.30903e-18	-4.09142e-10	-1.32613
25014994	chr6:25014994:CAG:C	1.16159e-18	-1.14146	-0.871711
25015332	chr6:25015332:G:A	2.92717e-18	-4.09142e-10	-1.08892
25015391	chr6:25015391:T:C	2.51373e-18	-4.09142e-10	-1.24119
25015453	chr6:25015453:T:G	3.18858e-18	-0.562887	-0.440499
25015560	chr6:25015560:A:G	3.921e-18	-4.09142e-10	-0.796614
25016107	chr6:25016107:A:G	5.27875e-18	0.808281	-1.30755
25016705	chr6:25016705:C:T	3.49115e-19	-2.1751	-1.04022
25017476	chr6:25017476:T:C	6.49868e-19	-1.86666	-0.72729
25017545	chr6:25017545:C:T	7.11753e-18	-4.09142e-10	-0.200401
25018646	chr6:25018646:G:C	3.88418e-18	0.112606	-0.918657
25019599	chr6:25019599:C:A	2.31203e-18	-4.09142e-10	-1.32484
25020792	chr6:25020792:G:T	1.77624e-18	-1.58846	-3.31813e-10
25020880	chr6:25020880:G:A	3.13681e-18	-4.09142e-10	-1.01975
25020904	chr6:25020904:T:A	2.57126e-18	-4.09142e-10	-1.21857
25021137	chr6:25021137:G:A	5.83308e-18	0.855187	-1.2546
25021151	chr6:25021151:A:G	1.16682e-17	1.14481	-0.850902
25021394	chr6:25021394:C:T	3.88346e-18	-4.09142e-10	-0.806235
25021566	chr6:25021566:C:T	3.30042e-18	-4.09142e-10	-0.968913
25021614	chr6:25021614:A:G	2.49055e-18	-4.09142e-10	-1.25046
25021673	chr6:25021673:G:A	2.82559e-18	-0.138828	-0.985415
25022236	chr6:25022236:C:T	2.41069e-18	-4.09142e-10	-1.28305
25022436	chr6:25022436:T:A	4.1965e-18	-4.09142e-10	-0.728712
25022961	chr6:25022961:T:C	5.71463e-18	0.880866	-1.3008
25022990	chr6:25022990:GCAGT:G	1.8573e-18	-1.54384	-3.31813e-10
25023025	chr6:25023025:A:G	4.99233e-18	0.726493	-1.28155
25023272	chr6:25023272:C:G	6.4323e-18	0.732476	-1.03411
25023570	chr6:25023570:T:C	2.67533e-18	-4.09142e-10	-1.17889
25023601	chr6:25023601:T:C	7.32519e-18	0.882445	-1.05409
25024217	chr6:25024217:G:A	3.20671e-19	-2.15599	-1.14431
25024390	chr6:25024390:A:G	9.77285e-18	-4.09142e-10	0.116646
25024819	chr6:25024819:C:T	1.02111e-18	-0.938322	-1.20375
25025123	chr6:25025123:C:T	1.1036e-18	-0.977954	-1.08643
25025125	chr6:25025125:G:A	2.35076e-18	-4.09142e-10	-1.30822
25025311	chr6:25025311:T:C	1.01905e-18	-0.938851	-1.20524
25025320	chr6:25025320:T:C	1.03585e-18	-0.934712	-1.19303
25025369	chr6:25025369:A:G	2.30621e-18	-4.09142e-10	-1.32736
25025612	chr6:25025612:T:C	1.01866e-18	-0.930188	-1.21428
25026200	chr6:25026200:C:T	1.00942e-18	-0.944537	-1.20905
25026232	chr6:25026232:G:A	1.01687e-18	-0.928376	-1.21785
25026296	chr6:25026296:G:T	1.13699e-18	-1.77855	-0.25603
25026353	chr6:25026353:G:A	1.00946e-18	-0.940329	-1.21322
25026401	chr6:25026401:T:C	9.42044e-19	-1.01788	-1.20479
25026830	chr6:25026830:G:A	1.02774e-18	-0.932106	-1.20349
25026867	chr6:25026867:C:T	1.11326e-18	-0.890983	-1.16469
25026878	chr6:25026878:G:C	3.18994e-18	0.225858	-1.22882
25027165	chr6:25027165:G:T	6.65295e-18	-0.267902	-3.31813e-10
25027251	chr6:25027251:T:C	5.25925e-18	-4.09142e-10	-0.502974
25027318	chr6:25027318:C:G	8.92978e-19	-1.05079	-1.22536
25027579	chr6:25027579:G:A	9.85056e-19	-0.930079	-1.24794
25027610	chr6:25027610:C:A	1.06036e-18	-0.904919	-1.19943
25027677	chr6:25027677:T:G	1.11982e-18	-0.850111	-1.19969
25027838	chr6:25027838:C:T	6.49301e-19	-1.92415	-0.670668
25027972	chr6:25027972:C:A	3.45549e-18	0.337176	-1.26017
25027979	chr6:25027979:T:C	8.61399e-19	-0.9961	-1.31606
25028083	chr6:25028083:C:G	1.03578e-18	-0.987239	-1.14057
25028412	chr6:25028412:G:C	2.70052e-18	-4.09142e-10	-1.16952
25028435	chr6:25028435:T:C	2.53289e-18	-0.0527741	-1.18083
25028572	chr6:25028572:T:C	2.36657e-18	-4.09142e-10	-1.30152
25028578	chr6:25028578:A:G	3.88276e-19	-2.15118	-0.957821
25028981	chr6:25028981:G:A	8.29345e-19	-1.16998	-1.1801
25029441	chr6:25029441:A:T	3.43082e-18	-4.09142e-10	-0.930163
25029491	chr6:25029491:G:A	2.62364e-18	-4.09142e-10	-1.1984
25029826	chr6:25029826:A:C	1.28201e-18	-0.678589	-1.23595
25029927	chr6:25029927:T:C	2.52948e-18	-4.09142e-10	-1.23495
25030026	chr6:25030026:C:T	2.33823e-18	-4.09142e-10	-1.31357
25030172	chr6:25030172:C:T	2.50011e-18	-4.09142e-10	-1.24663
25030484	chr6:25030484:T:A	2.50284e-18	-4.09142e-10	-1.24554
25030547	chr6:25030547:C:T	2.51491e-18	-4.09142e-10	-1.24073
25030662	chr6:25030662:T:A	2.33079e-18	-4.09142e-10	-1.31676
25030767	chr6:25030767:C:T	4.10006e-18	-4.09142e-10	-0.75196
25030907	chr6:25030907:G:A	2.945e-18	0.242953	-1.32581
25030960	chr6:25030960:A:G	1.56164e-18	-0.564733	-1.15249
25030998	chr6:25030998:C:T	1.40824e-18	-1.82062	-3.31813e-10
25031119	chr6:25031119:C:G	3.30413e-18	-4.09142e-10	-0.967787
25031144	chr6:25031144:C:T	6.77488e-19	-1.91022	-0.642104
25031843	chr6:25031843:G:T	2.37508e-18	-4.09142e-10	-1.29793
25032843	chr6:25032843:A:T	3.26344e-18	-4.09142e-10	-0.98018
25032877	chr6:25032877:C:G	2.61114e-18	-4.09142e-10	-1.20317
25033026	chr6:25033026:A:C	3.13611e-18	-4.09142e-10	-1.01998
25033314	chr6:25033314:C:G	3.40009e-19	-2.20073	-1.04102
25033777	chr6:25033777:A:G	3.18443e-18	-4.09142e-10	-1.00469
25033813	chr6:25033813:A:G	2.37818e-18	-4.09142e-10	-1.29663
25033956	chr6:25033956:G:A	1.27914e-18	-1.91677	-3.31813e-10
25034220	chr6:25034220:A:G	3.50227e-19	-2.01271	-1.19942
25034442	chr6:25034442:G:A	3.85008e-18	-4.09142e-10	-0.814868
25034455	chr6:25034455:A:G	2.49838e-18	-1.09614	-0.151184
25034614	chr6:25034614:A:G	2.3874e-18	-4.09142e-10	-1.29276
25034979	chr6:25034979:G:C	2.65513e-18	-4.09142e-10	-1.18647
25035265	chr6:25035265:T:C	6.32909e-19	-1.62525	-0.995138
25035356	chr6:25035356:A:G	2.57601e-19	-2.19354	-1.32576
25035572	chr6:25035572:G:A	4.48689e-18	-4.09142e-10	-0.661803
25035660	chr6:25035660:G:T	2.59952e-18	-4.09142e-10	-1.20764
25035692	chr6:25035692:G:A	1.18095e-18	-2.20009	0.20345
25035800	chr6:25035800:G:A	3.35662e-19	-2.05216	-1.20245
25035836	chr6:25035836:C:T	2.67838e-18	-4.09142e-10	-1.17775
25036157	chr6:25036157:C:A	3.64194e-19	-2.18661	-0.986423
25036217	chr6:25036217:A:G	6.16592e-18	-4.09142e-10	-0.343925
25036267	chr6:25036267:C:T	3.23877e-19	-2.06408	-1.22628
25036269	chr6:25036269:G:A	3.24271e-19	-2.06365	-1.22549
25036351	chr6:25036351:C:G	3.28622e-19	-2.04852	-1.22729
25036379	chr6:25036379:AC:A	3.32451e-19	-2.03635	-1.22787
25036383	chr6:25036383:G:T	1.22315e-18	-1.09258	-0.868955
25036424	chr6:25036424:C:T	2.77478e-18	-4.09142e-10	-1.14239
25036425	chr6:25036425:G:A	3.67152e-19	-2.04021	-1.12473
25036752	chr6:25036752:A:G	6.55213e-19	-2.19885	-0.386912
25036770	chr6:25036770:T:C	3.26534e-18	-4.09142e-10	-0.979598
25036915	chr6:25036915:A:G	3.09801e-18	-4.09142e-10	-1.0322
25037144	chr6:25037144:G:A	3.34864e-18	-4.09142e-10	-0.954407
25037308	chr6:25037308:C:T	2.73992e-18	-4.09142e-10	-1.15503
25037444	chr6:25037444:G:C	2.95715e-19	-2.14772	-1.2336
25037845	chr6:25037845:C:T	3.34184e-18	-4.09142e-10	-0.956439
25038214	chr6:25038214:A:T	1.27091e-18	-1.92323	-3.31813e-10
25038492	chr6:25038492:A:C	9.9296e-19	-1.99456	-0.175472
25038493	chr6:25038493:A:C	2.716e-18	-4.09142e-10	-1.1638
25039008	chr6:25039008:C:T	4.7878e-18	-4.09142e-10	-0.596891
25039062	chr6:25039062:T:C	6.16496e-19	-2.02757	-0.619096
25039076	chr6:25039076:T:C	5.71132e-19	-1.69133	-1.03176
25039374	chr6:25039374:G:A	4.26486e-19	-2.16379	-0.851344
25039565	chr6:25039565:G:A	3.79749e-19	-2.17696	-0.954245
25040075	chr6:25040075:T:C	1.01368e-18	-2.14937	-3.31813e-10
25040411	chr6:25040411:C:T	6.97851e-19	-2.10137	-0.421347
25040494	chr6:25040494:C:T	3.57832e-19	-1.99485	-1.1958
25040557	chr6:25040557:C:T	5.73992e-19	-2.20031	-0.517789
25040749	chr6:25040749:C:T	5.17325e-19	-2.19774	-0.62431
25040918	chr6:25040918:C:T	5.66735e-19	-2.18794	-0.54289
25041159	chr6:25041159:C:T	5.13239e-18	-4.09142e-10	-0.527392
25041829	chr6:25041829:T:C	5.13279e-18	-4.09142e-10	-0.527313
25042497	chr6:25042497:T:C	5.50313e-19	-1.91183	-0.848399
25042750	chr6:25042750:G:C	1.2697e-18	-1.92418	-3.31813e-10
25042819	chr6:25042819:G:A	5.08524e-18	-4.09142e-10	-0.53662
25042933	chr6:25042933:T:A	2.99809e-19	-2.17559	-1.19198
25043131	chr6:25043131:T:C	3.00025e-19	-2.15421	-1.21264
25043175	chr6:25043175:A:G	1.19815e-17	-4.09142e-10	0.320403
25043682	chr6:25043682:A:G	2.91072e-19	-2.17809	-1.21906
25043760	chr6:25043760:A:G	7.50562e-18	-4.09142e-10	-0.14731
25043936	chr6:25043936:C:CACCCTAA	1.41449e-18	-1.81619	-3.31813e-10
25044305	chr6:25044305:G:T	2.90964e-18	-4.09142e-10	-1.09493
25044349	chr6:25044349:C:T	3.69976e-19	-1.91111	-1.24617
25044486	chr6:25044486:T:C	3.30483e-19	-1.99011	-1.28005
25044580	chr6:25044580:C:G	3.70545e-19	-1.90837	-1.24737
25044678	chr6:25044678:A:G	2.9804e-18	-4.09142e-10	-1.0709
25045083	chr6:25045083:A:T	2.90445e-18	-4.09142e-10	-1.09672
25045134	chr6:25045134:A:G	1.25592e-18	-1.9351	-3.31813e-10
25045155	chr6:25045155:GA:G	2.54934e-19	-2.20184	-1.32787
25045157	chr6:25045157:T:G	2.55423e-19	-2.20152	-1.32628
25045205	chr6:25045205:C:T	2.30498e-18	-4.09142e-10	-1.32789
25045358	chr6:25045358:A:G	3.20965e-19	-2.03148	-1.26791
25045548	chr6:25045548:A:G	3.47274e-19	-1.96496	-1.25564
25045570	chr6:25045570:A:G	3.00482e-19	-2.18632	-1.17901
25045640	chr6:25045640:CCT:C	3.28563e-19	-1.99886	-1.27713
25045645	chr6:25045645:G:A	3.26962e-19	-1.99208	-1.28879
25045676	chr6:25045676:A:T	3.33928e-19	-1.98768	-1.27211
25045720	chr6:25045720:T:A	3.31235e-18	-4.09142e-10	-0.965304
25045882	chr6:25045882:A:G	6.87512e-19	-2.13112	-0.406522
25045893	chr6:25045893:A:G	7.54034e-19	-1.995	-0.450284
25046392	chr6:25046392:G:A	3.34746e-19	-1.97412	-1.28323
25046866	chr6:25046866:T:A	3.37036e-19	-1.98252	-1.26801
25047072	chr6:25047072:A:G	3.42444e-19	-1.97478	-1.25983
25047280	chr6:25047280:T:C	3.3975e-19	-1.96955	-1.27295
25047438	chr6:25047438:A:ATAC	3.40735e-19	-1.96844	-1.27117
25047754	chr6:25047754:A:C	4.21782e-17	1.57894	-3.31813e-10
25047816	chr6:25047816:C:T	3.15598e-19	-2.0688	-1.24744
25047881	chr6:25047881:CAG:C	3.01742e-17	-4.09142e-10	1.24402
25047965	chr6:25047965:A:T	3.56692e-19	-1.94483	-1.24902
25048180	chr6:25048180:G:A	3.56783e-19	-1.94216	-1.25143
25048193	chr6:25048193:A:T	3.42331e-19	-1.96611	-1.26883
25048919	chr6:25048919:A:G	3.56494e-19	-1.94656	-1.24784
25048927	chr6:25048927:C:T	8.62556e-18	-4.09142e-10	-0.00823218
25048976	chr6:25048976:C:G	3.50313e-19	-1.95997	-1.25192
25049219	chr6:25049219:A:C	3.44018e-19	-1.96541	-1.26461
25049453	chr6:25049453:C:T	3.53728e-19	-1.95366	-1.24853
25049988	chr6:25049988:A:G	3.18023e-18	-4.09142e-10	-1.00601
25050263	chr6:25050263:A:G	3.00114e-19	-2.11025	-1.25631
25050277	chr6:25050277:T:C	2.38626e-18	-4.09142e-10	-1.29324
25050403	chr6:25050403:C:T	3.64744e-19	-1.90405	-1.26747
25050794	chr6:25050794:C:T	3.18007e-19	-2.0063	-1.30235
25050917	chr6:25050917:C:T	3.24438e-19	-1.98794	-1.30068
25051041	chr6:25051041:T:C	2.72032e-19	-2.13654	-1.32826
25051474	chr6:25051474:T:C	2.73135e-19	-2.13347	-1.32728
25051801	chr6:25051801:G:A	3.1192e-19	-2.02551	-1.30246
25051828	chr6:25051828:T:G	4.10841e-19	-2.01988	-1.03263
25052260	chr6:25052260:GA:G	3.08408e-19	-2.03104	-1.30825
25052530	chr6:25052530:G:A	2.30465e-18	-4.09142e-10	-1.32803
25052535	chr6:25052535:T:C	2.83e-18	-4.09142e-10	-1.12269
25052763	chr6:25052763:G:C	3.15521e-19	-2.00159	-1.31491
25052769	chr6:25052769:G:T	3.0818e-18	-4.09142e-10	-1.03745
25052917	chr6:25052917:G:T	3.16305e-19	-2.00165	-1.31236
25053063	chr6:25053063:T:G	3.14301e-19	-2.00524	-1.31512
25053079	chr6:25053079:A:G	3.18857e-19	-2.06516	-1.24082
25053141	chr6:25053141:A:T	3.1566e-19	-2.00847	-1.30758
25053235	chr6:25053235:A:G	3.0274e-18	-4.09142e-10	-1.05526
25053282	chr6:25053282:T:C	3.13125e-19	-2.016	-1.30812
25053439	chr6:25053439:G:A	2.62858e-19	-2.20183	-1.29728
25053622	chr6:25053622:G:A	3.52115e-18	-4.09142e-10	-0.904175
25053724	chr6:25053724:G:A	3.15245e-19	-2.01217	-1.3052
25054006	chr6:25054006:A:T	2.82769e-18	-4.09142e-10	-1.1235
25054596	chr6:25054596:A:G	2.82087e-18	-4.09142e-10	-1.12592
25054937	chr6:25054937:T:G	3.28324e-19	-1.97247	-1.30425
25055311	chr6:25055311:G:A	2.78252e-19	-2.20193	-1.24026
25055498	chr6:25055498:A:G	3.34926e-19	-1.9812	-1.2756
25056365	chr6:25056365:T:A	8.3076e-19	-1.7078	-0.64058
25056436	chr6:25056436:G:T	2.82769e-18	-4.09142e-10	-1.1235
25056453	chr6:25056453:A:C	3.09924e-18	-4.09142e-10	-1.0318
25056639	chr6:25056639:C:T	2.95528e-18	-4.09142e-10	-1.07937
25057201	chr6:25057201:A:G	2.63185e-19	-2.20114	-1.29672
25057271	chr6:25057271:A:G	2.62265e-19	-2.17425	-1.32711
25057988	chr6:25057988:C:T	3.81371e-19	-1.96169	-1.16525
25058124	chr6:25058124:A:G	3.6344e-18	-4.09142e-10	-0.872517
25058264	chr6:25058264:T:C	4.58987e-18	-4.09142e-10	-0.639109
25058994	chr6:25058994:A:G	3.6043e-18	-4.09142e-10	-0.880834
25059013	chr6:25059013:T:A	3.27104e-19	-1.96459	-1.31585
25059467	chr6:25059467:G:A	4.74992e-18	-4.09142e-10	-0.604834
25059527	chr6:25059527:G:A	1.24426e-18	-1.59109	-0.353331
25059900	chr6:25059900:T:C	3.71972e-18	-4.09142e-10	-0.849314
25060004	chr6:25060004:G:T	2.9851e-18	-4.09142e-10	-1.06933
25060032	chr6:25060032:G:A	3.20788e-18	-4.09142e-10	-0.997353
25060118	chr6:25060118:A:G	3.04668e-19	-2.02513	-1.32636
25060361	chr6:25060361:A:G	3.72648e-19	-2.0675	-1.08259
25060635	chr6:25060635:T:C	3.94228e-19	-2.2018	-0.891982
25060953	chr6:25060953:A:T	5.67625e-19	-2.20164	-0.527618
25061148	chr6:25061148:T:A	9.11222e-19	-1.62428	-0.631646
25061245	chr6:25061245:G:A	4.99414e-18	-4.09142e-10	-0.554696
25061462	chr6:25061462:C:T	1.29792e-18	-1.9022	-3.31813e-10
25061618	chr6:25061618:C:A	1.21895e-18	-1.96497	-3.31813e-10
25062047	chr6:25062047:C:G	5.80721e-19	-2.20212	-0.504325
25062598	chr6:25062598:G:A	1.52331e-18	-1.75599	0.0139147
25062677	chr6:25062677:G:A	3.53481e-19	-2.0205	-1.18238
25062858	chr6:25062858:G:A	3.49915e-18	-4.09142e-10	-0.910443
25062887	chr6:25062887:A:G	2.96997e-19	-2.09611	-1.28088
25062969	chr6:25062969:A:G	4.43974e-18	-4.09142e-10	-0.672365
25063321	chr6:25063321:C:T	9.62892e-19	-2.20078	-3.31813e-10
25063705	chr6:25063705:G:T	2.33013e-18	-4.09142e-10	-1.31704
25063714	chr6:25063714:T:C	3.18943e-19	-2.14896	-1.15675
25064068	chr6:25064068:G:A	5.35324e-18	-4.09142e-10	-0.48526
25064528	chr6:25064528:G:A	1.80185e-18	-1.57415	-3.31813e-10
25064561	chr6:25064561:G:T	1.41712e-18	-1.8013	-0.0130319
25064691	chr6:25064691:C:T	2.67186e-19	-2.20127	-1.2815
25065277	chr6:25065277:C:A	1.37467e-18	-1.76163	-0.0831192
25065318	chr6:25065318:G:A	1.42195e-18	-1.78545	-0.0254895
25065354	chr6:25065354:G:C	2.3335e-18	-4.09142e-10	-1.31559
25065441	chr6:25065441:A:G	4.79806e-19	-1.81482	-1.08252
25065567	chr6:25065567:G:A	3.10964e-18	-4.09142e-10	-1.02846
25065587	chr6:25065587:T:C	2.99305e-18	-4.09142e-10	-1.06667
25065831	chr6:25065831:A:T	5.21559e-19	-1.69932	-1.11457
25066116	chr6:25066116:T:C	2.99395e-18	-4.09142e-10	-1.06637
25066165	chr6:25066165:A:G	1.30582e-18	-2.19595	0.299817
25066397	chr6:25066397:C:T	2.96715e-18	-4.09142e-10	-1.07536
25066795	chr6:25066795:A:T	5.55038e-19	-2.18861	-0.563072
25066958	chr6:25066958:T:A	1.44672e-17	-4.09142e-10	0.508923
25067228	chr6:25067228:C:T	2.96142e-18	-4.09142e-10	-1.07729
25067238	chr6:25067238:C:A	1.11794e-18	-1.79932	-0.252151
25067716	chr6:25067716:G:A	9.59781e-19	-2.17352	-0.0304903
25067782	chr6:25067782:T:C	2.48244e-18	-1.25479	0.00107275
25067822	chr6:25067822:A:G	3.33351e-19	-2.03303	-1.22849
25068589	chr6:25068589:G:A	2.30399e-18	-4.09142e-10	-1.32832
25068619	chr6:25068619:C:A	6.84747e-18	-0.239083	-3.31813e-10
25069004	chr6:25069004:G:A	3.27279e-18	-4.09142e-10	-0.977321
25069243	chr6:25069243:TG:T	2.56425e-18	-4.09142e-10	-1.2213
25069462	chr6:25069462:G:T	2.30528e-18	-4.09142e-10	-1.32776
25069747	chr6:25069747:C:T	8.53053e-18	-4.09142e-10	-0.0193106
25069787	chr6:25069787:A:T	2.90901e-18	-4.09142e-10	-1.09515
25070012	chr6:25070012:C:T	5.95991e-18	-4.09142e-10	-0.377907
25070117	chr6:25070117:A:G	4.20417e-19	-1.7897	-1.23977
25070149	chr6:25070149:G:C	5.05941e-19	-2.01589	-0.828407
25070253	chr6:25070253:G:A	2.30461e-18	-4.09142e-10	-1.32805
25070697	chr6:25070697:A:T	4.66995e-18	-4.09142e-10	-0.621814
25070707	chr6:25070707:G:T	2.3046e-18	-4.09142e-10	-1.32806
25070741	chr6:25070741:G:T	1.0938e-17	-4.09142e-10	0.229283
25070764	chr6:25070764:T:C	5.80265e-18	-4.09142e-10	-0.404648
25070800	chr6:25070800:T:C	3.57574e-18	-4.09142e-10	-0.88879
25070819	chr6:25070819:T:G	2.83008e-18	-4.09142e-10	-1.12266
25070971	chr6:25070971:C:T	2.88935e-18	-4.09142e-10	-1.10193
25071020	chr6:25071020:T:C	4.66667e-18	-4.09142e-10	-0.622517
25071183	chr6:25071183:C:T	7.01209e-18	-4.09142e-10	-0.215326
25071273	chr6:25071273:C:T	4.9042e-18	-4.09142e-10	-0.572869
25071338	chr6:25071338:A:G	2.92983e-18	-4.09142e-10	-1.08802
25071373	chr6:25071373:T:TAA	4.41506e-19	-2.04368	-0.936841
25071768	chr6:25071768:A:G	2.34062e-18	-4.09142e-10	-1.31255
25071959	chr6:25071959:CAT:C	5.73637e-18	-4.09142e-10	-0.416135
25071969	chr6:25071969:C:T	3.50886e-18	-4.09142e-10	-0.90767
25072095	chr6:25072095:T:G	4.66093e-18	-4.09142e-10	-0.623748
25072806	chr6:25072806:T:A	4.89264e-18	-4.09142e-10	-0.57523
25073159	chr6:25073159:CAA:C	7.88719e-17	-4.09142e-10	2.20486
25073266	chr6:25073266:T:A	4.34644e-19	-2.05352	-0.942676
25073637	chr6:25073637:T:C	4.16699e-19	-2.02281	-1.01555
25073647	chr6:25073647:G:A	4.63887e-19	-2.04248	-0.888595
25074161	chr6:25074161:T:C	1.33502e-18	-1.40894	-0.465082
25074462	chr6:25074462:C:T	2.3304e-18	-4.09142e-10	-1.31692
25074594	chr6:25074594:C:T	2.33555e-18	-4.09142e-10	-1.31471
25074686	chr6:25074686:T:C	3.22126e-19	-2.18089	-1.11489
25074828	chr6:25074828:A:C	6.34248e-19	-1.39616	-1.22212
25074902	chr6:25074902:A:T	2.82591e-18	-4.09142e-10	-1.12413
25074964	chr6:25074964:C:T	7.035e-19	-1.99525	-0.519397
25075305	chr6:25075305:T:C	8.32101e-18	-4.09142e-10	-0.0441781
25075489	chr6:25075489:G:C	2.62175e-19	-2.18205	-1.31965
25075530	chr6:25075530:A:G	9.39481e-19	-1.51097	-0.714416
25075771	chr6:25075771:T:C	2.83869e-18	-4.09142e-10	-1.11962
25075773	chr6:25075773:T:C	3.0134e-19	-2.12257	-1.23991
25076532	chr6:25076532:G:A	1.90732e-18	-0.677122	-0.840142
25076674	chr6:25076674:A:G	5.9197e-19	-1.57516	-1.1121
25076690	chr6:25076690:C:T	2.37523e-18	-4.09142e-10	-1.29787
25076751	chr6:25076751:T:C	2.35606e-18	-4.09142e-10	-1.30597
25076883	chr6:25076883:G:A	2.34824e-18	-4.09142e-10	-1.3093
25076951	chr6:25076951:A:C	2.93783e-19	-2.19937	-1.18851
25076956	chr6:25076956:T:A	9.66805e-19	-1.65888	-0.537842
25077262	chr6:25077262:C:T	7.43245e-18	-4.09142e-10	-0.157106
25077392	chr6:25077392:A:AATTTAATCTTC	2.44673e-18	-4.09142e-10	-1.26821
25077426	chr6:25077426:C:T	4.81425e-18	-4.09142e-10	-0.591382
25077432	chr6:25077432:G:T	2.33818e-18	-4.09142e-10	-1.31359
25077477	chr6:25077477:CAT:C	3.41142e-18	-4.09142e-10	-0.935833
25077822	chr6:25077822:T:C	5.58355e-19	-1.78084	-0.964885
25077841	chr6:25077841:C:A	6.76778e-19	-1.68725	-0.86612
25078054	chr6:25078054:T:C	3.25154e-18	-4.09142e-10	-0.983835
25078074	chr6:25078074:G:T	3.16036e-18	-4.09142e-10	-1.01228
25078368	chr6:25078368:A:G	7.9691e-19	-2.19726	-0.192716
25078654	chr6:25078654:T:C	7.6242e-19	-1.98746	-0.446761
25078703	chr6:25078703:C:T	2.4917e-18	-4.09142e-10	-1.25
25078900	chr6:25078900:T:G	2.37691e-18	-4.09142e-10	-1.29716
25079049	chr6:25079049:G:A	1.26143e-17	-4.09142e-10	0.371867
25079127	chr6:25079127:C:T	3.86931e-18	-4.09142e-10	-0.809885
25079230	chr6:25079230:T:C	3.13455e-19	-2.08036	-1.2427
25079284	chr6:25079284:C:T	2.56717e-18	-4.09142e-10	-1.22016
25079395	chr6:25079395:G:A	2.69048e-19	-2.17049	-1.30534
25079536	chr6:25079536:G:T	8.15232e-19	-1.9122	-0.455044
25079544	chr6:25079544:GATAA:G	9.53404e-18	-4.09142e-10	0.0919063
25079796	chr6:25079796:T:C	3.15826e-19	-2.07688	-1.23864
25079880	chr6:25079880:T:TAA	3.16231e-19	-2.07231	-1.24193
25080003	chr6:25080003:G:A	2.44442e-18	-1.26915	-3.31813e-10
25080230	chr6:25080230:C:T	3.0053e-19	-2.14206	-1.22311
25080346	chr6:25080346:C:G	2.69158e-19	-2.16994	-1.30548
25080457	chr6:25080457:T:C	3.09376e-19	-2.18155	-1.15461
25080706	chr6:25080706:T:G	3.37981e-18	-4.09142e-10	-0.945143
25080773	chr6:25080773:T:G	2.48293e-18	-4.09142e-10	-1.25352
25080790	chr6:25080790:A:G	2.37903e-17	-4.09142e-10	1.00632
25080895	chr6:25080895:A:G	3.16788e-19	-2.07683	-1.23565
25081259	chr6:25081259:C:T	5.21044e-19	-1.94635	-0.86853
25081499	chr6:25081499:C:T	4.49208e-18	-4.09142e-10	-0.660645
25081629	chr6:25081629:A:G	1.20151e-18	-1.97939	-3.31813e-10
25081671	chr6:25081671:C:G	2.45785e-18	-4.09142e-10	-1.26368
25082071	chr6:25082071:CAACT:C	3.84573e-18	-4.09142e-10	-0.816
25082312	chr6:25082312:G:A	5.42704e-19	-1.94465	-0.829504
25082450	chr6:25082450:T:C	1.42303e-18	-1.35496	-0.455211
25083094	chr6:25083094:C:T	3.10467e-18	-4.09142e-10	-1.03006
25083162	chr6:25083162:A:G	4.42763e-18	-4.09142e-10	-0.675097
25083223	chr6:25083223:T:C	2.66857e-18	-4.09142e-10	-1.18142
25083300	chr6:25083300:A:T	5.35881e-19	-1.92339	-0.863411
25083552	chr6:25083552:T:A	2.87355e-18	-4.09142e-10	-1.10742
25083653	chr6:25083653:C:T	9.6971e-19	-2.19372	-3.31813e-10
25083685	chr6:25083685:G:T	3.87427e-18	-4.09142e-10	-0.808606
25084059	chr6:25084059:A:G	4.90548e-18	-4.09142e-10	-0.572609
25084062	chr6:25084062:C:G	8.32281e-18	-4.09142e-10	-0.0439626
25084111	chr6:25084111:G:A	3.41987e-19	-2.1171	-1.11884
25084463	chr6:25084463:C:T	4.94774e-19	-1.92354	-0.943079
25084490	chr6:25084490:A:G	5.01528e-19	-1.92029	-0.932772
25084622	chr6:25084622:G:A	2.36161e-18	-4.09142e-10	-1.30362
25084630	chr6:25084630:C:G	2.5934e-18	-4.09142e-10	-1.20999
25084714	chr6:25084714:C:T	8.32815e-19	-2.20002	-0.145883
25084741	chr6:25084741:C:T	2.62035e-18	-4.09142e-10	-1.19965
25084744	chr6:25084744:C:T	2.61023e-18	-4.09142e-10	-1.20353
25084986	chr6:25084986:G:A	3.50335e-18	-4.09142e-10	-0.909242
25084991	chr6:25084991:G:A	2.53088e-18	-4.09142e-10	-1.23439
25085117	chr6:25085117:G:A	2.49538e-18	-4.09142e-10	-1.24852
25085126	chr6:25085126:T:C	2.05304e-18	-0.987389	-0.456249
25085187	chr6:25085187:A:G	3.4904e-18	-4.09142e-10	-0.912945
25085194	chr6:25085194:C:T	5.07555e-18	-4.09142e-10	-0.538528
25085359	chr6:25085359:G:A	4.98723e-18	-4.09142e-10	-0.556081
25085517	chr6:25085517:G:T	3.57368e-18	-4.09142e-10	-0.889365
25085818	chr6:25085818:A:G	9.39341e-18	-4.09142e-10	0.0770468
25085834	chr6:25085834:C:T	3.70644e-19	-1.84346	-1.31202
25086365	chr6:25086365:C:A	1.02883e-18	-1.17987	-0.954669
25086416	chr6:25086416:G:A	3.23716e-19	-2.1681	-1.12275
25086464	chr6:25086464:C:T	2.31236e-18	-4.09142e-10	-1.32469
25086730	chr6:25086730:T:C	2.60363e-18	0.122263	-1.32832
25086740	chr6:25086740:G:A	4.87013e-19	-2.11996	-0.762465
25086809	chr6:25086809:G:A	3.59028e-18	-4.09142e-10	-0.884733
25086896	chr6:25086896:G:A	2.60722e-18	-4.09142e-10	-1.20468
25087328	chr6:25087328:G:A	3.80184e-18	-4.09142e-10	-0.827477
25087340	chr6:25087340:G:C	1.03032e-18	-1.1628	-0.9703
25087404	chr6:25087404:T:A	5.55314e-19	-2.16339	-0.587796
25087493	chr6:25087493:T:C	3.38293e-19	-2.1094	-1.13741
25087724	chr6:25087724:C:A	7.59504e-18	-4.09142e-10	-0.135466
25087810	chr6:25087810:A:G	9.74784e-19	-1.22678	-0.961721
25088178	chr6:25088178:A:G	9.77632e-19	-1.20522	-0.980362
25088391	chr6:25088391:C:T	7.51964e-18	-4.09142e-10	-0.145444
25088691	chr6:25088691:G:T	2.67807e-19	-2.1653	-1.31515
25088787	chr6:25088787:A:T	2.3391e-18	-4.09142e-10	-1.3132
25089339	chr6:25089339:C:CA	1.01043e-18	-1.17296	-0.97962
25089383	chr6:25089383:G:A	3.51266e-19	-2.09987	-1.1093
25089432	chr6:25089432:A:G	9.98068e-19	-1.22579	-0.939104
25089436	chr6:25089436:G:A	2.38291e-18	-4.09142e-10	-1.29464
25089784	chr6:25089784:C:T	7.01518e-19	-1.47465	-1.04282
25089817	chr6:25089817:G:A	3.80497e-18	-4.09142e-10	-0.826655
25089923	chr6:25089923:G:A	3.9464e-18	-4.09142e-10	-0.790158
25089963	chr6:25089963:T:G	1.00098e-18	-1.17858	-0.983404
25090029	chr6:25090029:A:C	6.43756e-19	-1.46795	-1.13545
25090111	chr6:25090111:A:T	1.05316e-18	-1.14305	-0.96811
25090215	chr6:25090215:G:C	2.40391e-18	-0.738522	-0.547345
25090371	chr6:25090371:T:C	1.14211e-18	-1.09238	-0.937706
25090529	chr6:25090529:A:C	1.02926e-18	-1.16913	-0.964995
25090769	chr6:25090769:G:A	1.22642e-17	0.343721	-3.31813e-10
25090793	chr6:25090793:G:A	3.32026e-18	-4.09142e-10	-0.962918
25090902	chr6:25090902:A:G	6.75114e-19	-1.88859	-0.667243
25091112	chr6:25091112:A:G	8.64168e-19	-1.33286	-0.976086
25091130	chr6:25091130:C:T	2.30411e-18	-4.09142e-10	-1.32827
25091232	chr6:25091232:AG:A	2.36388e-18	-4.09142e-10	-1.30266
25091246	chr6:25091246:C:T	8.54109e-18	-4.09142e-10	-0.0180735
25091486	chr6:25091486:T:C	7.1228e-19	-1.22731	-1.27494
25091493	chr6:25091493:G:A	2.32549e-18	-4.09142e-10	-1.31903
25091498	chr6:25091498:C:G	9.92346e-19	-1.20242	-0.968225
25091765	chr6:25091765:T:G	2.30978e-18	-4.09142e-10	-1.32581
25091792	chr6:25091792:T:C	6.15448e-18	-1.2425	0.896719
25091803	chr6:25091803:T:A	5.26919e-19	-1.97877	-0.824896
25091987	chr6:25091987:T:C	2.42125e-18	-4.09142e-10	-1.27868
25092080	chr6:25092080:A:T	2.58915e-18	-4.09142e-10	-1.21163
25092107	chr6:25092107:A:G	1.83327e-18	-2.08164	0.524777
25092197	chr6:25092197:T:C	5.13046e-19	-2.01671	-0.813637
25092237	chr6:25092237:C:T	5.38593e-19	-1.5889	-1.19286
25092238	chr6:25092238:G:A	1.70348e-18	-2.09001	0.459715
25092311	chr6:25092311:A:C	1.88284e-18	-2.06813	0.537948
25092659	chr6:25092659:G:A	2.94219e-19	-2.12367	-1.26272
25093086	chr6:25093086:C:T	2.10647e-18	-1.92405	0.506098
25093100	chr6:25093100:C:T	2.52783e-17	1.06699	-3.31813e-10
25093172	chr6:25093172:C:T	6.87409e-19	-2.02235	-0.515437
25093205	chr6:25093205:G:A	4.90122e-19	-2.02619	-0.849875
25093209	chr6:25093209:G:A	8.29976e-18	-4.09142e-10	-0.0467356
25093700	chr6:25093700:A:C	3.45017e-18	-4.09142e-10	-0.924538
25093969	chr6:25093969:T:TC	8.52951e-19	-2.20181	-0.120207
25094097	chr6:25094097:T:C	2.48428e-18	-4.09142e-10	-1.25298
25094341	chr6:25094341:A:G	4.94157e-18	-2.05323	1.48795
25094359	chr6:25094359:G:A	1.19688e-18	-1.98325	-3.31813e-10
25094561	chr6:25094561:ATCT:A	2.64484e-18	-4.09142e-10	-1.19035
25094725	chr6:25094725:C:T	4.85984e-19	-2.0111	-0.873441
25094791	chr6:25094791:T:C	3.66292e-18	-4.09142e-10	-0.8647
25094859	chr6:25094859:A:C	4.83203e-19	-1.99229	-0.897992
25095055	chr6:25095055:A:G	8.99648e-19	-2.2018	-0.0669089
25095244	chr6:25095244:G:A	8.61113e-19	-2.20124	-0.111248
25095387	chr6:25095387:A:G	9.31973e-19	-2.20182	-0.0315964
25095472	chr6:25095472:C:T	5.90443e-19	-2.14917	-0.540671
25095731	chr6:25095731:G:A	6.71529e-19	-1.99068	-0.570477
25096052	chr6:25096052:A:C	6.52307e-18	-4.09142e-10	-0.287618
25096647	chr6:25096647:C:T	4.1562e-19	-2.1151	-0.925846
25096719	chr6:25096719:C:T	8.59849e-19	-2.20208	-0.111885
25096823	chr6:25096823:G:A	8.69518e-19	-2.2021	-0.100682
25097222	chr6:25097222:T:C	5.78015e-19	-2.02911	-0.682006
25097413	chr6:25097413:T:C	4.72497e-18	-4.09142e-10	-0.610101
25097494	chr6:25097494:A:G	6.20901e-19	-1.85332	-0.786229
25097927	chr6:25097927:C:T	8.66052e-19	-2.20166	-0.105109
25098001	chr6:25098001:A:G	7.85922e-19	-1.92199	-0.481869
25098037	chr6:25098037:G:A	4.36682e-19	-1.78591	-1.20561
25098074	chr6:25098074:C:T	2.85417e-18	-4.09142e-10	-1.11418
25098139	chr6:25098139:C:T	8.96335e-19	-2.20133	-0.0710689
25098274	chr6:25098274:G:A	2.30483e-18	-4.09142e-10	-1.32795
25098315	chr6:25098315:G:A	8.8197e-19	-2.20173	-0.0868292
25098375	chr6:25098375:C:T	8.86101e-19	-2.20212	-0.0817655
25098379	chr6:25098379:C:T	3.87072e-18	-4.09142e-10	-0.809521
25098453	chr6:25098453:T:C	2.30265e-17	0.973682	-3.31813e-10
25098564	chr6:25098564:T:G	8.7899e-19	-2.20212	-0.0898251
25098581	chr6:25098581:A:G	8.67674e-19	-2.20196	-0.102938
25098711	chr6:25098711:T:C	8.81524e-19	-2.20212	-0.086943
25098888	chr6:25098888:G:A	2.56001e-19	-2.20146	-1.32408
25098933	chr6:25098933:G:A	2.66764e-19	-2.1574	-1.32695
25099002	chr6:25099002:TAAGTAAA:T	3.87282e-18	-4.09142e-10	-0.808979
25099100	chr6:25099100:A:C	1.35511e-18	-1.85908	-3.31813e-10
25099112	chr6:25099112:G:A	5.09504e-19	-1.99833	-0.838955
25099843	chr6:25099843:G:A	1.01171e-18	-2.20192	0.0505986
25099897	chr6:25099897:G:A	5.10741e-19	-2.01046	-0.824391
25099939	chr6:25099939:A:C	3.93912e-18	-4.09142e-10	-0.792005
25099996	chr6:25099996:A:G	8.06253e-19	-2.20186	-0.176462
25100183	chr6:25100183:G:A	6.89377e-18	-4.09142e-10	-0.232343
25100375	chr6:25100375:C:T	8.34843e-19	-2.20212	-0.141357
25100717	chr6:25100717:T:A	6.37746e-19	-1.84841	-0.764368
25100932	chr6:25100932:T:A	2.55035e-19	-2.20204	-1.32727
25100934	chr6:25100934:A:T	3.34748e-18	-0.954754	-3.31813e-10
25101045	chr6:25101045:C:G	8.38205e-19	-2.20211	-0.137343
25101067	chr6:25101067:GT:G	8.30284e-19	-2.20206	-0.14689
25101147	chr6:25101147:A:G	2.37826e-18	-4.09142e-10	-1.29659
25101589	chr6:25101589:G:A	7.19607e-18	-4.09142e-10	-0.189427
25101710	chr6:25101710:T:TA	8.42157e-19	-2.20064	-0.134107
25101807	chr6:25101807:A:G	8.65863e-19	-2.20192	-0.105067
25101881	chr6:25101881:G:A	2.30513e-18	-4.09142e-10	-1.32783
25102234	chr6:25102234:A:C	1.02811e-17	-4.09142e-10	0.167344
25102235	chr6:25102235:A:C	2.67193e-19	-2.15452	-1.32822
25102473	chr6:25102473:G:T	4.71625e-19	-1.69084	-1.22369
25102606	chr6:25102606:A:G	8.10617e-19	-2.20212	-0.170799
25102615	chr6:25102615:C:T	5.27876e-18	-2.03622	1.53695
25102841	chr6:25102841:A:C	8.33418e-19	-2.20203	-0.143156
25102858	chr6:25102858:A:C	6.05845e-19	-2.20195	-0.462143
25102889	chr6:25102889:C:T	2.59445e-18	-4.09142e-10	-1.20959
25103221	chr6:25103221:C:T	1.06383e-17	-4.09142e-10	0.2015
25103343	chr6:25103343:A:G	8.49844e-19	-2.20212	-0.123543
25103500	chr6:25103500:A:T	8.84952e-19	-2.20189	-0.0832966
25103891	chr6:25103891:G:A	8.39311e-19	-2.20081	-0.137325
25103929	chr6:25103929:C:T	8.45556e-19	-2.20212	-0.128602
25104026	chr6:25104026:G:T	5.29879e-18	-2.04666	1.55118
25104088	chr6:25104088:C:T	8.92609e-19	-2.2021	-0.0744731
25104194	chr6:25104194:C:G	3.87227e-18	-4.09142e-10	-0.80912
25104333	chr6:25104333:TAACTC:T	2.83539e-18	-4.09142e-10	-1.12078
25104612	chr6:25104612:C:T	8.4091e-19	-2.20212	-0.134113
25104644	chr6:25104644:T:G	4.16599e-18	-4.09142e-10	-0.736008
25104794	chr6:25104794:A:G	9.87627e-19	-2.17541	-3.31813e-10
25105271	chr6:25105271:C:T	4.46225e-18	0.0393708	-0.706679
25105357	chr6:25105357:T:C	8.60983e-19	-2.20198	-0.110666
25105652	chr6:25105652:A:G	9.07347e-19	-2.20211	-0.0580842
25105865	chr6:25105865:A:C	8.60904e-19	-2.20197	-0.110764
25106172	chr6:25106172:C:T	5.96974e-18	-2.03115	1.65489
25106324	chr6:25106324:T:C	2.40405e-18	-4.09142e-10	-1.28581
25106435	chr6:25106435:G:A	8.19478e-19	-2.2001	-0.161953
25106517	chr6:25106517:A:G	6.9472e-19	-1.82244	-0.704772
25106560	chr6:25106560:A:G	7.16132e-17	-4.09142e-10	2.10832
25106650	chr6:25106650:C:T	8.80911e-19	-2.20006	-0.0897039
25106676	chr6:25106676:T:C	3.20969e-18	-4.09142e-10	-0.996788
25106700	chr6:25106700:A:G	4.36169e-19	-2.20208	-0.790611
25106830	chr6:25106830:A:ATTG	8.5857e-19	-2.20207	-0.113381
25106952	chr6:25106952:A:C	7.5353e-18	-4.09142e-10	-0.143364
25107047	chr6:25107047:C:T	7.24205e-18	-2.01541	1.83235
25107189	chr6:25107189:T:C	3.64882e-19	-1.97111	-1.20004
25107240	chr6:25107240:A:G	8.89175e-19	-2.20185	-0.0785745
25107250	chr6:25107250:G:A	2.67969e-19	-2.16368	-1.31617
25107431	chr6:25107431:C:T	2.93007e-18	-4.09142e-10	-1.08794
25107494	chr6:25107494:G:A	5.62104e-18	-2.05232	1.61587
25107542	chr6:25107542:G:A	8.87703e-19	-2.20079	-0.0812867
25107570	chr6:25107570:G:A	3.92839e-18	-4.09142e-10	-0.794733
25107720	chr6:25107720:C:T	8.86358e-19	-2.20209	-0.0815109
25107865	chr6:25107865:A:C	9.71256e-19	-2.19213	-3.31813e-10
25107910	chr6:25107910:C:T	1.49957e-18	-1.75779	-3.31813e-10
25108054	chr6:25108054:A:C	8.77791e-19	-2.20131	-0.092003
25108163	chr6:25108163:T:C	8.46031e-19	-2.20156	-0.128602
25108204	chr6:25108204:T:C	5.00495e-18	-4.09142e-10	-0.552535
25108313	chr6:25108313:C:T	3.16158e-18	-0.392958	-0.618933
25108525	chr6:25108525:T:C	8.56727e-19	-2.20176	-0.115839
25108695	chr6:25108695:A:G	8.96021e-19	-2.20158	-0.0711722
25108761	chr6:25108761:AC:A	6.69879e-19	-1.82016	-0.743456
25108763	chr6:25108763:C:T	6.58673e-19	-1.82053	-0.759962
25108767	chr6:25108767:A:G	8.14718e-19	-2.20166	-0.166215
25109546	chr6:25109546:G:A	8.4437e-19	-2.20143	-0.130698
25109813	chr6:25109813:T:G	8.5422e-19	-2.20056	-0.119973
25109861	chr6:25109861:AC:A	8.52971e-19	-2.20142	-0.120576
25109869	chr6:25109869:T:C	1.831e-18	-0.544527	-1.01357
25109884	chr6:25109884:G:A	2.86802e-18	-4.09142e-10	-1.10934
25110006	chr6:25110006:C:T	4.41036e-19	-2.17844	-0.803152
25110351	chr6:25110351:T:C	3.35194e-19	-2.10305	-1.15295
25110620	chr6:25110620:T:C	8.74684e-19	-2.20158	-0.0952781
25110716	chr6:25110716:T:C	3.36402e-18	-4.09142e-10	-0.949824
25110813	chr6:25110813:C:A	8.8214e-19	-2.20124	-0.0871289
25110861	chr6:25110861:G:T	2.69557e-18	-2.06557	0.894219
25111011	chr6:25111011:A:G	3.07265e-19	-2.13004	-1.21296
25111035	chr6:25111035:TC:T	3.15558e-18	-2.01638	1.00259
25111063	chr6:25111063:TAAG:T	1.04976e-18	-2.19857	0.0841765
25111092	chr6:25111092:A:G	6.99322e-19	-1.8268	-0.693806
25111367	chr6:25111367:G:C	1.03408e-17	-4.09142e-10	0.173137
25111393	chr6:25111393:G:A	4.72845e-19	-2.13637	-0.775584
25111437	chr6:25111437:A:G	9.42557e-19	-2.20074	-0.0213786
25112115	chr6:25112115:G:C	2.17034e-18	-0.630091	-0.757989
25112215	chr6:25112215:G:C	2.14918e-17	-4.09142e-10	0.904709
25112407	chr6:25112407:C:A	1.04353e-18	-2.20099	0.0806353
25112744	chr6:25112744:T:C	9.28198e-19	-2.20212	-0.0353546
25112777	chr6:25112777:C:T	1.65035e-17	-1.06021	1.70082
25112979	chr6:25112979:C:T	4.09088e-19	-2.1068	-0.949986
25113146	chr6:25113146:T:G	9.74684e-19	-2.1886	-3.31813e-10
25113224	chr6:25113224:G:A	5.4429e-18	0.134697	-0.603347
25113255	chr6:25113255:A:G	3.23808e-18	-4.09142e-10	-0.98798
25113300	chr6:25113300:C:T	5.91019e-18	0.206387	-0.592671
25113626	chr6:25113626:T:C	1.1766e-17	-4.09142e-10	0.302256
25113839	chr6:25113839:A:G	4.39294e-18	-1.30278	0.619813
25113886	chr6:25113886:G:A	5.24363e-18	-0.505948	-3.31813e-10
25113895	chr6:25113895:G:C	5.17922e-18	-0.518308	-3.31813e-10
25114019	chr6:25114019:G:T	1.01874e-18	-2.14439	-3.31813e-10
25114040	chr6:25114040:C:A	8.16043e-19	-2.2006	-0.165645
25114499	chr6:25114499:CA:C	3.26486e-18	-4.09142e-10	-0.979745
25114538	chr6:25114538:T:C	2.59528e-18	0.0486401	-1.25791
25114581	chr6:25114581:T:G	2.66261e-18	-0.293141	-0.890514
25115068	chr6:25115068:G:T	1.51255e-18	-1.30714	-0.442024
25115169	chr6:25115169:G:A	2.35901e-18	-0.0509502	-1.25377
25115349	chr6:25115349:A:G	9.67372e-19	-2.19613	-3.31813e-10
25115555	chr6:25115555:A:G	1.58633e-17	0.601044	-3.31813e-10
25116049	chr6:25116049:G:A	9.66387e-19	-2.19715	-3.31813e-10
25116240	chr6:25116240:TCTG:T	2.33408e-18	-4.09142e-10	-1.31535
25116264	chr6:25116264:G:GCTAAT	2.67972e-19	-2.16368	-1.31616
25116365	chr6:25116365:T:C	3.21714e-18	-4.09142e-10	-0.994468
25116757	chr6:25116757:CA:C	2.50879e-18	-0.214972	-1.02819
25117036	chr6:25117036:T:C	2.99252e-18	-0.0363221	-1.03052
25117235	chr6:25117235:G:T	2.4484e-18	-4.09142e-10	-1.26753
25117403	chr6:25117403:G:A	8.72585e-19	-2.19727	-0.101986
25117420	chr6:25117420:C:T	9.37931e-18	-0.834893	0.910437
25117455	chr6:25117455:A:G	2.30545e-18	-4.09142e-10	-1.32769
25117754	chr6:25117754:A:G	2.42466e-18	-4.09142e-10	-1.27727
25117829	chr6:25117829:G:A	4.35782e-19	-1.8885	-1.10507
25117853	chr6:25117853:A:C	1.47933e-18	-1.77138	-3.31813e-10
25117882	chr6:25117882:G:A	1.06369e-17	-0.813662	1.01503
25117888	chr6:25117888:T:C	1.06826e-17	-0.808588	1.01424
25118127	chr6:25118127:C:T	3.41619e-18	-4.09142e-10	-0.934437
25118206	chr6:25118206:C:T	2.34934e-18	-0.275435	-1.03339
25118216	chr6:25118216:G:A	2.76671e-18	-4.09142e-10	-1.1453
25118267	chr6:25118267:T:G	8.66513e-19	-2.19469	-0.111549
25118441	chr6:25118441:T:G	1.56021e-18	-1.71814	-3.31813e-10
25118483	chr6:25118483:T:G	2.67972e-19	-2.16378	-1.31606
25118878	chr6:25118878:C:A	2.62573e-19	-2.17992	-1.32027
25118892	chr6:25118892:AAT:A	7.74473e-18	-4.09142e-10	-0.11595
25119239	chr6:25119239:A:G	2.42466e-18	-4.09142e-10	-1.27727
25119293	chr6:25119293:T:C	4.46324e-19	-1.89657	-1.0731
25119455	chr6:25119455:G:A	2.02827e-18	-1.98801	0.53223
25119850	chr6:25119850:A:T	2.31911e-18	-4.09142e-10	-1.32178
25120023	chr6:25120023:G:C	8.48295e-19	-2.19992	-0.127568
25120559	chr6:25120559:T:C	3.55432e-19	-2.14604	-1.05134
25120697	chr6:25120697:A:G	2.50507e-18	-4.09142e-10	-1.24465
25120875	chr6:25120875:G:A	2.43813e-18	-4.09142e-10	-1.27173
25121269	chr6:25121269:T:C	1.4142e-18	-1.8164	-3.31813e-10
25121669	chr6:25121669:G:A	2.39668e-18	-4.09142e-10	-1.28888
25121761	chr6:25121761:T:C	5.85574e-18	-1.39118	0.995635
25121938	chr6:25121938:T:C	2.71729e-18	-4.09142e-10	-1.16333
25122487	chr6:25122487:G:T	8.0431e-19	-2.19827	-0.182462
25122509	chr6:25122509:G:A	7.14051e-19	-1.55149	-0.948278
25122668	chr6:25122668:C:G	8.10528e-19	-2.19497	-0.178063
25122982	chr6:25122982:C:T	1.14048e-17	-4.09142e-10	0.271076
25123009	chr6:25123009:G:A	2.73452e-19	-2.15245	-1.30714
25123220	chr6:25123220:A:G	4.82669e-18	-0.588801	-3.31813e-10
25123272	chr6:25123272:T:C	2.43938e-18	-4.09142e-10	-1.27122
25123304	chr6:25123304:G:A	8.90095e-18	-4.09142e-10	0.0231958
25123432	chr6:25123432:G:C	8.68165e-19	-2.19587	-0.108466
25123478	chr6:25123478:C:T	2.4229e-18	-4.09142e-10	-1.27799
25123514	chr6:25123514:T:C	1.36e-17	-4.09142e-10	0.447106
25123645	chr6:25123645:C:A	6.21974e-19	-2.13634	-0.501477
25123656	chr6:25123656:A:G	3.9042e-18	-4.09142e-10	-0.80091
25124793	chr6:25124793:T:C	5.3238e-18	-4.09142e-10	-0.490775
25124994	chr6:25124994:G:C	4.7338e-18	-4.09142e-10	-0.608235
25125434	chr6:25125434:T:C	2.68824e-18	-4.09142e-10	-1.17407
25125436	chr6:25125436:T:C	9.75594e-19	-2.18767	-3.31813e-10
25125813	chr6:25125813:C:T	1.85921e-17	-1.13934	1.89911
25125850	chr6:25125850:T:A	3.26116e-18	-4.09142e-10	-0.98088
25125909	chr6:25125909:C:T	2.42083e-18	-0.257402	-1.02145
25125971	chr6:25125971:A:G	4.65777e-18	-4.09142e-10	-0.624426
25126271	chr6:25126271:A:G	9.64683e-19	-2.19892	-3.31813e-10
25126385	chr6:25126385:G:A	1.01825e-17	-4.09142e-10	0.15771
25126570	chr6:25126570:AAATT:A	5.01615e-19	-2.20172	-0.651164
25126583	chr6:25126583:T:A	2.69946e-19	-2.15364	-1.31885
25126948	chr6:25126948:G:A	2.9586e-18	-0.467855	-0.61039
25127647	chr6:25127647:C:T	3.32102e-18	-4.09142e-10	-0.96269
25127909	chr6:25127909:A:G	2.68374e-19	-2.16218	-1.31616
25127973	chr6:25127973:C:T	3.09454e-18	-0.4126	-0.620724
25128131	chr6:25128131:GGAAAGCAATCAC:G	5.40677e-18	-0.107311	-0.368
25128205	chr6:25128205:G:A	3.03002e-18	-0.415391	-0.639002
25128553	chr6:25128553:C:T	8.21548e-18	-4.09142e-10	-0.0569421
25128608	chr6:25128608:T:C	1.41809e-17	-4.09142e-10	0.488933
25128804	chr6:25128804:A:G	8.71875e-19	-2.05721	-0.242859
25128849	chr6:25128849:C:T	1.0147e-18	-2.14837	-3.31813e-10
25129089	chr6:25129089:G:T	4.5004e-18	-4.09142e-10	-0.658796
25129112	chr6:25129112:GC:G	2.07459e-18	-1.04661	-0.386589
25130012	chr6:25130012:T:C	2.31347e-18	-4.09142e-10	-1.32421
25130366	chr6:25130366:G:A	2.33006e-18	-4.09142e-10	-1.31707
25130603	chr6:25130603:C:T	2.44819e-18	-4.09142e-10	-1.26761
25130624	chr6:25130624:A:G	4.00738e-18	-4.09142e-10	-0.774824
25130789	chr6:25130789:TTTAA:T	6.86131e-18	-1.32133	1.08426
25130889	chr6:25130889:T:C	5.22373e-18	-4.09142e-10	-0.509751
25131060	chr6:25131060:T:G	9.57903e-18	-4.09142e-10	0.0966145
25131345	chr6:25131345:G:T	5.31217e-18	-1.96317	1.47021
25131417	chr6:25131417:C:T	8.05521e-19	-2.04648	-0.332744
25131883	chr6:25131883:C:T	6.1435e-18	0.390328	-0.737896
25131998	chr6:25131998:C:T	9.8812e-19	-2.17491	-3.31813e-10
25132217	chr6:25132217:T:C	1.66516e-17	-4.09142e-10	0.649546
25132482	chr6:25132482:C:A	8.10009e-19	-2.20207	-0.171603
25132772	chr6:25132772:C:T	5.15718e-18	-1.93528	1.41271
25132847	chr6:25132847:C:T	5.95832e-18	0.467163	-0.845336
25133007	chr6:25133007:A:G	7.84066e-19	-2.09525	-0.310973
25133062	chr6:25133062:T:C	1.40338e-18	-1.82408	-3.31813e-10
25133161	chr6:25133161:A:G	4.27559e-18	-4.09142e-10	-0.710039
25133424	chr6:25133424:T:C	8.40947e-18	-4.09142e-10	-0.0336032
25133428	chr6:25133428:T:G	2.95423e-18	-4.09142e-10	-1.07972
25134208	chr6:25134208:TAA:T	3.70194e-19	-2.08095	-1.07574
25134239	chr6:25134239:C:T	9.88994e-19	-2.17403	-3.31813e-10
25134430	chr6:25134430:G:A	8.17823e-18	-1.90203	1.84054
25134902	chr6:25134902:ACTC:A	1.60387e-18	-1.69054	-3.31813e-10
25135783	chr6:25135783:A:G	7.83552e-19	-2.09373	-0.313148
25135966	chr6:25135966:C:T	8.43385e-19	-1.52756	-0.805737
25136211	chr6:25136211:T:C	2.307e-18	-4.09142e-10	-1.32702
25137076	chr6:25137076:C:A	2.67073e-19	-2.19223	-1.29097
25137173	chr6:25137173:T:C	6.6482e-18	0.530276	-0.798892
25137518	chr6:25137518:T:G	9.98824e-19	-2.16414	-3.31813e-10
25137757	chr6:25137757:T:C	4.12436e-19	-1.76758	-1.28106
25137925	chr6:25137925:T:C	3.9682e-19	-1.80772	-1.27951
25137942	chr6:25137942:G:A	4.37099e-18	-4.09142e-10	-0.687972
25138014	chr6:25138014:T:A	9.53149e-19	-0.892604	-1.31834
25138399	chr6:25138399:C:T	1.03363e-17	0.927245	-0.75455
25138415	chr6:25138415:T:C	2.81693e-19	-2.18982	-1.24008
25138435	chr6:25138435:C:T	1.08373e-18	-1.65984	-0.422718
25138495	chr6:25138495:C:T	3.71749e-19	-1.87005	-1.28245
25138705	chr6:25138705:TC:T	1.09894e-17	0.17877	0.0552026
25138714	chr6:25138714:G:T	4.08724e-18	-4.09142e-10	-0.755092
25138798	chr6:25138798:C:T	1.54424e-17	1.03743	-0.463275
25138821	chr6:25138821:G:T	3.0257e-18	0.227115	-1.28293
25139107	chr6:25139107:A:C	1.01621e-17	-4.09142e-10	0.155707
25139150	chr6:25139150:G:A	2.33646e-18	-4.09142e-10	-1.31432
25139236	chr6:25139236:C:T	1.53627e-17	1.07418	-0.505199
25139436	chr6:25139436:A:G	3.89365e-18	-4.09142e-10	-0.803615
25139547	chr6:25139547:C:T	1.73291e-17	1.16561	-0.476183
25139577	chr6:25139577:A:G	7.23255e-19	-1.83378	-0.653175
25139859	chr6:25139859:G:A	2.39666e-18	-4.09142e-10	-1.28889
25140177	chr6:25140177:G:A	1.03943e-18	-1.523	-0.601289
25140236	chr6:25140236:C:T	8.16667e-18	-4.09142e-10	-0.0629003
25140360	chr6:25140360:C:T	2.33236e-18	-4.09142e-10	-1.31608
25140401	chr6:25140401:T:C	2.52505e-18	-4.09142e-10	-1.2367
25140533	chr6:25140533:C:A	3.41048e-18	-4.09142e-10	-0.936109
25140536	chr6:25140536:C:A	3.51892e-18	-4.09142e-10	-0.904807
25140624	chr6:25140624:A:G	2.51657e-18	-1.24007	-3.31813e-10
25140776	chr6:25140776:G:T	3.16906e-19	-2.08763	-1.22448
25140996	chr6:25140996:T:C	1.17965e-18	-1.99774	-3.31813e-10
25141045	chr6:25141045:T:C	6.23687e-18	-4.09142e-10	-0.332484
25141364	chr6:25141364:C:T	3.51204e-18	-4.09142e-10	-0.906765
25141440	chr6:25141440:C:T	7.58912e-19	-1.24437	-1.19446
25141445	chr6:25141445:T:G	8.47391e-18	-4.09142e-10	-0.0259703
25141456	chr6:25141456:C:T	2.69472e-19	-2.20056	-1.27369
25141605	chr6:25141605:C:T	1.12542e-16	-4.09142e-10	2.56036
25141712	chr6:25141712:C:T	5.9678e-19	-1.45889	-1.22028
25141754	chr6:25141754:G:A	2.28775e-17	-4.09142e-10	0.967193
25141761	chr6:25141761:G:A	5.22867e-19	-1.62487	-1.18652
25142105	chr6:25142105:T:C	5.06435e-18	-4.09142e-10	-0.540736
25142534	chr6:25142534:C:T	1.61263e-18	-1.6851	-3.31813e-10
25142660	chr6:25142660:G:A	1.25653e-18	-0.861636	-1.07297
25142678	chr6:25142678:G:A	4.71171e-18	-4.09142e-10	-0.612911
25142894	chr6:25142894:G:A	1.10518e-18	-2.06295	-3.31813e-10
25142915	chr6:25142915:A:G	2.10518e-18	-1.92876	0.510198
25142975	chr6:25142975:A:G	1.02755e-18	-2.13579	-3.31813e-10
25143209	chr6:25143209:A:G	8.56466e-19	-0.991413	-1.32649
25143416	chr6:25143416:A:C	2.80435e-18	-4.09142e-10	-1.13179
25144014	chr6:25144014:C:T	3.10556e-19	-2.19037	-1.14198
25144387	chr6:25144387:T:C	3.10318e-19	-2.16856	-1.16456
25144516	chr6:25144516:G:A	2.59169e-19	-2.1925	-1.32074
25144552	chr6:25144552:T:C	6.00936e-18	-4.09142e-10	-0.369643
25144624	chr6:25144624:A:G	2.87042e-19	-2.08356	-1.32753
25144779	chr6:25144779:C:A	3.96236e-19	-2.02556	-1.06315
25145109	chr6:25145109:A:AT	1.23069e-18	-1.95539	-3.31813e-10
25145138	chr6:25145138:T:G	6.70363e-18	-4.09142e-10	-0.260314
25145649	chr6:25145649:C:A	2.97652e-18	-4.09142e-10	-1.07221
25146266	chr6:25146266:G:A	9.7645e-19	-2.18679	-3.31813e-10
25146355	chr6:25146355:AGAT:A	3.49821e-18	-4.09142e-10	-0.91071
25146602	chr6:25146602:A:T	2.9519e-19	-2.09442	-1.28867
25146689	chr6:25146689:A:G	3.50106e-18	-4.09142e-10	-0.909897
25147111	chr6:25147111:C:T	2.34483e-18	-4.09142e-10	-1.31075
25147260	chr6:25147260:G:A	1.33123e-17	-4.09142e-10	0.425726
25147264	chr6:25147264:C:T	6.37682e-19	-1.32085	-1.29202
25147290	chr6:25147290:C:T	3.67689e-19	-1.84508	-1.3184
25147623	chr6:25147623:T:C	2.411e-18	-4.09142e-10	-1.28292
25147693	chr6:25147693:C:T	7.73927e-19	-1.2061	-1.21314
25147720	chr6:25147720:G:A	3.09178e-19	-2.04507	-1.29173
25148014	chr6:25148014:A:G	2.3729e-18	-4.09142e-10	-1.29885
25148206	chr6:25148206:T:C	3.0887e-18	-1.03521	-3.31813e-10
25148303	chr6:25148303:A:G	1.53617e-17	-4.09142e-10	0.568914
25148318	chr6:25148318:T:C	2.40045e-18	-4.09142e-10	-1.2873
25148332	chr6:25148332:A:G	4.40158e-19	-1.99057	-0.993017
25148336	chr6:25148336:A:G	4.26094e-18	-4.09142e-10	-0.713472
25148376	chr6:25148376:G:A	6.2745e-19	-1.35452	-1.27454
25148738	chr6:25148738:C:G	1.15157e-18	-1.34657	-0.675263
25148757	chr6:25148757:A:G	1.07957e-18	-1.61112	-0.475281
25148817	chr6:25148817:C:T	3.81863e-18	-0.0957787	-0.727292
25149067	chr6:25149067:G:T	3.03114e-19	-2.06564	-1.29097
25149451	chr6:25149451:T:C	9.8089e-19	-2.18226	-3.31813e-10
25149639	chr6:25149639:A:G	2.79314e-19	-2.16852	-1.26986
25149654	chr6:25149654:C:A	3.50766e-18	-4.09142e-10	-0.908012
25149962	chr6:25149962:A:G	1.06247e-18	-1.59883	-0.503531
25150803	chr6:25150803:C:A	1.30429e-18	-1.04846	-0.848845
25150862	chr6:25150862:C:T	3.94254e-19	-1.82278	-1.27094
25150972	chr6:25150972:G:A	2.79902e-19	-2.11884	-1.31744
25151193	chr6:25151193:A:G	1.8943e-18	-0.5449	-0.979212
25151200	chr6:25151200:G:A	2.34028e-18	-4.09142e-10	-1.31269
25151222	chr6:25151222:T:A	2.72579e-19	-2.20189	-1.2609
25151514	chr6:25151514:C:G	6.59835e-18	-4.09142e-10	-0.276142
25152116	chr6:25152116:T:C	5.95429e-18	-4.09142e-10	-0.378849
25152132	chr6:25152132:A:G	2.31943e-18	-4.09142e-10	-1.32164
25152194	chr6:25152194:G:A	2.46766e-18	-4.09142e-10	-1.25969
25152347	chr6:25152347:A:G	6.96669e-19	-1.27138	-1.25303
25152446	chr6:25152446:G:A	1.50767e-18	-1.10448	-0.647914
25152609	chr6:25152609:C:T	8.09106e-19	-2.04985	-0.32494
25152689	chr6:25152689:C:T	6.24024e-18	-4.09142e-10	-0.331943
25152824	chr6:25152824:T:C	2.88561e-18	-1.10322	-3.31813e-10
25152882	chr6:25152882:G:A	6.1983e-19	-1.36984	-1.27143
25152938	chr6:25152938:A:T	3.80586e-19	-2.19966	-0.929348
25152990	chr6:25152990:A:G	2.90588e-19	-2.14685	-1.25195
25153221	chr6:25153221:G:A	2.42583e-18	-4.09142e-10	-1.27679
25153327	chr6:25153327:G:A	2.88284e-18	-4.09142e-10	-1.10419
25153343	chr6:25153343:G:A	2.82073e-18	-4.09142e-10	-1.12597
25153730	chr6:25153730:G:C	3.26886e-18	-4.09142e-10	-0.978522
25153738	chr6:25153738:T:C	1.92841e-18	-0.661284	-0.844981
25153955	chr6:25153955:ATCT:A	7.49111e-19	-1.16123	-1.2906
25154114	chr6:25154114:C:G	2.39297e-18	-4.09142e-10	-1.29042
25154134	chr6:25154134:G:A	1.42868e-17	-4.09142e-10	0.496377
25154168	chr6:25154168:A:G	1.37248e-18	-1.06858	-0.777764
25154234	chr6:25154234:G:C	4.02828e-19	-2.19373	-0.878481
25154625	chr6:25154625:T:G	7.48823e-18	-4.09142e-10	-0.149629
25154913	chr6:25154913:A:G	1.61336e-18	-1.14877	-0.53587
25154931	chr6:25154931:T:C	1.21195e-17	-4.09142e-10	0.331855
25154951	chr6:25154951:A:G	4.69063e-18	-4.09142e-10	-0.617396
25154979	chr6:25154979:G:A	1.23055e-18	-2.02654	0.0710407
25155013	chr6:25155013:A:C	1.68078e-18	-1.6437	-3.31813e-10
25155054	chr6:25155054:C:G	5.47674e-19	-2.19114	-0.573895
25155101	chr6:25155101:C:G	1.58382e-18	-0.628292	-1.07483
25155228	chr6:25155228:C:A	2.89999e-18	-4.09142e-10	-1.09826
25155321	chr6:25155321:G:A	2.76173e-19	-2.13712	-1.31257
25155638	chr6:25155638:A:G	3.68502e-18	-4.09142e-10	-0.858686
25155660	chr6:25155660:C:T	9.97231e-19	-0.85389	-1.31185
25155969	chr6:25155969:T:C	5.15472e-19	-2.18657	-0.639059
25156796	chr6:25156796:T:A	1.78926e-17	0.721428	-3.31813e-10
25156915	chr6:25156915:C:T	6.04447e-18	-4.09142e-10	-0.363818
25157343	chr6:25157343:A:G	3.26129e-19	-2.13555	-1.14788
25157389	chr6:25157389:T:C	1.15127e-18	-1.22976	-0.792336
25157446	chr6:25157446:C:T	3.22831e-19	-2.15796	-1.13562
25157541	chr6:25157541:C:T	2.39222e-18	-4.09142e-10	-1.29074
25157674	chr6:25157674:G:A	2.60012e-19	-2.18174	-1.32825
25158117	chr6:25158117:A:G	5.06141e-19	-2.20072	-0.64318
25158385	chr6:25158385:C:A	1.45319e-18	-1.01964	-0.769561
25158394	chr6:25158394:C:T	7.17103e-18	-4.09142e-10	-0.192913
25158400	chr6:25158400:G:A	1.10615e-18	-1.63915	-0.422919
25158620	chr6:25158620:T:TG	1.66908e-18	-1.65069	-3.31813e-10
25158672	chr6:25158672:C:T	2.94584e-18	-4.09142e-10	-1.08257
25158893	chr6:25158893:C:T	2.36919e-18	-4.09142e-10	-1.30041
25158894	chr6:25158894:G:A	2.76165e-19	-2.13429	-1.31543
25158912	chr6:25158912:G:T	1.14055e-17	-4.09142e-10	0.271129
25159171	chr6:25159171:C:T	2.37854e-18	-4.09142e-10	-1.29647
25159215	chr6:25159215:G:GA	4.13405e-18	-4.09142e-10	-0.743705
25159298	chr6:25159298:T:C	2.55614e-18	-4.09142e-10	-1.22446
25159299	chr6:25159299:G:A	1.17e-18	-2.00596	-3.31813e-10
25159337	chr6:25159337:G:A	9.88078e-18	-4.09142e-10	0.127629
25159369	chr6:25159369:G:A	6.28628e-18	-4.09142e-10	-0.324593
25159396	chr6:25159396:C:T	2.48816e-18	-4.09142e-10	-1.25142
25159453	chr6:25159453:A:G	8.95073e-19	-1.44276	-0.831049
25159465	chr6:25159465:TC:T	2.43261e-18	-4.09142e-10	-1.274
25159477	chr6:25159477:T:C	4.88366e-19	-1.76307	-1.11658
25159530	chr6:25159530:G:A	8.03825e-18	-4.09142e-10	-0.0787505
25159597	chr6:25159597:G:A	3.63342e-18	-4.09142e-10	-0.872787
25159891	chr6:25159891:G:GA	1.58288e-17	-4.09142e-10	0.598872
25159927	chr6:25159927:G:A	4.89929e-18	-4.09142e-10	-0.573871
25160329	chr6:25160329:A:C	7.26131e-19	-1.5396	-0.943384
25160640	chr6:25160640:C:T	5.86248e-19	-1.98602	-0.710957
25160759	chr6:25160759:C:T	6.82826e-18	-4.09142e-10	-0.241892
25161062	chr6:25161062:A:G	9.933e-19	-1.07987	-1.08982
25161173	chr6:25161173:G:A	4.77547e-18	-4.09142e-10	-0.59947
25161226	chr6:25161226:G:A	3.97095e-19	-2.17768	-0.908859
25161533	chr6:25161533:T:C	4.46777e-19	-2.12326	-0.845399
25161551	chr6:25161551:C:T	1.73634e-18	-2.05903	0.447847
25161640	chr6:25161640:G:C	6.53869e-18	-4.09142e-10	-0.285225
25162114	chr6:25162114:T:G	4.59149e-18	-4.09142e-10	-0.638758
25162354	chr6:25162354:T:C	1.17574e-17	-4.09142e-10	0.301521
25162405	chr6:25162405:T:C	3.75545e-19	-1.98381	-1.15853
25162790	chr6:25162790:A:G	1.60588e-18	-1.68929	-3.31813e-10
25162837	chr6:25162837:C:T	2.41927e-18	-4.09142e-10	-1.2795
25163128	chr6:25163128:G:A	7.04195e-18	-4.09142e-10	-0.211078
25163213	chr6:25163213:A:G	1.04712e-18	-1.41003	-0.706892
25163656	chr6:25163656:A:T	5.32174e-19	-2.19774	-0.596009
25163741	chr6:25163741:G:T	2.49845e-18	-4.09142e-10	-1.24729
25163879	chr6:25163879:G:A	2.37465e-18	-4.09142e-10	-1.29811
25164042	chr6:25164042:T:C	2.3189e-18	-4.09142e-10	-1.32187
25164154	chr6:25164154:G:A	1.0743e-17	-4.09142e-10	0.211293
25164220	chr6:25164220:C:T	1.00944e-18	-1.64513	-0.508431
25164241	chr6:25164241:C:T	5.82752e-19	-1.46072	-1.24224
25164687	chr6:25164687:G:A	8.56224e-19	-1.21082	-1.10737
25164720	chr6:25164720:T:C	2.36577e-18	-4.09142e-10	-1.30186
25165000	chr6:25165000:C:T	2.54421e-18	-4.09142e-10	-1.22914
25165084	chr6:25165084:C:T	6.18347e-18	-4.09142e-10	-0.341083
25165126	chr6:25165126:G:T	2.0333e-18	-1.22145	-0.231851
25165214	chr6:25165214:G:A	1.90402e-18	-0.840836	-0.678159
25165258	chr6:25165258:T:C	3.35361e-18	-4.09142e-10	-0.952924
25165534	chr6:25165534:A:C	1.08711e-18	-2.07944	-3.31813e-10
25165595	chr6:25165595:C:CA	1.95379e-17	-4.09142e-10	0.809394
25165782	chr6:25165782:T:C	1.67887e-18	-1.64484	-3.31813e-10
25165792	chr6:25165792:C:A	1.98831e-17	-4.09142e-10	0.826907
25165933	chr6:25165933:A:C	2.27337e-17	-4.09142e-10	0.960887
25165947	chr6:25165947:C:T	5.7815e-19	-1.49917	-1.21171
25166211	chr6:25166211:A:G	5.84405e-19	-1.48845	-1.21167
25166322	chr6:25166322:C:T	9.01409e-18	-4.09142e-10	0.0358268
25166340	chr6:25166340:C:T	4.39866e-19	-1.6593	-1.32494
25166370	chr6:25166370:A:G	3.00193e-19	-2.17172	-1.19457
25166408	chr6:25166408:T:C	2.02634e-17	-4.09142e-10	0.845856
25166506	chr6:25166506:C:CG	3.7732e-17	-4.09142e-10	1.46755
25167023	chr6:25167023:G:A	2.31778e-18	-4.09142e-10	-1.32235
25167125	chr6:25167125:C:G	3.12497e-19	-2.15092	-1.1752
25167676	chr6:25167676:C:T	3.29541e-19	-2.0623	-1.21071
25168608	chr6:25168608:G:A	3.51442e-19	-2.17047	-1.03821
25168645	chr6:25168645:G:T	3.00316e-18	-4.09142e-10	-1.0633
25168791	chr6:25168791:T:A	6.18759e-18	-4.09142e-10	-0.340416
25169214	chr6:25169214:G:A	2.87072e-17	-4.09142e-10	1.19419
25169228	chr6:25169228:G:A	4.3569e-18	-4.09142e-10	-0.691201
25169264	chr6:25169264:TAGC:T	5.65398e-19	-2.19942	-0.533768
25169558	chr6:25169558:T:C	1.32083e-18	-1.40918	-0.475521
25169634	chr6:25169634:A:G	2.91045e-18	-4.09142e-10	-1.09465
25170273	chr6:25170273:A:G	3.09846e-19	-2.01301	-1.32163
25170340	chr6:25170340:G:A	2.047e-18	-1.52419	0.0776011
25170402	chr6:25170402:T:C	2.58746e-18	-4.09142e-10	-1.21229
25170531	chr6:25170531:C:G	2.78807e-18	-4.09142e-10	-1.13761
25170572	chr6:25170572:T:C	2.63864e-19	-2.17023	-1.32505
25170856	chr6:25170856:G:T	2.37601e-18	-4.09142e-10	-1.29754
25171066	chr6:25171066:T:C	2.36821e-18	-4.09142e-10	-1.30083
25171298	chr6:25171298:T:C	2.89467e-19	-2.07758	-1.32509
25171426	chr6:25171426:G:A	5.58461e-18	-4.09142e-10	-0.442947
25171445	chr6:25171445:C:T	3.39626e-18	-4.09142e-10	-0.940286
25171677	chr6:25171677:C:T	2.36241e-18	-4.09142e-10	-1.30328
25172230	chr6:25172230:C:A	2.30428e-18	-4.09142e-10	-1.32819
25172259	chr6:25172259:T:C	2.30615e-18	-4.09142e-10	-1.32738
25172413	chr6:25172413:G:T	3.25462e-19	-2.14535	-1.14012
25172684	chr6:25172684:A:G	4.43706e-19	-2.08324	-0.89232
25172942	chr6:25172942:G:A	3.03869e-18	-4.09142e-10	-1.05153
25173519	chr6:25173519:G:A	4.15692e-18	-4.09142e-10	-0.738188
25173585	chr6:25173585:A:G	2.4324e-18	-4.09142e-10	-1.27408
25173658	chr6:25173658:C:T	2.98423e-19	-2.15018	-1.22203
25173842	chr6:25173842:T:C	1.4235e-18	-0.529133	-1.28071
25173920	chr6:25173920:G:A	1.40915e-18	-0.777717	-1.04225
25174417	chr6:25174417:G:T	2.72139e-19	-2.14279	-1.32161
25174482	chr6:25174482:C:G	5.17879e-18	0.61341	-1.1318
25174923	chr6:25174923:C:A	3.80739e-19	-2.18628	-0.942319
25175088	chr6:25175088:G:A	2.93695e-19	-2.18227	-1.20591
25175399	chr6:25175399:C:T	2.4081e-18	-4.09142e-10	-1.28412
25175557	chr6:25175557:A:C	3.30969e-19	-1.94039	-1.3283
25175562	chr6:25175562:G:A	2.92889e-19	-2.06876	-1.32216
25175857	chr6:25175857:C:T	2.49926e-18	-4.09142e-10	-1.24697
25175917	chr6:25175917:T:C	3.62991e-19	-1.85703	-1.31931
25176028	chr6:25176028:G:A	2.80483e-18	-4.09142e-10	-1.13162
25176207	chr6:25176207:T:C	2.45309e-18	-4.09142e-10	-1.26561
25176413	chr6:25176413:C:T	2.65267e-18	-4.09142e-10	-1.18739
25176796	chr6:25176796:T:C	6.57605e-19	-1.3627	-1.21941
25177271	chr6:25177271:T:C	2.84061e-18	-4.09142e-10	-1.11894
25177280	chr6:25177280:A:G	1.49206e-18	-0.487418	-1.27539
25177494	chr6:25177494:G:A	3.09918e-19	-2.15602	-1.17838
25177672	chr6:25177672:A:G	2.32293e-18	-4.09142e-10	-1.32013
25177747	chr6:25177747:G:A	8.86117e-19	-1.06782	-1.21604
25177857	chr6:25177857:C:T	1.31101e-17	-4.09142e-10	0.410419
25177982	chr6:25177982:G:A	3.3751e-19	-2.07762	-1.1715
25178610	chr6:25178610:A:G	2.31776e-18	-4.09142e-10	-1.32236
25178762	chr6:25178762:A:C	2.7004e-19	-2.17493	-1.29722
25178865	chr6:25178865:G:A	3.05979e-19	-2.14748	-1.19972
25178879	chr6:25178879:C:T	4.24667e-19	-2.17769	-0.841717
25179087	chr6:25179087:C:T	3.31333e-19	-2.1481	-1.11949
25179129	chr6:25179129:T:C	2.71453e-19	-2.13888	-1.32805
25179245	chr6:25179245:A:G	2.62573e-19	-2.1811	-1.31908
25179341	chr6:25179341:G:C	2.82961e-18	-4.09142e-10	-1.12282
25179405	chr6:25179405:T:C	2.77177e-18	-4.09142e-10	-1.14347
25179899	chr6:25179899:A:G	2.4608e-18	-4.09142e-10	-1.26247
25179933	chr6:25179933:T:C	3.65466e-18	-4.09142e-10	-0.866959
25179963	chr6:25179963:G:A	3.34254e-19	-1.93441	-1.3244
25180173	chr6:25180173:T:C	2.36138e-18	-1.30371	-3.31813e-10
25180318	chr6:25180318:T:G	1.13527e-18	-2.03609	-3.31813e-10
25180568	chr6:25180568:A:G	3.71965e-18	-4.09142e-10	-0.849334
25180645	chr6:25180645:CATTTA:C	1.58965e-17	0.603136	-3.31813e-10
25180991	chr6:25180991:C:CA	2.79079e-18	-4.09142e-10	-1.13664
25181715	chr6:25181715:G:A	2.35654e-18	-4.09142e-10	-1.30577
25181750	chr6:25181750:C:T	4.12233e-19	-1.72083	-1.3283
25181768	chr6:25181768:T:C	3.61555e-18	-4.09142e-10	-0.877717
25182049	chr6:25182049:T:C	2.31482e-18	-4.09142e-10	-1.32363
25182190	chr6:25182190:ATGT:A	5.30904e-18	-4.09142e-10	-0.49355
25183067	chr6:25183067:T:A	2.37199e-18	-4.09142e-10	-1.29923
25183412	chr6:25183412:T:C	3.16341e-19	-2.01445	-1.29945
25183436	chr6:25183436:C:T	2.31476e-18	-4.09142e-10	-1.32365
25183810	chr6:25183810:C:T	3.31928e-18	-4.09142e-10	-0.963214
25183813	chr6:25183813:T:C	2.30487e-18	-4.09142e-10	-1.32794
25183814	chr6:25183814:G:A	2.30483e-18	-4.09142e-10	-1.32795
25184180	chr6:25184180:G:A	6.84801e-19	-1.2445	-1.29709
25184371	chr6:25184371:C:G	1.40378e-17	-4.09142e-10	0.478792
25184553	chr6:25184553:C:T	3.47195e-19	-2.16317	-1.05766
25184835	chr6:25184835:C:G	2.30797e-18	-4.09142e-10	-1.3266
25185133	chr6:25185133:T:G	6.00561e-19	-1.39123	-1.28162
25185134	chr6:25185134:T:C	2.30733e-18	-4.09142e-10	-1.32687
25185673	chr6:25185673:A:G	4.96085e-19	-1.55227	-1.3117
25186305	chr6:25186305:C:T	3.15994e-18	-4.09142e-10	-1.01241
25186340	chr6:25186340:T:G	3.36842e-19	-1.98211	-1.269
25186821	chr6:25186821:C:T	5.07054e-19	-1.77157	-1.07053
25186834	chr6:25186834:A:T	4.11456e-18	-4.09142e-10	-0.748429
25187063	chr6:25187063:A:T	1.85522e-18	-1.54496	-3.31813e-10
25187186	chr6:25187186:A:G	7.07142e-18	-4.09142e-10	-0.2069
25187575	chr6:25187575:T:A	3.62708e-18	-4.09142e-10	-0.874534
25188012	chr6:25188012:A:G	4.45746e-17	-4.09142e-10	1.6342
25188223	chr6:25188223:C:T	2.79338e-18	-4.09142e-10	-1.13571
25188526	chr6:25188526:AGAGG:A	1.13908e-18	-2.03274	-3.31813e-10
25188540	chr6:25188540:A:T	2.98221e-18	-4.09142e-10	-1.0703
25189263	chr6:25189263:A:T	1.13376e-18	-2.03742	-3.31813e-10
25189339	chr6:25189339:C:A	2.31796e-18	-4.09142e-10	-1.32227
25189443	chr6:25189443:C:G	7.51469e-18	-4.09142e-10	-0.146102
25190054	chr6:25190054:A:G	4.38602e-18	-4.09142e-10	-0.68454
25190316	chr6:25190316:T:C	6.62823e-19	-1.58157	-0.992641
25190650	chr6:25190650:T:G	7.51199e-18	-4.09142e-10	-0.146462
25190745	chr6:25190745:C:CTT	5.35831e-19	-1.46675	-1.32015
25190811	chr6:25190811:G:C	6.59195e-19	-1.2912	-1.2885
25191199	chr6:25191199:G:A	7.19068e-19	-1.21849	-1.27427
25191447	chr6:25191447:A:G	5.6831e-19	-1.40931	-1.31874
25191507	chr6:25191507:G:C	5.45307e-19	-1.44865	-1.32072
25192166	chr6:25192166:T:C	5.35858e-19	-1.46585	-1.321
25192473	chr6:25192473:A:G	2.74829e-18	-4.09142e-10	-1.15198
25192651	chr6:25192651:C:G	2.99663e-18	-4.09142e-10	-1.06547
25192707	chr6:25192707:C:T	3.00973e-18	-4.09142e-10	-1.06111
25192836	chr6:25192836:A:G	5.22483e-19	-1.50045	-1.31168
25192866	chr6:25192866:G:A	4.72816e-18	-4.09142e-10	-0.609426
25193065	chr6:25193065:T:C	2.56643e-18	-4.09142e-10	-1.22044
25193080	chr6:25193080:CT:C	7.37026e-18	-4.09142e-10	-0.165509
25193241	chr6:25193241:C:G	2.33832e-18	-4.09142e-10	-1.31353
25193522	chr6:25193522:A:C	6.05318e-18	-4.09142e-10	-0.362378
25193651	chr6:25193651:A:T	2.46883e-18	-4.09142e-10	-1.25922
25193661	chr6:25193661:G:A	2.73202e-18	-4.09142e-10	-1.15792
25193781	chr6:25193781:C:G	2.33523e-18	-4.09142e-10	-1.31485
25193879	chr6:25193879:G:C	4.7039e-19	-1.58893	-1.32823
25194178	chr6:25194178:A:G	2.31046e-18	-4.09142e-10	-1.32552
25194421	chr6:25194421:T:C	7.66494e-19	-1.12343	-1.30546
25195075	chr6:25195075:C:T	5.97249e-18	-4.09142e-10	-0.375799
25195289	chr6:25195289:C:T	4.3751e-19	-1.77639	-1.21323
25195360	chr6:25195360:GA:G	2.65923e-19	-2.16298	-1.32453
25195503	chr6:25195503:A:G	2.3728e-18	-4.09142e-10	-1.29889
25195770	chr6:25195770:C:T	3.322e-19	-1.98526	-1.27972
25195774	chr6:25195774:A:G	2.63273e-18	-4.09142e-10	-1.19494
25196108	chr6:25196108:T:C	4.11265e-18	-4.09142e-10	-0.748896
25196216	chr6:25196216:C:T	7.43292e-18	-4.09142e-10	-0.157044
25196230	chr6:25196230:G:A	2.34237e-18	-4.09142e-10	-1.3118
25196255	chr6:25196255:C:T	2.42894e-18	-4.09142e-10	-1.27551
25196547	chr6:25196547:C:T	2.96105e-18	-4.09142e-10	-1.07742
25197094	chr6:25197094:C:T	2.49988e-18	-4.09142e-10	-1.24672
25197244	chr6:25197244:C:T	5.97423e-18	-4.09142e-10	-0.375508
25197263	chr6:25197263:C:A	2.3574e-18	-4.09142e-10	-1.3054
25197447	chr6:25197447:T:C	2.36287e-18	-4.09142e-10	-1.30308
25197509	chr6:25197509:T:C	3.13796e-18	-1.19537	0.175983
25197888	chr6:25197888:A:G	2.44764e-18	-4.09142e-10	-1.26784
25198017	chr6:25198017:C:A	2.60915e-18	-4.09142e-10	-1.20394
25198042	chr6:25198042:A:G	2.57044e-18	-4.09142e-10	-1.21889
25198161	chr6:25198161:A:G	4.26621e-18	-4.09142e-10	-0.712237
25198315	chr6:25198315:G:C	2.78617e-18	-4.09142e-10	-1.13829
25198507	chr6:25198507:G:A	4.47027e-19	-1.97217	-0.995926
25198814	chr6:25198814:G:A	2.87686e-19	-2.11212	-1.29673
25198876	chr6:25198876:A:G	3.01953e-18	-4.09142e-10	-1.05786
25198947	chr6:25198947:C:A	7.69548e-18	-4.09142e-10	-0.122329
25198953	chr6:25198953:A:G	3.05354e-18	-4.09142e-10	-1.04666
25199268	chr6:25199268:G:A	2.35083e-18	-4.09142e-10	-1.30819
25199625	chr6:25199625:T:C	3.84865e-19	-1.81274	-1.30509
25199670	chr6:25199670:G:A	1.07948e-17	-4.09142e-10	0.216101
25199790	chr6:25199790:A:G	4.12498e-19	-1.92388	-1.1246
25199806	chr6:25199806:A:T	5.40853e-19	-1.52998	-1.24759
25199809	chr6:25199809:T:G	5.56888e-19	-1.50048	-1.24787
25200186	chr6:25200186:T:C	4.8806e-19	-1.65702	-1.22325
25200193	chr6:25200193:G:A	5.09783e-18	-4.09142e-10	-0.534148
25200614	chr6:25200614:A:G	1.18176e-18	-0.73299	-1.26297
25200793	chr6:25200793:A:T	2.31716e-18	-4.09142e-10	-1.32262
25200910	chr6:25200910:G:A	2.78433e-18	-4.09142e-10	-1.13895
25200978	chr6:25200978:A:G	2.86969e-18	-4.09142e-10	-1.10876
25201192	chr6:25201192:A:G	2.64042e-18	-4.09142e-10	-1.19202
25202157	chr6:25202157:A:C	2.37098e-18	-4.09142e-10	-1.29966
25202163	chr6:25202163:G:A	4.04342e-18	-0.992133	0.226263
25202178	chr6:25202178:C:A	2.56868e-18	-4.09142e-10	-1.21957
25202238	chr6:25202238:C:A	2.45241e-18	-4.09142e-10	-1.26589
25202428	chr6:25202428:T:C	2.31792e-18	-4.09142e-10	-1.32229
25202545	chr6:25202545:A:G	2.31044e-18	-4.09142e-10	-1.32552
25203361	chr6:25203361:G:A	4.76408e-18	-4.09142e-10	-0.601858
25203555	chr6:25203555:T:A	6.8433e-18	-4.09142e-10	-0.239692
25203722	chr6:25203722:G:A	9.65307e-19	-0.92712	-1.27115
25204104	chr6:25204104:C:T	3.00497e-18	-1.11087	0.048175
25204355	chr6:25204355:A:G	5.03003e-19	-1.9659	-0.884227
25204397	chr6:25204397:T:C	7.5925e-18	-4.09142e-10	-0.135801
25204527	chr6:25204527:T:G	3.09869e-18	-4.09142e-10	-1.03198
25205381	chr6:25205381:C:A	9.89535e-18	-4.09142e-10	0.129103
25205434	chr6:25205434:T:A	2.36823e-18	-4.09142e-10	-1.30082
25205475	chr6:25205475:T:G	2.46345e-18	-4.09142e-10	-1.2614
25205862	chr6:25205862:G:A	9.85566e-18	-4.09142e-10	0.125084
25206096	chr6:25206096:A:G	4.92302e-18	-4.09142e-10	-0.569041
25206726	chr6:25206726:G:A	2.45372e-18	-4.09142e-10	-1.26536
25206755	chr6:25206755:T:C	8.39229e-19	-1.04797	-1.29026
25206913	chr6:25206913:T:C	6.57555e-17	-4.09142e-10	2.02298
25207014	chr6:25207014:T:C	2.33577e-18	-4.09142e-10	-1.31462
25207044	chr6:25207044:G:T	4.7206e-19	-1.74304	-1.17057
25207132	chr6:25207132:G:T	2.33247e-18	-4.09142e-10	-1.31603
25207475	chr6:25207475:A:T	2.33867e-18	-4.09142e-10	-1.31338
25207925	chr6:25207925:C:T	8.75099e-19	-1.00266	-1.29372
25207964	chr6:25207964:C:T	3.15124e-19	-2.07059	-1.24716
25208285	chr6:25208285:A:T	2.90385e-18	-4.09142e-10	-1.09693
25208351	chr6:25208351:C:T	2.32966e-18	-4.09142e-10	-1.31724
25208357	chr6:25208357:C:T	8.56668e-19	-1.02255	-1.29512
25208617	chr6:25208617:A:T	3.26807e-19	-1.99055	-1.2908
25208992	chr6:25208992:G:C	2.31478e-18	-4.09142e-10	-1.32365
25209011	chr6:25209011:A:G	2.43203e-18	-4.09142e-10	-1.27424
25209023	chr6:25209023:T:C	2.32399e-18	-4.09142e-10	-1.31968
25209027	chr6:25209027:T:C	2.31144e-18	-4.09142e-10	-1.32509
25209071	chr6:25209071:G:A	2.9456e-18	-4.09142e-10	-1.08265
25209883	chr6:25209883:C:T	3.16e-19	-2.00368	-1.3113
25210171	chr6:25210171:A:G	6.91343e-18	-4.09142e-10	-0.229496
25210389	chr6:25210389:T:G	1.18895e-18	-0.72824	-1.26165
25210483	chr6:25210483:G:A	2.88052e-19	-2.14023	-1.26735
25210643	chr6:25210643:A:T	2.30421e-18	-4.09142e-10	-1.32822
25210736	chr6:25210736:T:C	2.84947e-18	-4.09142e-10	-1.11583
25210770	chr6:25210770:G:A	5.48882e-19	-1.49662	-1.26622
25210833	chr6:25210833:T:C	2.42692e-18	-4.09142e-10	-1.27634
25210871	chr6:25210871:A:G	2.34266e-18	-4.09142e-10	-1.31167
25210964	chr6:25210964:C:T	3.54497e-19	-2.01266	-1.18736
25211050	chr6:25211050:T:C	2.36341e-18	-4.09142e-10	-1.30286
25211127	chr6:25211127:CAT:C	2.84573e-18	-4.09142e-10	-1.11714
25211299	chr6:25211299:C:T	1.36191e-18	-0.557633	-1.29644
25211489	chr6:25211489:A:C	7.19968e-18	-4.09142e-10	-0.188926
25211571	chr6:25211571:T:G	5.14185e-19	-1.60855	-1.21958
25211920	chr6:25211920:C:CA	5.72585e-19	-1.44174	-1.27882
25212330	chr6:25212330:C:T	6.05384e-19	-1.3886	-1.27625
25212505	chr6:25212505:A:C	2.31671e-18	-4.09142e-10	-1.32281
25212740	chr6:25212740:T:C	2.64595e-18	-4.09142e-10	-1.18993
25212837	chr6:25212837:T:C	2.30522e-18	-4.09142e-10	-1.32779
25212998	chr6:25212998:G:A	2.32286e-18	-4.09142e-10	-1.32016
25213001	chr6:25213001:G:T	2.7753e-18	-4.09142e-10	-1.1422
25213036	chr6:25213036:G:A	2.59901e-18	-4.09142e-10	-1.20783
25213052	chr6:25213052:T:A	2.32859e-18	-4.09142e-10	-1.3177
25213181	chr6:25213181:C:T	2.98399e-18	-4.09142e-10	-1.0697
25213277	chr6:25213277:T:C	2.8494e-18	-4.09142e-10	-1.11585
25214072	chr6:25214072:A:T	9.90996e-18	-4.09142e-10	0.130578
25214182	chr6:25214182:T:A	2.6737e-18	-4.09142e-10	-1.1795
25214277	chr6:25214277:T:G	3.24399e-18	-4.09142e-10	-0.986158
25214357	chr6:25214357:T:C	5.40857e-18	-4.09142e-10	-0.474977
25214406	chr6:25214406:A:G	2.36254e-18	-4.09142e-10	-1.30323
25214429	chr6:25214429:A:G	3.10123e-18	-4.09142e-10	-1.03116
25214492	chr6:25214492:A:G	3.979e-19	-1.80809	-1.27643
25214965	chr6:25214965:A:G	2.33684e-18	-4.09142e-10	-1.31416
25214977	chr6:25214977:T:C	1.41891e-18	-0.506888	-1.30619
25214990	chr6:25214990:G:A	5.04998e-19	-1.5721	-1.27406
25215040	chr6:25215040:A:G	4.80935e-19	-1.57228	-1.32271
25215269	chr6:25215269:G:A	7.21495e-18	-4.09142e-10	-0.186807
25215462	chr6:25215462:G:A	9.89535e-18	-4.09142e-10	0.129103
25215540	chr6:25215540:G:A	2.95741e-18	-4.09142e-10	-1.07865
25215931	chr6:25215931:T:C	3.84063e-19	-1.88289	-1.23702
25215948	chr6:25215948:T:C	2.4336e-18	-4.09142e-10	-1.27359
25216181	chr6:25216181:A:C	6.9462e-18	-4.09142e-10	-0.224767
25216190	chr6:25216190:G:A	2.30738e-18	-4.09142e-10	-1.32685
25216208	chr6:25216208:C:T	4.85451e-19	-1.65426	-1.23138
25216912	chr6:25216912:G:A	7.78342e-18	-4.09142e-10	-0.110966
25216992	chr6:25216992:A:G	2.89913e-18	-4.09142e-10	-1.09855
25216998	chr6:25216998:G:A	5.39859e-18	-4.09142e-10	-0.476824
25217237	chr6:25217237:T:G	3.54133e-19	-1.95597	-1.24508
25217668	chr6:25217668:C:A	2.92036e-18	-4.09142e-10	-1.09125
25218015	chr6:25218015:C:T	2.81844e-18	-4.09142e-10	-1.12678
25218111	chr6:25218111:A:G	3.69124e-19	-2.19988	-0.959703
25218174	chr6:25218174:A:G	3.63717e-18	-4.09142e-10	-0.871757
25218247	chr6:25218247:T:C	6.36865e-18	-4.09142e-10	-0.311574
25218424	chr6:25218424:G:A	2.20427e-18	-0.0950461	-1.27752
25218582	chr6:25218582:C:T	4.8415e-18	-4.09142e-10	-0.585738
25218740	chr6:25218740:A:G	2.31783e-18	-4.09142e-10	-1.32233
25218977	chr6:25218977:C:T	4.63121e-19	-1.86891	-1.06382
25219002	chr6:25219002:G:A	4.52565e-19	-1.89689	-1.05889
25219097	chr6:25219097:C:T	4.98541e-18	-0.556447	-3.31813e-10
25219354	chr6:25219354:T:C	4.26996e-19	-2.03498	-0.97896
25219730	chr6:25219730:T:C	2.30516e-18	-4.09142e-10	-1.32781
25219737	chr6:25219737:TA:T	3.99626e-18	-0.885615	0.108012
25220311	chr6:25220311:T:A	4.03827e-18	-0.811717	0.0445721
25220346	chr6:25220346:C:T	2.63568e-19	-2.18808	-1.30833
25220459	chr6:25220459:G:A	2.74753e-18	-4.09142e-10	-1.15226
25220645	chr6:25220645:G:A	1.27496e-18	-0.618296	-1.30175
25220726	chr6:25220726:A:G	5.64111e-18	-4.09142e-10	-0.432882
25220733	chr6:25220733:G:A	1.37319e-18	-0.529353	-1.31647
25220757	chr6:25220757:G:C	2.12228e-18	-0.589903	-0.82057
25221027	chr6:25221027:G:T	2.44035e-18	-1.67117	0.400346
25221326	chr6:25221326:G:A	3.69352e-18	-4.09142e-10	-0.856382
25221364	chr6:25221364:T:C	3.78752e-18	-4.09142e-10	-0.831251
25221483	chr6:25221483:T:C	4.14691e-18	-4.09142e-10	-0.740599
25221830	chr6:25221830:A:C	4.97659e-19	-1.7922	-1.0686
25222274	chr6:25222274:C:T	5.58152e-19	-1.50686	-1.23923
25222277	chr6:25222277:T:C	1.44574e-18	-0.473356	-1.32098
25222548	chr6:25222548:T:C	9.63946e-19	-1.4807	-0.71898
25222867	chr6:25222867:T:C	2.23662e-18	-0.573737	-0.78426
25223341	chr6:25223341:A:G	7.96346e-18	-4.09142e-10	-0.0880988
25223650	chr6:25223650:C:CTAA	5.57427e-18	-4.09142e-10	-0.444801
25223652	chr6:25223652:ACTG:A	5.57412e-18	-4.09142e-10	-0.444828
25223823	chr6:25223823:G:T	3.56179e-19	-2.11407	-1.08121
25224697	chr6:25224697:A:G	4.93516e-19	-1.77811	-1.09105
25224866	chr6:25224866:T:C	6.2242e-18	-4.09142e-10	-0.334517
25224887	chr6:25224887:GT:G	2.36292e-18	-4.09142e-10	-1.30306
25224904	chr6:25224904:C:T	1.50263e-17	1.74307	-1.19623
25225008	chr6:25225008:A:G	4.87684e-18	-4.09142e-10	-0.578464
25225116	chr6:25225116:G:T	6.2867e-18	-4.09142e-10	-0.324527
25225177	chr6:25225177:C:T	2.90157e-18	-4.09142e-10	-1.09771
25225285	chr6:25225285:A:G	1.84249e-17	1.85263	-1.10188
25225375	chr6:25225375:T:C	2.34522e-18	-4.09142e-10	-1.31058
25225691	chr6:25225691:C:T	2.92093e-18	-1.09106	-3.31813e-10
25225885	chr6:25225885:C:T	2.98544e-19	-2.13642	-1.23538
25226044	chr6:25226044:A:G	2.93906e-18	-2.17258	1.08771
25226416	chr6:25226416:C:T	1.57883e-18	-2.19843	0.492152
25226543	chr6:25226543:T:C	2.97318e-19	-2.13202	-1.2439
25226564	chr6:25226564:G:A	3.85658e-19	-2.07989	-1.03588
25226717	chr6:25226717:A:G	4.84473e-18	-4.09142e-10	-0.58507
25227150	chr6:25227150:C:T	5.72269e-19	-1.62952	-1.09159
25227302	chr6:25227302:C:T	3.02079e-19	-2.19947	-1.16056
25227391	chr6:25227391:C:T	6.01196e-18	-4.09142e-10	-0.36921
25227491	chr6:25227491:G:A	1.42388e-16	3.25525	-0.459663
25227692	chr6:25227692:T:C	2.81404e-18	-1.12834	-3.31813e-10
25227808	chr6:25227808:A:C	2.52478e-18	-4.09142e-10	-1.23681
25228639	chr6:25228639:AAAAAGT:A	3.68514e-19	-2.10599	-1.05525
25229222	chr6:25229222:A:C	6.43349e-19	-2.15715	-0.446883
25229864	chr6:25229864:C:T	6.44756e-17	3.10137	-1.09805
25229931	chr6:25229931:C:G	5.10758e-18	-4.09142e-10	-0.532235
25230335	chr6:25230335:A:G	2.96101e-18	-4.09142e-10	-1.07743
25230654	chr6:25230654:T:C	3.06935e-18	-1.04149	-3.31813e-10
25231267	chr6:25231267:A:C	3.24024e-19	-2.08238	-1.20752
25231391	chr6:25231391:C:A	1.7295e-17	-4.09142e-10	0.687458
25231397	chr6:25231397:A:G	2.82102e-19	-2.13696	-1.29149
25231679	chr6:25231679:C:G	1.73195e-17	-4.09142e-10	0.688869
25231921	chr6:25231921:G:A	7.38822e-16	2.9924	1.4497
25231972	chr6:25231972:A:C	1.71962e-17	-4.09142e-10	0.681729
25232085	chr6:25232085:C:T	3.04115e-18	-4.09142e-10	-1.05073
25232092	chr6:25232092:G:A	1.79288e-17	-4.09142e-10	0.723447
25232103	chr6:25232103:A:G	2.72469e-19	-2.16684	-1.29636
25233257	chr6:25233257:T:C	2.69522e-19	-2.15053	-1.32354
25233261	chr6:25233261:G:A	1.00048e-17	0.140103	-3.31813e-10
25233278	chr6:25233278:C:G	7.52941e-16	3.10813	1.3529
25233341	chr6:25233341:C:A	7.89719e-15	5.80822	1.00308
25233408	chr6:25233408:T:G	2.6138e-19	-2.17668	-1.32806
25233418	chr6:25233418:A:G	2.52112e-18	-4.09142e-10	-1.23826
25233426	chr6:25233426:C:A	6.29297e-15	5.70075	0.88348
25233471	chr6:25233471:A:G	7.89764e-15	5.825	0.986362
25233487	chr6:25233487:A:G	1.03963e-14	6.46679	0.619459
25233532	chr6:25233532:A:T	1.0041e-14	5.88951	1.16196
25233560	chr6:25233560:T:C	3.77596e-18	-4.09142e-10	-0.834308
25233683	chr6:25233683:T:C	5.69012e-16	4.81158	-0.630644
25234144	chr6:25234144:T:C	1.64129e-16	3.4438	-0.506113
25234401	chr6:25234401:G:A	4.4537e-18	-4.09142e-10	-0.669227
25234656	chr6:25234656:A:G	5.80924e-16	4.85324	-0.651587
25234756	chr6:25234756:C:T	3.5922e-19	-2.14379	-1.04299
25235075	chr6:25235075:C:T	6.04857e-16	4.99265	-0.750616
25235317	chr6:25235317:A:C	3.63914e-19	-2.18477	-0.989032
25235546	chr6:25235546:C:A	3.88821e-18	-4.09142e-10	-0.805013
25235634	chr6:25235634:C:T	3.38762e-14	6.54918	1.71832
25235647	chr6:25235647:T:C	3.85737e-18	-4.09142e-10	-0.812976
25235946	chr6:25235946:A:G	8.6171e-18	-4.09142e-10	-0.00921324
25235969	chr6:25235969:T:C	1.89533e-16	3.79936	-0.717763
25236072	chr6:25236072:G:A	2.64778e-19	-2.19506	-1.29677
25236210	chr6:25236210:A:G	6.10827e-15	5.81548	0.738952
25236417	chr6:25236417:G:A	3.46343e-19	-2.02397	-1.19932
25236429	chr6:25236429:G:A	2.62162e-19	-2.18057	-1.32119
25236454	chr6:25236454:T:C	2.68865e-19	-2.19353	-1.28298
25236648	chr6:25236648:A:G	7.71547e-17	2.85991	-0.677057
25237060	chr6:25237060:G:A	3.84771e-15	5.19186	0.900412
25237089	chr6:25237089:C:G	2.50241e-18	-4.09142e-10	-1.24571
25237163	chr6:25237163:G:T	2.39092e-18	-4.09142e-10	-1.29128
25237305	chr6:25237305:CCT:C	6.07722e-15	5.96395	0.585386
25237863	chr6:25237863:G:A	4.24358e-18	-4.09142e-10	-0.717554
25237983	chr6:25237983:T:A	6.79687e-15	5.72603	0.93522
25237992	chr6:25237992:A:G	5.9188e-19	-1.9261	-0.761318
25238725	chr6:25238725:C:G	6.86559e-19	-2.18501	-0.354017
25238851	chr6:25238851:G:A	2.47805e-18	-4.09142e-10	-1.25549
25239400	chr6:25239400:T:C	2.57876e-18	-4.09142e-10	-1.21565
25239444	chr6:25239444:T:A	3.52674e-15	5.12133	0.883835
25239581	chr6:25239581:T:C	3.91473e-15	5.43475	0.67479
25239752	chr6:25239752:A:G	8.64555e-19	-2.19957	-0.108937
25239874	chr6:25239874:TATTTA:T	2.34247e-18	-4.09142e-10	-1.31175
25239958	chr6:25239958:C:A	2.93121e-15	5.03681	0.783401
25239986	chr6:25239986:G:A	2.78495e-19	-2.15174	-1.28958
25240081	chr6:25240081:C:T	2.55226e-19	-2.20118	-1.32739
25240491	chr6:25240491:G:A	7.95584e-15	6.35438	0.464319
25240715	chr6:25240715:C:G	4.46869e-15	5.79283	0.449057
25240775	chr6:25240775:A:AT	2.55126e-19	-2.20073	-1.32823
25241157	chr6:25241157:G:C	5.34982e-19	-2.17785	-0.610635
25241411	chr6:25241411:C:T	3.32304e-19	-2.18067	-1.084
25241473	chr6:25241473:C:A	2.6221e-19	-2.20142	-1.30016
25241495	chr6:25241495:G:A	3.75544e-18	-4.09142e-10	-0.839757
25241632	chr6:25241632:G:T	2.63877e-19	-2.19972	-1.29552
25241692	chr6:25241692:A:G	4.23146e-18	-4.09142e-10	-0.720416
25241750	chr6:25241750:A:C	1.14148e-17	-4.09142e-10	0.271944
25242296	chr6:25242296:T:G	2.66903e-19	-2.20212	-1.28172
25242600	chr6:25242600:A:G	2.91571e-15	5.20319	0.611715
25242804	chr6:25242804:C:A	1.1438e-17	-4.09142e-10	0.273983
25242927	chr6:25242927:G:A	4.39888e-18	-4.09142e-10	-0.681611
25243479	chr6:25243479:G:T	5.59184e-19	-2.1867	-0.557539
25243732	chr6:25243732:CCTAT:C	8.45832e-19	-2.14756	-0.182835
25243825	chr6:25243825:T:C	2.38313e-18	-4.09142e-10	-1.29455
25243848	chr6:25243848:C:T	4.15119e-19	-1.81232	-1.22983
25244073	chr6:25244073:C:T	1.39268e-17	-4.09142e-10	0.470853
25244330	chr6:25244330:G:A	7.75445e-18	-4.09142e-10	-0.114695
25244876	chr6:25244876:G:T	8.15364e-19	-2.16928	-0.197805
25245023	chr6:25245023:T:C	2.32587e-18	-4.09142e-10	-1.31887
25245225	chr6:25245225:G:A	8.1031e-19	-2.17524	-0.198061
25245452	chr6:25245452:T:C	7.83589e-19	-2.20153	-0.205303
25245492	chr6:25245492:G:A	3.19232e-18	-4.09142e-10	-1.00222
25245645	chr6:25245645:G:A	4.80655e-18	-0.592983	-3.31813e-10
25245912	chr6:25245912:T:C	2.4992e-18	-4.09142e-10	-1.24699
25245920	chr6:25245920:A:G	5.75128e-17	-4.09142e-10	1.88905
25246077	chr6:25246077:A:G	8.35337e-19	-2.1553	-0.187582
25246238	chr6:25246238:G:A	2.35327e-18	-4.09142e-10	-1.30716
25246536	chr6:25246536:A:T	2.42074e-18	-4.09142e-10	-1.27889
25246976	chr6:25246976:G:A	5.09973e-19	-2.19501	-0.641351
25247193	chr6:25247193:T:C	4.10083e-18	-4.09142e-10	-0.751774
25247585	chr6:25247585:G:C	4.38521e-19	-2.19622	-0.791093
25247721	chr6:25247721:A:G	3.85187e-18	-4.09142e-10	-0.814403
25247778	chr6:25247778:T:C	2.82676e-19	-2.14379	-1.28263
25247930	chr6:25247930:TAA:T	2.66023e-19	-2.20195	-1.28518
25248004	chr6:25248004:T:C	5.52904e-19	-2.17285	-0.582682
25248264	chr6:25248264:T:C	4.27255e-19	-2.19433	-0.819002
25248630	chr6:25248630:T:A	2.31889e-18	-4.09142e-10	-1.32187
25249410	chr6:25249410:A:G	4.9218e-19	-2.17638	-0.695495
25250301	chr6:25250301:C:T	2.43457e-18	-4.09142e-10	-1.27319
25250371	chr6:25250371:G:T	5.05404e-19	-2.20209	-0.643267
25250631	chr6:25250631:T:C	2.64841e-18	-4.09142e-10	-1.189
25250758	chr6:25250758:TCTCA:T	6.27054e-19	-2.20212	-0.427563
25251149	chr6:25251149:G:T	6.45283e-19	-2.1706	-0.430427
25251544	chr6:25251544:G:A	4.11251e-18	-4.09142e-10	-0.748929
25251570	chr6:25251570:C:T	2.71724e-18	-4.09142e-10	-1.16335
25252402	chr6:25252402:C:T	5.459e-18	-4.09142e-10	-0.465696
25252472	chr6:25252472:T:C	4.53832e-19	-2.01362	-0.93937
25252996	chr6:25252996:A:T	2.9879e-19	-2.08129	-1.28969
25253361	chr6:25253361:T:A	3.60481e-19	-1.96756	-1.21572
25253636	chr6:25253636:T:C	9.94879e-19	-1.95889	-0.209208
25253861	chr6:25253861:A:G	2.35208e-18	-4.09142e-10	-1.30766
25253905	chr6:25253905:C:G	3.32372e-18	-4.09142e-10	-0.961877
25255009	chr6:25255009:G:A	4.31564e-18	-4.09142e-10	-0.700716
25255662	chr6:25255662:CTT:C	5.65201e-19	-2.18751	-0.546023
25255856	chr6:25255856:G:A	3.96388e-18	-4.09142e-10	-0.785738
25255859	chr6:25255859:G:T	2.80606e-19	-2.11642	-1.31735
25256182	chr6:25256182:C:T	1.20595e-18	-1.84399	-0.1317
25256416	chr6:25256416:G:C	3.88465e-19	-2.13924	-0.969271
25256874	chr6:25256874:G:A	4.8512e-18	-4.09142e-10	-0.583736
25256910	chr6:25256910:A:T	3.62574e-18	-4.09142e-10	-0.874903
25257302	chr6:25257302:C:T	2.76731e-19	-2.17479	-1.27289
25257352	chr6:25257352:G:T	3.22973e-19	-2.05828	-1.23487
25257557	chr6:25257557:C:T	2.81797e-19	-2.12049	-1.30904
25257592	chr6:25257592:C:T	3.85618e-18	-4.09142e-10	-0.813284
25257777	chr6:25257777:C:A	8.21542e-19	-2.01235	-0.34718
25257922	chr6:25257922:G:A	3.88718e-18	-4.09142e-10	-0.805278
25257988	chr6:25257988:G:A	2.74136e-19	-2.14666	-1.31043
25258110	chr6:25258110:C:T	2.88813e-19	-2.18055	-1.22439
25258452	chr6:25258452:T:C	3.66644e-19	-1.96759	-1.19873
25258909	chr6:25258909:C:T	2.59078e-19	-2.18906	-1.32453
25258979	chr6:25258979:A:G	7.96056e-19	-2.02675	-0.364302
25259125	chr6:25259125:A:G	6.93311e-18	-0.226654	-3.31813e-10
25259827	chr6:25259827:G:A	5.34574e-18	-4.09142e-10	-0.486661
25259969	chr6:25259969:AT:A	4.65081e-19	-1.9218	-1.00671
25260205	chr6:25260205:C:T	2.60167e-18	-4.09142e-10	-1.20681
25260283	chr6:25260283:AC:A	7.84756e-19	-2.0246	-0.380743
25260434	chr6:25260434:C:T	7.9991e-19	-2.06306	-0.323162
25260532	chr6:25260532:ATCT:A	9.91897e-19	-2.1711	-3.31813e-10
25260690	chr6:25260690:T:C	3.48589e-19	-2.17614	-1.04068
25261203	chr6:25261203:T:A	2.54805e-18	-4.09142e-10	-1.22763
25261336	chr6:25261336:T:G	4.76499e-18	-4.09142e-10	-0.601666
25261434	chr6:25261434:A:T	2.86456e-19	-2.12393	-1.2892
25261878	chr6:25261878:C:T	2.30519e-18	-4.09142e-10	-1.3278
25261890	chr6:25261890:A:G	2.30529e-18	-4.09142e-10	-1.32776
25261945	chr6:25261945:T:C	7.71579e-18	0.217401	-0.337094
25262513	chr6:25262513:G:A	1.21474e-17	-4.09142e-10	0.334153
25262518	chr6:25262518:A:G	7.60037e-19	-1.47509	-0.962261
25262612	chr6:25262612:G:A	1.94923e-17	-4.09142e-10	0.807059
25262629	chr6:25262629:T:A	3.11594e-19	-2.03964	-1.28938
25262884	chr6:25262884:C:T	2.98583e-18	-4.09142e-10	-1.06909
25262893	chr6:25262893:A:G	1.03894e-17	1.12274	-0.94492
25262990	chr6:25262990:A:T	1.36154e-15	5.05341	-3.31813e-10
25262992	chr6:25262992:A:T	9.62576e-19	-2.2011	-3.31813e-10
25262994	chr6:25262994:A:ATTTTT	2.73577e-18	-4.09142e-10	-1.15655
25263424	chr6:25263424:C:A	2.74019e-18	-4.09142e-10	-1.15493
25263749	chr6:25263749:C:T	1.37324e-18	-1.84579	-3.31813e-10
25263904	chr6:25263904:C:T	6.05394e-18	-4.09142e-10	-0.362252
25263936	chr6:25263936:A:G	6.12289e-18	-4.09142e-10	-0.350928
25263954	chr6:25263954:G:A	6.19916e-18	-4.09142e-10	-0.338548
25264249	chr6:25264249:C:T	5.72127e-17	2.76828	-0.884465
25264382	chr6:25264382:C:G	4.51564e-17	2.58992	-0.942748
25265149	chr6:25265149:T:C	1.44966e-16	3.33913	-0.525599
25265223	chr6:25265223:C:T	1.86126e-18	-1.16286	-0.378846
25265762	chr6:25265762:G:A	3.0755e-19	-2.06628	-1.2758
25265919	chr6:25265919:A:G	3.44979e-17	2.66029	-1.28235
25266095	chr6:25266095:C:T	3.47718e-18	-4.09142e-10	-0.916741
25266147	chr6:25266147:A:C	3.46899e-18	-4.09142e-10	-0.919098
25266176	chr6:25266176:T:C	3.53581e-18	-0.900021	-3.31813e-10
25266179	chr6:25266179:A:G	3.15059e-19	-2.07674	-1.24122
25266285	chr6:25266285:T:A	2.71661e-18	-4.09142e-10	-1.16358
25266456	chr6:25266456:A:G	3.25356e-18	-4.09142e-10	-0.983213
25266481	chr6:25266481:C:T	6.2933e-18	-4.09142e-10	-0.323477
25266529	chr6:25266529:A:G	3.22003e-17	2.42235	-1.11333
25266575	chr6:25266575:T:G	6.30306e-17	2.8605	-0.879842
25266623	chr6:25266623:C:A	2.68129e-17	2.41364	-1.28772
25266741	chr6:25266741:C:A	2.71388e-18	-4.09142e-10	-1.16458
25266959	chr6:25266959:C:T	2.54538e-18	-4.09142e-10	-1.22868
25267036	chr6:25267036:G:A	3.81811e-17	2.53129	-1.05192
25267173	chr6:25267173:T:C	3.16124e-19	-2.03432	-1.28026
25267259	chr6:25267259:C:T	2.69038e-18	-4.09142e-10	-1.17328
25267366	chr6:25267366:G:C	2.76471e-19	-2.17409	-1.27452
25267464	chr6:25267464:T:C	4.77618e-17	2.76083	-1.05756
25267520	chr6:25267520:T:C	8.99971e-17	2.96786	-0.631049
25267612	chr6:25267612:C:T	2.94857e-17	2.39657	-1.17562
25267714	chr6:25267714:A:G	4.86626e-18	-4.09142e-10	-0.580636
25267786	chr6:25267786:A:C	1.24512e-16	3.15628	-0.49484
25268297	chr6:25268297:A:C	2.2315e-18	-1.36029	-3.31813e-10
25268998	chr6:25268998:G:C	1.33158e-18	-1.8766	-3.31813e-10
25269021	chr6:25269021:C:A	5.78113e-18	-4.09142e-10	-0.408364
25269130	chr6:25269130:C:T	5.84006e-18	-4.09142e-10	-0.398221
25269427	chr6:25269427:T:C	5.97249e-18	-4.09142e-10	-0.375798
25269454	chr6:25269454:A:G	7.60668e-18	-4.09142e-10	-0.133936
25269474	chr6:25269474:C:T	5.48557e-17	2.91804	-1.0763
25269589	chr6:25269589:T:G	5.51292e-18	-4.09142e-10	-0.455867
25269707	chr6:25269707:G:T	2.95964e-18	-4.09142e-10	-1.07789
25270173	chr6:25270173:T:C	1.26107e-18	-1.931	-3.31813e-10
25270374	chr6:25270374:C:T	4.32034e-18	-4.09142e-10	-0.699629
25271022	chr6:25271022:C:T	2.61678e-16	4.09732	-0.693167
25271384	chr6:25271384:C:T	2.76658e-18	-4.09142e-10	-1.14535
25271391	chr6:25271391:C:T	4.94855e-18	-4.09142e-10	-0.563867
25271557	chr6:25271557:ATC:A	5.86151e-19	-1.36909	-1.32805
25271599	chr6:25271599:C:T	5.47912e-18	-4.09142e-10	-0.462017
25271746	chr6:25271746:G:A	3.67466e-19	-2.01721	-1.14688
25271792	chr6:25271792:T:A	1.30446e-17	0.405415	-3.31813e-10
25271898	chr6:25271898:C:T	1.21926e-18	-1.27902	-0.685696
25272002	chr6:25272002:T:C	5.67311e-18	-4.09142e-10	-0.427224
25272560	chr6:25272560:T:C	2.45666e-18	-4.09142e-10	-1.26416
25272825	chr6:25272825:C:T	3.72631e-17	2.25538	-0.800336
25273129	chr6:25273129:C:T	4.6101e-18	-4.09142e-10	-0.634713
25273296	chr6:25273296:C:T	1.97494e-17	-4.09142e-10	0.82016
25273562	chr6:25273562:G:GGTTGAGGACAAGTCGCTGTA	4.33769e-18	-4.09142e-10	-0.695621
25273745	chr6:25273745:C:T	4.44452e-18	-4.09142e-10	-0.67129
25273856	chr6:25273856:A:G	8.22558e-17	1.74085	0.506024
25273906	chr6:25273906:T:C	3.63062e-18	-4.09142e-10	-0.873558
25274331	chr6:25274331:C:A	8.62612e-17	1.92152	0.372896
25274384	chr6:25274384:G:A	9.94949e-17	3.69228	-1.25514
25274396	chr6:25274396:C:T	4.33044e-18	-4.09142e-10	-0.697292
25274417	chr6:25274417:T:C	8.54229e-17	1.84805	0.436607
25274610	chr6:25274610:T:C	4.91705e-19	-2.06765	-0.805188
25274929	chr6:25274929:A:G	6.98843e-19	-1.20464	-1.31665
25274980	chr6:25274980:G:A	7.09983e-19	-1.19909	-1.30639
25274984	chr6:25274984:C:T	5.31507e-18	-4.09142e-10	-0.492417
25275317	chr6:25275317:CTTGAA:C	5.62041e-18	-4.09142e-10	-0.436558
25275323	chr6:25275323:C:CG	3.31799e-18	-4.09142e-10	-0.963603
25275929	chr6:25275929:A:G	3.79731e-18	-4.09142e-10	-0.828669
25276038	chr6:25276038:A:G	4.75769e-16	5.06822	-1.06624
25276054	chr6:25276054:A:G	6.16659e-17	2.96869	-1.00992
25276188	chr6:25276188:G:A	2.30853e-18	-4.09142e-10	-1.32635
25276318	chr6:25276318:A:G	5.12426e-19	-2.20128	-0.630282
25276561	chr6:25276561:C:T	7.91419e-19	-1.39674	-1.00014
25276588	chr6:25276588:T:C	2.52254e-18	-4.09142e-10	-1.2377
25276590	chr6:25276590:T:C	5.3057e-18	-4.09142e-10	-0.494179
25276760	chr6:25276760:T:C	7.30073e-19	-1.53855	-0.939023
25277060	chr6:25277060:T:A	1.17951e-18	-1.99787	-3.31813e-10
25277088	chr6:25277088:A:G	6.13417e-18	-4.09142e-10	-0.349087
25277147	chr6:25277147:T:C	1.35796e-17	1.65032	-1.20471
25277191	chr6:25277191:T:C	6.94551e-17	3.23462	-1.15691
25277259	chr6:25277259:C:T	2.74235e-18	-4.09142e-10	-1.15415
25277852	chr6:25277852:A:G	4.01034e-18	-4.09142e-10	-0.774086
25277892	chr6:25277892:A:G	2.74048e-18	-4.09142e-10	-1.15483
25278318	chr6:25278318:T:C	5.48333e-17	3.00255	-1.16121
25278343	chr6:25278343:T:C	3.88597e-18	-4.09142e-10	-0.80559
25278399	chr6:25278399:A:G	3.78406e-18	-4.09142e-10	-0.832165
25278413	chr6:25278413:C:T	5.07284e-18	-4.09142e-10	-0.53906
25278743	chr6:25278743:A:G	3.65281e-18	-4.09142e-10	-0.867464
25278760	chr6:25278760:CAA:C	1.87643e-17	2.01304	-1.24404
25278980	chr6:25278980:A:T	1.42556e-15	6.04929	-0.949939
25278991	chr6:25278991:G:A	3.14414e-18	-4.09142e-10	-1.01742
25279314	chr6:25279314:G:A	4.08594e-18	-4.09142e-10	-0.755409
25279695	chr6:25279695:G:A	1.41908e-17	-4.09142e-10	0.489633
25279895	chr6:25279895:C:G	2.32172e-18	-4.09142e-10	-1.32065
25280011	chr6:25280011:G:A	3.15163e-18	-4.09142e-10	-1.01504
25280209	chr6:25280209:C:T	5.44745e-18	-4.09142e-10	-0.467815
25280302	chr6:25280302:T:C	1.65073e-15	6.13892	-0.892914
25280950	chr6:25280950:T:C	5.55534e-18	-4.09142e-10	-0.448203
25281144	chr6:25281144:A:G	1.75393e-18	-1.60111	-3.31813e-10
25281146	chr6:25281146:A:G	1.03888e-18	-2.12482	-3.31813e-10
25281195	chr6:25281195:A:G	3.62591e-19	-2.14285	-1.03459
25281272	chr6:25281272:G:T	1.34225e-18	-1.15619	-0.712426
25281273	chr6:25281273:C:T	1.30767e-18	-1.17819	-0.716527
25281536	chr6:25281536:A:G	2.89368e-18	-4.09142e-10	-1.10043
25281620	chr6:25281620:G:C	3.59656e-19	-2.11359	-1.07198
25281677	chr6:25281677:G:A	3.58971e-19	-2.1172	-1.07027
25281771	chr6:25281771:A:G	3.60376e-19	-2.10376	-1.07981
25282223	chr6:25282223:G:GTTATTT	1.85555e-18	-1.54478	-3.31813e-10
25282395	chr6:25282395:A:G	3.9552e-18	-4.09142e-10	-0.787932
25282587	chr6:25282587:T:A	4.10902e-18	-4.09142e-10	-0.749777
25282772	chr6:25282772:G:A	7.68128e-19	-1.36613	-1.06063
25282895	chr6:25282895:A:C	4.04115e-18	-4.09142e-10	-0.766432
25282937	chr6:25282937:A:G	3.99125e-18	-4.09142e-10	-0.778858
25283272	chr6:25283272:G:A	2.42111e-17	2.25092	-1.22707
25283399	chr6:25283399:A:G	3.91851e-18	-4.09142e-10	-0.79725
25283400	chr6:25283400:G:A	2.37743e-18	-4.09142e-10	-1.29694
25283509	chr6:25283509:T:G	5.91095e-19	-1.38567	-1.30308
25283526	chr6:25283526:G:A	5.38376e-19	-1.59824	-1.18392
25283848	chr6:25283848:A:G	3.5176e-19	-2.10981	-1.09795
25283860	chr6:25283860:C:T	3.14798e-18	-4.09142e-10	-1.0162
25284427	chr6:25284427:C:T	3.92417e-18	-4.09142e-10	-0.795807
25284459	chr6:25284459:C:T	3.92951e-18	-4.09142e-10	-0.794448
25284496	chr6:25284496:G:A	4.01051e-18	-4.09142e-10	-0.774043
25284565	chr6:25284565:C:T	3.05851e-18	-4.09142e-10	-1.04503
25284595	chr6:25284595:G:C	5.00991e-18	-4.09142e-10	-0.551544
25284641	chr6:25284641:G:A	3.20943e-19	-2.08859	-1.21086
25284655	chr6:25284655:G:C	4.18821e-18	-4.09142e-10	-0.730689
25284669	chr6:25284669:A:G	4.2152e-18	-4.09142e-10	-0.724265
25284717	chr6:25284717:A:G	5.55056e-18	-4.09142e-10	-0.449063
25285343	chr6:25285343:T:C	4.49008e-18	-4.09142e-10	-0.661092
25285392	chr6:25285392:G:A	1.79642e-18	-1.57717	-3.31813e-10
25285424	chr6:25285424:G:C	6.0755e-18	-4.09142e-10	-0.358697
25285648	chr6:25285648:T:TTTA	3.89263e-18	-4.09142e-10	-0.803878
25285715	chr6:25285715:T:C	3.56226e-19	-2.11003	-1.08512
25285838	chr6:25285838:C:T	4.17485e-18	-4.09142e-10	-0.733883
25285841	chr6:25285841:A:G	5.01049e-18	-4.09142e-10	-0.551427
25285928	chr6:25285928:A:G	1.92018e-18	-1.51054	-3.31813e-10
25286039	chr6:25286039:TTTTG:T	6.09352e-18	-4.09142e-10	-0.355736
25286124	chr6:25286124:C:T	3.28328e-18	-4.09142e-10	-0.974119
25286293	chr6:25286293:T:C	3.96342e-18	-4.09142e-10	-0.785856
25286613	chr6:25286613:T:G	4.05904e-18	-4.09142e-10	-0.762016
25286658	chr6:25286658:A:G	4.14619e-18	-4.09142e-10	-0.740773
25286745	chr6:25286745:G:A	2.55746e-17	-4.09142e-10	1.07864
25287777	chr6:25287777:T:C	4.24293e-19	-2.14565	-0.874638
25287947	chr6:25287947:G:A	6.06993e-19	-1.94596	-0.716236
25288043	chr6:25288043:G:T	6.34181e-19	-1.9596	-0.658784
25288050	chr6:25288050:G:C	2.43559e-18	-4.09142e-10	-1.27277
25288099	chr6:25288099:C:A	2.41018e-18	-4.09142e-10	-1.28326
25288105	chr6:25288105:A:G	2.54494e-18	-4.09142e-10	-1.22886
25288321	chr6:25288321:G:A	8.75619e-16	4.46661	0.145361
25288664	chr6:25288664:G:A	3.07833e-18	-4.09142e-10	-1.03857
25288835	chr6:25288835:A:C	8.52774e-16	4.13202	0.453508
25288869	chr6:25288869:G:A	8.37424e-16	4.22195	0.345416
25288956	chr6:25288956:G:C	8.26788e-16	4.47429	0.0802993
25289052	chr6:25289052:A:T	1.71842e-16	3.69341	-0.709798
25289219	chr6:25289219:A:G	1.65516e-18	-1.32678	-0.332287
25289394	chr6:25289394:C:G	1.15819e-18	-2.0161	-3.31813e-10
25289535	chr6:25289535:C:T	1.31922e-18	-1.88592	-3.31813e-10
25290036	chr6:25290036:T:C	4.48824e-19	-1.65165	-1.31243
25290105	chr6:25290105:T:C	4.32203e-19	-1.68945	-1.31237
25290148	chr6:25290148:C:T	4.34567e-19	-1.67726	-1.31911
25290149	chr6:25290149:A:G	1.64031e-18	-1.66808	-3.31813e-10
25290842	chr6:25290842:G:A	5.68325e-16	4.27033	-0.0905958
25290849	chr6:25290849:T:A	4.30149e-19	-1.69526	-1.31133
25290956	chr6:25290956:A:G	4.92682e-19	-1.59165	-1.2792
25291214	chr6:25291214:A:G	1.33288e-18	-1.87562	-3.31813e-10
25291229	chr6:25291229:G:A	2.71761e-19	-2.13966	-1.32614
25291305	chr6:25291305:T:C	4.25675e-19	-1.70283	-1.31421
25291498	chr6:25291498:T:C	4.32149e-19	-1.68969	-1.31226
25291503	chr6:25291503:G:A	3.34085e-18	-4.09142e-10	-0.956737
25291548	chr6:25291548:T:A	2.33148e-18	-4.09142e-10	-1.31646
25291969	chr6:25291969:G:C	8.31605e-18	-4.09142e-10	-0.044775
25292016	chr6:25292016:G:A	4.47615e-19	-1.65451	-1.31227
25292173	chr6:25292173:C:T	3.80422e-19	-2.01965	-1.10978
25292339	chr6:25292339:C:T	6.68373e-16	4.32168	0.0202014
25292785	chr6:25292785:A:C	1.97927e-16	4.35491	-1.22998
25292798	chr6:25292798:G:A	3.28658e-18	-4.09142e-10	-0.973114
25292973	chr6:25292973:A:C	4.34043e-19	-1.68522	-1.31235
25293036	chr6:25293036:T:C	4.40582e-19	-1.67064	-1.31198
25293153	chr6:25293153:C:A	2.74494e-18	-4.09142e-10	-1.1532
25293171	chr6:25293171:G:A	4.28207e-19	-1.7066	-1.30451
25293205	chr6:25293205:T:C	2.52467e-16	4.45844	-1.09013
25293297	chr6:25293297:TGTG:T	2.47224e-18	-4.09142e-10	-1.25784
25293320	chr6:25293320:A:G	5.78684e-16	4.49045	-0.292658
25293348	chr6:25293348:A:C	2.50685e-18	-4.09142e-10	-1.24393
25293511	chr6:25293511:G:A	4.1991e-19	-1.72629	-1.30439
25293540	chr6:25293540:A:G	6.61317e-19	-1.64301	-0.933469
25293650	chr6:25293650:G:T	4.32315e-19	-1.69003	-1.31153
25293667	chr6:25293667:G:A	3.10362e-18	-4.09142e-10	-1.03039
25293787	chr6:25293787:T:C	9.65169e-19	-2.19841	-3.31813e-10
25294020	chr6:25294020:C:T	7.1119e-19	-1.92145	-0.582331
25294188	chr6:25294188:G:A	3.07833e-18	-4.09142e-10	-1.03857
25294296	chr6:25294296:T:C	1.31423e-18	-1.88971	-3.31813e-10
25294855	chr6:25294855:C:T	1.27493e-18	-1.92007	-3.31813e-10
25294919	chr6:25294919:C:A	1.74341e-17	-4.09142e-10	0.695466
25295030	chr6:25295030:T:C	9.91881e-17	2.42093	0.0131294
25295214	chr6:25295214:A:G	2.33053e-18	-4.09142e-10	-1.31687
25295220	chr6:25295220:TATATG:T	2.57075e-17	-4.09142e-10	1.08382
25295290	chr6:25295290:A:G	4.40957e-19	-1.66942	-1.31235
25295459	chr6:25295459:C:T	2.94586e-18	-4.09142e-10	-1.08256
25295837	chr6:25295837:A:G	4.26405e-19	-1.70774	-1.30758
25295878	chr6:25295878:G:C	3.07833e-18	-4.09142e-10	-1.03857
25296378	chr6:25296378:G:A	3.80806e-16	3.84823	-0.068901
25296803	chr6:25296803:G:A	2.32573e-18	-4.09142e-10	-1.31893
25296845	chr6:25296845:T:C	2.31379e-18	-4.09142e-10	-1.32407
25297269	chr6:25297269:T:G	5.14362e-19	-1.80729	-1.0205
25297320	chr6:25297320:C:T	3.38634e-18	-4.09142e-10	-0.943214
25297858	chr6:25297858:A:G	5.65093e-19	-1.6911	-1.04262
25298505	chr6:25298505:C:T	5.61192e-19	-1.6726	-1.06806
25298979	chr6:25298979:T:C	5.32842e-19	-1.67913	-1.11336
25299021	chr6:25299021:G:A	2.53948e-17	1.07158	-3.31813e-10
25299138	chr6:25299138:A:G	3.0259e-18	-4.09142e-10	-1.05575
25299203	chr6:25299203:C:T	5.26258e-18	-4.09142e-10	-0.502342
25299368	chr6:25299368:T:C	5.47629e-19	-1.68523	-1.07989
25299429	chr6:25299429:C:T	2.30815e-18	-4.09142e-10	-1.32652
25299473	chr6:25299473:A:C	2.70566e-18	-4.09142e-10	-1.16762
25299569	chr6:25299569:C:G	2.36596e-18	-4.09142e-10	-1.30178
25299703	chr6:25299703:C:T	4.29388e-18	-4.09142e-10	-0.705772
25299999	chr6:25299999:T:G	2.80832e-16	3.60778	-0.132986
25300097	chr6:25300097:G:A	1.48034e-18	-1.75543	-0.0152556
25300145	chr6:25300145:TTTACAGTTTTATGATA:T	5.48693e-19	-1.69387	-1.06931
25300178	chr6:25300178:A:C	3.07223e-18	-4.09142e-10	-1.04056
25300186	chr6:25300186:G:A	5.49698e-19	-1.67802	-1.08333
25300194	chr6:25300194:G:A	2.75583e-18	-4.09142e-10	-1.14924
25300301	chr6:25300301:G:A	3.65672e-19	-2.18863	-0.980349
25300391	chr6:25300391:G:A	2.33224e-18	-4.09142e-10	-1.31613
25300421	chr6:25300421:G:C	5.39911e-19	-1.70738	-1.07193
25300464	chr6:25300464:C:T	2.66006e-18	-4.09142e-10	-1.18462
25300468	chr6:25300468:A:G	1.30243e-18	-1.89873	-3.31813e-10
25300490	chr6:25300490:A:G	1.27047e-18	-1.92358	-3.31813e-10
25300511	chr6:25300511:T:C	2.52086e-16	3.38035	-0.0135419
25300524	chr6:25300524:T:C	5.28342e-19	-1.70517	-1.09581
25300555	chr6:25300555:A:G	2.45227e-18	-4.09142e-10	-1.26595
25300905	chr6:25300905:A:G	5.5308e-19	-1.68576	-1.06946
25301178	chr6:25301178:T:C	1.47245e-18	-1.80952	0.0334907
25301239	chr6:25301239:G:GC	5.60481e-19	-1.6727	-1.06922
25301299	chr6:25301299:G:A	2.75583e-18	-4.09142e-10	-1.14924
25301425	chr6:25301425:A:G	5.43445e-19	-1.70295	-1.06984
25301457	chr6:25301457:C:T	5.63899e-18	-4.09142e-10	-0.433258
25301888	chr6:25301888:TAGATC:T	5.3701e-19	-1.71565	-1.06905
25301979	chr6:25301979:A:G	5.48587e-19	-1.69291	-1.07046
25302338	chr6:25302338:T:A	5.61294e-18	-4.09142e-10	-0.437888
25302450	chr6:25302450:C:T	5.34463e-19	-1.69659	-1.09286
25302582	chr6:25302582:A:C	3.16543e-17	2.55446	-1.26254
25302719	chr6:25302719:T:C	3.77383e-17	2.72647	-1.25876
25302804	chr6:25302804:G:A	5.62784e-18	-4.09142e-10	-0.435236
25302899	chr6:25302899:T:C	5.51545e-19	-1.68938	-1.06862
25303582	chr6:25303582:A:G	5.7711e-19	-1.69426	-1.01842
25303722	chr6:25303722:A:C	6.37761e-18	-4.09142e-10	-0.310168
25303972	chr6:25303972:A:G	1.28726e-18	-1.91045	-3.31813e-10
25303989	chr6:25303989:T:C	5.52456e-19	-1.69979	-1.05655
25304131	chr6:25304131:A:C	5.51585e-19	-1.68801	-1.06991
25304205	chr6:25304205:T:C	5.49319e-19	-1.69212	-1.06991
25304290	chr6:25304290:G:A	1.14083e-18	-2.03121	-3.31813e-10
25304297	chr6:25304297:A:G	5.48261e-19	-1.69405	-1.06991
25304345	chr6:25304345:T:C	5.37551e-19	-1.69398	-1.08971
25304373	chr6:25304373:C:T	5.45702e-19	-1.69873	-1.06991
25304432	chr6:25304432:C:T	2.50729e-18	-4.09142e-10	-1.24376
25304801	chr6:25304801:A:G	1.27029e-18	-1.92372	-3.31813e-10
25304919	chr6:25304919:A:G	1.46577e-18	-1.82593	0.0453466
25305094	chr6:25305094:T:A	5.37172e-19	-1.70323	-1.08117
25305452	chr6:25305452:T:A	8.8581e-19	-1.84282	-0.441397
25305586	chr6:25305586:C:T	8.22394e-19	-1.86132	-0.497177
25306057	chr6:25306057:G:A	1.1579e-17	-4.09142e-10	0.286232
25306135	chr6:25306135:A:G	8.12336e-16	4.72576	-0.188804
25306249	chr6:25306249:G:A	5.13396e-19	-1.75976	-1.06991
25306382	chr6:25306382:A:G	3.24943e-18	-4.09142e-10	-0.984481
25306387	chr6:25306387:C:G	5.49395e-19	-1.72147	-1.04043
25306423	chr6:25306423:T:C	5.31433e-19	-1.71819	-1.07695
25306649	chr6:25306649:C:T	5.46086e-19	-1.69811	-1.06983
25306694	chr6:25306694:A:G	1.75629e-18	-1.59976	-3.31813e-10
25306774	chr6:25306774:A:G	9.46516e-18	-4.09142e-10	0.0846552
25306825	chr6:25306825:A:G	4.86542e-19	-1.77134	-1.11205
25306861	chr6:25306861:T:G	5.42721e-18	-4.09142e-10	-0.471536
25307308	chr6:25307308:T:G	1.26946e-18	-1.92437	-3.31813e-10
25307816	chr6:25307816:C:T	2.65974e-18	-4.09142e-10	-1.18473
25307905	chr6:25307905:A:C	3.02415e-19	-2.06633	-1.29259
25308294	chr6:25308294:A:G	3.02645e-19	-2.20101	-1.15715
25308527	chr6:25308527:G:A	3.93379e-18	-0.793359	-3.31813e-10
25308660	chr6:25308660:C:T	1.62818e-17	1.6469	-1.01982
25309182	chr6:25309182:C:T	3.05221e-19	-2.20131	-1.14837
25309222	chr6:25309222:C:T	3.11929e-16	3.07989	0.499927
25309225	chr6:25309225:G:T	1.25235e-18	-1.93794	-3.31813e-10
25309297	chr6:25309297:A:G	3.04582e-19	-2.19953	-1.15225
25309437	chr6:25309437:A:T	4.03644e-19	-2.1859	-0.884281
25309507	chr6:25309507:A:T	3.07707e-18	-4.09142e-10	-1.03898
25309602	chr6:25309602:TA:T	8.17067e-19	-1.93436	-0.430638
25309635	chr6:25309635:G:A	3.0399e-19	-2.20114	-1.15258
25309640	chr6:25309640:C:T	2.46507e-17	2.34002	-1.29817
25309812	chr6:25309812:C:T	3.10178e-19	-2.2004	-1.13317
25309857	chr6:25309857:T:C	1.82593e-16	3.3225	-0.278196
25309919	chr6:25309919:G:A	3.04639e-19	-2.19966	-1.15192
25309924	chr6:25309924:C:T	6.43843e-18	-0.728475	0.427798
25309963	chr6:25309963:C:T	4.71914e-16	3.59097	0.40286
25309978	chr6:25309978:C:T	3.12799e-19	-2.19932	-1.12584
25310004	chr6:25310004:A:G	3.07674e-19	-2.20114	-1.14054
25310064	chr6:25310064:G:A	3.08671e-19	-2.20067	-1.13777
25310380	chr6:25310380:A:G	2.70511e-18	-1.16782	-3.31813e-10
25310393	chr6:25310393:C:T	3.10178e-19	-2.19794	-1.13563
25310578	chr6:25310578:A:G	1.16484e-18	-1.37333	-0.637048
25310678	chr6:25310678:A:G	2.49058e-18	-4.09142e-10	-1.25045
25310869	chr6:25310869:T:G	3.10567e-19	-2.20083	-1.13149
25310906	chr6:25310906:C:T	2.76976e-18	-4.09142e-10	-1.1442
25310951	chr6:25310951:T:C	3.38479e-19	-2.17998	-1.06627
25311070	chr6:25311070:C:T	3.16614e-19	-2.20208	-1.11095
25311326	chr6:25311326:G:A	1.25373e-18	-1.93684	-3.31813e-10
25311427	chr6:25311427:C:T	3.74416e-19	-2.17665	-0.968699
25311467	chr6:25311467:G:A	3.08618e-19	-2.19526	-1.14335
25311646	chr6:25311646:G:T	1.23903e-18	-1.94863	-3.31813e-10
25311811	chr6:25311811:G:A	4.32672e-17	2.60843	-1.004
25312016	chr6:25312016:T:G	3.11798e-19	-2.19572	-1.13264
25312199	chr6:25312199:G:A	3.02823e-19	-2.19597	-1.1616
25312202	chr6:25312202:AAACTT:A	2.34026e-18	-4.09142e-10	-1.3127
25312221	chr6:25312221:G:A	3.1165e-19	-2.19759	-1.13125
25312260	chr6:25312260:A:G	3.12337e-19	-2.19532	-1.13131
25312527	chr6:25312527:G:A	3.09296e-19	-2.19565	-1.14076
25312550	chr6:25312550:A:G	1.27145e-18	-1.9228	-3.31813e-10
25312687	chr6:25312687:C:T	3.10024e-19	-2.19675	-1.13732
25312700	chr6:25312700:A:T	3.05804e-19	-2.19578	-1.15199
25312946	chr6:25312946:C:T	2.60105e-19	-2.19858	-1.31105
25312962	chr6:25312962:A:G	2.79653e-16	3.22956	0.241029
25313470	chr6:25313470:C:T	3.10763e-19	-2.20114	-1.13055
25313635	chr6:25313635:A:G	3.34565e-19	-2.16774	-1.09014
25313910	chr6:25313910:A:G	2.94299e-19	-2.20212	-1.184
25314054	chr6:25314054:T:C	3.04753e-19	-2.20184	-1.14938
25314362	chr6:25314362:A:G	4.97951e-18	-4.09142e-10	-0.55763
25314369	chr6:25314369:A:G	2.62718e-19	-2.19933	-1.30031
25314925	chr6:25314925:T:G	3.05728e-19	-2.19925	-1.14877
25315043	chr6:25315043:G:A	4.89413e-18	-4.09142e-10	-0.574926
25315045	chr6:25315045:A:G	2.43844e-18	-4.09142e-10	-1.2716
25315312	chr6:25315312:T:C	4.8183e-19	-1.79401	-1.09911
25315414	chr6:25315414:A:G	3.03287e-19	-2.19578	-1.16026
25315427	chr6:25315427:C:T	3.2014e-19	-2.19192	-1.11003
25315525	chr6:25315525:T:G	3.69893e-19	-2.17983	-0.977673
25315535	chr6:25315535:C:T	3.0999e-19	-2.19126	-1.14291
25315645	chr6:25315645:T:C	5.03557e-19	-1.81773	-1.03129
25315971	chr6:25315971:G:A	3.08471e-19	-2.19366	-1.14543
25316084	chr6:25316084:A:C	5.47369e-16	3.93412	0.208041
25316403	chr6:25316403:A:T	3.69716e-18	-4.09142e-10	-0.855397
25316701	chr6:25316701:C:T	2.48374e-18	-4.09142e-10	-1.2532
25316749	chr6:25316749:A:G	2.3159e-18	-4.09142e-10	-1.32316
25316874	chr6:25316874:T:C	2.32142e-18	-4.09142e-10	-1.32078
25316926	chr6:25316926:T:C	5.94257e-16	4.16508	0.0592677
25317182	chr6:25317182:C:T	2.31379e-18	-4.09142e-10	-1.32407
25317275	chr6:25317275:T:C	3.41546e-19	-2.0481	-1.18914
25317337	chr6:25317337:A:G	1.07715e-17	-4.09142e-10	0.213938
25317418	chr6:25317418:G:C	2.62271e-18	-4.09142e-10	-1.19876
25318001	chr6:25318001:C:T	2.48829e-18	-4.09142e-10	-1.25137
25318271	chr6:25318271:G:T	6.21209e-18	-4.09142e-10	-0.336465
25318291	chr6:25318291:G:A	3.90944e-19	-2.18989	-0.912263
25318451	chr6:25318451:TG:T	2.85745e-18	-4.09142e-10	-1.11303
25318708	chr6:25318708:A:C	3.72718e-19	-2.13647	-1.01343
25318752	chr6:25318752:T:C	1.42012e-17	-4.09142e-10	0.490365
25318756	chr6:25318756:A:G	3.22322e-19	-2.00543	-1.28974
25318807	chr6:25318807:G:A	3.21335e-18	-4.09142e-10	-0.995648
25318818	chr6:25318818:A:G	3.13733e-17	1.283	-3.31813e-10
25319006	chr6:25319006:G:A	3.64915e-16	3.67513	0.0615763
25319086	chr6:25319086:G:A	2.77137e-18	-4.09142e-10	-1.14362
25319398	chr6:25319398:G:A	3.42524e-19	-1.9936	-1.24078
25319621	chr6:25319621:C:T	3.00491e-18	-4.09142e-10	-1.06271
25319672	chr6:25319672:A:G	2.91121e-19	-2.14737	-1.24961
25319859	chr6:25319859:C:T	4.5845e-19	-2.16191	-0.780957
25319871	chr6:25319871:G:A	8.99997e-18	-0.00565172	0.0399105
25319923	chr6:25319923:G:A	2.1763e-18	-1.38534	-3.31813e-10
25319997	chr6:25319997:G:A	3.81765e-18	-4.09142e-10	-0.823327
25320571	chr6:25320571:G:T	2.39734e-18	-4.09142e-10	-1.2886
25320692	chr6:25320692:C:T	7.92541e-18	1.1281	-1.22099
25320790	chr6:25320790:T:C	3.14529e-19	-2.15146	-1.16819
25320858	chr6:25320858:A:G	3.08917e-19	-2.16812	-1.16953
25320871	chr6:25320871:G:A	4.92461e-17	0.99465	0.739218
25321018	chr6:25321018:C:G	2.81148e-18	-4.09142e-10	-1.12925
25321090	chr6:25321090:C:A	2.9368e-19	-2.19331	-1.19491
25321208	chr6:25321208:T:C	1.14906e-18	-2.02402	-3.31813e-10
25321553	chr6:25321553:CAAA:C	2.5012e-18	-4.09142e-10	-1.24619
25321645	chr6:25321645:A:G	2.74709e-18	-1.15242	-3.31813e-10
25321697	chr6:25321697:T:C	7.46607e-17	1.25422	0.895769
25321789	chr6:25321789:A:C	3.4786e-19	-2.08553	-1.13339
25321900	chr6:25321900:C:T	1.25103e-18	-1.93899	-3.31813e-10
25321963	chr6:25321963:T:A	2.9898e-19	-2.17757	-1.19277
25321968	chr6:25321968:G:A	3.04974e-19	-2.18416	-1.16633
25322073	chr6:25322073:C:T	2.97038e-19	-2.17497	-1.20189
25322119	chr6:25322119:G:A	3.02389e-19	-2.18319	-1.17581
25322192	chr6:25322192:A:G	2.90633e-19	-2.16465	-1.23401
25322335	chr6:25322335:C:T	3.33551e-17	-4.09142e-10	1.34425
25322365	chr6:25322365:C:T	2.98932e-19	-2.10743	-1.26307
25322586	chr6:25322586:C:T	8.56009e-19	-2.20212	-0.116315
25322915	chr6:25322915:G:T	1.14244e-18	-1.99227	-0.0375295
25322983	chr6:25322983:G:A	3.23701e-19	-2.17002	-1.12087
25323130	chr6:25323130:T:C	2.30816e-18	-4.09142e-10	-1.32651
25323646	chr6:25323646:T:C	2.85407e-19	-2.16483	-1.25197
25323668	chr6:25323668:A:G	1.09776e-17	0.232893	-3.31813e-10
25323782	chr6:25323782:T:C	2.5989e-18	-4.09142e-10	-1.20788
25323857	chr6:25323857:C:T	2.61525e-18	-4.09142e-10	-1.2016
25324148	chr6:25324148:G:A	3.91958e-18	-4.09142e-10	-0.796976
25324354	chr6:25324354:T:G	8.18691e-19	-1.7183	-0.644715
25324661	chr6:25324661:G:A	2.22749e-18	-1.36208	-3.31813e-10
25325180	chr6:25325180:T:C	1.03244e-18	-2.13104	-3.31813e-10
25325222	chr6:25325222:C:T	2.81145e-18	-4.09142e-10	-1.12926
25325383	chr6:25325383:T:A	6.7115e-18	0.952159	-1.2113
25325649	chr6:25325649:T:C	5.16213e-18	-4.09142e-10	-0.521613
25325693	chr6:25325693:GAC:G	2.93762e-18	-4.09142e-10	-1.08536
25325700	chr6:25325700:T:TGC	2.94137e-18	-4.09142e-10	-1.08409
25325863	chr6:25325863:G:A	2.95474e-19	-2.09226	-1.28988
25325901	chr6:25325901:T:C	2.75766e-19	-2.17604	-1.27513
25326058	chr6:25326058:C:T	9.12606e-18	0.465413	-0.417241
25326147	chr6:25326147:C:T	4.19201e-18	-4.09142e-10	-0.729783
25326413	chr6:25326413:G:T	2.58966e-17	-4.09142e-10	1.09115
25326528	chr6:25326528:A:G	3.45696e-19	-2.16462	-1.06054
25326933	chr6:25326933:G:T	2.7389e-19	-2.1897	-1.26829
25327042	chr6:25327042:T:C	2.80434e-19	-2.17622	-1.25816
25327199	chr6:25327199:C:T	2.68503e-19	-2.15073	-1.32713
25327243	chr6:25327243:G:A	2.85388e-19	-2.11983	-1.29703
25327528	chr6:25327528:T:C	2.82657e-19	-2.17146	-1.25503
25327529	chr6:25327529:A:G	2.82445e-19	-2.17221	-1.25503
25327625	chr6:25327625:A:G	3.05808e-18	-1.04517	-3.31813e-10
25328339	chr6:25328339:G:A	3.90623e-17	1.20848	0.293713
25328424	chr6:25328424:C:T	3.62845e-18	-4.09142e-10	-0.874157
25328444	chr6:25328444:C:T	9.91708e-19	-1.57145	-0.599844
25328562	chr6:25328562:A:G	1.04223e-17	0.658123	-0.477135
25328647	chr6:25328647:T:C	3.04488e-19	-2.03119	-1.32089
25328835	chr6:25328835:TGA:T	3.10974e-19	-2.17036	-1.16065
25328874	chr6:25328874:A:G	4.49261e-18	-4.09142e-10	-0.660528
25328878	chr6:25328878:C:T	2.62218e-18	-4.09142e-10	-1.19896
25329133	chr6:25329133:C:T	3.0175e-18	-4.09142e-10	-1.05853
25329776	chr6:25329776:T:C	2.31448e-18	-4.09142e-10	-1.32378
25329844	chr6:25329844:C:T	3.78459e-19	-2.07265	-1.06196
25329888	chr6:25329888:C:T	3.11872e-19	-2.00723	-1.32089
25329980	chr6:25329980:A:G	3.09727e-19	-2.14502	-1.19001
25330121	chr6:25330121:T:C	5.76295e-17	0.815758	1.07531
25330310	chr6:25330310:T:C	2.71806e-19	-2.14322	-1.32241
25330511	chr6:25330511:G:A	1.16832e-17	0.295193	-3.31813e-10
25330564	chr6:25330564:G:A	5.6246e-18	-4.09142e-10	-0.435812
25330645	chr6:25330645:G:A	2.85245e-18	-4.09142e-10	-1.11478
25330980	chr6:25330980:T:C	2.43478e-18	-4.09142e-10	-1.2731
25331009	chr6:25331009:A:G	3.06812e-19	-2.11711	-1.22737
25331072	chr6:25331072:C:T	1.71763e-18	-1.62202	-3.31813e-10
25331080	chr6:25331080:A:T	1.02224e-18	-2.14096	-3.31813e-10
25331195	chr6:25331195:A:T	2.62013e-18	-4.09142e-10	-1.19974
25331227	chr6:25331227:T:G	2.41149e-18	0.0118355	-1.29455
25331343	chr6:25331343:T:C	1.22746e-18	-1.75078	-0.207242
25331508	chr6:25331508:T:C	3.11944e-18	-4.09142e-10	-1.02531
25331666	chr6:25331666:G:A	2.19177e-18	-0.158983	-1.21927
25331983	chr6:25331983:G:A	8.45771e-18	0.160584	-0.188468
25332136	chr6:25332136:C:A	8.06371e-18	-4.09142e-10	-0.0755886
25332206	chr6:25332206:A:G	3.06054e-19	-2.02644	-1.32051
25332377	chr6:25332377:C:T	2.0572e-18	-0.260619	-1.181
25332682	chr6:25332682:A:G	1.9423e-18	-0.3074	-1.19169
25332843	chr6:25332843:G:A	1.65513e-18	-0.454879	-1.2042
25332862	chr6:25332862:C:T	1.62499e-18	-0.45286	-1.2246
25333008	chr6:25333008:C:T	3.02674e-19	-2.03605	-1.32201
25333010	chr6:25333010:G:C	2.69855e-18	-4.09142e-10	-1.17025
25333280	chr6:25333280:C:T	1.66908e-18	-0.487816	-1.16287
25333437	chr6:25333437:G:A	1.66468e-18	-0.47774	-1.17559
25333440	chr6:25333440:G:C	1.618e-18	-0.501436	-1.18034
25333451	chr6:25333451:T:A	1.62499e-18	-0.496195	-1.18127
25333810	chr6:25333810:T:C	1.832e-18	-0.548827	-1.00873
25333987	chr6:25333987:T:G	2.32063e-18	-4.09142e-10	-1.32112
25334013	chr6:25334013:C:T	1.57546e-18	-0.520498	-1.18792
25334016	chr6:25334016:T:G	3.19556e-18	-4.09142e-10	-1.0012
25334060	chr6:25334060:A:C	1.56738e-16	1.99614	0.895472
25334102	chr6:25334102:G:A	6.0527e-18	-4.09142e-10	-0.362457
25334178	chr6:25334178:G:A	5.04514e-17	2.02004	-0.261996
25334354	chr6:25334354:T:C	6.43197e-19	-1.32217	-1.28209
25334380	chr6:25334380:T:G	6.80898e-19	-1.26934	-1.27797
25334458	chr6:25334458:C:A	1.01129e-18	-2.15173	-3.31813e-10
25334504	chr6:25334504:C:CATGCCCACATTTGCAGT	2.35687e-18	-4.09142e-10	-1.30563
25334508	chr6:25334508:T:G	2.36249e-18	-4.09142e-10	-1.30324
25334739	chr6:25334739:A:C	2.64484e-19	-2.17846	-1.31448
25334820	chr6:25334820:A:G	9.79468e-19	-2.18371	-3.31813e-10
25334825	chr6:25334825:G:T	3.0746e-19	-2.02022	-1.32215
25334866	chr6:25334866:C:G	2.62777e-19	-2.17735	-1.32206
25334893	chr6:25334893:C:T	4.15893e-19	-1.78957	-1.25072
25335282	chr6:25335282:G:A	4.11474e-19	-2.02765	-1.02332
25335739	chr6:25335739:G:A	3.06022e-19	-2.02036	-1.32671
25335740	chr6:25335740:C:T	2.61914e-18	-4.09142e-10	-1.20011
25336007	chr6:25336007:G:A	3.98977e-18	-4.09142e-10	-0.779228
25336011	chr6:25336011:A:G	1.59145e-17	-4.09142e-10	0.604269
25336152	chr6:25336152:G:A	3.3095e-18	-4.09142e-10	-0.966165
25336174	chr6:25336174:T:C	2.06228e-18	-0.352693	-1.08646
25336260	chr6:25336260:G:A	9.62892e-19	-2.20078	-3.31813e-10
25336261	chr6:25336261:G:A	2.80174e-19	-2.1198	-1.3155
25336339	chr6:25336339:T:G	2.89331e-19	-2.19973	-1.20341
25336404	chr6:25336404:C:T	2.60416e-19	-2.19299	-1.31545
25336507	chr6:25336507:T:G	7.23967e-19	-1.29685	-1.18912
25336601	chr6:25336601:T:C	2.69342e-19	-2.14642	-1.32831
25337068	chr6:25337068:C:A	1.81015e-18	-0.679872	-0.889681
25337203	chr6:25337203:G:C	1.88904e-18	-1.16404	-0.362857
25337248	chr6:25337248:C:A	2.45593e-18	-1.27881	0.014348
25337384	chr6:25337384:AG:A	3.5133e-18	-0.0801591	-0.826247
25337407	chr6:25337407:T:C	1.05364e-18	-0.926035	-1.18468
25337444	chr6:25337444:T:C	1.14708e-18	-0.805906	-1.21983
25337503	chr6:25337503:G:T	1.38447e-18	-0.655881	-1.18176
25337793	chr6:25337793:G:T	1.62861e-18	-0.658889	-1.01635
25337841	chr6:25337841:T:A	1.06635e-18	-2.09872	-3.31813e-10
25338003	chr6:25338003:C:T	1.65469e-18	-0.733426	-0.925919
25338026	chr6:25338026:G:A	1.515e-18	-1.31909	-0.428462
25338028	chr6:25338028:G:A	1.52953e-18	-0.597083	-1.14092
25338094	chr6:25338094:C:T	1.87146e-18	-0.392136	-1.14411
25338117	chr6:25338117:C:T	2.59072e-18	-4.09142e-10	-1.21103
25338263	chr6:25338263:A:AT	1.3985e-18	-0.65107	-1.17649
25338284	chr6:25338284:G:T	1.15418e-18	-0.845921	-1.17365
25338302	chr6:25338302:C:T	1.41527e-18	-0.651377	-1.16426
25338358	chr6:25338358:C:T	1.38733e-18	-0.642415	-1.19317
25338367	chr6:25338367:A:G	1.52621e-18	-1.30687	-0.433305
25338377	chr6:25338377:G:A	1.39284e-18	-0.640362	-1.19126
25338598	chr6:25338598:A:T	4.03194e-18	0.438626	-1.20734
25338775	chr6:25338775:G:C	2.96217e-18	0.244689	-1.32173
25338788	chr6:25338788:A:C	2.79622e-19	-2.12284	-1.31444
25338913	chr6:25338913:T:C	2.74309e-19	-2.142	-1.31446
25338949	chr6:25338949:T:TA	1.37584e-18	-0.652732	-1.19117
25338955	chr6:25338955:T:C	1.3433e-18	-0.676673	-1.19116
25338968	chr6:25338968:T:C	6.04466e-18	-4.09142e-10	-0.363786
25338979	chr6:25338979:C:T	1.72054e-18	-0.734051	-0.886275
25338999	chr6:25338999:A:G	1.3378e-18	-0.667579	-1.20436
25339079	chr6:25339079:ATAAAT:A	2.94896e-18	-4.09142e-10	-1.08151
25339492	chr6:25339492:G:A	1.41814e-18	-0.621943	-1.19168
25339606	chr6:25339606:G:A	1.36442e-18	-0.665781	-1.18645
25339864	chr6:25339864:T:A	4.8208e-18	-4.09142e-10	-0.590022
25340035	chr6:25340035:T:C	1.4071e-18	-0.628675	-1.19275
25340055	chr6:25340055:A:T	1.3815e-18	-0.641307	-1.19848
25340187	chr6:25340187:T:TC	1.44927e-18	-0.61777	-1.17413
25340254	chr6:25340254:G:A	1.44012e-18	-1.3687	-0.429529
25340368	chr6:25340368:C:T	2.31787e-18	-4.09142e-10	-1.32231
25340383	chr6:25340383:G:A	1.2343e-18	-1.57001	-0.382444
25340642	chr6:25340642:C:T	1.27888e-18	-1.34375	-0.573229
25341017	chr6:25341017:A:C	1.36109e-18	-0.657562	-1.19712
25341175	chr6:25341175:C:T	3.16746e-18	-4.09142e-10	-1.01003
25341177	chr6:25341177:T:G	1.4726e-18	-0.579768	-1.19616
25341276	chr6:25341276:T:C	3.37768e-18	-4.09142e-10	-0.945774
25341325	chr6:25341325:A:G	1.98275e-18	-0.704859	-0.773616
25341352	chr6:25341352:G:T	1.45045e-18	-0.604544	-1.18654
25341550	chr6:25341550:A:C	1.36938e-18	-0.909693	-0.938915
25341579	chr6:25341579:C:T	6.28315e-18	1.00065	-1.32574
25341583	chr6:25341583:G:A	3.35807e-18	-4.09142e-10	-0.951595
25341697	chr6:25341697:T:C	1.38366e-18	-0.649004	-1.18922
25341741	chr6:25341741:A:T	6.41306e-18	1.02308	-1.32771
25341773	chr6:25341773:A:G	1.95664e-18	-0.728831	-0.762901
25341784	chr6:25341784:A:G	1.38052e-18	-0.67221	-1.16829
25341819	chr6:25341819:G:A	5.20315e-18	-4.09142e-10	-0.513698
25341928	chr6:25341928:G:A	2.30431e-18	-4.09142e-10	-1.32818
25342001	chr6:25342001:A:G	1.0293e-18	-2.13408	-3.31813e-10
25342189	chr6:25342189:C:T	3.26076e-19	-2.18077	-1.10282
25342320	chr6:25342320:C:T	2.75329e-19	-2.13836	-1.31439
25342381	chr6:25342381:C:T	3.36891e-19	-2.19595	-1.055
25342608	chr6:25342608:ATCTT:A	2.96102e-19	-2.20157	-1.17844
25342687	chr6:25342687:T:C	2.96556e-19	-2.20053	-1.17795
25342882	chr6:25342882:C:T	3.75149e-18	-4.09142e-10	-0.84081
25342950	chr6:25342950:A:G	4.41549e-18	-4.09142e-10	-0.677844
25343017	chr6:25343017:C:T	8.53363e-19	-1.84166	-0.47987
25343054	chr6:25343054:T:G	4.61061e-18	-4.09142e-10	-0.634603
25343284	chr6:25343284:A:C	4.3942e-18	0.239484	-0.92216
25343577	chr6:25343577:G:T	1.68053e-18	-0.40191	-1.24194
25343595	chr6:25343595:T:C	3.63772e-19	-2.16487	-1.00932
25343858	chr6:25343858:A:G	8.93172e-18	-0.124029	0.150676
25343928	chr6:25343928:C:T	3.52559e-18	-4.09142e-10	-0.902915
25344011	chr6:25344011:C:T	3.07362e-18	-4.09142e-10	-1.04011
25344096	chr6:25344096:C:T	3.22561e-18	-0.889631	-0.102209
25344147	chr6:25344147:C:G	7.6931e-19	-1.18305	-1.24218
25344190	chr6:25344190:C:G	2.59554e-19	-2.18751	-1.32424
25344259	chr6:25344259:T:A	3.02936e-19	-2.03221	-1.32499
25344452	chr6:25344452:C:T	3.13437e-19	-1.99825	-1.32487
25344506	chr6:25344506:T:A	3.06324e-19	-2.01952	-1.32655
25344806	chr6:25344806:T:C	1.00029e-18	-2.16267	-3.31813e-10
25344809	chr6:25344809:A:G	3.12593e-19	-2.00131	-1.32451
25344846	chr6:25344846:T:C	9.94502e-19	-1.45097	-0.717507
25345023	chr6:25345023:G:T	3.1291e-19	-1.99978	-1.32503
25345067	chr6:25345067:C:G	2.67269e-19	-2.17692	-1.30554
25345330	chr6:25345330:G:A	3.12754e-19	-2.00016	-1.32515
25345465	chr6:25345465:C:G	1.18578e-17	0.310023	-3.31813e-10
25345616	chr6:25345616:T:C	2.83269e-19	-2.18454	-1.23978
25345677	chr6:25345677:C:T	2.49069e-18	-4.09142e-10	-1.2504
25345687	chr6:25345687:G:A	2.30575e-18	-4.09142e-10	-1.32756
25345746	chr6:25345746:A:G	3.11269e-19	-2.00524	-1.32482
25345753	chr6:25345753:C:A	8.00957e-18	0.593803	-0.676128
25345791	chr6:25345791:AT:A	7.12036e-19	-1.21202	-1.29057
25346039	chr6:25346039:G:C	3.74839e-18	-4.09142e-10	-0.841634
25346097	chr6:25346097:G:A	2.55403e-19	-2.20187	-1.326
25346106	chr6:25346106:C:A	8.06902e-19	-1.07811	-1.29941
25346148	chr6:25346148:C:T	2.30403e-18	-4.09142e-10	-1.3283
25346185	chr6:25346185:C:T	7.1879e-18	1.12653	-1.31709
25346270	chr6:25346270:C:T	1.34206e-18	-1.86876	-3.31813e-10
25346272	chr6:25346272:C:G	4.93329e-19	-1.54126	-1.32828
25346514	chr6:25346514:T:C	1.18713e-18	-0.681327	-1.31009
25346568	chr6:25346568:G:C	4.8109e-19	-1.59164	-1.30302
25346727	chr6:25346727:A:G	5.23127e-18	0.222331	-0.730639
25346757	chr6:25346757:A:G	4.8069e-18	0.142271	-0.735181
25347175	chr6:25347175:T:G	3.67093e-18	-4.09142e-10	-0.862518
25347176	chr6:25347176:G:T	9.63034e-19	-2.20063	-3.31813e-10
25347335	chr6:25347335:G:A	2.54156e-18	-4.09142e-10	-1.23018
25347358	chr6:25347358:T:C	7.11594e-19	-1.17572	-1.32749
25347385	chr6:25347385:T:A	3.0752e-19	-2.20161	-1.14056
25347418	chr6:25347418:T:G	3.50315e-19	-2.19254	-1.01934
25347505	chr6:25347505:T:G	6.931e-19	-1.20327	-1.32627
25347695	chr6:25347695:T:C	7.16554e-19	-1.17155	-1.32471
25347712	chr6:25347712:A:T	6.80946e-19	-1.21999	-1.32724
25347749	chr6:25347749:A:G	7.20277e-19	-1.1634	-1.32769
25347834	chr6:25347834:C:T	4.09506e-18	-2.0014	1.24821
25347961	chr6:25347961:G:A	2.73914e-19	-2.19804	-1.25987
25347971	chr6:25347971:T:A	9.37854e-19	-0.914808	-1.31231
25348149	chr6:25348149:T:C	5.022e-19	-2.17898	-0.672742
25348262	chr6:25348262:A:C	4.73368e-19	-2.02526	-0.885586
25348411	chr6:25348411:C:T	1.15262e-18	-0.756742	-1.26418
25348517	chr6:25348517:C:T	3.77842e-18	-2.0115	1.17784
25348521	chr6:25348521:C:T	2.34595e-18	-4.09142e-10	-1.31027
25348525	chr6:25348525:T:G	3.65741e-18	-1.98273	1.11652
25348556	chr6:25348556:G:A	3.11626e-19	-2.19133	-1.13758
25348650	chr6:25348650:C:T	9.98293e-19	-0.864815	-1.29986
25348788	chr6:25348788:T:C	8.80052e-19	-0.995387	-1.29535
25348825	chr6:25348825:A:G	3.06638e-19	-2.01965	-1.3254
25349029	chr6:25349029:A:C	3.1131e-19	-2.00499	-1.32494
25349185	chr6:25349185:G:A	1.06699e-18	-2.09812	-3.31813e-10
25349208	chr6:25349208:T:C	4.92474e-19	-2.18147	-0.689808
25349313	chr6:25349313:C:T	2.77747e-19	-2.19888	-1.24513
25349486	chr6:25349486:G:A	2.87439e-18	-4.09142e-10	-1.10712
25349597	chr6:25349597:A:G	3.13798e-18	-4.09142e-10	-1.01938
25349768	chr6:25349768:G:T	4.0591e-19	-2.19959	-0.864992
25350240	chr6:25350240:T:G	1.00151e-18	-0.874131	-1.28733
25350262	chr6:25350262:A:G	1.04156e-18	-0.842933	-1.27931
25350300	chr6:25350300:G:T	2.35714e-18	-4.09142e-10	-1.30551
25350438	chr6:25350438:G:A	3.13495e-18	0.260494	-1.28084
25350532	chr6:25350532:G:A	2.99898e-19	-2.04454	-1.32273
25350563	chr6:25350563:G:A	1.03133e-18	-2.13211	-3.31813e-10
25350833	chr6:25350833:AG:A	2.38434e-18	-4.09142e-10	-1.29404
25351035	chr6:25351035:G:C	1.32083e-18	-0.60121	-1.28349
25351330	chr6:25351330:T:G	2.94134e-18	-4.09142e-10	-1.0841
25351348	chr6:25351348:C:T	4.08522e-18	-4.09142e-10	-0.755586
25351394	chr6:25351394:A:G	2.95849e-18	-4.09142e-10	-1.07828
25351439	chr6:25351439:A:G	3.36145e-18	-4.09142e-10	-0.950589
25351593	chr6:25351593:T:G	2.59297e-19	-2.1925	-1.32024
25351724	chr6:25351724:A:G	2.3398e-18	-4.09142e-10	-1.3129
25352016	chr6:25352016:C:T	9.91725e-19	-0.887907	-1.28336
25352352	chr6:25352352:T:C	4.8668e-19	-1.55852	-1.32459
25352409	chr6:25352409:T:C	5.37421e-19	-2.17906	-0.604879
25352432	chr6:25352432:G:A	1.08995e-15	-4.09142e-10	4.83093
25352440	chr6:25352440:G:A	2.49553e-18	-4.09142e-10	-1.24846
25352580	chr6:25352580:T:A	3.6343e-18	-4.09142e-10	-0.872545
25352660	chr6:25352660:G:A	1.24561e-18	-0.669062	-1.27428
25352778	chr6:25352778:C:T	5.13397e-18	-4.09142e-10	-0.527083
25352969	chr6:25352969:T:C	2.11591e-18	-0.663452	-0.750023
25353106	chr6:25353106:G:A	4.17158e-18	-1.99037	1.25571
25353132	chr6:25353132:C:G	4.66401e-18	-4.09142e-10	-0.623087
25353146	chr6:25353146:A:G	3.95677e-18	0.520313	-1.30785
25353941	chr6:25353941:A:G	3.20396e-18	-4.09142e-10	-0.998576
25353990	chr6:25353990:A:G	1.04647e-18	-0.814427	-1.30312
25354221	chr6:25354221:G:A	4.23219e-18	-2.03677	1.31653
25354658	chr6:25354658:GA:G	4.75068e-19	-1.63	-1.27726
25354871	chr6:25354871:A:G	3.91794e-18	-1.99183	1.19443
25354887	chr6:25354887:A:G	2.40069e-18	-0.455872	-0.831331
25354910	chr6:25354910:G:A	4.89227e-19	-1.55687	-1.32102
25355012	chr6:25355012:C:T	1.20255e-18	-1.97852	-3.31813e-10
25355104	chr6:25355104:A:G	1.34366e-18	-0.583376	-1.28419
25355201	chr6:25355201:T:A	9.31393e-16	-4.09142e-10	4.67372
25355492	chr6:25355492:A:C	4.35851e-19	-1.74459	-1.24883
25355515	chr6:25355515:T:C	5.24739e-19	-2.15892	-0.648899
25355550	chr6:25355550:C:T	2.53633e-18	-4.09142e-10	-1.23224
25355769	chr6:25355769:T:G	2.9154e-18	-4.09142e-10	-1.09296
25355850	chr6:25355850:A:G	1.58144e-18	-0.489029	-1.2156
25355883	chr6:25355883:C:T	2.39302e-18	-1.29041	-3.31813e-10
25356122	chr6:25356122:A:G	5.60528e-19	-2.13996	-0.601876
25356212	chr6:25356212:T:C	5.15051e-19	-2.17455	-0.651902
25356278	chr6:25356278:C:T	2.46296e-18	-4.09142e-10	-1.2616
25356980	chr6:25356980:G:GGGT	3.96563e-18	-1.98075	1.19545
25357233	chr6:25357233:G:T	3.2213e-18	-4.09142e-10	-0.993179
25357336	chr6:25357336:C:G	3.0464e-19	-2.02656	-1.32503
25357408	chr6:25357408:C:T	3.00283e-19	-2.03946	-1.32653
25357578	chr6:25357578:T:A	2.84028e-18	-4.09142e-10	-1.11906
25357841	chr6:25357841:G:A	1.31892e-18	-0.600204	-1.28595
25358420	chr6:25358420:A:G	3.60035e-18	-4.09142e-10	-0.881931
25359249	chr6:25359249:A:G	2.47015e-18	-4.09142e-10	-1.25868
25359307	chr6:25359307:A:C	5.15894e-18	-0.52223	-3.31813e-10
25359317	chr6:25359317:G:A	3.46635e-19	-2.19366	-1.02879
25359409	chr6:25359409:C:G	5.47373e-19	-1.57674	-1.18885
25359675	chr6:25359675:G:A	1.98918e-18	-0.473945	-1.0013
25359726	chr6:25359726:G:T	3.39066e-18	-4.09142e-10	-0.941938
25360786	chr6:25360786:C:G	2.25363e-17	1.50107	-0.548909
25360827	chr6:25360827:G:A	2.77613e-17	1.75891	-0.598228
25360841	chr6:25360841:GATT:G	9.66313e-19	-2.19723	-3.31813e-10
25360892	chr6:25360892:C:A	3.29005e-19	-2.1793	-1.09535
25361099	chr6:25361099:A:G	2.64761e-18	-4.09142e-10	-1.18931
25361410	chr6:25361410:C:T	3.79994e-18	-4.09142e-10	-0.827977
25361660	chr6:25361660:A:G	4.11655e-19	-1.95561	-1.09493
25361715	chr6:25361715:G:A	2.1065e-18	-1.41793	-3.31813e-10
25362064	chr6:25362064:C:T	4.38946e-18	-0.683756	-3.31813e-10
25362162	chr6:25362162:T:C	6.71029e-17	-4.09142e-10	2.04327
25362244	chr6:25362244:CCTCA:C	9.62603e-19	-2.20108	-3.31813e-10
25362396	chr6:25362396:C:T	1.6785e-17	1.32435	-0.666823
25362426	chr6:25362426:G:T	6.02328e-19	-1.52809	-1.14183
25362629	chr6:25362629:G:A	4.41013e-19	-1.70814	-1.27351
25362821	chr6:25362821:G:A	2.06869e-17	1.27623	-0.409685
25362864	chr6:25362864:G:A	4.88452e-19	-2.04181	-0.837668
25362904	chr6:25362904:A:G	3.39591e-19	-2.11233	-1.13065
25362917	chr6:25362917:C:T	1.08542e-18	-2.081	-3.31813e-10
25363111	chr6:25363111:C:A	3.62955e-18	-4.09142e-10	-0.873853
25363244	chr6:25363244:C:G	3.01436e-19	-2.03459	-1.32757
25363325	chr6:25363325:A:G	3.02209e-19	-2.03323	-1.32637
25363345	chr6:25363345:A:AC	2.60461e-18	-4.09142e-10	-1.20568
25363455	chr6:25363455:A:T	1.99729e-18	-1.47117	-3.31813e-10
25363744	chr6:25363744:A:G	1.49433e-17	1.34562	-0.804317
25363789	chr6:25363789:G:A	2.00062e-18	-0.483862	-0.985642
25364038	chr6:25364038:T:C	2.67301e-18	-2.13229	0.952533
25364103	chr6:25364103:A:G	3.2848e-19	-2.19987	-1.07637
25364253	chr6:25364253:A:G	3.97037e-18	0.223869	-1.00797
25364507	chr6:25364507:C:T	1.0982e-18	-2.06929	-3.31813e-10
25364556	chr6:25364556:C:A	1.66842e-18	-1.65109	-3.31813e-10
25364608	chr6:25364608:G:T	2.9462e-18	-1.08244	-3.31813e-10
25364844	chr6:25364844:C:T	6.46783e-19	-2.17865	-0.420057
25364903	chr6:25364903:T:C	6.43463e-19	-2.17268	-0.43117
25365633	chr6:25365633:A:G	1.23196e-18	-1.95436	-3.31813e-10
25365660	chr6:25365660:C:T	3.60762e-19	-2.17689	-1.00561
25366471	chr6:25366471:C:T	4.26732e-18	0.201965	-0.913942
25366537	chr6:25366537:TG:T	1.54061e-18	-2.17428	0.443497
25366931	chr6:25366931:A:G	2.85246e-18	-4.09142e-10	-1.11478
25367143	chr6:25367143:C:T	1.13295e-17	1.3082	-1.04376
25367212	chr6:25367212:T:C	1.59816e-18	-2.17564	0.481528
25367747	chr6:25367747:C:T	2.90155e-18	-4.09142e-10	-1.09772
25367777	chr6:25367777:C:G	2.89187e-18	-4.09142e-10	-1.10106
25368085	chr6:25368085:G:C	2.81779e-18	-4.09142e-10	-1.12701
25368267	chr6:25368267:T:C	1.59529e-18	-2.18086	0.484952
25368484	chr6:25368484:G:A	7.1028e-19	-2.18124	-0.323814
25368517	chr6:25368517:C:G	7.57389e-19	-1.42479	-1.01605
25368750	chr6:25368750:T:G	2.05679e-18	-0.137453	-1.30436
25368802	chr6:25368802:G:T	2.31891e-18	-4.09142e-10	-1.32186
25368927	chr6:25368927:A:T	4.12632e-18	-4.09142e-10	-0.745575
25369028	chr6:25369028:A:G	1.5486e-18	-2.18688	0.461272
25369672	chr6:25369672:T:C	2.32726e-18	-4.09142e-10	-1.31827
25369838	chr6:25369838:T:A	2.72967e-19	-2.19043	-1.27093
25370088	chr6:25370088:G:A	8.34235e-19	-1.39853	-0.945671
25370129	chr6:25370129:C:T	1.87994e-18	-1.53172	-3.31813e-10
25370217	chr6:25370217:C:T	3.02771e-19	-2.05499	-1.30275
25370281	chr6:25370281:T:G	1.5204e-18	-0.762652	-0.981334
25370285	chr6:25370285:G:A	4.12291e-18	-4.09142e-10	-0.746402
25370742	chr6:25370742:T:G	1.61143e-18	-0.691778	-0.994065
25370765	chr6:25370765:A:G	4.13861e-18	-4.09142e-10	-0.742602
25370816	chr6:25370816:C:T	1.82069e-18	-0.72708	-0.836665
25370949	chr6:25370949:C:T	1.45978e-18	-0.951485	-0.833194
25370956	chr6:25370956:ACT:A	1.97552e-18	-1.48213	-3.31813e-10
25371005	chr6:25371005:G:T	2.93967e-19	-2.0593	-1.32795
25371218	chr6:25371218:G:A	2.98988e-18	-4.09142e-10	-1.06773
25371355	chr6:25371355:A:G	3.10552e-18	-4.09142e-10	-1.02978
25371442	chr6:25371442:A:G	4.56702e-19	-1.85256	-1.09413
25371449	chr6:25371449:A:G	5.30651e-17	-4.09142e-10	1.80856
25371460	chr6:25371460:G:C	2.59707e-18	-4.09142e-10	-1.20858
25372034	chr6:25372034:A:G	4.75861e-19	-1.85333	-1.05226
25372135	chr6:25372135:G:A	4.59007e-19	-1.82474	-1.11691
25372404	chr6:25372404:ATTATC:A	3.41037e-19	-1.91307	-1.32566
25372437	chr6:25372437:G:A	4.54198e-19	-1.81732	-1.13486
25372762	chr6:25372762:T:C	7.93339e-19	-1.79619	-0.598278
25372922	chr6:25372922:T:A	2.88804e-19	-2.08028	-1.32468
25373108	chr6:25373108:T:C	1.63624e-18	-0.813813	-0.856746
25373153	chr6:25373153:A:G	2.31574e-18	-4.09142e-10	-1.32323
25373282	chr6:25373282:T:A	3.05754e-19	-2.08353	-1.26441
25373686	chr6:25373686:G:A	2.31521e-18	-4.09142e-10	-1.32346
25373737	chr6:25373737:T:C	3.90909e-18	0.267914	-1.06757
25373804	chr6:25373804:C:T	2.92069e-18	-4.09142e-10	-1.09114
25373818	chr6:25373818:C:T	4.88842e-18	0.0279642	-0.604057
25373924	chr6:25373924:G:A	2.87129e-18	-4.09142e-10	-1.1082
25373946	chr6:25373946:C:T	2.52357e-18	-4.09142e-10	-1.23729
25374245	chr6:25374245:T:C	4.33658e-18	-4.09142e-10	-0.695876
25374460	chr6:25374460:G:T	5.05294e-18	-0.542991	-3.31813e-10
25374526	chr6:25374526:C:A	4.59165e-18	0.277083	-0.915805
25374593	chr6:25374593:G:C	2.92222e-18	-4.09142e-10	-1.09062
25374651	chr6:25374651:A:G	2.32194e-18	-4.09142e-10	-1.32056
25375305	chr6:25375305:AG:A	9.78951e-18	-4.09142e-10	0.118349
25375527	chr6:25375527:C:T	2.4432e-18	-4.09142e-10	-1.26965
25375561	chr6:25375561:A:G	3.51164e-18	-4.09142e-10	-0.90688
25375824	chr6:25375824:A:G	2.85367e-19	-2.12758	-1.28937
25375833	chr6:25375833:G:T	3.12425e-18	-4.09142e-10	-1.02377
25376239	chr6:25376239:C:G	2.32505e-18	-4.09142e-10	-1.31922
25377203	chr6:25377203:G:T	2.4154e-18	-4.09142e-10	-1.2811
25377219	chr6:25377219:T:C	3.71438e-18	-4.09142e-10	-0.850749
25377570	chr6:25377570:G:T	4.17223e-19	-1.89242	-1.14468
25377810	chr6:25377810:T:A	4.78509e-18	-4.09142e-10	-0.597457
25377862	chr6:25377862:C:G	3.02872e-18	-4.09142e-10	-1.05482
25377885	chr6:25377885:A:G	2.00218e-18	-0.478258	-0.990466
25378020	chr6:25378020:G:A	5.62293e-19	-2.18952	-0.549175
25378237	chr6:25378237:C:T	3.5623e-19	-2.04891	-1.14623
25378274	chr6:25378274:A:G	4.13171e-18	-4.09142e-10	-0.74427
25378530	chr6:25378530:A:G	3.03398e-18	-4.09142e-10	-1.05309
25379042	chr6:25379042:A:G	4.68296e-18	0.30401	-0.923042
25379698	chr6:25379698:C:T	5.75504e-17	2.89947	-1.00977
25379907	chr6:25379907:G:A	6.0435e-19	-1.42959	-1.23698
25380603	chr6:25380603:A:G	4.48045e-19	-1.86942	-1.0964
25380736	chr6:25380736:T:C	5.38394e-19	-1.7074	-1.07472
25380767	chr6:25380767:A:G	9.76576e-18	-4.09142e-10	0.115921
25380813	chr6:25380813:G:A	9.76103e-18	-4.09142e-10	0.115436
25380999	chr6:25380999:G:T	4.37269e-18	0.423283	-1.11087
25381072	chr6:25381072:C:T	7.58434e-19	-1.34037	-1.09909
25381464	chr6:25381464:C:T	2.89043e-18	-4.09142e-10	-1.10156
25381739	chr6:25381739:A:G	1.86946e-18	-1.53731	-3.31813e-10
25381922	chr6:25381922:C:T	2.30481e-18	-4.09142e-10	-1.32796
25382120	chr6:25382120:CAG:C	2.30466e-18	-4.09142e-10	-1.32803
25382254	chr6:25382254:C:T	1.67756e-18	-0.796644	-0.848978
25382258	chr6:25382258:T:C	4.22879e-18	0.306042	-1.02709
25382656	chr6:25382656:C:T	1.6594e-18	-0.821394	-0.835111
25382805	chr6:25382805:C:G	2.92182e-18	-4.09142e-10	-1.09075
25383012	chr6:25383012:T:C	2.55301e-18	-0.769106	-0.456581
25383016	chr6:25383016:G:A	3.34441e-18	0.202828	-1.1585
25383068	chr6:25383068:G:C	2.50691e-18	-4.09142e-10	-1.24391
25383078	chr6:25383078:C:T	5.80798e-19	-1.56499	-1.14133
25383094	chr6:25383094:T:C	2.3074e-18	-4.09142e-10	-1.32684
25383173	chr6:25383173:C:G	1.65993e-18	-0.78531	-0.870877
25383207	chr6:25383207:T:G	1.70382e-18	-0.749948	-0.880143
25383572	chr6:25383572:T:G	6.05514e-19	-1.55117	-1.11347
25383586	chr6:25383586:T:C	1.64521e-18	-0.865491	-0.799605
25383669	chr6:25383669:T:A	2.16171e-17	1.32905	-0.418526
25383773	chr6:25383773:A:G	2.30426e-18	-4.09142e-10	-1.3282
25383782	chr6:25383782:TTTAAA:T	3.10382e-18	-4.09142e-10	-1.03033
25383949	chr6:25383949:C:T	3.54668e-19	-1.91808	-1.28146
25384117	chr6:25384117:G:A	3.11118e-19	-2.10661	-1.22394
25384133	chr6:25384133:C:T	8.92336e-19	-2.15943	-0.117448
25384358	chr6:25384358:C:G	1.25802e-18	-1.93343	-3.31813e-10
25384418	chr6:25384418:T:A	6.47294e-19	-1.60454	-0.993373
25384493	chr6:25384493:T:G	5.19882e-19	-1.5732	-1.24391
25384571	chr6:25384571:T:C	2.36532e-18	-4.09142e-10	-1.30205
25384592	chr6:25384592:A:G	4.2647e-19	-1.68869	-1.32648
25384629	chr6:25384629:A:G	2.41587e-18	-1.2809	-3.31813e-10
25384903	chr6:25384903:T:C	1.8579e-18	-0.582969	-0.960546
25385000	chr6:25385000:A:G	2.31722e-18	-4.09142e-10	-1.32259
25385036	chr6:25385036:A:G	1.11264e-18	-0.834116	-1.22211
25385420	chr6:25385420:A:G	8.49937e-19	-1.3944	-0.931158
25385741	chr6:25385741:G:A	3.5206e-19	-1.88802	-1.31889
25386121	chr6:25386121:C:T	2.33837e-18	-4.09142e-10	-1.31351
25386324	chr6:25386324:C:T	1.04638e-18	-0.859619	-1.25801
25386484	chr6:25386484:C:G	7.04026e-19	-1.92957	-0.58433
25386544	chr6:25386544:G:C	2.98328e-18	0.10493	-1.17487
25386600	chr6:25386600:G:A	3.54607e-18	-4.09142e-10	-0.897122
25386902	chr6:25386902:C:T	2.33035e-18	-4.09142e-10	-1.31694
25386989	chr6:25386989:G:C	9.45736e-18	-4.09142e-10	0.0838311
25387015	chr6:25387015:A:G	9.61815e-18	-4.09142e-10	0.10069
25387460	chr6:25387460:A:T	1.14379e-18	-1.62938	-0.399235
25387498	chr6:25387498:C:G	9.51135e-18	-4.09142e-10	0.0895243
25387551	chr6:25387551:A:G	2.35586e-18	-4.09142e-10	-1.30606
25387597	chr6:25387597:A:T	1.88424e-18	-0.400028	-1.12941
25387736	chr6:25387736:T:C	3.77672e-19	-1.81011	-1.32659
25387859	chr6:25387859:A:G	1.193e-18	-1.6097	-0.376793
25387861	chr6:25387861:C:T	1.21161e-18	-1.60964	-0.361365
25388069	chr6:25388069:C:T	1.5335e-18	-0.612688	-1.12272
25388169	chr6:25388169:G:A	3.9541e-18	-4.09142e-10	-0.788208
25388198	chr6:25388198:TTC:T	1.14089e-18	-1.63982	-0.391335
25388317	chr6:25388317:C:G	1.15577e-18	-1.62019	-0.398009
25388371	chr6:25388371:G:T	1.14325e-18	-1.67272	-0.356373
25388513	chr6:25388513:G:A	3.55517e-18	-4.09142e-10	-0.894559
25388710	chr6:25388710:T:C	1.18939e-18	-1.60845	-0.381069
25388959	chr6:25388959:A:G	2.30583e-18	-4.09142e-10	-1.32752
25388980	chr6:25388980:G:T	1.1813e-18	-1.63695	-0.359398
25389221	chr6:25389221:A:G	2.44063e-18	-4.09142e-10	-1.27071
25389443	chr6:25389443:G:T	7.56864e-19	-1.37321	-1.06833
25389976	chr6:25389976:A:G	1.21817e-18	-1.55955	-0.406061
25389992	chr6:25389992:AAAAC:A	2.59331e-18	-4.09142e-10	-1.21003
25390378	chr6:25390378:G:A	1.29628e-18	-1.4951	-0.40836
25390600	chr6:25390600:G:GC	2.75064e-18	-4.09142e-10	-1.15113
25390642	chr6:25390642:T:C	2.70135e-19	-2.1475	-1.32429
25390652	chr6:25390652:C:T	7.48415e-17	2.15241	-3.31813e-10
25390711	chr6:25390711:C:T	3.05891e-18	0.134244	-1.17915
25390794	chr6:25390794:G:T	2.32278e-18	-4.09142e-10	-1.3202
25390893	chr6:25390893:G:T	2.92562e-18	-4.09142e-10	-1.08946
25390921	chr6:25390921:T:C	1.23911e-18	-1.57991	-0.368655
25391065	chr6:25391065:T:A	1.95324e-18	-0.379658	-1.11381
25391066	chr6:25391066:G:A	6.95724e-18	-4.09142e-10	-0.22318
25391154	chr6:25391154:G:T	1.15115e-18	-1.62006	-0.402143
25391378	chr6:25391378:C:T	2.32531e-18	-4.09142e-10	-1.31911
25391446	chr6:25391446:A:G	1.15923e-18	-1.59652	-0.418686
25391506	chr6:25391506:C:T	2.52568e-18	-4.09142e-10	-1.23645
25391719	chr6:25391719:C:T	1.12381e-18	-1.6441	-0.402143
25392117	chr6:25392117:A:G	6.01231e-19	-1.95284	-0.718895
25392214	chr6:25392214:A:T	2.67491e-18	-4.09142e-10	-1.17905
25392336	chr6:25392336:A:G	5.98108e-18	-4.09142e-10	-0.374361
25392475	chr6:25392475:C:T	3.63334e-18	-4.09142e-10	-0.872809
25392521	chr6:25392521:C:G	6.876e-19	-1.94355	-0.593959
25392705	chr6:25392705:T:C	2.6966e-19	-2.14525	-1.32831
25392731	chr6:25392731:A:G	6.69001e-19	-1.33197	-1.23296
25392918	chr6:25392918:C:T	2.66601e-19	-2.15688	-1.32808
25393007	chr6:25393007:C:T	4.05843e-19	-1.73798	-1.32678
25393078	chr6:25393078:G:A	1.1154e-18	-0.742833	-1.31091
25393331	chr6:25393331:C:G	2.55314e-18	-4.09142e-10	-1.22564
25393355	chr6:25393355:A:G	6.92302e-19	-1.92272	-0.607976
25393433	chr6:25393433:G:A	3.68752e-18	-4.09142e-10	-0.858008
25393504	chr6:25393504:C:T	4.15683e-18	0.000214866	-0.738424
25393570	chr6:25393570:A:T	7.44321e-19	-1.91237	-0.545873
25393679	chr6:25393679:T:A	6.93308e-19	-1.97331	-0.555935
25393761	chr6:25393761:G:T	2.3517e-18	-4.09142e-10	-1.30782
25393876	chr6:25393876:A:T	2.33121e-18	-4.09142e-10	-1.31658
25393877	chr6:25393877:G:A	2.31777e-18	-4.09142e-10	-1.32235
25393955	chr6:25393955:G:A	6.53733e-19	-1.3437	-1.24432
25394211	chr6:25394211:C:T	4.07801e-19	-1.73171	-1.32823
25394234	chr6:25394234:T:C	7.04696e-19	-1.95977	-0.553184
25394315	chr6:25394315:G:A	6.87707e-19	-1.94567	-0.591681
25394322	chr6:25394322:G:T	6.6925e-19	-1.96288	-0.601679
25394376	chr6:25394376:A:G	6.92084e-19	-1.94215	-0.588865
25394613	chr6:25394613:A:G	1.18754e-18	-0.782722	-1.20835
25394677	chr6:25394677:G:A	7.00485e-19	-1.9346	-0.584344
25395049	chr6:25395049:T:C	6.85765e-19	-1.95158	-0.588601
25395259	chr6:25395259:C:T	2.61071e-18	-4.09142e-10	-1.20334
25395306	chr6:25395306:A:G	6.89138e-19	-1.93851	-0.59677
25395426	chr6:25395426:C:T	7.10713e-19	-1.93765	-0.566796
25395744	chr6:25395744:T:C	6.05202e-18	0.789457	-1.15203
25395805	chr6:25395805:T:C	2.32008e-18	-4.09142e-10	-1.32136
25395826	chr6:25395826:A:G	2.34939e-18	-4.09142e-10	-1.30881
25395953	chr6:25395953:G:A	1.28989e-18	-0.620702	-1.28771
25396207	chr6:25396207:C:T	5.87983e-18	0.796951	-1.18838
25396657	chr6:25396657:T:A	2.64023e-18	-4.09142e-10	-1.1921
25396662	chr6:25396662:G:A	8.69485e-19	-1.71538	-0.587441
25396849	chr6:25396849:G:A	6.05967e-18	0.823061	-1.18437
25396954	chr6:25396954:G:A	5.85533e-18	0.792894	-1.1885
25397018	chr6:25397018:G:A	1.49168e-18	-0.435771	-1.32729
25397031	chr6:25397031:A:T	5.56063e-18	0.74587	-1.19312
25397061	chr6:25397061:T:C	4.23356e-19	-1.70351	-1.31899
25397470	chr6:25397470:A:G	7.08392e-18	0.964437	-1.16957
25397775	chr6:25397775:A:G	4.19588e-19	-1.70324	-1.3282
25397807	chr6:25397807:G:A	6.68342e-18	0.916683	-1.18002
25397946	chr6:25397946:T:C	6.04419e-18	0.798724	-1.16259
25397961	chr6:25397961:A:G	6.32415e-18	0.835234	-1.15382
25398004	chr6:25398004:T:C	6.55449e-19	-1.35833	-1.22707
25398095	chr6:25398095:T:C	7.51979e-19	-1.40506	-1.04295
25398155	chr6:25398155:G:A	2.30424e-18	-4.09142e-10	-1.32821
25398190	chr6:25398190:T:G	6.36985e-18	0.884669	-1.19606
25398198	chr6:25398198:T:C	3.54681e-19	-2.15263	-1.04687
25398351	chr6:25398351:A:G	3.13853e-18	0.294518	-1.31373
25399046	chr6:25399046:A:G	2.44308e-18	-4.09142e-10	-1.2697
25399258	chr6:25399258:G:A	2.09751e-18	-0.0971885	-1.32502
25399342	chr6:25399342:T:A	2.49043e-18	-4.09142e-10	-1.25051
25399933	chr6:25399933:C:T	3.43029e-18	0.264106	-1.19442
25400064	chr6:25400064:G:A	2.54638e-18	-4.09142e-10	-1.22829
25400095	chr6:25400095:G:A	3.66859e-18	0.345555	-1.20871
25400168	chr6:25400168:C:A	3.31475e-17	0.839765	0.49824
25400209	chr6:25400209:A:G	2.31288e-18	-4.09142e-10	-1.32447
25400789	chr6:25400789:A:G	3.46913e-18	0.297579	-1.21664
25400847	chr6:25400847:C:T	2.15918e-18	-1.39324	-3.31813e-10
25400903	chr6:25400903:C:T	1.11937e-18	-1.36827	-0.681925
25401003	chr6:25401003:ATACT:A	3.43962e-18	0.26913	-1.19673
25401144	chr6:25401144:T:A	2.3979e-18	-4.09142e-10	-1.28837
25401279	chr6:25401279:CAA:C	3.08548e-18	0.241284	-1.27754
25401383	chr6:25401383:A:G	1.07314e-18	-1.40588	-0.686495
25401688	chr6:25401688:G:A	3.76331e-18	-4.09142e-10	-0.837664
25402075	chr6:25402075:A:G	1.82103e-18	-0.243675	-1.31988
25402303	chr6:25402303:G:A	3.86167e-18	0.374877	-1.18674
25402346	chr6:25402346:C:T	2.55721e-18	-4.09142e-10	-1.22405
25402394	chr6:25402394:T:C	5.41272e-19	-1.61571	-1.16109
25402721	chr6:25402721:C:T	3.54676e-18	0.303153	-1.20008
25402833	chr6:25402833:C:G	1.8645e-18	-0.21705	-1.32292
25402997	chr6:25402997:A:G	3.75515e-18	-4.09142e-10	-0.839834
25403204	chr6:25403204:C:G	2.66308e-19	-2.1992	-1.28686
25403249	chr6:25403249:C:T	3.5592e-18	0.320259	-1.21369
25403268	chr6:25403268:A:G	1.93649e-18	-0.177777	-1.32431
25403479	chr6:25403479:A:G	2.15832e-18	-1.86222	0.468586
25403790	chr6:25403790:C:T	2.46597e-18	-4.09142e-10	-1.26038
25403791	chr6:25403791:G:A	5.91935e-19	-1.47023	-1.21709
25403850	chr6:25403850:A:G	2.304e-18	-4.09142e-10	-1.32832
25404271	chr6:25404271:A:G	2.03485e-18	-0.155829	-1.29671
25404480	chr6:25404480:G:A	1.13905e-18	-1.37772	-0.655052
25404521	chr6:25404521:A:C	2.71825e-18	0.149033	-1.31201
25404742	chr6:25404742:T:C	4.24785e-18	0.599701	-1.31625
25404846	chr6:25404846:C:T	2.62597e-18	0.113627	-1.31114
25404854	chr6:25404854:A:AG	2.57036e-18	0.0846617	-1.30358
25405008	chr6:25405008:T:C	2.87392e-18	-4.09142e-10	-1.10728
25405031	chr6:25405031:G:A	2.39351e-18	-4.09142e-10	-1.2902
25405260	chr6:25405260:T:C	1.08474e-17	-4.09142e-10	0.220963
25405316	chr6:25405316:T:C	2.44486e-18	-4.09142e-10	-1.26897
25405349	chr6:25405349:T:A	2.63564e-18	-4.09142e-10	-1.19384
25405367	chr6:25405367:G:T	2.71283e-18	0.140573	-1.30554
25405649	chr6:25405649:G:A	2.49265e-18	0.058789	-1.30841
25405803	chr6:25405803:T:C	2.89672e-19	-2.19154	-1.21043
25405808	chr6:25405808:T:C	5.49957e-19	-1.43586	-1.32502
25406175	chr6:25406175:C:T	2.55779e-18	-4.09142e-10	-1.22382
25406405	chr6:25406405:C:T	5.26339e-18	0.637247	-1.13943
25406434	chr6:25406434:G:A	5.29854e-18	0.644999	-1.14053
25406444	chr6:25406444:A:AAAGAAAGAAC	3.75243e-18	-4.09142e-10	-0.840558
25406449	chr6:25406449:T:C	3.75998e-18	-4.09142e-10	-0.838549
25406506	chr6:25406506:G:A	5.14525e-18	0.610722	-1.13561
25406655	chr6:25406655:A:G	5.40518e-18	0.66907	-1.14467
25406696	chr6:25406696:T:C	5.03709e-18	0.595488	-1.14162
25406704	chr6:25406704:A:G	4.75735e-18	0.572673	-1.17594
25406972	chr6:25406972:C:T	2.40693e-18	-4.09142e-10	-1.28461
25406992	chr6:25406992:C:T	2.61572e-18	-4.09142e-10	-1.20142
25407067	chr6:25407067:C:T	2.62758e-18	0.103843	-1.30074
25407254	chr6:25407254:C:T	2.76515e-19	-2.15905	-1.2894
25407305	chr6:25407305:G:A	2.47374e-18	0.0468864	-1.30412
25407328	chr6:25407328:A:G	2.40324e-18	0.00881634	-1.29496
25407405	chr6:25407405:AT:A	2.22142e-18	-0.0761129	-1.2887
25407473	chr6:25407473:G:A	1.02724e-17	-4.09142e-10	0.166494
25407550	chr6:25407550:A:G	2.49491e-18	0.0418251	-1.29053
25407752	chr6:25407752:G:T	2.09971e-18	-0.133689	-1.28747
25407829	chr6:25407829:T:G	1.09545e-18	-0.815309	-1.25648
25407912	chr6:25407912:G:A	2.55934e-18	-1.22321	-3.31813e-10
25408112	chr6:25408112:T:C	2.84173e-18	-4.09142e-10	-1.11855
25408252	chr6:25408252:C:T	7.58209e-19	-1.11194	-1.32781
25408557	chr6:25408557:A:G	2.30954e-18	-4.09142e-10	-1.32591
25408688	chr6:25408688:A:G	4.94254e-18	-0.565083	-3.31813e-10
25408710	chr6:25408710:C:T	3.75572e-19	-2.11022	-1.03205
25409086	chr6:25409086:T:C	8.99081e-19	-1.33739	-0.931952
25409231	chr6:25409231:G:A	3.50623e-19	-1.89235	-1.31865
25409528	chr6:25409528:AT:A	2.30432e-18	-4.09142e-10	-1.32818
25409546	chr6:25409546:C:T	3.03156e-18	-4.09142e-10	-1.05389
25409557	chr6:25409557:G:A	2.88531e-19	-2.09946	-1.30646
25409618	chr6:25409618:C:T	2.85967e-19	-2.09623	-1.31861
25409708	chr6:25409708:C:T	2.45937e-18	-4.09142e-10	-1.26306
25409732	chr6:25409732:A:C	2.7019e-18	-4.09142e-10	-1.16901
25409795	chr6:25409795:A:G	3.2992e-18	-4.09142e-10	-0.969282
25409849	chr6:25409849:C:T	8.11292e-19	-1.05398	-1.31811
25409934	chr6:25409934:G:A	3.05419e-19	-2.19985	-1.14918
25410318	chr6:25410318:A:G	4.60727e-18	0.427584	-1.06291
25410726	chr6:25410726:C:G	2.55719e-19	-2.20156	-1.32508
25410794	chr6:25410794:A:G	1.00135e-18	-2.16161	-3.31813e-10
25410799	chr6:25410799:C:T	1.17033e-18	-0.881682	-1.12399
25411186	chr6:25411186:G:A	1.24764e-18	-0.811269	-1.13044
25411207	chr6:25411207:C:A	2.58755e-19	-2.20136	-1.31348
25411236	chr6:25411236:G:A	1.33584e-18	-0.744867	-1.12854
25411428	chr6:25411428:A:G	2.48891e-18	-4.09142e-10	-1.25112
25411633	chr6:25411633:A:C	2.34024e-18	-4.09142e-10	-1.31271
25411698	chr6:25411698:T:G	1.24319e-18	-1.94528	-3.31813e-10
25411736	chr6:25411736:C:T	5.24649e-18	-4.09142e-10	-0.505402
25411836	chr6:25411836:T:C	1.37889e-18	-0.768444	-1.07324
25412029	chr6:25412029:T:C	6.20694e-18	0.641314	-0.978609
25412308	chr6:25412308:T:C	1.10297e-18	-0.8263	-1.23865
25412400	chr6:25412400:G:A	4.91424e-19	-1.72672	-1.14669
25412474	chr6:25412474:C:T	3.47016e-18	0.188386	-1.10715
25412504	chr6:25412504:C:T	2.31318e-18	-4.09142e-10	-1.32434
25412512	chr6:25412512:T:C	2.31318e-18	-4.09142e-10	-1.32434
25412573	chr6:25412573:A:G	2.79762e-19	-2.16698	-1.2698
25412583	chr6:25412583:G:A	2.19291e-18	-0.154097	-1.22364
25412713	chr6:25412713:A:AG	2.78341e-19	-2.11366	-1.32821
25412759	chr6:25412759:T:C	1.75742e-18	-0.275924	-1.32319
25412946	chr6:25412946:G:A	2.75204e-18	-4.09142e-10	-1.15062
25413188	chr6:25413188:C:T	3.68354e-19	-1.85297	-1.3087
25413239	chr6:25413239:T:C	5.12088e-18	-4.09142e-10	-0.529636
25413600	chr6:25413600:G:A	4.50625e-19	-1.95888	-1.0012
25413935	chr6:25413935:G:C	1.0335e-18	-1.26624	-0.863771
25413945	chr6:25413945:A:G	5.74902e-19	-1.46396	-1.25256
25414097	chr6:25414097:A:G	1.15323e-16	3.79875	-1.21397
25414111	chr6:25414111:A:G	2.60301e-18	-4.09142e-10	-1.20629
25414184	chr6:25414184:C:T	2.08597e-15	5.72748	-0.247455
25414191	chr6:25414191:C:T	7.26342e-17	3.41152	-1.28905
25414309	chr6:25414309:T:C	2.84293e-19	-2.10429	-1.31643
25414618	chr6:25414618:G:A	5.5681e-17	3.15429	-1.29762
25414886	chr6:25414886:G:A	2.31166e-18	-4.09142e-10	-1.325
25414889	chr6:25414889:C:A	4.11202e-19	-1.94394	-1.1077
25415593	chr6:25415593:G:A	3.03255e-18	-4.09142e-10	-1.05356
25415617	chr6:25415617:A:G	9.66236e-16	6.02035	-1.30991
25415777	chr6:25415777:T:G	1.22714e-17	1.61776	-1.27345
25415827	chr6:25415827:G:A	6.74971e-18	1.05835	-1.31181
25415934	chr6:25415934:G:A	2.6536e-18	0.0359228	-1.22297
25416090	chr6:25416090:C:T	2.98765e-19	-2.0915	-1.27956
25416151	chr6:25416151:G:C	2.67224e-18	-4.09142e-10	-1.18005
25416672	chr6:25416672:A:T	1.91274e-18	-0.273005	-1.24142
25416753	chr6:25416753:G:A	3.09328e-18	-4.09142e-10	-1.03373
25416884	chr6:25416884:A:G	2.01069e-17	2.09484	-1.25674
25416961	chr6:25416961:G:A	2.33798e-18	-4.09142e-10	-1.31367
25417195	chr6:25417195:G:T	4.43476e-19	-2.18179	-0.794284
25417217	chr6:25417217:A:G	3.70981e-18	0.462844	-1.31482
25417225	chr6:25417225:C:T	2.32399e-18	-4.09142e-10	-1.31968
25417238	chr6:25417238:C:T	1.02236e-18	-2.14085	-3.31813e-10
25417728	chr6:25417728:A:G	1.83854e-17	1.96463	-1.21603
25418029	chr6:25418029:C:T	1.0503e-18	-0.811247	-1.30263
25418067	chr6:25418067:A:G	1.03587e-18	-0.855067	-1.27265
25418176	chr6:25418176:A:G	9.34314e-18	1.38827	-1.31659
25418343	chr6:25418343:A:C	7.30965e-18	1.12625	-1.30002
25418907	chr6:25418907:T:C	1.03935e-18	-2.12437	-3.31813e-10
25418908	chr6:25418908:C:T	4.40717e-19	-2.07587	-0.906443
25419039	chr6:25419039:C:T	2.71484e-18	-4.09142e-10	-1.16423
25419040	chr6:25419040:G:A	4.95639e-18	0.748799	-1.31108
25419090	chr6:25419090:A:G	4.53247e-19	-2.03659	-0.917693
25419130	chr6:25419130:G:A	5.93495e-18	0.927035	-1.30914
25419469	chr6:25419469:G:A	3.16415e-19	-2.00038	-1.31329
25419635	chr6:25419635:T:C	1.90939e-16	4.06623	-0.977241
25419652	chr6:25419652:A:G	1.87959e-16	4.05554	-0.982284
25419666	chr6:25419666:G:T	4.93818e-18	-4.09142e-10	-0.565965
25419995	chr6:25419995:A:G	4.65312e-18	-4.09142e-10	-0.625424
25420116	chr6:25420116:C:G	5.84283e-19	-2.20062	-0.499707
25420122	chr6:25420122:A:C	1.68576e-18	-0.313209	-1.32754
25420567	chr6:25420567:CCGA:C	6.29282e-19	-1.37976	-1.24638
25420782	chr6:25420782:T:C	7.42338e-18	-4.09142e-10	-0.158328
25420787	chr6:25420787:G:A	1.99883e-18	-0.275012	-1.19539
25420954	chr6:25420954:C:T	3.87782e-19	-2.18733	-0.92294
25421097	chr6:25421097:C:T	7.59211e-19	-1.51931	-0.919131
25421519	chr6:25421519:A:G	9.05538e-19	-1.42999	-0.832196
25421906	chr6:25421906:G:T	3.62425e-19	-2.18668	-0.991215
25421967	chr6:25421967:A:G	8.89071e-19	-1.50999	-0.770546
25422125	chr6:25422125:C:T	2.19824e-18	-0.164718	-1.21059
25422172	chr6:25422172:A:G	8.4012e-19	-1.4954	-0.841773
25422337	chr6:25422337:C:T	5.07485e-18	-4.09142e-10	-0.538666
25422624	chr6:25422624:C:T	3.01017e-19	-2.05838	-1.30517
25422720	chr6:25422720:A:G	2.69749e-18	-4.09142e-10	-1.17064
25422733	chr6:25422733:C:T	5.34942e-19	-1.563	-1.22556
25423267	chr6:25423267:C:T	2.56909e-18	-4.09142e-10	-1.21941
25423445	chr6:25423445:C:T	6.43781e-19	-1.28803	-1.31533
25423505	chr6:25423505:A:C	3.57248e-19	-2.16947	-1.02282
25423576	chr6:25423576:C:T	3.11387e-18	-4.09142e-10	-1.02709
25423651	chr6:25423651:C:T	1.34425e-18	-0.791332	-1.0758
25423830	chr6:25423830:C:G	2.31163e-18	-4.09142e-10	-1.32501
25423963	chr6:25423963:A:G	6.2806e-19	-2.20207	-0.426011
25423982	chr6:25423982:G:A	5.28988e-19	-1.60226	-1.1975
25424028	chr6:25424028:G:A	3.57624e-19	-2.04859	-1.14265
25424099	chr6:25424099:G:A	6.6027e-19	-2.20082	-0.377247
25424778	chr6:25424778:A:T	1.68995e-18	-0.334341	-1.30392
25425028	chr6:25425028:T:C	4.24781e-18	-0.000938883	-0.715619
25425206	chr6:25425206:T:C	2.68637e-18	-4.09142e-10	-1.17477
25425833	chr6:25425833:T:C	1.66957e-18	-0.323874	-1.32652
25426540	chr6:25426540:G:A	4.71559e-17	2.91128	-1.22078
25426612	chr6:25426612:G:A	4.96395e-18	-4.09142e-10	-0.560759
25426630	chr6:25426630:T:G	1.13944e-17	1.58163	-1.31146
25426764	chr6:25426764:G:T	3.49681e-19	-2.19859	-1.01511
25426865	chr6:25426865:G:T	6.22706e-19	-1.3934	-1.24324
25427059	chr6:25427059:G:GTATC	5.49353e-18	-4.09142e-10	-0.459391
25427063	chr6:25427063:C:G	1.43547e-18	-1.80147	-3.31813e-10
25427292	chr6:25427292:G:A	1.28127e-18	-1.91511	-3.31813e-10
25427630	chr6:25427630:C:T	1.4866e-18	-0.723196	-1.04327
25427756	chr6:25427756:G:A	2.37918e-18	-4.09142e-10	-1.2962
25427932	chr6:25427932:A:G	3.68037e-19	-2.18372	-0.978817
25428383	chr6:25428383:G:T	2.568e-18	-4.09142e-10	-1.21983
25428472	chr6:25428472:C:T	3.86961e-19	-1.81104	-1.30135
25428608	chr6:25428608:T:C	4.75019e-18	-4.09142e-10	-0.604778
25428883	chr6:25428883:C:A	5.26457e-18	-0.223131	-0.278832
25428962	chr6:25428962:C:A	2.80108e-18	-4.09142e-10	-1.13296
25429534	chr6:25429534:T:C	1.13079e-18	-1.2867	-0.753346
25429662	chr6:25429662:C:G	9.34324e-19	-1.82258	-0.40831
25429856	chr6:25429856:T:A	5.65185e-18	-0.430979	-3.31813e-10
25429864	chr6:25429864:T:C	3.37961e-18	-0.945202	-3.31813e-10
25429869	chr6:25429869:C:T	1.06616e-18	-2.0989	-3.31813e-10
25429870	chr6:25429870:G:A	5.77309e-17	1.89283	-3.31813e-10
25429921	chr6:25429921:T:C	3.93358e-19	-2.10653	-0.989467
25430403	chr6:25430403:T:C	4.89004e-18	-0.285231	-0.290531
25430408	chr6:25430408:C:A	8.22816e-19	-1.12144	-1.23655
25430471	chr6:25430471:T:G	2.40302e-18	-4.09142e-10	-1.28623
25430520	chr6:25430520:C:T	3.00339e-18	-4.09142e-10	-1.06322
25430668	chr6:25430668:C:T	1.36877e-18	-0.780162	-1.06889
25430684	chr6:25430684:G:C	4.80513e-18	-0.333753	-0.259526
25430843	chr6:25430843:A:T	2.06361e-18	-1.43851	-3.31813e-10
25431036	chr6:25431036:T:G	9.80644e-19	-2.18251	-3.31813e-10
25431064	chr6:25431064:T:G	3.40194e-18	-4.09142e-10	-0.938617
25431151	chr6:25431151:T:C	9.08489e-17	3.66658	-1.32035
25431183	chr6:25431183:A:G	2.31282e-18	-4.09142e-10	-1.3245
25431270	chr6:25431270:G:GTC	3.59974e-19	-1.89017	-1.29451
25431346	chr6:25431346:G:A	4.49389e-17	2.91193	-1.26959
25431437	chr6:25431437:C:G	7.04418e-18	1.11447	-1.32523
25431543	chr6:25431543:G:T	5.11503e-17	3.01424	-1.24244
25431952	chr6:25431952:A:G	6.29868e-18	-4.09142e-10	-0.322622
25432428	chr6:25432428:T:C	9.18425e-19	-0.9839	-1.26416
25432541	chr6:25432541:C:T	4.57883e-19	-1.68284	-1.26127
25432860	chr6:25432860:G:C	2.41729e-18	-4.09142e-10	-1.28032
25432937	chr6:25432937:G:A	9.86402e-19	-2.17665	-3.31813e-10
25433849	chr6:25433849:G:A	5.88459e-18	-4.09142e-10	-0.390626
25434015	chr6:25434015:C:T	8.97085e-18	1.13091	-1.09989
25434141	chr6:25434141:A:G	2.30877e-18	-4.09142e-10	-1.32625
25434242	chr6:25434242:A:T	5.05803e-19	-1.59375	-1.25082
25434265	chr6:25434265:C:T	2.30613e-18	-4.09142e-10	-1.32739
25434290	chr6:25434290:G:A	6.68047e-18	1.05904	-1.32281
25434372	chr6:25434372:T:A	4.87805e-18	-4.09142e-10	-0.578217
25434604	chr6:25434604:A:G	3.20605e-18	0.155429	-1.15335
25434614	chr6:25434614:C:T	8.63027e-18	1.08032	-1.08801
25434699	chr6:25434699:AATTTTTGT:A	2.30812e-18	-4.09142e-10	-1.32653
25434803	chr6:25434803:G:T	2.30589e-18	-4.09142e-10	-1.3275
25434841	chr6:25434841:T:C	1.02565e-17	-4.09142e-10	0.164953
25434956	chr6:25434956:A:G	4.06308e-19	-2.08263	-0.980978
25435117	chr6:25435117:C:T	2.31596e-18	-4.09142e-10	-1.32314
25435296	chr6:25435296:T:C	4.3866e-19	-1.92746	-1.05953
25435426	chr6:25435426:AT:A	2.46537e-18	-0.0670863	-1.19353
25435644	chr6:25435644:G:A	2.90329e-17	2.51508	-1.30961
25435703	chr6:25435703:T:C	2.31076e-18	-4.09142e-10	-1.32538
25436097	chr6:25436097:A:G	5.19633e-19	-1.53911	-1.27849
25436631	chr6:25436631:G:A	2.4429e-18	-4.09142e-10	-1.26978
25436683	chr6:25436683:A:G	2.47171e-18	-4.09142e-10	-1.25805
25436727	chr6:25436727:T:C	7.86179e-19	-1.12494	-1.27859
25436889	chr6:25436889:A:G	2.3781e-18	-4.09142e-10	-1.29666
25437042	chr6:25437042:A:G	7.32907e-19	-1.1794	-1.2943
25437478	chr6:25437478:T:A	5.81148e-19	-1.54238	-1.16333
25437574	chr6:25437574:C:T	1.82371e-18	-0.237863	-1.32423
25437653	chr6:25437653:T:G	2.33588e-18	-4.09142e-10	-1.31457
25437758	chr6:25437758:C:T	1.1198e-17	1.58097	-1.3282
25437789	chr6:25437789:T:C	4.35093e-19	-2.18122	-0.81394
25437944	chr6:25437944:T:G	2.33351e-18	-4.09142e-10	-1.31559
25438193	chr6:25438193:C:T	6.55208e-19	-1.39018	-1.19558
25438713	chr6:25438713:C:T	2.31107e-18	-4.09142e-10	-1.32525
25438927	chr6:25438927:A:C	5.95028e-19	-1.45077	-1.23134
25438999	chr6:25438999:G:A	3.06596e-18	-4.09142e-10	-1.0426
25439264	chr6:25439264:T:C	1.52463e-17	1.78533	-1.22396
25439408	chr6:25439408:A:G	4.65352e-18	0.614883	-1.24022
25439537	chr6:25439537:T:TG	2.3123e-18	-4.09142e-10	-1.32472
25439913	chr6:25439913:G:GT	1.88699e-17	0.774606	-3.31813e-10
25440074	chr6:25440074:C:T	7.27715e-18	-4.09142e-10	-0.178223
25440217	chr6:25440217:G:A	2.37998e-18	-4.09142e-10	-1.29587
25440244	chr6:25440244:G:A	3.14317e-17	2.47891	-1.19406
25440250	chr6:25440250:G:A	1.03073e-18	-0.808625	-1.32407
25440675	chr6:25440675:G:C	2.31093e-18	-4.09142e-10	-1.32531
25440689	chr6:25440689:A:G	2.91304e-16	-4.09142e-10	3.51141
25440825	chr6:25440825:A:G	8.51997e-17	-4.09142e-10	2.28204
25440862	chr6:25440862:C:T	1.14411e-18	-0.709402	-1.31893
25441086	chr6:25441086:A:G	2.30407e-18	-4.09142e-10	-1.32828
25441623	chr6:25441623:G:A	1.80823e-18	-0.397582	-1.17303
25441729	chr6:25441729:G:A	1.09159e-17	-4.09142e-10	0.227259
25441773	chr6:25441773:G:A	2.40164e-18	-4.09142e-10	-1.28681
25441848	chr6:25441848:C:G	2.30889e-18	-4.09142e-10	-1.32619
25442236	chr6:25442236:G:A	1.11636e-18	-0.80695	-1.24594
25442508	chr6:25442508:G:A	3.44288e-18	-4.09142e-10	-0.926653
25442541	chr6:25442541:C:G	5.48029e-18	-4.09142e-10	-0.461804
25442575	chr6:25442575:G:A	7.22458e-18	-4.09142e-10	-0.185473
25442618	chr6:25442618:ATAGATAAGAAACAGTTCCTACCT:A	2.47539e-18	-4.09142e-10	-1.25657
25442761	chr6:25442761:G:A	4.58222e-19	-2.17759	-0.765772
25442811	chr6:25442811:G:A	1.1787e-18	-0.726507	-1.27205
25443021	chr6:25443021:T:TC	2.31117e-18	-4.09142e-10	-1.32521
25443069	chr6:25443069:A:G	7.26533e-18	-4.09142e-10	-0.179849
25443177	chr6:25443177:A:G	3.2488e-18	-4.09142e-10	-0.984676
25443447	chr6:25443447:G:C	1.92734e-18	-1.50682	-3.31813e-10
25443577	chr6:25443577:G:A	1.0333e-18	-0.823393	-1.30681
25444030	chr6:25444030:C:T	2.78209e-18	-4.09142e-10	-1.13976
25444190	chr6:25444190:G:A	1.01722e-18	-0.874773	-1.27111
25444386	chr6:25444386:A:T	2.3407e-17	2.31201	-1.32194
25444533	chr6:25444533:C:T	5.78689e-19	-1.39506	-1.3149
25444866	chr6:25444866:T:G	6.7809e-18	-4.09142e-10	-0.248852
25445041	chr6:25445041:C:T	1.40904e-18	-1.01496	-0.805091
25445074	chr6:25445074:C:T	1.35952e-18	-1.07727	-0.778559
25445405	chr6:25445405:C:T	2.46017e-18	-4.09142e-10	-1.26273
25445674	chr6:25445674:A:G	1.07349e-18	-0.832203	-1.25984
25445727	chr6:25445727:A:G	9.74868e-18	-4.09142e-10	0.11417
25446055	chr6:25446055:A:G	3.97801e-19	-1.80826	-1.2765
25446080	chr6:25446080:G:T	2.89422e-18	0.17624	-1.27649
25446486	chr6:25446486:C:G	2.96215e-18	-4.09142e-10	-1.07705
25447041	chr6:25447041:G:A	5.79665e-18	0.882477	-1.28816
25447289	chr6:25447289:C:A	4.01602e-19	-1.75681	-1.31845
25447441	chr6:25447441:C:T	3.61855e-18	-4.09142e-10	-0.87689
25447526	chr6:25447526:CTA:C	2.34341e-18	-4.09142e-10	-1.31135
25447983	chr6:25447983:C:T	1.12828e-18	-0.823783	-1.21849
25448002	chr6:25448002:T:A	6.03585e-18	-0.365245	-3.31813e-10
25448009	chr6:25448009:G:A	4.52838e-19	-2.18787	-0.767316
25448050	chr6:25448050:G:T	2.3423e-18	-4.09142e-10	-1.31183
25448682	chr6:25448682:C:T	4.43699e-18	-4.09142e-10	-0.672985
25448852	chr6:25448852:T:G	8.25202e-19	-1.028	-1.32709
25448928	chr6:25448928:T:C	2.8615e-18	-4.09142e-10	-1.11162
25449041	chr6:25449041:T:C	4.94838e-18	0.761149	-1.32505
25449876	chr6:25449876:G:T	4.03377e-19	-2.16183	-0.909016
25450260	chr6:25450260:G:A	3.25537e-18	-4.09142e-10	-0.982657
25451312	chr6:25451312:A:G	3.86828e-19	-2.12854	-0.984195
25451520	chr6:25451520:T:G	3.8753e-18	0.499897	-1.30824
25451671	chr6:25451671:G:C	7.91422e-18	-4.09142e-10	-0.0943006
25451907	chr6:25451907:T:C	2.30801e-18	-4.09142e-10	-1.32658
25452422	chr6:25452422:C:T	4.91434e-19	-1.56756	-1.30583
25452555	chr6:25452555:T:C	5.98124e-17	3.2511	-1.32285
25452829	chr6:25452829:A:G	3.20365e-17	2.63193	-1.32801
25452931	chr6:25452931:T:C	7.22256e-18	-4.09142e-10	-0.185753
25453690	chr6:25453690:G:A	2.342e-18	-4.09142e-10	-1.31196
25453760	chr6:25453760:G:A	6.42958e-18	-4.09142e-10	-0.302052
25454603	chr6:25454603:G:A	9.67672e-18	-4.09142e-10	0.106761
25454640	chr6:25454640:AC:A	2.82231e-19	-2.20193	-1.22606
25454641	chr6:25454641:C:A	8.95683e-19	-2.12929	-0.143842
25454787	chr6:25454787:C:T	3.25523e-19	-1.96103	-1.32426
25455072	chr6:25455072:T:A	3.3404e-18	-4.09142e-10	-0.956871
25455191	chr6:25455191:G:A	4.88333e-19	-2.19774	-0.681981
25455321	chr6:25455321:G:A	1.08449e-17	-4.09142e-10	0.220735
25455679	chr6:25455679:C:T	2.80041e-19	-2.19925	-1.23653
25456685	chr6:25456685:C:T	1.43532e-18	-0.52458	-1.27699
25456869	chr6:25456869:A:G	9.45976e-18	-4.09142e-10	0.0840852
25457023	chr6:25457023:C:A	2.61988e-19	-2.19656	-1.30586
25457183	chr6:25457183:T:C	2.3727e-18	-4.09142e-10	-1.29894
25457560	chr6:25457560:C:T	8.21203e-17	3.57041	-1.32519
25457880	chr6:25457880:C:T	2.40484e-18	-4.09142e-10	-1.28548
25457989	chr6:25457989:C:T	2.58534e-19	-2.19985	-1.31584
25458362	chr6:25458362:G:A	2.62607e-18	-4.09142e-10	-1.19747
25458879	chr6:25458879:C:T	6.64456e-18	-0.269164	-3.31813e-10
25459147	chr6:25459147:G:A	5.53393e-18	-4.09142e-10	-0.452064
25460450	chr6:25460450:T:G	6.22041e-17	3.27714	-1.30968
25460977	chr6:25460977:G:A	4.78528e-18	-4.09142e-10	-0.597418
25461184	chr6:25461184:A:G	3.96233e-18	-0.786131	-3.31813e-10
25461259	chr6:25461259:G:C	2.38806e-18	-4.09142e-10	-1.29248
25461640	chr6:25461640:A:G	1.70439e-18	-0.496979	-1.13278
25462167	chr6:25462167:T:C	2.38183e-18	-4.09142e-10	-1.29509
25462218	chr6:25462218:C:T	2.71049e-18	-4.09142e-10	-1.16583
25462219	chr6:25462219:G:A	2.40317e-18	-4.09142e-10	-1.28617
25462368	chr6:25462368:A:G	1.47973e-18	-1.82877	0.057672
25462541	chr6:25462541:A:T	2.46749e-18	-4.09142e-10	-1.25976
25462596	chr6:25462596:T:C	4.44257e-19	-1.93224	-1.04207
25463136	chr6:25463136:T:C	1.58265e-18	-1.31066	-0.393203
25463139	chr6:25463139:T:C	2.52716e-18	-1.23587	-3.31813e-10
25463347	chr6:25463347:A:G	6.84754e-19	-1.53683	-1.00483
25463584	chr6:25463584:C:CA	6.71432e-19	-1.52684	-1.03446
25463971	chr6:25463971:C:T	2.61328e-19	-2.19236	-1.31258
25464111	chr6:25464111:T:C	6.28628e-19	-2.07507	-0.552105
25464264	chr6:25464264:T:C	5.55824e-19	-2.07545	-0.674813
25465107	chr6:25465107:A:G	2.662e-18	-1.18389	-3.31813e-10
25465522	chr6:25465522:A:G	4.13559e-18	-4.09142e-10	-0.743332
25465625	chr6:25465625:C:T	2.48142e-18	-4.09142e-10	-1.25413
25466017	chr6:25466017:A:G	2.96327e-19	-2.05094	-1.32832
25466096	chr6:25466096:C:T	1.13106e-17	0.262775	-3.31813e-10
25466227	chr6:25466227:T:C	8.80989e-19	-1.20763	-1.08205
25466420	chr6:25466420:G:A	9.61597e-19	-2.20212	-3.31813e-10
25466661	chr6:25466661:A:G	1.7753e-15	6.20839	-0.889621
25466715	chr6:25466715:T:C	1.12302e-18	-1.24806	-0.798884
25467033	chr6:25467033:A:G	1.8318e-15	6.24764	-0.897547
25467158	chr6:25467158:CAA:C	7.01204e-17	3.35431	-1.26706
25467294	chr6:25467294:G:A	8.91435e-19	-1.84331	-0.434575
25467516	chr6:25467516:G:C	2.44731e-18	-4.09142e-10	-1.26797
25467526	chr6:25467526:A:G	3.00773e-18	-4.09142e-10	-1.06178
25467681	chr6:25467681:G:A	2.3114e-18	-4.09142e-10	-1.32511
25467742	chr6:25467742:T:C	2.07322e-15	6.2245	-0.750608
25468220	chr6:25468220:G:A	2.63166e-18	-4.09142e-10	-1.19535
25468541	chr6:25468541:A:G	1.45789e-17	-4.09142e-10	0.516613
25468597	chr6:25468597:G:A	2.56144e-19	-2.20179	-1.32319
25468892	chr6:25468892:G:A	4.15084e-19	-2.18981	-0.852429
25468958	chr6:25468958:T:C	2.46266e-18	-4.09142e-10	-1.26172
25469103	chr6:25469103:T:A	8.24976e-17	3.49087	-1.24106
25469434	chr6:25469434:G:A	1.33954e-14	7.73009	-0.390388
25469711	chr6:25469711:T:C	2.771e-18	-4.09142e-10	-1.14375
25469800	chr6:25469800:A:G	1.30713e-16	-4.09142e-10	2.71004
25470019	chr6:25470019:T:C	7.64125e-17	3.49979	-1.32661
25470040	chr6:25470040:T:G	3.15212e-18	-4.09142e-10	-1.01489
25470332	chr6:25470332:G:A	9.76608e-19	-2.18663	-3.31813e-10
25470427	chr6:25470427:T:A	3.82068e-18	-4.09142e-10	-0.822534
25470567	chr6:25470567:C:G	2.30454e-18	-4.09142e-10	-1.32808
25470694	chr6:25470694:G:A	3.0861e-18	-4.09142e-10	-1.03605
25470782	chr6:25470782:G:A	2.33367e-18	-4.09142e-10	-1.31552
25471544	chr6:25471544:T:C	2.77388e-18	-1.14271	-3.31813e-10
25471625	chr6:25471625:G:A	4.9399e-18	-4.09142e-10	-0.565617
25471807	chr6:25471807:G:A	9.44583e-17	2.3852	-3.31813e-10
25472082	chr6:25472082:A:C	2.7931e-18	-4.09142e-10	-1.13581
25472124	chr6:25472124:T:C	2.3868e-18	-4.09142e-10	-1.29301
25472262	chr6:25472262:A:G	8.49658e-17	3.60755	-1.32827
25472509	chr6:25472509:C:T	2.80189e-19	-2.19712	-1.23813
25472836	chr6:25472836:A:G	1.14635e-14	8.02617	-0.842213
25473185	chr6:25473185:A:G	1.39323e-18	-1.00689	-0.824442
25473556	chr6:25473556:A:G	6.57141e-13	10.9084	0.324257
25473829	chr6:25473829:A:G	2.85278e-18	-4.09142e-10	-1.11467
25473840	chr6:25473840:G:T	6.22576e-17	1.96832	-3.31813e-10
25474232	chr6:25474232:C:T	3.47607e-18	-4.09142e-10	-0.917059
25474541	chr6:25474541:C:T	2.93505e-18	-4.09142e-10	-1.08624
25474542	chr6:25474542:G:A	2.39504e-18	-4.09142e-10	-1.28956
25474903	chr6:25474903:T:C	1.67303e-14	8.45258	-0.890566
25475145	chr6:25475145:C:T	3.12873e-18	-1.02234	-3.31813e-10
25475299	chr6:25475299:G:C	3.05547e-18	-1.04603	-3.31813e-10
25475323	chr6:25475323:C:A	2.81874e-18	-4.09142e-10	-1.12667
25475562	chr6:25475562:A:G	6.72819e-17	3.3252	-1.27927
25475597	chr6:25475597:C:T	1.01792e-18	-1.78034	-0.364862
25475761	chr6:25475761:C:A	9.01979e-19	-1.73385	-0.53228
25475879	chr6:25475879:A:G	3.30511e-18	-4.09142e-10	-0.967492
25475966	chr6:25475966:C:G	4.34562e-18	-4.09142e-10	-0.693793
25476324	chr6:25476324:C:A	1.00655e-18	-1.7121	-0.444325
25476418	chr6:25476418:T:C	1.22259e-14	7.35526	-0.106915
25476490	chr6:25476490:T:C	1.21506e-17	-0.73505	1.06947
25476866	chr6:25476866:G:A	8.28449e-18	-4.09142e-10	-0.0485771
25477079	chr6:25477079:T:C	2.84153e-19	-2.09313	-1.32807
25477393	chr6:25477393:G:A	9.83032e-18	-4.09142e-10	0.12251
25477761	chr6:25477761:T:C	6.97901e-17	3.40887	-1.32634
25478313	chr6:25478313:C:T	5.8594e-17	3.23532	-1.32765
25478383	chr6:25478383:G:A	5.78879e-16	4.98982	-0.791687
25478534	chr6:25478534:C:T	2.63525e-18	-4.09142e-10	-1.19399
25478629	chr6:25478629:T:C	2.309e-18	-4.09142e-10	-1.32615
25479571	chr6:25479571:T:C	2.74116e-19	-2.17375	-1.28342
25479642	chr6:25479642:T:A	2.40105e-18	-4.09142e-10	-1.28705
25479722	chr6:25479722:CT:C	2.64483e-18	-4.09142e-10	-1.19036
25479802	chr6:25479802:T:G	3.08693e-18	-4.09142e-10	-1.03578
25480100	chr6:25480100:T:G	9.92022e-19	-2.17097	-3.31813e-10
25480139	chr6:25480139:G:A	6.57341e-18	1.02339	-1.30332
25481003	chr6:25481003:T:G	9.98633e-19	-2.09588	-0.0684451
25481195	chr6:25481195:A:C	3.06299e-18	-4.09142e-10	-1.04357
25481217	chr6:25481217:T:C	2.63916e-18	-4.09142e-10	-1.1925
25481763	chr6:25481763:G:A	1.95459e-17	2.12861	-1.31881
25482200	chr6:25482200:T:C	2.30936e-18	-4.09142e-10	-1.32599
25482359	chr6:25482359:T:C	2.455e-18	-4.09142e-10	-1.26484
25482448	chr6:25482448:A:G	2.28668e-17	2.26841	-1.30169
25482767	chr6:25482767:T:G	2.30599e-18	-4.09142e-10	-1.32745
25482818	chr6:25482818:A:G	3.473e-18	-4.09142e-10	-0.917945
25483172	chr6:25483172:C:T	2.54908e-19	-2.20198	-1.32784
25483269	chr6:25483269:CT:C	1.39552e-18	-1.87866	0.0489628
25483421	chr6:25483421:C:G	3.1846e-18	-4.09142e-10	-1.00463
25483768	chr6:25483768:T:C	9.46685e-17	2.38742	-3.31813e-10
25483864	chr6:25483864:C:T	2.46681e-18	-4.09142e-10	-1.26004
25484785	chr6:25484785:A:T	7.18842e-18	-4.09142e-10	-0.190491
25485271	chr6:25485271:T:TA	2.64346e-18	-4.09142e-10	-1.19087
25485577	chr6:25485577:G:A	2.57762e-18	-4.09142e-10	-1.21609
25485786	chr6:25485786:T:C	1.1159e-18	-2.15882	0.105516
25485800	chr6:25485800:T:A	5.01061e-18	-4.09142e-10	-0.551405
25486384	chr6:25486384:C:T	2.72762e-19	-2.13861	-1.32351
25486398	chr6:25486398:C:A	5.09357e-16	4.81836	-0.748173
25487297	chr6:25487297:T:C	1.02413e-18	-1.05462	-1.0845
25487511	chr6:25487511:A:T	3.12343e-18	-4.09142e-10	-1.02403
25487966	chr6:25487966:C:T	9.18705e-18	-4.09142e-10	0.0548326
25488150	chr6:25488150:A:T	2.89294e-19	-2.19609	-1.20718
25488355	chr6:25488355:C:T	1.34466e-16	4.06589	-1.32755
25488379	chr6:25488379:T:C	2.61263e-18	-4.09142e-10	-1.2026
25488956	chr6:25488956:G:A	3.59987e-18	-0.882064	-3.31813e-10
25489225	chr6:25489225:T:C	2.75985e-19	-2.12266	-1.32771
25489399	chr6:25489399:C:T	2.89824e-18	-4.09142e-10	-1.09886
25489861	chr6:25489861:C:T	8.74957e-16	5.19743	-0.586217
25490023	chr6:25490023:T:TTTCTGGC	2.57961e-18	-4.09142e-10	-1.21532
25490105	chr6:25490105:G:A	3.34487e-18	-4.09142e-10	-0.955535
25490227	chr6:25490227:T:G	4.37606e-18	-4.09142e-10	-0.686814
25490541	chr6:25490541:T:C	3.25607e-18	-4.09142e-10	-0.982441
25490779	chr6:25490779:A:G	5.97595e-19	-1.63698	-1.04083
25491280	chr6:25491280:C:T	2.82309e-18	-4.09142e-10	-1.12513
25491439	chr6:25491439:T:C	2.60427e-18	-4.09142e-10	-1.20581
25491579	chr6:25491579:C:G	2.05897e-15	6.3849	-0.917897
25491826	chr6:25491826:T:C	3.89751e-18	-4.09142e-10	-0.802624
25492068	chr6:25492068:C:T	7.20398e-18	0.912346	-1.10067
25492136	chr6:25492136:A:G	9.11688e-16	5.47788	-0.825546
25493230	chr6:25493230:A:G	3.91999e-18	-4.09142e-10	-0.796873
25493607	chr6:25493607:C:T	4.6218e-18	-4.09142e-10	-0.632179
25493705	chr6:25493705:C:T	3.38027e-18	-4.09142e-10	-0.945005
25493890	chr6:25493890:C:T	4.20398e-19	-1.70239	-1.32713
25494275	chr6:25494275:A:G	1.15841e-13	9.81289	-0.315879
25494438	chr6:25494438:G:T	1.4913e-13	10.0761	-0.326479
25494568	chr6:25494568:G:A	8.81789e-19	-1.54707	-0.74169
25494664	chr6:25494664:G:C	4.38627e-18	-4.09142e-10	-0.684482
25494665	chr6:25494665:C:T	4.39064e-18	-4.09142e-10	-0.683487
25494728	chr6:25494728:G:C	1.82998e-10	18.1553	-1.29323
25494802	chr6:25494802:C:T	2.93912e-18	-4.09142e-10	-1.08485
25494990	chr6:25494990:C:T	6.41199e-13	10.893	0.315161
25496573	chr6:25496573:A:G	2.67618e-18	-4.09142e-10	-1.17857
25496728	chr6:25496728:T:C	2.63497e-18	-4.09142e-10	-1.19409
25498191	chr6:25498191:A:C	2.95553e-18	-4.09142e-10	-1.07928
25498214	chr6:25498214:G:A	4.82383e-17	-4.09142e-10	1.71319
25499381	chr6:25499381:C:T	2.61831e-18	-4.09142e-10	-1.20043
25499573	chr6:25499573:C:T	3.97766e-18	-4.09142e-10	-0.782268
25499613	chr6:25499613:C:T	3.21282e-18	-0.995813	-3.31813e-10
25499667	chr6:25499667:C:T	7.41331e-19	-1.69269	-0.769584
25500349	chr6:25500349:A:G	2.53571e-18	-4.09142e-10	-1.23249
25500713	chr6:25500713:TC:T	1.87846e-18	-1.53251	-3.31813e-10
25500720	chr6:25500720:A:G	3.77326e-16	-4.09142e-10	3.77015
25500767	chr6:25500767:T:A	4.94083e-09	20.4545	-0.296632
25500802	chr6:25500802:T:C	2.99806e-16	2.93333	0.606847
25502849	chr6:25502849:G:A	3.87587e-17	-4.09142e-10	1.49439
25503141	chr6:25503141:C:A	2.93299e-18	-4.09142e-10	-1.08694
25503370	chr6:25503370:A:G	9.4648e-15	6.92101	0.0713611
25503457	chr6:25503457:C:A	2.84231e-18	-4.09142e-10	-1.11835
25503623	chr6:25503623:T:C	7.18812e-19	-1.66639	-0.82673
25504209	chr6:25504209:T:C	2.37335e-18	-4.09142e-10	-1.29866
25504334	chr6:25504334:C:T	2.54293e-15	6.87382	-1.19571
25504649	chr6:25504649:C:T	5.271e-19	-1.96055	-0.842775
25504936	chr6:25504936:G:C	4.33666e-18	-4.09142e-10	-0.695858
25505124	chr6:25505124:A:G	2.30401e-18	-4.09142e-10	-1.32831
25505151	chr6:25505151:A:C	5.01864e-18	-4.09142e-10	-0.549804
25505215	chr6:25505215:G:A	2.53876e-17	2.36116	-1.28986
25505389	chr6:25505389:C:T	4.70617e-15	7.48681	-1.19314
25505471	chr6:25505471:G:T	1.42332e-17	-4.09142e-10	0.492615
25505537	chr6:25505537:G:A	5.03466e-14	9.29987	-0.63615
25505873	chr6:25505873:C:G	1.61548e-17	-4.09142e-10	0.619254
25505930	chr6:25505930:G:A	2.3001e-05	28.765	-0.161398
25506086	chr6:25506086:G:T	3.20479e-05	29.0795	-0.144206
25506170	chr6:25506170:C:T	3.00726e-18	0.252636	-1.31457
25506187	chr6:25506187:A:G	1.38501e-08	19.6212	1.56736
25506282	chr6:25506282:C:T	3.3969e-17	1.36249	-3.31813e-10
25506317	chr6:25506317:C:A	2.44652e-18	-4.09142e-10	-1.2683
25506575	chr6:25506575:G:A	1.77072e-05	28.5077	-0.165706
25506744	chr6:25506744:A:T	2.17118e-05	28.7802	-0.234251
25506781	chr6:25506781:C:T	1.89318e-05	28.5976	-0.188668
25506961	chr6:25506961:T:A	3.34133e-18	-4.09142e-10	-0.956593
25507212	chr6:25507212:G:A	2.55785e-05	28.8592	-0.14941
25507272	chr6:25507272:T:C	3.16398e-05	29.0696	-0.147104
25507356	chr6:25507356:G:A	3.27053e-05	29.0747	-0.119096
25507371	chr6:25507371:CTT:C	6.06404e-18	-4.09142e-10	-0.360586
25507382	chr6:25507382:T:C	2.03134e-18	-1.45427	-3.31813e-10
25507396	chr6:25507396:A:G	9.40826e-05	30.9738	-0.961518
25507411	chr6:25507411:T:G	1.70058e-08	19.8658	1.5281
25507556	chr6:25507556:T:A	3.18095e-05	29.0348	-0.107016
25507634	chr6:25507634:T:G	4.83225e-19	-1.59856	-1.29167
25507758	chr6:25507758:CTT:C	2.34553e-05	28.7351	-0.111925
25508254	chr6:25508254:T:C	2.59837e-05	28.8658	-0.140293
25508368	chr6:25508368:C:T	3.05531e-05	29.022	-0.134514
25508401	chr6:25508401:T:G	2.98494e-05	29.0159	-0.151673
25508640	chr6:25508640:T:C	2.71806e-05	28.9037	-0.133155
25508737	chr6:25508737:T:C	2.95461e-05	28.9949	-0.140881
25508780	chr6:25508780:G:GAT	2.7782e-05	28.9568	-0.164339
25509128	chr6:25509128:AG:A	1.08978e-08	19.4834	1.46549
25509355	chr6:25509355:G:A	2.46038e-18	-4.09142e-10	-1.26264
25509432	chr6:25509432:T:C	2.95972e-05	29.0882	-0.232452
25509748	chr6:25509748:T:C	2.44041e-05	28.9005	-0.237648
25509823	chr6:25509823:A:G	2.3512e-05	28.8555	-0.229894
25509830	chr6:25509830:G:C	2.58657e-05	28.9616	-0.240606
25509935	chr6:25509935:C:T	2.25006e-05	28.7976	-0.216023
25510008	chr6:25510008:G:A	1.8582e-18	-0.218267	-1.32509
25510072	chr6:25510072:A:G	1.61889e-05	28.4875	-0.235081
25510420	chr6:25510420:T:C	3.75347e-18	-4.09142e-10	-0.840283
25510421	chr6:25510421:A:G	2.52324e-05	28.9576	-0.261423
25510468	chr6:25510468:CAT:C	4.2309e-16	5.21285	-1.32822
25510780	chr6:25510780:C:CAT	1.97499e-05	28.6874	-0.23616
25510987	chr6:25510987:A:G	3.93924e-05	29.327	-0.18536
25511081	chr6:25511081:G:A	2.03988e-08	20.1243	1.45153
25511096	chr6:25511096:T:A	5.42292e-05	29.7165	-0.255247
25511651	chr6:25511651:C:T	5.70721e-05	29.7569	-0.244531
25511653	chr6:25511653:T:G	3.34133e-18	-4.09142e-10	-0.956593
25511684	chr6:25511684:C:T	6.95428e-05	29.9355	-0.225479
25511728	chr6:25511728:A:G	6.55019e-05	29.8738	-0.223632
25511779	chr6:25511779:A:G	5.68834e-05	29.728	-0.218981
25511835	chr6:25511835:A:T	7.53811e-18	1.12115	-1.26414
25512010	chr6:25512010:T:G	6.65598e-05	29.9207	-0.254552
25512018	chr6:25512018:G:A	7.57969e-05	30.0839	-0.287762
25512092	chr6:25512092:A:G	5.46651e-05	29.7018	-0.232538
25512138	chr6:25512138:G:A	5.14479e-05	29.6286	-0.220001
25512174	chr6:25512174:G:A	5.61645e-05	29.7424	-0.246014
25512237	chr6:25512237:A:G	5.86393e-05	29.7645	-0.225049
25512380	chr6:25512380:A:G	6.51474e-05	29.9083	-0.263624
25512461	chr6:25512461:C:T	6.56248e-05	29.8936	-0.241601
25512476	chr6:25512476:G:C	6.27486e-05	29.8481	-0.240928
25512535	chr6:25512535:C:A	3.25103e-18	-4.09142e-10	-0.983989
25512696	chr6:25512696:A:G	4.84637e-05	29.602	-0.25315
25512719	chr6:25512719:G:T	5.87788e-05	29.7945	-0.252654
25512738	chr6:25512738:A:G	5.04064e-05	29.6178	-0.22958
25512870	chr6:25512870:A:T	5.94351e-05	29.7948	-0.2419
25512919	chr6:25512919:T:C	6.79405e-05	29.9451	-0.258457
25513012	chr6:25513012:C:T	6.55856e-05	29.8291	-0.17764
25513048	chr6:25513048:G:A	5.14746e-05	29.645	-0.235808
25513116	chr6:25513116:C:T	5.78914e-05	29.7629	-0.236291
25513507	chr6:25513507:A:G	6.81566e-05	29.8927	-0.202786
25513527	chr6:25513527:A:G	3.96647e-18	-4.09142e-10	-0.785087
25513741	chr6:25513741:C:T	4.93114e-05	29.6808	-0.314636
25513951	chr6:25513951:G:A	3.22334e-19	-2.07244	-1.22269
25513988	chr6:25513988:A:C	5.89287e-05	29.6935	-0.149123
25514255	chr6:25514255:C:T	1.89107e-18	-1.52582	-3.31813e-10
25514260	chr6:25514260:C:T	5.83863e-05	29.7162	-0.181067
25514304	chr6:25514304:T:G	2.18444e-17	2.24921	-1.32823
25514370	chr6:25514370:A:C	5.91989e-09	19.4703	0.868331
25514419	chr6:25514419:C:T	4.62297e-05	29.4116	-0.109911
25514880	chr6:25514880:C:T	6.39485e-05	29.7142	-0.0880406
25514922	chr6:25514922:C:T	3.17421e-16	3.59727	-3.31813e-10
25514992	chr6:25514992:G:A	2.38062e-18	-4.09142e-10	-1.2956
25515006	chr6:25515006:G:A	6.18496e-05	29.7627	-0.169942
25515108	chr6:25515108:T:C	3.96953e-18	-4.09142e-10	-0.784315
25515222	chr6:25515222:C:A	5.58445e-05	29.5945	-0.103827
25515348	chr6:25515348:T:A	4.92717e-05	29.4746	-0.109229
25515406	chr6:25515406:G:T	5.53095e-05	29.5582	-0.0772292
25515930	chr6:25515930:G:A	5.09129e-05	29.6745	-0.276326
25516289	chr6:25516289:TCAAAACC:T	1.55026e-17	1.90606	-1.32802
25516387	chr6:25516387:A:G	2.46639e-18	-4.09142e-10	-1.26021
25516567	chr6:25516567:A:G	1.03339e-08	19.8341	1.06162
25516873	chr6:25516873:A:G	2.38211e-18	-4.09142e-10	-1.29498
25517043	chr6:25517043:A:G	2.337e-18	-4.09142e-10	-1.31409
25517144	chr6:25517144:C:T	8.28595e-19	-1.42319	-0.9278
25517145	chr6:25517145:G:A	7.08017e-05	30.7733	-1.04532
25517441	chr6:25517441:T:A	2.31741e-18	-4.09142e-10	-1.32251
25517604	chr6:25517604:A:G	1.40524e-16	-4.09142e-10	2.78242
25517661	chr6:25517661:A:G	7.13614e-19	-1.37503	-1.12535
25517695	chr6:25517695:G:C	4.2787e-05	29.4559	-0.231639
25517969	chr6:25517969:G:C	7.05551e-05	29.9417	-0.217216
25518119	chr6:25518119:G:A	2.30821e-18	-4.09142e-10	-1.32649
25518204	chr6:25518204:C:T	3.26588e-18	-4.09142e-10	-0.979431
25518339	chr6:25518339:A:T	5.64084e-05	29.7117	-0.211049
25518505	chr6:25518505:A:T	2.5004e-18	-4.09142e-10	-1.24651
25518531	chr6:25518531:C:T	3.37622e-18	-4.09142e-10	-0.946207
25518538	chr6:25518538:G:T	2.45889e-18	-4.09142e-10	-1.26325
25519016	chr6:25519016:A:G	2.30713e-18	-4.09142e-10	-1.32696
25519044	chr6:25519044:T:G	7.25213e-19	-1.42588	-1.05837
25519105	chr6:25519105:TTTTC:T	2.30746e-18	-4.09142e-10	-1.32682
25519191	chr6:25519191:G:C	3.89101e-05	29.2898	-0.160448
25519216	chr6:25519216:T:C	2.30742e-18	-4.09142e-10	-1.32683
25519272	chr6:25519272:G:T	2.30718e-18	-4.09142e-10	-1.32694
25519287	chr6:25519287:G:A	7.65226e-05	30.8501	-1.04443
25519378	chr6:25519378:A:G	2.30718e-18	-4.09142e-10	-1.32694
25519597	chr6:25519597:A:G	2.30705e-18	-4.09142e-10	-1.32699
25519673	chr6:25519673:C:T	6.88463e-19	-1.37235	-1.16391
25519866	chr6:25519866:G:A	2.21222e-18	-0.240804	-1.12816
25519885	chr6:25519885:C:T	2.30718e-18	-4.09142e-10	-1.32694
25519897	chr6:25519897:G:A	2.15236e-17	2.19565	-1.28946
25519974	chr6:25519974:A:G	2.30736e-18	-4.09142e-10	-1.32686
25519977	chr6:25519977:CA:C	1.51053e-16	-4.09142e-10	2.85467
25519982	chr6:25519982:T:C	4.32592e-05	29.427	-0.191748
25520127	chr6:25520127:T:C	2.30709e-18	-4.09142e-10	-1.32697
25520429	chr6:25520429:G:A	2.30721e-18	-4.09142e-10	-1.32692
25520508	chr6:25520508:G:T	2.64988e-19	-2.16953	-1.3215
25520544	chr6:25520544:A:G	4.45339e-05	29.4866	-0.222246
25520613	chr6:25520613:T:C	2.30736e-18	-4.09142e-10	-1.32686
25520761	chr6:25520761:A:G	2.30728e-18	-4.09142e-10	-1.32689
25521156	chr6:25521156:G:A	7.16582e-19	-1.29714	-1.19908
25521640	chr6:25521640:G:A	5.66637e-18	-4.09142e-10	-0.428413
25521641	chr6:25521641:C:T	2.3052e-18	-4.09142e-10	-1.32779
25522215	chr6:25522215:A:G	1.9756e-05	25.9681	2.48342
25522485	chr6:25522485:T:C	5.1509e-18	0.74582	-1.26961
25522494	chr6:25522494:T:C	3.65692e-18	-4.09142e-10	-0.866339
25523135	chr6:25523135:C:A	5.71741e-18	-0.419447	-3.31813e-10
25523322	chr6:25523322:G:A	2.67829e-18	-4.09142e-10	-1.17778
25523868	chr6:25523868:A:G	2.49923e-18	-4.09142e-10	-1.24698
25523947	chr6:25523947:C:T	2.67245e-18	-4.09142e-10	-1.17997
25524490	chr6:25524490:C:T	2.6267e-18	-4.09142e-10	-1.19723
25524850	chr6:25524850:A:G	5.40767e-19	-1.55233	-1.2254
25524892	chr6:25524892:T:C	2.23253e-08	20.8997	0.766313
25524896	chr6:25524896:A:G	1.80383e-08	20.7726	0.680239
25525101	chr6:25525101:A:G	6.22058e-19	-1.54363	-1.09405
25525141	chr6:25525141:C:G	1.23824e-17	1.67894	-1.32562
25525452	chr6:25525452:A:G	2.35007e-18	-4.09142e-10	-1.30852
25525825	chr6:25525825:G:A	2.46471e-18	-4.09142e-10	-1.26089
25525894	chr6:25525894:A:G	2.3057e-18	-4.09142e-10	-1.32758
25525922	chr6:25525922:AATAG:A	2.37037e-18	-4.09142e-10	-1.29992
25526091	chr6:25526091:C:T	3.77104e-16	5.09589	-1.32633
25526328	chr6:25526328:A:G	0.542933	37.7027	0.970142
25526474	chr6:25526474:T:C	1.88535e-05	25.9933	2.41142
25526523	chr6:25526523:TC:T	3.19873e-18	-4.09142e-10	-1.00021
25526693	chr6:25526693:C:A	2.30866e-18	-4.09142e-10	-1.32629
25526818	chr6:25526818:G:A	2.32171e-18	-4.09142e-10	-1.32066
25526884	chr6:25526884:T:TA	2.31893e-18	-4.09142e-10	-1.32186
25527735	chr6:25527735:T:C	0.052293	34.5959	1.73673
25527868	chr6:25527868:G:C	2.32029e-18	-4.09142e-10	-1.32127
25528224	chr6:25528224:A:G	1.05266e-18	-2.11164	-3.31813e-10
25528520	chr6:25528520:C:T	2.51954e-18	-4.09142e-10	-1.23889
25528685	chr6:25528685:T:C	5.41132e-18	0.810999	-1.28547
25529186	chr6:25529186:A:C	2.36781e-18	-4.09142e-10	-1.301
25529421	chr6:25529421:A:G	2.1493e-05	25.8366	2.69922
25529433	chr6:25529433:A:G	2.30515e-18	-4.09142e-10	-1.32782
25530223	chr6:25530223:A:G	3.30272e-17	-4.09142e-10	1.33437
25530341	chr6:25530341:C:T	4.80701e-19	-1.84319	-1.05228
25530607	chr6:25530607:C:T	3.49427e-18	-4.09142e-10	-0.911838
25530731	chr6:25530731:C:T	2.20162e-18	-1.37377	-3.31813e-10
25530905	chr6:25530905:T:C	0.00164832	31.8565	1.01906
25530988	chr6:25530988:C:T	8.79764e-18	-4.09142e-10	0.0115217
25531050	chr6:25531050:T:C	2.48203e-18	-4.09142e-10	-1.25389
25531140	chr6:25531140:G:A	0.00224155	32.2153	0.967715
25531332	chr6:25531332:T:TAGAA	9.49026e-15	6.99506	-3.31813e-10
25531495	chr6:25531495:C:T	1.07225e-18	-2.09321	-3.31813e-10
25531610	chr6:25531610:A:T	2.31488e-18	-4.09142e-10	-1.3236
25531697	chr6:25531697:T:C	7.30075e-14	9.80647	-0.771111
25532657	chr6:25532657:T:G	9.62501e-19	-2.20118	-3.31813e-10
25533099	chr6:25533099:C:T	3.90384e-19	-1.94437	-1.15922
25533702	chr6:25533702:A:G	2.18838e-13	10.9136	-0.780486
25533789	chr6:25533789:A:G	1.16908e-18	-1.06283	-0.943909
25534182	chr6:25534182:T:C	5.12719e-17	-4.09142e-10	1.77418
25534449	chr6:25534449:G:A	5.55752e-18	0.832035	-1.27985
25534495	chr6:25534495:C:A	3.86053e-18	-0.812159	-3.31813e-10
25534527	chr6:25534527:T:A	1.1218e-18	-1.09326	-0.954766
25534684	chr6:25534684:T:A	5.00685e-18	0.750784	-1.30294
25534804	chr6:25534804:C:T	4.5668e-18	0.46306	-1.10721
25534959	chr6:25534959:G:A	4.95642e-18	-0.562278	-3.31813e-10
25535384	chr6:25535384:A:G	4.4421e-18	0.573134	-1.24497
25535408	chr6:25535408:A:G	2.42807e-05	26.0846	2.5731
25535536	chr6:25535536:G:A	1.38571e-17	-4.09142e-10	0.465839
25535701	chr6:25535701:G:A	4.91187e-18	0.735804	-1.30711
25536243	chr6:25536243:A:G	2.80438e-18	-4.09142e-10	-1.13178
25536709	chr6:25536709:C:T	0.0786341	35.091	1.6496
25536922	chr6:25536922:C:CT	1.03407e-13	10.1499	-0.766459
25536966	chr6:25536966:C:T	0.0705525	34.9321	1.70004
25537127	chr6:25537127:T:C	2.42728e-18	-4.09142e-10	-1.27619
25537156	chr6:25537156:A:G	4.8935e-19	-1.81356	-1.06408
25537706	chr6:25537706:T:C	5.34245e-07	22	2.84118
25538219	chr6:25538219:C:G	7.37935e-14	10.0217	-0.975619
25538243	chr6:25538243:C:T	3.95974e-18	0.351339	-1.13812
25538632	chr6:25538632:C:A	2.07775e-05	25.7815	2.72041
25538911	chr6:25538911:A:G	1.17077e-18	-1.09866	-0.906639
25540490	chr6:25540490:C:T	4.60834e-07	24.8565	-0.163146
25540699	chr6:25540699:G:A	0.00199276	31.9472	1.11809
25541369	chr6:25541369:A:G	2.33612e-18	-4.09142e-10	-1.31447
25541608	chr6:25541608:A:C	2.23723e-18	-0.340704	-1.01702
25542161	chr6:25542161:A:G	3.30289e-16	-4.09142e-10	3.63701
25543291	chr6:25543291:G:A	4.72547e-18	-4.09142e-10	-0.609995
25543411	chr6:25543411:G:A	1.80716e-05	25.5044	2.85798
25543493	chr6:25543493:A:G	0.0204748	33.995	1.40004
25543685	chr6:25543685:T:G	3.18859e-16	4.92596	-1.32418
25543718	chr6:25543718:A:C	2.98579e-17	1.23349	-3.31813e-10
25544185	chr6:25544185:G:A	3.16377e-18	-4.09142e-10	-1.0112
25544196	chr6:25544196:T:C	2.90222e-18	0.148898	-1.24638
25545417	chr6:25545417:CAT:C	0.0249189	34.156	1.43549
25545612	chr6:25545612:A:G	3.01193e-18	-4.09142e-10	-1.06038
25545706	chr6:25545706:G:A	2.69987e-18	-4.09142e-10	-1.16976
25546307	chr6:25546307:G:C	2.44839e-18	-4.09142e-10	-1.26753
25546392	chr6:25546392:G:A	1.72312e-18	-1.61883	-3.31813e-10
25546573	chr6:25546573:A:G	2.51198e-07	20.9186	3.16799
25546624	chr6:25546624:C:T	2.82346e-18	-4.09142e-10	-1.125
25546679	chr6:25546679:A:C	0.012137	34.0533	0.818812
25546685	chr6:25546685:A:C	2.02711e-18	-1.45635	-3.31813e-10
25547012	chr6:25547012:G:A	0.0916778	35.3326	1.56152
25547903	chr6:25547903:AAG:A	3.12154e-18	-4.09142e-10	-1.02464
25548060	chr6:25548060:G:A	0.0294479	34.3387	1.41975
25548089	chr6:25548089:A:C	1.5235e-18	-1.74195	-3.31813e-10
25548345	chr6:25548345:A:G	0.0287788	34.4002	1.33523
25548841	chr6:25548841:G:A	2.80394e-18	-4.09142e-10	-1.13194
25549792	chr6:25549792:T:C	6.49943e-18	0.861063	-1.15231
25549911	chr6:25549911:A:G	1.11523e-13	10.5053	-1.04629
25550276	chr6:25550276:G:A	4.986e-18	0.694432	-1.25076
25550490	chr6:25550490:T:C	5.02287e-18	0.607091	-1.15605
25551183	chr6:25551183:ATGTGTTTAGG:A	5.38763e-18	0.782554	-1.26141
25551651	chr6:25551651:T:A	8.47777e-18	-4.09142e-10	-0.0255144
25551654	chr6:25551654:T:A	0.011131	33.7568	1.02875
25551915	chr6:25551915:G:C	3.87508e-05	26.0964	3.02882
25552193	chr6:25552193:C:T	2.39972e-18	-4.09142e-10	-1.28761
25552640	chr6:25552640:C:T	6.35119e-15	7.71124	-1.1178
25552663	chr6:25552663:C:A	4.74565e-18	-4.09142e-10	-0.605733
25553167	chr6:25553167:C:T	2.40342e-18	-4.09142e-10	-1.28607
25553488	chr6:25553488:G:A	0.0181176	33.5764	1.69625
25553539	chr6:25553539:C:T	2.33509e-18	-4.09142e-10	-1.31491
25553952	chr6:25553952:C:G	5.76426e-05	26.3099	3.21238
25554603	chr6:25554603:A:G	8.63933e-18	-4.09142e-10	-0.00663683
25554962	chr6:25554962:G:A	1.41322e-17	-4.09142e-10	0.485491
25555132	chr6:25555132:A:G	5.06483e-18	0.491664	-1.03231
25555672	chr6:25555672:C:T	2.30548e-18	-4.09142e-10	-1.32767
25555730	chr6:25555730:AAC:A	3.72908e-18	0.470836	-1.31764
25556021	chr6:25556021:G:A	5.44847e-05	26.2079	3.25804
25556153	chr6:25556153:T:A	4.39319e-17	-4.09142e-10	1.61968
25556679	chr6:25556679:C:T	9.89459e-18	-4.09142e-10	0.129027
25556995	chr6:25556995:A:G	2.69669e-19	-2.14532	-1.3282
25558198	chr6:25558198:A:G	6.84775e-19	-1.98368	-0.557949
25558576	chr6:25558576:G:C	3.02263e-18	-4.09142e-10	-1.05683
25559324	chr6:25559324:A:G	3.11072e-17	-4.09142e-10	1.27448
25559571	chr6:25559571:CT:C	7.89156e-05	26.6324	3.20399
25559621	chr6:25559621:A:G	2.30728e-18	-4.09142e-10	-1.32689
25559670	chr6:25559670:A:G	0.00938725	33.4773	1.13785
25559750	chr6:25559750:G:A	3.24454e-18	-4.09142e-10	-0.985989
25560459	chr6:25560459:T:C	2.42781e-18	-4.09142e-10	-1.27597
25560543	chr6:25560543:A:G	7.57654e-18	-4.09142e-10	-0.137906
25561402	chr6:25561402:G:A	2.03678e-18	-0.130974	-1.32062
25561686	chr6:25561686:T:C	7.53988e-19	-1.93422	-0.511119
25561814	chr6:25561814:A:G	2.94335e-18	-4.09142e-10	-1.08341
25562593	chr6:25562593:G:T	2.38624e-18	-4.09142e-10	-1.29324
25562607	chr6:25562607:G:A	2.3077e-18	-4.09142e-10	-1.32671
25564122	chr6:25564122:A:G	6.25161e-14	9.66397	-0.783752
25564785	chr6:25564785:A:T	2.36454e-18	-4.09142e-10	-1.30238
25565109	chr6:25565109:C:T	1.19356e-17	-4.09142e-10	0.316565
25565463	chr6:25565463:C:T	2.71049e-18	-4.09142e-10	-1.16583
25565618	chr6:25565618:G:A	1.32579e-17	-4.09142e-10	0.421628
25565794	chr6:25565794:G:A	4.39153e-19	-1.96166	-1.02421
25566275	chr6:25566275:C:T	6.6306e-19	-1.92757	-0.646281
25566284	chr6:25566284:G:C	2.41215e-18	-4.09142e-10	-1.28244
25566300	chr6:25566300:A:G	3.51386e-05	26.0336	2.99378
25567029	chr6:25567029:CT:C	2.33882e-18	-4.09142e-10	-1.31332
25567038	chr6:25567038:C:T	2.3303e-18	-4.09142e-10	-1.31696
25567271	chr6:25567271:G:A	2.46574e-18	-4.09142e-10	-1.26047
25567343	chr6:25567343:T:TG	2.81122e-18	-4.09142e-10	-1.12935
25567889	chr6:25567889:A:C	5.89267e-19	-1.84013	-0.851704
25568353	chr6:25568353:G:A	4.1112e-19	-1.95711	-1.09472
25568714	chr6:25568714:T:C	5.69408e-19	-1.84248	-0.883638
25568803	chr6:25568803:C:T	2.68475e-18	-4.09142e-10	-1.17537
25568877	chr6:25568877:C:T	1.93779e-17	-4.09142e-10	0.801172
25569309	chr6:25569309:T:TGGA	1.25533e-17	-4.09142e-10	0.36702
25569482	chr6:25569482:A:G	5.53283e-18	0.839058	-1.29132
25570045	chr6:25570045:A:G	7.96089e-16	4.51675	-3.31813e-10
25571105	chr6:25571105:T:G	5.64461e-19	-1.79648	-0.938361
25571198	chr6:25571198:A:G	4.88669e-18	0.730262	-1.30671
25571588	chr6:25571588:A:G	1.68429e-17	0.660968	-3.31813e-10
25571854	chr6:25571854:C:G	6.37997e-05	26.5368	3.08698
25572017	chr6:25572017:A:G	1.66322e-18	-0.791173	-0.863036
25572302	chr6:25572302:A:C	5.18733e-18	0.794156	-1.3109
25572501	chr6:25572501:G:C	6.37121e-19	-1.78033	-0.833426
25572529	chr6:25572529:C:T	1.29166e-17	-4.09142e-10	0.395554
25572940	chr6:25572940:A:C	3.91297e-19	-1.83105	-1.2702
25573401	chr6:25573401:A:ACCT	3.54123e-18	0.368055	-1.26654
25574034	chr6:25574034:C:G	1.38402e-17	-4.09142e-10	0.464614
25574585	chr6:25574585:G:A	1.02416e-17	0.163493	-3.31813e-10
25574807	chr6:25574807:T:G	3.23698e-18	-4.09142e-10	-0.988322
25574825	chr6:25574825:A:C	4.27235e-18	0.274828	-0.985626
25575273	chr6:25575273:A:G	2.45209e-18	-4.09142e-10	-1.26602
25575286	chr6:25575286:C:T	6.2614e-14	9.60221	-0.720428
25576428	chr6:25576428:C:CA	5.31595e-19	-2.16164	-0.633191
25576619	chr6:25576619:T:C	3.16177e-18	-4.09142e-10	-1.01183
25577022	chr6:25577022:T:A	2.32963e-18	-4.09142e-10	-1.31725
25577612	chr6:25577612:A:T	3.2099e-13	11.5879	-1.0717
25577677	chr6:25577677:G:C	6.59341e-18	0.999938	-1.27683
25577883	chr6:25577883:T:C	1.36705e-17	-4.09142e-10	0.452279
25578205	chr6:25578205:T:C	2.19514e-17	2.13261	-1.20674
25578948	chr6:25578948:T:G	3.67758e-19	-1.88494	-1.27835
25579109	chr6:25579109:TTA:T	2.41184e-18	-4.09142e-10	-1.28257
25579618	chr6:25579618:A:G	7.17765e-18	1.07071	-1.2627
25579625	chr6:25579625:A:G	1.33768e-17	0.399679	0.0308837
25580348	chr6:25580348:G:A	2.85856e-18	-4.09142e-10	-1.11264
25580593	chr6:25580593:C:T	6.17102e-18	0.944095	-1.28719
25581138	chr6:25581138:T:C	4.02627e-18	-0.770123	-3.31813e-10
25581652	chr6:25581652:T:C	1.58467e-17	-4.09142e-10	0.599997
25582484	chr6:25582484:C:G	2.85763e-16	4.81375	-1.32155
25582529	chr6:25582529:C:G	7.8521e-19	-1.10642	-1.29834
25582875	chr6:25582875:C:T	2.11159e-18	-0.100547	-1.31498
25583015	chr6:25583015:AG:A	2.30411e-18	-4.09142e-10	-1.32827
25583069	chr6:25583069:G:T	1.41218e-17	-4.09142e-10	0.484755
25583157	chr6:25583157:G:C	1.40641e-17	-4.09142e-10	0.480663
25583174	chr6:25583174:T:C	1.34758e-17	-4.09142e-10	0.437936
25583378	chr6:25583378:A:ACT	1.3718e-17	-4.09142e-10	0.455747
25583456	chr6:25583456:T:TTATTATTCATGGTAATATGCTCAGTGC	5.06926e-18	-0.539768	-3.31813e-10
25583478	chr6:25583478:C:T	1.3594e-17	-4.09142e-10	0.446664
25583524	chr6:25583524:C:T	1.42141e-17	-4.09142e-10	0.491274
25583563	chr6:25583563:T:C	1.36377e-17	-4.09142e-10	0.449875
25583686	chr6:25583686:A:G	1.35778e-17	-4.09142e-10	0.445475
25583909	chr6:25583909:A:G	3.06777e-18	-4.09142e-10	-1.04201
25583947	chr6:25583947:G:A	1.39557e-17	-4.09142e-10	0.472924
25584179	chr6:25584179:T:G	1.37134e-17	-4.09142e-10	0.455409
25584280	chr6:25584280:A:G	2.48257e-18	-4.09142e-10	-1.25367
25584428	chr6:25584428:C:G	1.34223e-17	-4.09142e-10	0.433955
25584848	chr6:25584848:T:A	1.35122e-17	-4.09142e-10	0.440631
25585068	chr6:25585068:A:G	1.36377e-17	-4.09142e-10	0.449875
25585151	chr6:25585151:G:A	1.32009e-17	-4.09142e-10	0.417326
25585289	chr6:25585289:A:G	4.62395e-18	0.593818	-1.22553
25585323	chr6:25585323:A:C	1.79939e-17	-4.09142e-10	0.727069
25585412	chr6:25585412:G:A	1.27004e-17	-4.09142e-10	0.37867
25585581	chr6:25585581:A:G	1.24159e-17	-4.09142e-10	0.35602
25585616	chr6:25585616:T:C	9.51668e-13	12.2666	-0.663574
25585623	chr6:25585623:A:G	2.63684e-18	-4.09142e-10	-1.19338
25585632	chr6:25585632:G:A	1.36377e-17	-4.09142e-10	0.449875
25585713	chr6:25585713:G:A	4.30434e-14	9.47078	-0.963779
25585722	chr6:25585722:T:C	6.56941e-18	-4.09142e-10	-0.280538
25585797	chr6:25585797:TGCACC:T	1.7989e-17	-4.09142e-10	0.726798
25585860	chr6:25585860:TG:T	1.39668e-17	-4.09142e-10	0.473724
25586164	chr6:25586164:G:A	1.7292e-17	0.68728	-3.31813e-10
25586178	chr6:25586178:GAC:G	2.58491e-18	-4.09142e-10	-1.21327
25586248	chr6:25586248:G:A	2.82723e-18	-4.09142e-10	-1.12367
25586427	chr6:25586427:C:T	6.35128e-18	-0.314305	-3.31813e-10
25586687	chr6:25586687:C:T	2.85246e-18	-4.09142e-10	-1.11478
25586777	chr6:25586777:AC:A	6.30523e-17	-4.09142e-10	1.981
25586908	chr6:25586908:A:T	1.95497e-18	-1.49259	-3.31813e-10
25586941	chr6:25586941:G:A	1.09303e-17	-4.09142e-10	0.228577
25586951	chr6:25586951:A:AG	1.5217e-17	-4.09142e-10	0.559451
25587259	chr6:25587259:CTTAAT:C	1.2332e-17	-4.09142e-10	0.349238
25587330	chr6:25587330:T:C	1.1849e-17	-4.09142e-10	0.309283
25587365	chr6:25587365:C:A	1.13378e-17	-4.09142e-10	0.26518
25587508	chr6:25587508:T:C	1.22492e-17	-4.09142e-10	0.3425
25587512	chr6:25587512:A:T	1.17259e-17	-4.09142e-10	0.298837
25587582	chr6:25587582:C:T	2.30709e-18	-4.09142e-10	-1.32698
25587592	chr6:25587592:T:C	1.22771e-17	-4.09142e-10	0.344773
25588552	chr6:25588552:C:T	5.07299e-18	0.760272	-1.2993
25588568	chr6:25588568:C:A	2.91349e-18	-4.09142e-10	-1.09361
25588587	chr6:25588587:C:T	4.4119e-18	-0.960072	0.281415
25588607	chr6:25588607:G:A	1.07916e-18	-2.08678	-3.31813e-10
25588774	chr6:25588774:A:C	1.2271e-17	-4.09142e-10	0.344279
25588898	chr6:25588898:C:T	4.46848e-18	-0.665914	-3.31813e-10
25588937	chr6:25588937:A:G	7.09344e-19	-2.0918	-0.414575
25589291	chr6:25589291:T:G	4.88551e-18	0.720258	-1.29695
25589344	chr6:25589344:A:T	2.61291e-18	-4.09142e-10	-1.2025
25589364	chr6:25589364:G:A	4.93805e-19	-1.73119	-1.13739
25589870	chr6:25589870:A:G	4.96951e-19	-1.74737	-1.11485
25589996	chr6:25589996:T:C	9.18488e-13	12.1291	-0.561593
25590083	chr6:25590083:C:T	1.88776e-14	9.00943	-1.32667
25590325	chr6:25590325:T:C	9.78343e-14	10.0835	-0.755451
25590486	chr6:25590486:T:A	2.30436e-18	-4.09142e-10	-1.32816
25590623	chr6:25590623:G:C	4.49692e-18	0.570796	-1.23037
25590624	chr6:25590624:A:T	4.60792e-18	0.592377	-1.22756
25591182	chr6:25591182:C:T	4.07515e-18	-0.442963	-0.315092
25591243	chr6:25591243:G:A	2.84175e-18	-4.09142e-10	-1.11854
25591576	chr6:25591576:G:A	2.91349e-18	-4.09142e-10	-1.09361
25592319	chr6:25592319:T:G	6.01787e-19	-1.72299	-0.947821
25593009	chr6:25593009:G:C	3.15863e-18	-4.09142e-10	-1.01282
25594151	chr6:25594151:C:T	5.0583e-19	-1.6884	-1.15612
25595213	chr6:25595213:A:G	3.61163e-18	-0.878804	-3.31813e-10
25595269	chr6:25595269:C:CT	5.88069e-19	-1.41764	-1.27623
25595465	chr6:25595465:A:T	2.61419e-18	-4.09142e-10	-1.20201
25595644	chr6:25595644:A:T	2.30646e-18	-4.09142e-10	-1.32725
25595756	chr6:25595756:A:G	2.33951e-18	-4.09142e-10	-1.31302
25595977	chr6:25595977:T:G	2.61574e-18	-4.09142e-10	-1.20141
25596090	chr6:25596090:G:A	2.448e-18	-4.09142e-10	-1.26769
25596422	chr6:25596422:T:G	5.79807e-14	9.69801	-0.893103
25596815	chr6:25596815:A:T	6.23118e-18	0.955354	-1.28875
25596973	chr6:25596973:AC:A	5.67208e-18	0.869263	-1.29667
25597173	chr6:25597173:A:G	2.33598e-18	-4.09142e-10	-1.31453
25597646	chr6:25597646:C:T	2.43322e-18	-4.09142e-10	-1.27375
25597713	chr6:25597713:G:C	2.92472e-18	-4.09142e-10	-1.08976
25598254	chr6:25598254:T:A	3.97682e-17	-4.09142e-10	1.52011
25598523	chr6:25598523:A:G	7.10188e-18	-4.09142e-10	-0.202602
25598667	chr6:25598667:T:C	2.90989e-18	-4.09142e-10	-1.09485
25598910	chr6:25598910:T:C	4.91101e-18	0.603701	-1.17518
25598915	chr6:25598915:G:A	4.52067e-10	16.9242	0.842157
25598992	chr6:25598992:A:G	4.04812e-19	-2.18196	-0.885332
25599006	chr6:25599006:C:T	2.2057e-10	16.5005	0.548241
25599802	chr6:25599802:T:C	4.28606e-18	-4.09142e-10	-0.707595
25599963	chr6:25599963:T:C	2.74902e-05	26.6227	2.15921
25600005	chr6:25600005:A:G	2.84425e-13	11.6119	-1.21668
25600060	chr6:25600060:C:A	6.56033e-18	-4.09142e-10	-0.281921
25600124	chr6:25600124:C:T	7.22612e-18	-0.18526	-3.31813e-10
25600239	chr6:25600239:T:C	5.90874e-18	-4.09142e-10	-0.38653
25600293	chr6:25600293:G:C	4.28453e-18	-4.09142e-10	-0.707952
25600374	chr6:25600374:A:G	5.9238e-19	-1.39729	-1.28928
25600507	chr6:25600507:G:A	6.13245e-17	-4.09142e-10	1.95322
25600544	chr6:25600544:A:G	2.45287e-18	-4.09142e-10	-1.2657
25600599	chr6:25600599:T:C	8.08318e-18	0.587606	-0.660783
25600740	chr6:25600740:G:A	5.25641e-17	1.95457	-0.155498
25600861	chr6:25600861:T:C	3.80617e-13	11.8702	-1.18361
25600897	chr6:25600897:T:A	4.11034e-17	2.07406	-0.520931
25601137	chr6:25601137:G:A	5.03937e-17	2.27026	-0.513358
25601206	chr6:25601206:T:C	2.45572e-18	-4.09142e-10	-1.26454
25601421	chr6:25601421:C:T	2.78325e-18	-4.09142e-10	-1.13934
25601477	chr6:25601477:G:A	2.3048e-18	-4.09142e-10	-1.32797
25601732	chr6:25601732:C:A	6.95456e-17	1.91547	0.163546
25601766	chr6:25601766:T:C	6.13948e-17	1.99557	-0.0412066
25602249	chr6:25602249:C:G	4.0355e-19	-1.97686	-1.09356
25602333	chr6:25602333:G:A	7.08555e-17	2.03607	0.0616094
25602474	chr6:25602474:A:G	6.44901e-17	2.0159	-0.0123452
25602547	chr6:25602547:T:C	1.67007e-17	1.83472	-1.18223
25602571	chr6:25602571:C:T	4.13697e-18	-4.09142e-10	-0.742999
25602585	chr6:25602585:A:G	4.48214e-18	-4.09142e-10	-0.662861
25602698	chr6:25602698:T:G	4.93385e-17	1.9251	-0.189359
25602872	chr6:25602872:A:G	6.79001e-17	1.99359	0.061483
25602874	chr6:25602874:G:A	2.40558e-14	8.91065	-0.985482
25603263	chr6:25603263:G:A	5.53544e-18	-4.09142e-10	-0.451791
25603394	chr6:25603394:G:A	5.3104e-11	15.7603	-0.135494
25603493	chr6:25603493:A:G	7.12673e-17	2.04987	0.0536017
25603965	chr6:25603965:C:A	5.56766e-16	5.48428	-1.3251
25604000	chr6:25604000:C:A	2.8389e-18	-4.09142e-10	-1.11954
25604096	chr6:25604096:AG:A	6.12702e-17	-4.09142e-10	1.95233
25604234	chr6:25604234:T:C	2.32673e-18	-4.09142e-10	-1.3185
25604265	chr6:25604265:A:G	7.73005e-19	-1.09455	-1.32588
25604268	chr6:25604268:G:A	1.55235e-18	-1.72319	-3.31813e-10
25604364	chr6:25604364:A:G	2.37067e-18	-4.09142e-10	-1.29979
25604377	chr6:25604377:C:T	4.68894e-18	-4.09142e-10	-0.617756
25604487	chr6:25604487:G:A	6.42141e-17	1.9466	0.0526596
25604863	chr6:25604863:G:A	5.73764e-11	15.9496	-0.247385
25604943	chr6:25604943:G:T	5.21007e-18	-4.09142e-10	-0.512368
25604948	chr6:25604948:C:T	7.33249e-17	-4.09142e-10	2.13194
25605284	chr6:25605284:T:C	2.75687e-18	0.0476375	-1.19651
25605358	chr6:25605358:TAATAA:T	1.9348e-18	-0.177669	-1.32529
25605612	chr6:25605612:G:A	1.57485e-18	-1.7088	-3.31813e-10
25605654	chr6:25605654:T:A	6.89263e-18	-4.09142e-10	-0.23251
25605690	chr6:25605690:C:T	8.54607e-11	16.3104	-0.209746
25605797	chr6:25605797:A:C	2.82133e-18	-4.09142e-10	-1.12575
25605953	chr6:25605953:G:A	3.26694e-17	1.73147	-0.407999
25606444	chr6:25606444:C:T	3.2026e-14	9.14819	-0.936849
25606785	chr6:25606785:T:A	3.00222e-18	-4.09142e-10	-1.06361
25607137	chr6:25607137:C:T	1.16261e-13	8.33643	1.16421
25607226	chr6:25607226:T:A	2.51676e-18	-4.09142e-10	-1.23999
25607343	chr6:25607343:A:G	1.30627e-13	8.41876	1.19838
25607648	chr6:25607648:A:G	1.17483e-13	8.46395	1.04714
25607740	chr6:25607740:A:G	8.61866e-06	27.7379	-0.115893
25607781	chr6:25607781:C:T	1.12054e-13	8.46087	1.0029
25607987	chr6:25607987:T:C	1.37506e-13	8.55674	1.11172
25608131	chr6:25608131:T:C	5.34228e-06	27.3451	-0.201397
25608142	chr6:25608142:G:A	1.47218e-13	8.57943	1.15728
25608146	chr6:25608146:G:A	1.42163e-13	8.53561	1.16616
25608562	chr6:25608562:T:G	7.467e-18	-0.152469	-3.31813e-10
25609050	chr6:25609050:T:G	4.12656e-07	24.648	-0.0651195
25609140	chr6:25609140:A:G	2.69942e-18	-4.09142e-10	-1.16992
25609249	chr6:25609249:G:A	1.06378e-13	7.68107	1.73071
25609294	chr6:25609294:G:A	4.49407e-18	-4.09142e-10	-0.660203
25609415	chr6:25609415:G:A	2.45071e-13	8.30728	1.93906
25609510	chr6:25609510:A:G	2.07595e-13	8.46168	1.6187
25609528	chr6:25609528:C:T	2.22464e-13	8.28683	1.86273
25609535	chr6:25609535:T:G	2.3883e-18	-4.09142e-10	-1.29238
25609693	chr6:25609693:T:C	2.38524e-18	-4.09142e-10	-1.29366
25609801	chr6:25609801:A:G	3.19251e-18	-4.09142e-10	-1.00216
25610387	chr6:25610387:A:G	7.05926e-19	-1.63761	-0.873592
25610726	chr6:25610726:A:G	1.53562e-17	0.568555	-3.31813e-10
25611598	chr6:25611598:A:G	4.29462e-14	9.2356	-0.730861
25612052	chr6:25612052:C:T	2.35453e-18	-4.09142e-10	-1.30662
25612287	chr6:25612287:A:C	8.59899e-18	-4.09142e-10	-0.0113167
25612334	chr6:25612334:C:T	2.55612e-18	-4.09142e-10	-1.22447
25612455	chr6:25612455:A:C	1.56288e-13	8.3959	1.40059
25613505	chr6:25613505:A:G	2.30547e-18	-4.09142e-10	-1.32768
25613678	chr6:25613678:T:A	2.63891e-18	-4.09142e-10	-1.19259
25613726	chr6:25613726:G:A	4.57968e-18	-4.09142e-10	-0.641333
25614016	chr6:25614016:A:G	2.40113e-17	-4.09142e-10	1.01556
25614477	chr6:25614477:T:C	2.30454e-18	-4.09142e-10	-1.32808
25614974	chr6:25614974:T:C	2.27827e-18	-0.102601	-1.23695
25615054	chr6:25615054:T:C	2.41697e-18	-4.09142e-10	-1.28045
25615119	chr6:25615119:G:A	1.74219e-18	-0.327744	-1.28008
25615360	chr6:25615360:T:C	3.77824e-19	-1.83493	-1.30136
25615528	chr6:25615528:G:A	2.39852e-18	-4.09142e-10	-1.28811
25615817	chr6:25615817:A:G	2.3831e-18	-4.09142e-10	-1.29456
25616001	chr6:25616001:G:A	3.71176e-18	-4.09142e-10	-0.851456
25616004	chr6:25616004:C:G	1.42272e-13	8.1419	1.56064
25616010	chr6:25616010:A:G	2.38451e-18	-4.09142e-10	-1.29397
25616047	chr6:25616047:A:G	2.31673e-18	-4.09142e-10	-1.3228
25616225	chr6:25616225:A:G	1.96013e-17	2.04193	-1.2293
25616252	chr6:25616252:T:C	5.60739e-18	0.735884	-1.17476
25616326	chr6:25616326:G:T	2.31395e-18	-4.09142e-10	-1.324
25616424	chr6:25616424:A:G	2.74308e-18	0.00431122	-1.15819
25616459	chr6:25616459:T:C	3.18644e-06	26.6631	-0.0361133
25616460	chr6:25616460:G:A	1.40636e-13	8.04129	1.64968
25616608	chr6:25616608:C:T	3.12018e-18	-4.09142e-10	-1.02507
25616877	chr6:25616877:T:C	4.57968e-18	-4.09142e-10	-0.641333
25617063	chr6:25617063:G:A	2.94817e-14	9.09548	-0.96692
25617217	chr6:25617217:A:G	4.47681e-07	24.637	0.027371
25617316	chr6:25617316:T:G	1.12991e-13	8.17152	1.30058
25617775	chr6:25617775:T:C	1.94746e-17	0.806149	-3.31813e-10
25618258	chr6:25618258:A:G	5.6116e-07	24.8124	0.0779472
25618551	chr6:25618551:T:C	2.49527e-17	-4.09142e-10	1.05402
25618779	chr6:25618779:A:C	2.81515e-14	9.4107	-1.32831
25618864	chr6:25618864:TTAAAG:T	3.93307e-18	-4.09142e-10	-0.793543
25619023	chr6:25619023:C:T	3.55673e-18	-4.09142e-10	-0.89412
25619235	chr6:25619235:G:A	3.785e-18	-0.831916	-3.31813e-10
25619289	chr6:25619289:G:C	2.59294e-18	-4.09142e-10	-1.21017
25619999	chr6:25619999:G:A	2.44752e-18	-4.09142e-10	-1.26789
25620890	chr6:25620890:C:T	4.11086e-19	-1.85818	-1.19374
25621162	chr6:25621162:A:G	2.53736e-18	-4.09142e-10	-1.23184
25621168	chr6:25621168:A:C	2.37937e-18	-4.09142e-10	-1.29613
25621588	chr6:25621588:A:G	1.80366e-18	-1.57314	-3.31813e-10
25621610	chr6:25621610:TG:T	5.52783e-19	-1.51492	-1.24083
25621877	chr6:25621877:A:G	5.82853e-19	-1.53291	-1.16987
25621888	chr6:25621888:C:T	7.42104e-16	4.71607	-0.269541
25621984	chr6:25621984:G:A	1.1723e-14	6.69177	0.514579
25622330	chr6:25622330:A:G	9.08237e-16	4.0968	0.551747
25622377	chr6:25622377:G:A	1.15499e-18	-2.01887	-3.31813e-10
25622637	chr6:25622637:C:T	2.88005e-18	-4.09142e-10	-1.10515
25624122	chr6:25624122:C:T	2.83903e-19	-2.09677	-1.32531
25624172	chr6:25624172:A:T	2.93954e-19	-2.15176	-1.23554
25624188	chr6:25624188:G:A	2.9396e-15	5.92072	-0.0976559
25625367	chr6:25625367:A:C	1.13987e-15	5.03361	-0.157898
25625419	chr6:25625419:G:A	1.71277e-17	-4.09142e-10	0.677737
25625508	chr6:25625508:A:G	8.84682e-19	-0.965293	-1.3202
25625527	chr6:25625527:T:A	2.47564e-18	-4.09142e-10	-1.25647
25626411	chr6:25626411:A:G	8.60499e-16	4.01027	0.584277
25626618	chr6:25626618:T:A	1.23938e-15	5.11242	-0.153014
25626739	chr6:25626739:T:C	4.72392e-07	23.4984	1.21973
25626860	chr6:25626860:T:C	2.82994e-18	-4.09142e-10	-1.12271
25627430	chr6:25627430:C:T	9.84229e-07	22.457	2.99518
25627459	chr6:25627459:C:T	9.85626e-16	4.89072	-0.160402
25628217	chr6:25628217:G:A	9.93223e-16	4.94598	-0.207984
25628283	chr6:25628283:G:A	3.29246e-16	4.96176	-1.32792
25628460	chr6:25628460:G:A	4.66138e-15	5.9446	0.339509
25628468	chr6:25628468:A:G	2.50953e-18	-4.09142e-10	-1.24287
25628696	chr6:25628696:C:A	1.10203e-15	4.76014	0.0818045
25628909	chr6:25628909:C:G	3.4756e-18	-4.09142e-10	-0.917196
25628931	chr6:25628931:A:G	7.45313e-19	-1.45831	-0.998601
25628985	chr6:25628985:C:T	2.25195e-17	-4.09142e-10	0.951418
25629519	chr6:25629519:A:G	1.02081e-15	4.74681	0.0185824
25629863	chr6:25629863:G:A	8.96914e-16	4.63881	-0.00281436
25629908	chr6:25629908:T:C	9.05401e-16	4.57507	0.0703421
25630251	chr6:25630251:C:T	2.76083e-18	-4.09142e-10	-1.14743
25630321	chr6:25630321:C:T	3.55556e-15	5.33675	0.676555
25630825	chr6:25630825:G:C	9.65068e-16	4.73042	-0.0211829
25630951	chr6:25630951:C:T	6.05604e-16	4.26262	-0.0193591
25631488	chr6:25631488:A:G	2.53137e-18	-4.09142e-10	-1.2342
25631787	chr6:25631787:G:A	2.4504e-18	-4.09142e-10	-1.26671
25631881	chr6:25631881:G:A	2.32998e-18	-4.09142e-10	-1.3171
25631967	chr6:25631967:C:T	1.06342e-18	-1.2366	-0.864873
25632016	chr6:25632016:G:A	4.98018e-18	-4.09142e-10	-0.557495
25632114	chr6:25632114:T:C	1.84383e-15	5.39236	-0.0357211
25632140	chr6:25632140:C:T	2.31426e-18	-4.09142e-10	-1.32387
25632523	chr6:25632523:A:G	2.07366e-15	5.45973	0.0143758
25632582	chr6:25632582:C:T	6.69135e-18	-4.09142e-10	-0.262147
25632824	chr6:25632824:T:C	1.52238e-15	5.09346	0.0716067
25633204	chr6:25633204:C:T	1.06844e-14	8.25704	-1.14347
25633364	chr6:25633364:A:G	2.41451e-18	-4.09142e-10	-1.28147
25633601	chr6:25633601:A:C	1.88398e-14	9.0065	-1.32574
25633805	chr6:25633805:A:G	1.87463e-15	5.37508	-0.00187654
25633882	chr6:25633882:G:A	1.67272e-17	0.136596	0.517476
25634139	chr6:25634139:C:T	2.82082e-19	-2.19886	-1.22966
25634174	chr6:25634174:T:C	2.31245e-18	-4.09142e-10	-1.32465
25634212	chr6:25634212:T:C	2.25218e-15	5.50237	0.0543245
25634244	chr6:25634244:A:T	2.44893e-18	-4.09142e-10	-1.26731
25634676	chr6:25634676:A:G	2.68352e-18	-4.09142e-10	-1.17583
25635172	chr6:25635172:C:T	1.29605e-14	8.63422	-1.32752
25635303	chr6:25635303:C:T	5.12185e-18	-4.09142e-10	-0.529446
25635437	chr6:25635437:G:T	3.00158e-18	-1.06382	-3.31813e-10
25635584	chr6:25635584:C:T	8.97615e-18	-4.09142e-10	0.0316085
25636199	chr6:25636199:C:G	5.43589e-18	-4.09142e-10	-0.46994
25636512	chr6:25636512:A:G	2.35311e-18	-0.998425	-0.3088
25636687	chr6:25636687:T:C	1.72619e-15	5.44671	-0.155996
25636731	chr6:25636731:T:C	5.43518e-18	-4.09142e-10	-0.470069
25636889	chr6:25636889:A:G	1.75598e-15	5.49974	-0.191924
25636980	chr6:25636980:T:C	3.32655e-19	-1.97565	-1.28796
25637240	chr6:25637240:C:T	1.97336e-15	5.59261	-0.168084
25637367	chr6:25637367:C:T	2.5285e-18	-4.09142e-10	-1.23534
25637405	chr6:25637405:T:TC	1.51045e-15	5.3171	-0.159896
25637480	chr6:25637480:C:T	1.38036e-15	5.25379	-0.186651
25637701	chr6:25637701:G:A	2.24227e-18	-0.932527	-0.422947
25637707	chr6:25637707:T:C	2.61051e-18	-4.09142e-10	-1.20342
25637839	chr6:25637839:G:A	3.18727e-19	-1.98138	-1.325
25637983	chr6:25637983:A:G	1.58718e-15	5.44482	-0.23807
25638128	chr6:25638128:G:A	2.32266e-18	-4.09142e-10	-1.32025
25638236	chr6:25638236:A:T	1.64329e-15	6.28112	-1.03963
25638241	chr6:25638241:C:T	6.03023e-10	15.9453	2.10916
25639213	chr6:25639213:C:A	2.61051e-18	-4.09142e-10	-1.20342
25639432	chr6:25639432:T:C	6.02619e-19	-1.99189	-0.677545
25639938	chr6:25639938:C:T	1.74487e-15	5.49022	-0.188744
25640397	chr6:25640397:AAAAC:A	2.41601e-18	-4.09142e-10	-1.28085
25640446	chr6:25640446:A:G	1.83027e-15	5.43344	-0.0841827
25640499	chr6:25640499:C:T	1.75184e-15	5.38411	-0.0786535
25640754	chr6:25640754:A:G	2.15324e-17	0.906595	-3.31813e-10
25640856	chr6:25640856:C:T	2.31062e-18	-4.09142e-10	-1.32545
25640972	chr6:25640972:T:C	9.66785e-15	8.06756	-1.05396
25641408	chr6:25641408:A:T	1.77558e-15	5.43131	-0.112392
25641637	chr6:25641637:C:A	1.19585e-14	8.44969	-1.22345
25641872	chr6:25641872:A:G	1.89634e-15	5.46142	-0.0767069
25642015	chr6:25642015:A:G	1.79449e-15	5.41981	-0.0902912
25642016	chr6:25642016:T:C	9.69882e-15	8.1866	-1.16981
25642349	chr6:25642349:G:A	9.64189e-15	6.06056	0.950348
25642763	chr6:25642763:C:A	3.29024e-19	-1.96285	-1.31173
25642916	chr6:25642916:C:T	1.61679e-18	-1.68252	-3.31813e-10
25643235	chr6:25643235:C:T	4.12111e-18	-4.09142e-10	-0.746839
25643564	chr6:25643564:C:A	1.67084e-18	-0.321332	-1.3283
25643893	chr6:25643893:C:T	2.42776e-18	-4.09142e-10	-1.27599
25643975	chr6:25643975:C:T	3.39513e-15	5.81532	0.151814
25644262	chr6:25644262:T:C	2.43146e-18	-4.09142e-10	-1.27447
25644754	chr6:25644754:T:C	2.44992e-18	-4.09142e-10	-1.26691
25644776	chr6:25644776:G:A	3.06515e-19	-2.01865	-1.32681
25645134	chr6:25645134:C:T	1.50447e-14	6.16518	1.29064
25645198	chr6:25645198:A:C	2.4613e-18	-4.09142e-10	-1.26227
25645235	chr6:25645235:A:G	1.12489e-07	21.5913	1.69185
25645575	chr6:25645575:A:C	2.74771e-18	-4.09142e-10	-1.15219
25645604	chr6:25645604:CTT:C	2.74453e-18	-4.09142e-10	-1.15335
25645758	chr6:25645758:A:T	3.54715e-18	-4.09142e-10	-0.896817
25645774	chr6:25645774:A:C	3.62589e-09	20.6066	-0.758203
25645917	chr6:25645917:G:A	2.70347e-15	6.22536	-0.48603
25646032	chr6:25646032:G:GACAA	3.22407e-19	-2.00786	-1.28704
25646540	chr6:25646540:T:C	7.90513e-18	-4.09142e-10	-0.0954504
25646568	chr6:25646568:C:T	1.89608e-10	16.7121	0.185414
25646715	chr6:25646715:G:A	3.43123e-19	-1.9211	-1.31153
25647052	chr6:25647052:C:T	2.69318e-10	16.9825	0.265936
25647067	chr6:25647067:C:T	4.80929e-19	-1.9555	-0.939493
25647126	chr6:25647126:A:T	2.18176e-16	4.46514	-1.2428
25647278	chr6:25647278:C:T	1.09593e-16	-4.09142e-10	2.53381
25647344	chr6:25647344:G:A	2.14034e-15	6.19231	-0.686547
25647510	chr6:25647510:AC:A	2.43574e-18	-4.09142e-10	-1.27271
25647681	chr6:25647681:C:T	2.36149e-18	-4.09142e-10	-1.30367
25647690	chr6:25647690:A:G	2.43732e-18	-4.09142e-10	-1.27206
25647716	chr6:25647716:A:G	2.43358e-18	-4.09142e-10	-1.2736
25648118	chr6:25648118:C:T	7.77471e-18	-0.112086	-3.31813e-10
25648340	chr6:25648340:G:A	2.3341e-18	-4.09142e-10	-1.31533
25648496	chr6:25648496:A:G	5.44473e-18	-4.09142e-10	-0.468314
25648549	chr6:25648549:C:T	2.44612e-18	-4.09142e-10	-1.26846
25648737	chr6:25648737:A:T	2.48306e-18	-4.09142e-10	-1.25347
25648762	chr6:25648762:T:G	2.45978e-18	-4.09142e-10	-1.26289
25649487	chr6:25649487:A:T	4.18931e-18	-4.09142e-10	-0.730427
25649753	chr6:25649753:C:A	2.92602e-18	-0.0914804	-0.99784
25649770	chr6:25649770:A:G	2.34663e-18	-4.09142e-10	-1.30998
25649840	chr6:25649840:T:C	2.49993e-17	1.05589	-3.31813e-10
25649868	chr6:25649868:C:T	2.64292e-15	6.24014	-0.523466
25649894	chr6:25649894:C:T	4.89821e-18	-4.09142e-10	-0.574092
25650056	chr6:25650056:A:C	2.44552e-18	-4.09142e-10	-1.26871
25650060	chr6:25650060:T:G	2.44056e-18	-4.09142e-10	-1.27073
25650096	chr6:25650096:T:C	2.38227e-18	-4.09142e-10	-1.29491
25650589	chr6:25650589:T:A	1.26728e-14	8.61246	-1.32821
25650900	chr6:25650900:A:C	2.44316e-18	-4.09142e-10	-1.26967
25651035	chr6:25651035:A:G	2.52541e-15	6.24161	-0.570413
25651144	chr6:25651144:A:C	2.65945e-18	-4.09142e-10	-1.18484
25651166	chr6:25651166:T:C	2.43999e-18	-4.09142e-10	-1.27097
25651422	chr6:25651422:C:G	2.29162e-15	6.11713	-0.543076
25651436	chr6:25651436:T:C	2.85737e-19	-2.08761	-1.32804
25651586	chr6:25651586:T:C	2.44231e-18	-4.09142e-10	-1.27002
25651764	chr6:25651764:A:C	2.50292e-18	-4.09142e-10	-1.24551
25651774	chr6:25651774:A:T	2.44548e-18	-4.09142e-10	-1.26872
25651876	chr6:25651876:C:A	2.49454e-18	-4.09142e-10	-1.24886
25651901	chr6:25651901:T:C	2.34142e-18	-4.09142e-10	-1.3122
25651997	chr6:25651997:C:A	1.16003e-14	8.51515	-1.31933
25652340	chr6:25652340:AG:A	1.94205e-15	5.79534	-0.386798
25652499	chr6:25652499:G:A	2.53322e-18	-4.09142e-10	-1.23347
25652852	chr6:25652852:TCA:T	2.33039e-18	-4.09142e-10	-1.31693
25652862	chr6:25652862:G:T	1.94736e-15	6.08921	-0.677947
25653173	chr6:25653173:A:G	9.80677e-17	3.38393	-0.961237
25653208	chr6:25653208:T:G	1.7468e-18	-0.283588	-1.32159
25653337	chr6:25653337:T:TC	2.3503e-18	-4.09142e-10	-1.30842
25653380	chr6:25653380:AG:A	2.76254e-18	-4.09142e-10	-1.14681
25653597	chr6:25653597:T:C	7.23586e-19	-1.38245	-1.10405
25653614	chr6:25653614:T:G	1.68204e-15	5.92491	-0.66011
25654000	chr6:25654000:T:A	2.95995e-19	-2.19867	-1.1817
25654037	chr6:25654037:T:A	3.29645e-19	-1.96095	-1.31175
25654324	chr6:25654324:G:T	4.83784e-18	-4.09142e-10	-0.586494
25654489	chr6:25654489:T:C	4.31168e-17	1.60095	-3.31813e-10
25654809	chr6:25654809:TC:T	2.48398e-18	-4.09142e-10	-1.2531
25654831	chr6:25654831:C:T	6.95472e-19	-1.42445	-1.10168
25654855	chr6:25654855:C:T	2.46928e-18	-4.09142e-10	-1.25903
25654876	chr6:25654876:T:C	1.76201e-15	6.02259	-0.711339
25654950	chr6:25654950:A:T	2.30919e-18	-4.09142e-10	-1.32607
25655061	chr6:25655061:C:A	2.45082e-18	-4.09142e-10	-1.26654
25655447	chr6:25655447:G:A	2.08477e-15	5.99709	-0.517635
25655611	chr6:25655611:T:G	1.72946e-15	5.95048	-0.657874
25655658	chr6:25655658:G:GAATT	2.63428e-18	-4.09142e-10	-1.19435
25655695	chr6:25655695:C:G	2.80089e-18	-4.09142e-10	-1.13302
25655867	chr6:25655867:T:G	3.07483e-18	-4.09142e-10	-1.03971
25656293	chr6:25656293:A:G	3.76181e-18	-4.09142e-10	-0.838062
25656485	chr6:25656485:T:C	2.30998e-18	-4.09142e-10	-1.32572
25656563	chr6:25656563:A:G	4.83784e-18	-4.09142e-10	-0.586494
25656635	chr6:25656635:T:A	4.8364e-18	-4.09142e-10	-0.586791
25656650	chr6:25656650:T:C	2.44497e-18	-4.09142e-10	-1.26893
25656718	chr6:25656718:A:G	2.44147e-18	-4.09142e-10	-1.27036
25656747	chr6:25656747:G:A	2.76555e-18	-4.09142e-10	-1.14572
25657058	chr6:25657058:C:T	2.45197e-17	1.03652	-3.31813e-10
25657063	chr6:25657063:A:G	5.0882e-18	0.771757	-1.3078
25657175	chr6:25657175:A:T	3.29153e-19	-1.95388	-1.32031
25657235	chr6:25657235:A:C	2.16385e-07	22.0629	1.87446
25657334	chr6:25657334:A:G	2.31255e-18	-4.09142e-10	-1.32461
25657362	chr6:25657362:A:G	1.27217e-14	8.61515	-1.32705
25657685	chr6:25657685:A:G	2.8351e-18	-4.09142e-10	-1.12089
25657789	chr6:25657789:C:T	2.44202e-18	-4.09142e-10	-1.27014
25657822	chr6:25657822:G:A	2.39617e-18	-4.09142e-10	-1.28909
25657883	chr6:25657883:C:T	2.31267e-18	-4.09142e-10	-1.32456
25658149	chr6:25658149:C:T	1.15958e-18	-2.01491	-3.31813e-10
25658197	chr6:25658197:G:A	2.9077e-18	-4.09142e-10	-1.0956
25658267	chr6:25658267:C:A	2.4596e-18	-4.09142e-10	-1.26296
25658352	chr6:25658352:T:C	2.78945e-15	6.53937	-0.768738
25658490	chr6:25658490:G:A	9.06361e-18	-4.09142e-10	0.0413052
25658679	chr6:25658679:T:C	1.44463e-15	5.51095	-0.398308
25658812	chr6:25658812:A:G	2.38519e-18	-4.09142e-10	-1.29368
25658901	chr6:25658901:A:G	2.30914e-18	-4.09142e-10	-1.32608
25658944	chr6:25658944:G:A	2.96737e-15	6.55963	-0.727158
25658991	chr6:25658991:G:A	1.74791e-15	5.04623	0.256977
25659031	chr6:25659031:G:A	3.6272e-18	-4.09142e-10	-0.8745
25659092	chr6:25659092:A:G	2.44848e-18	-4.09142e-10	-1.2675
25659609	chr6:25659609:T:C	2.50114e-18	-4.09142e-10	-1.24622
25659725	chr6:25659725:C:A	2.80089e-18	-4.09142e-10	-1.13302
25659747	chr6:25659747:T:A	2.44415e-18	-4.09142e-10	-1.26926
25659763	chr6:25659763:T:C	2.30497e-18	-4.09142e-10	-1.32789
25659825	chr6:25659825:G:C	2.46731e-18	-4.09142e-10	-1.25983
25659930	chr6:25659930:C:T	2.1251e-18	-1.40914	-3.31813e-10
25659977	chr6:25659977:T:A	7.4007e-18	-4.09142e-10	-0.161388
25660079	chr6:25660079:A:G	2.30918e-18	-4.09142e-10	-1.32607
25660119	chr6:25660119:G:A	4.36991e-17	-4.09142e-10	1.61437
25660580	chr6:25660580:C:T	4.19586e-19	-2.02573	-1.00572
25660744	chr6:25660744:A:G	1.30335e-15	4.85489	0.15484
25660836	chr6:25660836:G:A	1.44862e-15	4.94702	0.16838
25660899	chr6:25660899:C:T	2.30875e-18	-4.09142e-10	-1.32625
25661321	chr6:25661321:T:C	1.85118e-18	-0.234152	-1.31299
25661735	chr6:25661735:A:G	1.93067e-17	0.79749	-3.31813e-10
25661756	chr6:25661756:T:G	1.12171e-17	0.254475	-3.31813e-10
25662034	chr6:25662034:T:A	1.94409e-17	0.804416	-3.31813e-10
25662357	chr6:25662357:A:G	2.03528e-17	0.850258	-3.31813e-10
25662458	chr6:25662458:G:A	5.89615e-15	5.95123	0.567859
25662495	chr6:25662495:A:C	4.99847e-18	-4.09142e-10	-0.553831
25662525	chr6:25662525:G:A	4.15582e-18	-4.09142e-10	-0.738452
25662575	chr6:25662575:T:C	4.89428e-16	4.92058	-0.890304
25662645	chr6:25662645:A:T	4.91669e-16	5.36126	-1.32642
25662685	chr6:25662685:A:G	2.31091e-18	-4.09142e-10	-1.32532
25662895	chr6:25662895:A:G	2.3096e-18	-4.09142e-10	-1.32589
25663132	chr6:25663132:C:T	1.8764e-18	-0.205291	-1.32832
25663280	chr6:25663280:A:G	2.45534e-18	-4.09142e-10	-1.2647
25663296	chr6:25663296:A:G	2.3095e-18	-4.09142e-10	-1.32593
25663343	chr6:25663343:C:A	8.63155e-18	-0.00753796	-3.31813e-10
25663382	chr6:25663382:T:G	2.66637e-15	5.18246	0.543049
25663920	chr6:25663920:T:G	2.41666e-18	-4.09142e-10	-1.28057
25663957	chr6:25663957:T:C	4.91555e-16	4.9261	-0.891491
25663992	chr6:25663992:T:A	2.41961e-18	-4.09142e-10	-1.27936
25664753	chr6:25664753:T:A	1.22719e-07	21.8679	1.50225
25664813	chr6:25664813:C:T	7.45006e-17	2.97313	-0.825282
25664863	chr6:25664863:C:T	4.24757e-18	-4.09142e-10	-0.716616
25665334	chr6:25665334:A:G	4.15941e-18	-4.09142e-10	-0.737589
25665651	chr6:25665651:A:G	3.23641e-18	-4.09142e-10	-0.988497
25665929	chr6:25665929:G:A	2.44415e-18	-4.09142e-10	-1.26926
25665936	chr6:25665936:G:A	2.41448e-15	5.12413	0.502149
25665947	chr6:25665947:T:C	2.31793e-18	-4.09142e-10	-1.32229
25666071	chr6:25666071:G:A	4.9991e-18	-4.09142e-10	-0.553703
25666304	chr6:25666304:T:C	2.39317e-15	5.09909	0.518326
25666435	chr6:25666435:T:C	2.49356e-18	-4.09142e-10	-1.24925
25666456	chr6:25666456:T:G	2.30465e-15	5.33056	0.249162
25666586	chr6:25666586:C:T	2.63392e-15	6.47337	-0.760101
25666782	chr6:25666782:A:T	3.26101e-19	-1.95656	-1.32696
25666839	chr6:25666839:T:C	2.3069e-18	-4.09142e-10	-1.32706
25667709	chr6:25667709:C:T	2.40627e-18	-4.09142e-10	-1.28488
25667711	chr6:25667711:G:A	4.87875e-10	17.3582	0.484418
25667898	chr6:25667898:A:G	2.52181e-18	-4.09142e-10	-1.23798
25667909	chr6:25667909:A:T	9.08751e-18	-4.09142e-10	0.0439391
25667931	chr6:25667931:G:A	2.39714e-18	-4.09142e-10	-1.28868
25667990	chr6:25667990:C:G	2.39778e-18	-4.09142e-10	-1.28842
25668378	chr6:25668378:C:T	1.93435e-17	0.799394	-3.31813e-10
25668396	chr6:25668396:C:T	7.70888e-18	-4.09142e-10	-0.12059
25668472	chr6:25668472:T:C	2.85458e-16	4.81404	-1.3229
25668693	chr6:25668693:G:A	2.30403e-18	-4.09142e-10	-1.3283
25668763	chr6:25668763:A:G	3.22145e-18	-4.09142e-10	-0.993131
25668929	chr6:25668929:G:A	1.43614e-15	4.73264	0.374111
25668955	chr6:25668955:C:T	3.45955e-16	4.56586	-0.882507
25669050	chr6:25669050:G:T	3.72107e-16	4.51055	-0.754327
25669077	chr6:25669077:G:C	4.20304e-15	5.48161	0.698989
25669167	chr6:25669167:T:C	2.499e-18	-4.09142e-10	-1.24707
25669268	chr6:25669268:A:G	6.75907e-15	5.15651	1.49917
25669297	chr6:25669297:G:A	2.79943e-16	4.4607	-0.989081
25669441	chr6:25669441:G:A	3.36508e-16	4.60384	-0.948182
25669566	chr6:25669566:G:A	3.27448e-18	-4.09142e-10	-0.976802
25670564	chr6:25670564:T:C	4.58887e-16	4.43304	-0.467195
25670597	chr6:25670597:C:T	3.3168e-19	-2.05594	-1.2106
25670718	chr6:25670718:A:G	1.11636e-18	-1.96282	-0.0900631
25670805	chr6:25670805:C:G	3.25101e-18	-4.09142e-10	-0.983995
25670995	chr6:25670995:C:G	2.30551e-18	-4.09142e-10	-1.32766
25671037	chr6:25671037:AAG:A	2.23062e-14	8.86375	-1.01409
25671398	chr6:25671398:CT:C	5.02896e-16	4.51904	-0.461618
25671571	chr6:25671571:G:A	4.58691e-18	-4.09142e-10	-0.639757
25671645	chr6:25671645:C:T	4.44357e-16	4.49004	-0.556377
25672086	chr6:25672086:C:T	1.66422e-18	-1.65361	-3.31813e-10
25672669	chr6:25672669:A:G	5.58937e-19	-2.14034	-0.604337
25673045	chr6:25673045:A:G	1.62276e-16	4.00074	-1.07441
25673052	chr6:25673052:T:C	3.49555e-18	-4.09142e-10	-0.911471
25673398	chr6:25673398:C:T	5.2558e-18	-4.09142e-10	-0.503629
25673533	chr6:25673533:G:A	5.75448e-19	-1.51708	-1.19849
25673717	chr6:25673717:A:G	2.70093e-18	-4.09142e-10	-1.16937
25674315	chr6:25674315:C:A	2.30723e-18	-4.09142e-10	-1.32691
25674497	chr6:25674497:T:C	3.45837e-19	-2.07517	-1.14958
25674507	chr6:25674507:G:A	2.98626e-19	-2.06966	-1.30187
25674691	chr6:25674691:A:G	5.13243e-13	11.8657	-0.880172
25674806	chr6:25674806:T:C	3.52485e-18	-4.09142e-10	-0.903124
25675140	chr6:25675140:C:T	6.35203e-13	12.0026	-0.80386
25675426	chr6:25675426:G:A	3.86268e-18	-4.09142e-10	-0.811602
25675452	chr6:25675452:C:T	4.02412e-18	-4.09142e-10	-0.770655
25675536	chr6:25675536:T:G	4.08777e-08	21.5325	0.738343
25675626	chr6:25675626:C:T	2.96346e-19	-2.09884	-1.28036
25675886	chr6:25675886:T:C	4.59223e-08	21.7413	0.645957
25676169	chr6:25676169:G:A	3.17418e-12	13.8272	-1.0196
25676307	chr6:25676307:C:T	2.66087e-18	-4.09142e-10	-1.18431
25676447	chr6:25676447:C:G	6.43987e-18	-0.300454	-3.31813e-10
25676512	chr6:25676512:T:C	4.45649e-08	21.6005	0.756702
25676587	chr6:25676587:G:A	5.60497e-13	11.9042	-0.830632
25676669	chr6:25676669:T:C	3.52739e-18	-4.09142e-10	-0.902405
25676741	chr6:25676741:A:C	3.52535e-18	-0.802931	-0.10005
25676768	chr6:25676768:TTTCCATCCCCTC:T	8.49794e-14	10.2528	-1.06559
25676789	chr6:25676789:CCT:C	2.75186e-18	-4.09142e-10	-1.15069
25677108	chr6:25677108:C:G	5.86562e-19	-1.63081	-1.06563
25677320	chr6:25677320:T:C	2.61833e-18	-4.09142e-10	-1.20043
25677378	chr6:25677378:G:A	2.6172e-18	-4.09142e-10	-1.20086
25677705	chr6:25677705:A:G	3.00405e-19	-2.08295	-1.28264
25678450	chr6:25678450:C:T	3.13413e-19	-2.03775	-1.28544
25678683	chr6:25678683:A:T	2.87235e-19	-2.16547	-1.24495
25678799	chr6:25678799:C:T	3.88497e-18	-4.09142e-10	-0.805848
25678868	chr6:25678868:C:T	6.50019e-18	-4.09142e-10	-0.29113
25678951	chr6:25678951:A:C	2.36235e-18	-4.09142e-10	-1.30331
25679171	chr6:25679171:G:A	2.57931e-18	-4.09142e-10	-1.21544
25679430	chr6:25679430:A:G	3.59052e-18	-0.76405	-0.120613
25679560	chr6:25679560:TC:T	6.90296e-18	-0.231012	-3.31813e-10
25679732	chr6:25679732:A:G	3.05063e-19	-2.06114	-1.28906
25679899	chr6:25679899:AAAT:A	1.33106e-13	10.9241	-1.28819
25679974	chr6:25679974:A:G	3.2275e-18	-4.09142e-10	-0.991255
25680045	chr6:25680045:CAA:C	2.80067e-14	9.22485	-1.14761
25680049	chr6:25680049:C:T	7.58581e-18	-4.09142e-10	-0.136682
25680103	chr6:25680103:A:C	6.43497e-09	21.2649	-0.842807
25680221	chr6:25680221:CATAATGTCTTA:C	1.29856e-17	-4.09142e-10	0.400876
25680573	chr6:25680573:C:T	2.77539e-18	-4.09142e-10	-1.14217
25680913	chr6:25680913:C:T	3.59336e-14	9.39142	-1.06496
25681027	chr6:25681027:G:A	5.59977e-18	-0.440237	-3.31813e-10
25681390	chr6:25681390:A:G	6.88977e-18	-0.232925	-3.31813e-10
25681525	chr6:25681525:G:A	4.52957e-14	9.58708	-1.02907
25682055	chr6:25682055:G:T	5.51804e-18	-4.09142e-10	-0.45494
25682397	chr6:25682397:G:GCACTTCAAGAA	3.27901e-18	-4.09142e-10	-0.97542
25682506	chr6:25682506:A:C	3.48023e-18	-4.09142e-10	-0.915864
25682507	chr6:25682507:A:T	3.4936e-18	-4.09142e-10	-0.912028
25682735	chr6:25682735:CAGG:C	4.73022e-18	-4.09142e-10	-0.608991
25683052	chr6:25683052:A:C	9.00557e-09	20.3565	0.40169
25683142	chr6:25683142:G:T	2.7855e-17	-4.09142e-10	1.16405
25683186	chr6:25683186:G:A	3.84919e-18	-4.09142e-10	-0.8151
25683200	chr6:25683200:C:T	3.49396e-18	-4.09142e-10	-0.911927
25683270	chr6:25683270:A:G	2.36603e-18	-4.09142e-10	-1.30175
25683412	chr6:25683412:C:A	4.38248e-18	-0.685347	-3.31813e-10
25683726	chr6:25683726:C:T	3.86016e-19	-2.18055	-0.934291
25683922	chr6:25683922:G:T	1.64903e-17	-4.09142e-10	0.639809
25684051	chr6:25684051:A:G	2.22037e-15	6.86776	-1.32529
25684378	chr6:25684378:C:T	3.05547e-19	-2.08229	-1.26633
25684507	chr6:25684507:G:A	2.63318e-18	-4.09142e-10	-1.19477
25684542	chr6:25684542:C:T	2.26689e-18	-1.34455	-3.31813e-10
25684574	chr6:25684574:C:A	2.67513e-17	1.12362	-3.31813e-10
25684708	chr6:25684708:G:A	1.09028e-16	-4.09142e-10	2.52864
25684922	chr6:25684922:CAATAGACTTTAA:C	2.33866e-18	-4.09142e-10	-1.31338
25685083	chr6:25685083:T:C	3.05289e-19	-2.14654	-1.20292
25685172	chr6:25685172:A:G	2.36517e-18	-4.09142e-10	-1.30211
25685261	chr6:25685261:G:A	2.06093e-18	-1.4398	-3.31813e-10
25685488	chr6:25685488:A:G	3.6216e-19	-1.98926	-1.18937
25685529	chr6:25685529:G:A	3.18805e-19	-2.08293	-1.22321
25685661	chr6:25685661:A:G	1.47655e-18	-0.599655	-1.1736
25686177	chr6:25686177:C:T	1.11132e-18	-0.819197	-1.23821
25686865	chr6:25686865:T:C	2.31824e-18	-4.09142e-10	-1.32215
25687351	chr6:25687351:T:C	1.57928e-18	-0.50357	-1.20242
25687397	chr6:25687397:C:A	8.0534e-18	-4.09142e-10	-0.0768679
25689228	chr6:25689228:A:T	8.75932e-17	-4.09142e-10	2.30974
25689259	chr6:25689259:G:C	3.74748e-19	-1.82231	-1.32215
25690062	chr6:25690062:G:A	6.56381e-19	-2.0857	-0.498275
25690708	chr6:25690708:C:A	1.42106e-17	-1.84022	2.33125
25691069	chr6:25691069:C:T	2.54082e-16	-4.09142e-10	3.3747
25691134	chr6:25691134:C:T	8.42867e-19	-1.69665	-0.637263
25691670	chr6:25691670:G:A	1.32134e-17	-1.92807	2.34634
25691793	chr6:25691793:T:C	2.79247e-19	-2.11738	-1.32124
25691923	chr6:25691923:C:A	5.12571e-16	-4.09142e-10	4.07648
25693046	chr6:25693046:C:T	5.8571e-19	-2.08504	-0.612855
25693674	chr6:25693674:TTAAC:T	7.74381e-19	-1.7318	-0.686853
25693878	chr6:25693878:C:T	3.09987e-18	-4.09142e-10	-1.0316
25694130	chr6:25694130:C:T	3.10421e-18	-4.09142e-10	-1.0302
25694263	chr6:25694263:T:G	4.35961e-19	-1.93397	-1.0592
25694456	chr6:25694456:T:C	2.85494e-18	0.0491656	-1.16308
25694574	chr6:25694574:A:G	7.90035e-19	-1.73881	-0.659828
25694776	chr6:25694776:C:T	3.01061e-19	-2.03603	-1.32737
25695130	chr6:25695130:C:T	4.34997e-17	-4.09142e-10	1.60979
25695213	chr6:25695213:G:T	1.25554e-18	-0.946395	-0.989
25695238	chr6:25695238:T:C	4.0121e-18	-0.773648	-3.31813e-10
25695317	chr6:25695317:T:C	2.3202e-18	-4.09142e-10	-1.32131
25695592	chr6:25695592:T:C	3.31491e-19	-1.95408	-1.31304
25695963	chr6:25695963:T:C	8.09071e-19	-1.71493	-0.659901
25696383	chr6:25696383:T:A	3.80751e-19	-1.81318	-1.31539
25696887	chr6:25696887:A:G	2.3263e-18	-4.09142e-10	-1.31868
25697348	chr6:25697348:C:G	2.31178e-18	-4.09142e-10	-1.32495
25697400	chr6:25697400:A:G	7.62692e-18	-4.09142e-10	-0.131278
25698253	chr6:25698253:C:T	1.6517e-18	-0.648666	-1.01249
25698566	chr6:25698566:A:T	2.97555e-19	-2.04796	-1.32716
25698878	chr6:25698878:G:A	2.81858e-18	-4.09142e-10	-1.12673
25698895	chr6:25698895:C:T	3.06813e-19	-2.03527	-1.30921
25698991	chr6:25698991:G:A	2.91111e-18	-4.09142e-10	-1.09443
25699245	chr6:25699245:A:G	2.84226e-18	-4.09142e-10	-1.11836
25699771	chr6:25699771:A:G	1.48906e-18	-0.72737	-1.03745
25699782	chr6:25699782:G:A	2.40566e-18	-4.09142e-10	-1.28514
25700114	chr6:25700114:G:A	1.17779e-18	-1.89399	-0.10534
25700122	chr6:25700122:G:A	2.63408e-19	-2.17582	-1.32119
25700180	chr6:25700180:A:G	2.34572e-18	-4.09142e-10	-1.31037
25701256	chr6:25701256:G:A	2.78002e-18	-4.09142e-10	-1.1405
25701439	chr6:25701439:T:C	3.72132e-18	-4.09142e-10	-0.848883
25701490	chr6:25701490:G:A	1.48614e-18	-0.814669	-0.952112
25701675	chr6:25701675:G:A	3.27255e-19	-2.06003	-1.21995
25702220	chr6:25702220:G:A	4.03889e-19	-2.08675	-0.982826
25702495	chr6:25702495:T:C	2.32042e-18	-4.09142e-10	-1.32121
25702541	chr6:25702541:C:T	2.59976e-19	-2.18683	-1.3233
25702721	chr6:25702721:C:T	6.37941e-18	-4.09142e-10	-0.309887
25702837	chr6:25702837:A:G	2.70353e-19	-2.1463	-1.32469
25702856	chr6:25702856:T:TA	3.90426e-19	-1.89822	-1.20525
25702960	chr6:25702960:G:A	1.32158e-17	-1.80402	2.22247
25703058	chr6:25703058:T:G	3.4636e-18	-1.68319	0.762537
25703301	chr6:25703301:A:C	2.68812e-18	-0.0182986	-1.15582
25703383	chr6:25703383:G:A	9.48372e-19	-0.995806	-1.22017
25703428	chr6:25703428:A:T	9.08025e-19	-1.0351	-1.22435
25703504	chr6:25703504:T:C	2.97474e-19	-2.04829	-1.3271
25703839	chr6:25703839:A:G	2.66884e-19	-2.15595	-1.32796
25703962	chr6:25703962:C:A	3.04446e-19	-2.05813	-1.29409
25704308	chr6:25704308:T:C	1.39337e-18	-1.83124	-3.31813e-10
25705178	chr6:25705178:G:C	1.40107e-16	-4.09142e-10	2.77944
25705185	chr6:25705185:G:A	5.62823e-18	-4.09142e-10	-0.435168
25705383	chr6:25705383:C:A	5.47591e-18	-4.09142e-10	-0.462604
25705490	chr6:25705490:C:G	3.02923e-19	-2.08275	-1.27449
25705707	chr6:25705707:C:A	4.92523e-19	-2.04923	-0.821942
25705828	chr6:25705828:G:A	4.03262e-19	-2.08798	-0.983148
25705946	chr6:25705946:T:A	8.86096e-19	-0.975732	-1.30816
25706224	chr6:25706224:T:C	2.98922e-19	-2.04474	-1.32579
25706409	chr6:25706409:A:G	3.63099e-19	-1.97839	-1.19766
25706421	chr6:25706421:AT:A	3.66051e-19	-1.97116	-1.19678
25707408	chr6:25707408:T:A	4.99665e-19	-1.9947	-0.862075
25707459	chr6:25707459:G:C	2.98764e-19	-2.04459	-1.32648
25707779	chr6:25707779:CA:C	1.33769e-18	-0.780306	-1.09171
25707866	chr6:25707866:A:G	2.37283e-18	-4.09142e-10	-1.29888
25707888	chr6:25707888:C:T	1.44849e-18	-0.556639	-1.2358
25707969	chr6:25707969:AACTT:A	2.30565e-18	-4.09142e-10	-1.3276
25708486	chr6:25708486:G:T	8.45512e-19	-1.29977	-1.03101
25708573	chr6:25708573:A:T	3.30448e-18	-4.09142e-10	-0.967683
25708732	chr6:25708732:T:C	2.73987e-18	-0.718557	-0.436493
25708838	chr6:25708838:A:G	3.15753e-19	-2.0203	-1.29545
25708856	chr6:25708856:C:T	2.32063e-18	-4.09142e-10	-1.32112
25708986	chr6:25708986:C:T	2.48464e-17	0.318532	0.73122
25708995	chr6:25708995:C:T	9.06617e-19	-1.24591	-1.01508
25709707	chr6:25709707:C:T	4.13664e-17	-4.09142e-10	1.55951
25710123	chr6:25710123:G:A	2.90892e-18	-4.09142e-10	-1.09518
25710182	chr6:25710182:C:T	5.81248e-19	-1.89876	-0.806781
25710204	chr6:25710204:C:T	3.09466e-19	-2.154	-1.18187
25710253	chr6:25710253:C:T	2.65897e-19	-2.1773	-1.3103
25710381	chr6:25710381:CAAG:C	1.15746e-18	-0.688449	-1.32829
25710389	chr6:25710389:T:C	1.515e-18	-0.535893	-1.21166
25710829	chr6:25710829:G:A	9.92957e-19	-2.17003	-3.31813e-10
25711015	chr6:25711015:G:A	3.01036e-19	-2.09773	-1.26576
25711045	chr6:25711045:G:A	1.90158e-18	-0.288039	-1.23224
25711083	chr6:25711083:A:G	9.82969e-19	-2.18014	-3.31813e-10
25711110	chr6:25711110:A:G	1.58503e-18	-0.448162	-1.25419
25711326	chr6:25711326:T:A	2.83763e-18	-4.09142e-10	-1.11999
25712008	chr6:25712008:G:C	2.36918e-18	-4.09142e-10	-1.30042
25712015	chr6:25712015:A:G	5.83814e-19	-1.65278	-1.04836
25712205	chr6:25712205:C:A	9.72759e-18	-0.0748304	0.186835
25712424	chr6:25712424:T:TA	5.34221e-18	-0.487322	-3.31813e-10
25712651	chr6:25712651:G:A	7.42485e-17	-4.09142e-10	2.14446
25712991	chr6:25712991:C:T	7.55164e-19	-1.82614	-0.617638
25713005	chr6:25713005:A:G	3.50376e-19	-1.98192	-1.22979
25713073	chr6:25713073:G:A	1.61975e-18	-0.433048	-1.24764
25713139	chr6:25713139:A:G	2.30403e-18	-4.09142e-10	-1.3283
25713819	chr6:25713819:G:A	3.37557e-19	-2.0192	-1.22979
25713843	chr6:25713843:A:C	3.34529e-19	-2.02591	-1.23208
25713858	chr6:25713858:T:A	1.30404e-18	-1.8975	-3.31813e-10
25714237	chr6:25714237:A:G	2.3073e-18	-4.09142e-10	-1.32688
25714368	chr6:25714368:G:C	2.34943e-18	-4.09142e-10	-1.30879
25714511	chr6:25714511:A:G	2.87145e-19	-2.2	-1.21073
25714543	chr6:25714543:C:T	5.63003e-18	-4.09142e-10	-0.434847
25714557	chr6:25714557:AACTG:A	3.79494e-17	-4.09142e-10	1.47329
25714731	chr6:25714731:A:G	3.90136e-19	-1.96747	-1.13675
25714795	chr6:25714795:G:A	1.58509e-18	-0.611537	-1.09078
25715256	chr6:25715256:G:A	6.92412e-19	-1.4001	-1.13043
25715306	chr6:25715306:A:G	3.9221e-19	-1.89203	-1.20689
25715371	chr6:25715371:A:G	9.55206e-19	-1.46213	-0.746665
25716034	chr6:25716034:C:T	2.30676e-18	-4.09142e-10	-1.32712
25717023	chr6:25717023:A:G	2.50804e-18	-4.09142e-10	-1.24346
25717064	chr6:25717064:A:G	2.64026e-18	-4.09142e-10	-1.19208
25717357	chr6:25717357:CA:C	6.0085e-18	-1.63255	1.26276
25717463	chr6:25717463:C:A	3.4898e-19	-1.98903	-1.22667
25717615	chr6:25717615:C:T	1.70777e-18	-0.402502	-1.22527
25717991	chr6:25717991:T:C	3.06279e-17	-4.09142e-10	1.25895
25718045	chr6:25718045:A:G	3.40438e-17	-4.09142e-10	1.36469
25718238	chr6:25718238:A:G	3.12304e-19	-2.04919	-1.27755
25718534	chr6:25718534:T:A	6.48704e-18	-0.548103	0.254948
25719368	chr6:25719368:G:A	2.73392e-18	-1.15723	-3.31813e-10
25719586	chr6:25719586:C:T	1.57854e-18	-0.470693	-1.23577
25719591	chr6:25719591:C:G	1.00994e-18	-2.20206	0.0489914
25719970	chr6:25719970:T:A	4.23577e-18	-4.09142e-10	-0.719397
25719987	chr6:25719987:C:G	1.64103e-18	-0.439837	-1.2278
25720386	chr6:25720386:GGA:G	1.19437e-18	-1.99818	0.0128329
25720533	chr6:25720533:T:C	9.67792e-19	-2.20212	0.00642155
25720584	chr6:25720584:A:G	1.51979e-18	-0.658154	-1.08623
25720675	chr6:25720675:T:G	3.9977e-17	1.52534	-3.31813e-10
25720981	chr6:25720981:T:G	9.30455e-19	-1.57477	-0.660278
25721116	chr6:25721116:G:C	2.30452e-18	-4.09142e-10	-1.32809
25721126	chr6:25721126:G:A	9.57575e-19	-1.5228	-0.683512
25721146	chr6:25721146:C:G	1.09605e-18	-2.07125	-3.31813e-10
25721366	chr6:25721366:TGACA:T	3.27559e-18	0.169059	-1.14552
25721638	chr6:25721638:ATAT:A	3.56916e-19	-1.98903	-1.20419
25721685	chr6:25721685:G:A	3.06958e-19	-2.03357	-1.31044
25722078	chr6:25722078:T:C	3.22874e-17	-4.09142e-10	1.31172
25722096	chr6:25722096:C:T	1.44236e-18	-1.79668	-3.31813e-10
25722299	chr6:25722299:T:C	2.3064e-18	-4.09142e-10	-1.32728
25722610	chr6:25722610:G:A	3.37657e-17	-4.09142e-10	1.35648
25722645	chr6:25722645:G:A	2.67023e-19	-2.15507	-1.32832
25722688	chr6:25722688:GAAGT:G	2.6022e-19	-2.1879	-1.32129
25722740	chr6:25722740:T:C	1.00758e-18	-2.15541	-3.31813e-10
25722806	chr6:25722806:T:C	3.46208e-17	-4.09142e-10	1.38149
25723108	chr6:25723108:C:T	4.71116e-16	3.99214	-3.31813e-10
25723179	chr6:25723179:G:A	2.32688e-18	-0.0933389	-1.2251
25723299	chr6:25723299:G:A	6.89668e-19	-1.77787	-0.756634
25724050	chr6:25724050:C:T	2.5772e-18	-4.09142e-10	-1.21626
25724979	chr6:25724979:C:T	3.34435e-18	0.34456	-1.30025
25725278	chr6:25725278:A:G	1.57777e-18	-0.479506	-1.22744
25725458	chr6:25725458:T:C	9.75761e-19	-1.90392	-0.283581
25725605	chr6:25725605:A:C	5.95763e-19	-1.35601	-1.32487
25725697	chr6:25725697:C:T	2.8844e-19	-2.07938	-1.32685
25725731	chr6:25725731:G:A	8.7418e-18	0.00515371	-3.31813e-10
25725824	chr6:25725824:C:T	4.83899e-18	-4.09142e-10	-0.586256
25725959	chr6:25725959:C:T	2.74404e-19	-2.12792	-1.3282
25725985	chr6:25725985:G:A	1.30848e-18	-0.5666	-1.32749
25725986	chr6:25725986:G:A	3.23947e-19	-1.99119	-1.29895
25726393	chr6:25726393:C:T	8.14257e-19	-1.75447	-0.613971
25726558	chr6:25726558:A:C	2.75218e-18	-4.09142e-10	-1.15057
25726826	chr6:25726826:A:G	1.44801e-18	-0.472632	-1.32014
25727037	chr6:25727037:C:T	1.45142e-18	-0.462145	-1.32828
25727047	chr6:25727047:C:T	2.31428e-18	-4.09142e-10	-1.32386
25727154	chr6:25727154:G:A	2.39055e-18	-4.09142e-10	-1.29144
25727220	chr6:25727220:G:A	3.11647e-19	-2.01818	-1.31067
25727289	chr6:25727289:G:A	1.38725e-18	-0.507322	-1.32832
25727299	chr6:25727299:T:A	9.4984e-19	-1.60749	-0.606929
25727424	chr6:25727424:C:T	3.25635e-19	-1.96979	-1.31515
25727512	chr6:25727512:C:T	1.94854e-17	0.806701	-3.31813e-10
25727573	chr6:25727573:G:C	9.81813e-19	-2.18132	-3.31813e-10
25727759	chr6:25727759:C:G	2.39624e-18	-4.09142e-10	-1.28906
25727768	chr6:25727768:C:T	6.51954e-18	-0.521408	0.23325
25727801	chr6:25727801:T:C	2.37623e-18	-4.09142e-10	-1.29745
25727870	chr6:25727870:C:T	1.44222e-18	-0.468489	-1.32829
25727948	chr6:25727948:C:T	5.47727e-19	-1.90352	-0.861425
25728827	chr6:25728827:A:G	1.70839e-18	-1.62741	-3.31813e-10
25729001	chr6:25729001:G:C	1.54954e-18	-0.397181	-1.32782
25729061	chr6:25729061:T:C	2.8996e-18	-4.09142e-10	-1.09839
25730027	chr6:25730027:T:C	1.49442e-18	-0.433092	-1.32813
25730210	chr6:25730210:C:T	1.52471e-18	-0.413424	-1.32773
25730629	chr6:25730629:A:G	3.09231e-19	-2.02461	-1.31202
25730841	chr6:25730841:T:A	3.08971e-19	-2.02678	-1.31069
25731114	chr6:25731114:A:G	1.48486e-18	-0.439491	-1.32815
25731130	chr6:25731130:T:C	1.38547e-18	-0.508721	-1.3282
25731463	chr6:25731463:A:G	2.38945e-18	-4.09142e-10	-1.2919
25731555	chr6:25731555:C:T	1.4096e-18	-0.491804	-1.32786
25731826	chr6:25731826:G:A	4.19174e-18	-4.09142e-10	-0.729847
25732086	chr6:25732086:C:T	1.4765e-18	-0.445062	-1.32822
25732102	chr6:25732102:C:T	2.8808e-18	-4.09142e-10	-1.10489
25732103	chr6:25732103:A:G	6.09032e-19	-1.33773	-1.32112
25732434	chr6:25732434:G:T	1.46055e-18	-0.455936	-1.32821
25732549	chr6:25732549:G:A	2.39694e-18	-4.09142e-10	-1.28877
25732566	chr6:25732566:G:A	1.45621e-18	-0.459103	-1.32802
25733681	chr6:25733681:C:A	4.77106e-18	-0.600393	-3.31813e-10
25733845	chr6:25733845:A:G	2.89917e-19	-2.12178	-1.27934
25734111	chr6:25734111:C:T	1.45525e-18	-0.459618	-1.32817
25734242	chr6:25734242:C:A	5.2187e-19	-2.03767	-0.775629
25734398	chr6:25734398:A:G	7.6675e-19	-1.64394	-0.784615
25734572	chr6:25734572:T:C	1.07115e-17	-1.62786	1.83621
25734741	chr6:25734741:A:G	1.47373e-18	-0.4474	-1.32777
25734801	chr6:25734801:T:C	7.81105e-19	-1.86784	-0.542171
25735223	chr6:25735223:C:T	3.76929e-19	-1.81233	-1.32633
25735588	chr6:25735588:C:G	1.52294e-18	-0.414143	-1.32818
25735646	chr6:25735646:A:G	1.44228e-18	-0.469594	-1.32715
25735790	chr6:25735790:A:G	1.19728e-18	-0.869209	-1.1137
25735983	chr6:25735983:C:A	1.7782e-18	-1.58736	-3.31813e-10
25736228	chr6:25736228:G:A	7.80036e-19	-1.92057	-0.49081
25736336	chr6:25736336:T:C	1.54639e-18	-0.399127	-1.32791
25736450	chr6:25736450:G:A	1.03948e-18	-1.49185	-0.6324
25736470	chr6:25736470:G:A	2.87706e-18	-1.10619	-3.31813e-10
25736555	chr6:25736555:G:A	4.12911e-18	-4.09142e-10	-0.744901
25737001	chr6:25737001:C:T	2.34904e-18	-4.09142e-10	-1.30895
25737468	chr6:25737468:C:T	2.31005e-18	-4.09142e-10	-1.32569
25737685	chr6:25737685:A:G	3.97791e-18	-0.782205	-3.31813e-10
25737780	chr6:25737780:G:A	1.37065e-18	-0.519392	-1.32828
25737787	chr6:25737787:C:T	3.49838e-19	-1.99474	-1.21851
25737792	chr6:25737792:C:T	2.69133e-19	-2.16914	-1.30638
25738114	chr6:25738114:T:C	2.30419e-18	-4.09142e-10	-1.32823
25738330	chr6:25738330:T:G	3.35319e-17	-0.724113	2.07365
25738334	chr6:25738334:AATAG:A	3.25302e-17	-0.754441	2.07365
25738391	chr6:25738391:T:C	1.45613e-18	-0.459087	-1.32809
25738600	chr6:25738600:C:T	3.0022e-18	-4.09142e-10	-1.06362
25738852	chr6:25738852:C:T	1.50569e-18	-0.425548	-1.32816
25738891	chr6:25738891:T:C	1.40221e-18	-0.496822	-1.32809
25739000	chr6:25739000:A:G	1.45872e-18	-0.457289	-1.32812
25739290	chr6:25739290:C:T	1.50793e-18	-0.423908	-1.32832
25739383	chr6:25739383:TG:T	1.44401e-18	-0.467445	-1.32809
25739416	chr6:25739416:T:G	5.99729e-19	-1.34611	-1.32813
25739442	chr6:25739442:T:C	1.43314e-18	-0.474937	-1.32816
25740013	chr6:25740013:C:G	2.61137e-18	-4.09142e-10	-1.20309
25740274	chr6:25740274:C:T	1.50887e-18	-0.423544	-1.32806
25740293	chr6:25740293:T:G	2.28778e-18	-1.33538	-3.31813e-10
25740532	chr6:25740532:G:A	2.25017e-18	-1.35195	-3.31813e-10
25740594	chr6:25740594:A:T	1.46283e-18	-0.454682	-1.32791
25740599	chr6:25740599:T:C	4.0273e-19	-2.06946	-1.00299
25740799	chr6:25740799:G:C	3.14228e-19	-2.06527	-1.25533
25740805	chr6:25740805:A:T	1.44794e-18	-0.464635	-1.32819
25740882	chr6:25740882:C:T	4.10757e-19	-2.04769	-1.00502
25740988	chr6:25740988:G:A	1.48429e-18	-0.44087	-1.32716
25741065	chr6:25741065:AAAAT:A	1.42535e-18	-0.48024	-1.3283
25741180	chr6:25741180:A:G	1.4685e-18	-0.450436	-1.32829
25741206	chr6:25741206:A:G	1.43041e-18	-0.476996	-1.32801
25741515	chr6:25741515:G:T	1.06275e-18	-1.52599	-0.576109
25741581	chr6:25741581:C:G	1.3091e-18	-0.567805	-1.32582
25741726	chr6:25741726:G:A	1.41557e-18	-0.488907	-1.32652
25741742	chr6:25741742:A:G	1.27497e-18	-0.592728	-1.32731
25741847	chr6:25741847:T:C	1.48607e-18	-0.439638	-1.32719
25741933	chr6:25741933:A:G	2.32827e-18	-4.09142e-10	-1.31784
25741996	chr6:25741996:C:T	1.45854e-18	-0.457691	-1.32784
25742301	chr6:25742301:A:T	2.31312e-17	-0.676151	1.65437
25742471	chr6:25742471:A:G	3.21647e-19	-1.99626	-1.301
25742732	chr6:25742732:A:G	4.1753e-19	-2.04725	-0.989106
25742933	chr6:25742933:C:T	1.4637e-18	-0.453679	-1.32832
25743331	chr6:25743331:G:A	1.56223e-18	-0.389142	-1.32771
25743412	chr6:25743412:T:A	3.10945e-19	-2.01816	-1.31295
25743417	chr6:25743417:C:T	1.14637e-17	-1.60072	1.87695
25743486	chr6:25743486:A:G	1.69666e-18	-0.309157	-1.32515
25743635	chr6:25743635:C:A	2.4351e-18	-4.09142e-10	-1.27297
25743689	chr6:25743689:T:TA	1.43621e-18	-0.472642	-1.32831
25743748	chr6:25743748:T:G	9.9279e-19	-2.1702	-3.31813e-10
25743751	chr6:25743751:C:A	9.63341e-19	-1.5843	-0.616012
25744056	chr6:25744056:G:A	1.47967e-18	-0.442918	-1.32822
25744650	chr6:25744650:A:G	1.44421e-18	-0.467148	-1.32825
25745015	chr6:25745015:A:T	1.52939e-18	-0.411394	-1.3267
25745027	chr6:25745027:A:T	2.66477e-19	-2.16897	-1.31646
25745038	chr6:25745038:T:A	1.43644e-18	-0.472754	-1.32804
25745351	chr6:25745351:A:G	1.43639e-18	-0.473313	-1.32752
25745372	chr6:25745372:A:G	5.98072e-19	-1.34934	-1.32766
25745474	chr6:25745474:T:C	1.45984e-18	-0.456569	-1.32807
25745509	chr6:25745509:T:C	2.41547e-18	-4.09142e-10	-1.28107
25745514	chr6:25745514:T:C	4.0793e-19	-2.05946	-1.00016
25745625	chr6:25745625:G:A	1.50867e-18	-0.423472	-1.32826
25745855	chr6:25745855:G:A	1.50932e-18	-0.423106	-1.3282
25745990	chr6:25745990:A:G	2.81873e-18	-4.09142e-10	-1.12668
25746267	chr6:25746267:G:A	2.39694e-18	-4.09142e-10	-1.28877
25746322	chr6:25746322:G:A	2.27192e-17	-0.667143	1.62739
25746370	chr6:25746370:CTAAA:C	1.7051e-18	-0.301763	-1.32758
25746786	chr6:25746786:G:A	3.97254e-18	-4.09142e-10	-0.783557
25746941	chr6:25746941:T:C	2.49122e-18	-4.09142e-10	-1.25019
25747180	chr6:25747180:C:T	3.985e-19	-2.03774	-1.04527
25747614	chr6:25747614:A:T	4.35751e-16	5.02926	-1.11515
25748873	chr6:25748873:A:G	1.43588e-18	-0.473403	-1.32778
25748897	chr6:25748897:C:G	2.82229e-18	-4.09142e-10	-1.12541
25749046	chr6:25749046:C:G	1.07868e-18	-1.68167	-0.405555
25749084	chr6:25749084:C:T	1.15711e-18	-1.48396	-0.533076
25749107	chr6:25749107:G:A	8.58489e-19	-1.61226	-0.703284
25749220	chr6:25749220:A:G	1.44972e-18	-0.464425	-1.32717
25749326	chr6:25749326:G:A	2.33861e-18	-4.09142e-10	-1.3134
25749492	chr6:25749492:T:TA	3.19903e-19	-2.04401	-1.25869
25749729	chr6:25749729:A:G	5.06792e-18	-0.540032	-3.31813e-10
25750126	chr6:25750126:G:A	1.42414e-18	-0.482012	-1.32738
25750302	chr6:25750302:T:C	1.43343e-18	-0.475384	-1.32751
25750683	chr6:25750683:G:T	2.7099e-17	-0.736457	1.87299
25750809	chr6:25750809:T:A	2.85584e-19	-2.12859	-1.28759
25750897	chr6:25750897:A:C	1.54119e-18	-0.629258	-1.10115
25751004	chr6:25751004:C:G	1.97365e-18	-2.19812	0.715041
25751092	chr6:25751092:T:A	3.83873e-19	-2.12738	-0.993028
25751155	chr6:25751155:A:T	2.46606e-18	-4.09142e-10	-1.26034
25751218	chr6:25751218:C:G	3.07625e-19	-2.0751	-1.26673
25751493	chr6:25751493:G:A	3.2834e-19	-2.04218	-1.23449
25751891	chr6:25751891:T:C	2.39694e-18	-4.09142e-10	-1.28877
25752631	chr6:25752631:C:T	2.30755e-18	-4.09142e-10	-1.32678
25752868	chr6:25752868:C:T	2.15306e-17	-0.588991	1.49551
25753222	chr6:25753222:T:C	3.53493e-19	-1.99673	-1.20612
25753264	chr6:25753264:A:G	2.45873e-18	-4.09142e-10	-1.26332
25753375	chr6:25753375:C:T	3.12812e-19	-2.08052	-1.2446
25753412	chr6:25753412:C:T	1.47905e-18	-0.443633	-1.32793
25754043	chr6:25754043:C:T	3.2285e-19	-2.05604	-1.23749
25754130	chr6:25754130:C:CCTT	9.57415e-19	-1.75596	-0.450519
25754232	chr6:25754232:A:G	2.81653e-18	-4.09142e-10	-1.12746
25755147	chr6:25755147:G:A	2.31492e-18	-4.09142e-10	-1.32359
25755184	chr6:25755184:T:G	4.92413e-18	-0.568814	-3.31813e-10
25755287	chr6:25755287:A:G	1.43592e-18	-0.473469	-1.32769
25755355	chr6:25755355:A:G	3.13671e-19	-2.07387	-1.2485
25755560	chr6:25755560:CA:C	1.0385e-18	-1.6048	-0.520391
25755815	chr6:25755815:G:A	4.08619e-18	-4.09142e-10	-0.755348
25756644	chr6:25756644:T:C	1.04836e-18	-2.11573	-3.31813e-10
25756671	chr6:25756671:A:C	3.20673e-18	-4.09142e-10	-0.99771
25756789	chr6:25756789:A:G	1.40732e-18	-0.49442	-1.32685
25756987	chr6:25756987:C:T	3.61075e-18	-0.879047	-3.31813e-10
25757984	chr6:25757984:C:T	5.66054e-19	-1.78151	-0.950514
25758025	chr6:25758025:T:A	1.31421e-18	-0.561441	-1.32829
25758220	chr6:25758220:G:T	6.10303e-19	-1.99893	-0.657832
25758249	chr6:25758249:C:T	2.61332e-18	-4.09142e-10	-1.20234
25758352	chr6:25758352:C:T	2.73455e-18	-4.09142e-10	-1.157
25758696	chr6:25758696:T:C	2.54861e-19	-2.20212	-1.32788
25758774	chr6:25758774:G:T	6.84225e-18	-0.239846	-3.31813e-10
25758838	chr6:25758838:G:T	4.60464e-19	-1.88056	-1.05792
25759245	chr6:25759245:T:C	2.31196e-18	-0.255867	-1.069
25759283	chr6:25759283:G:A	6.03594e-19	-1.76208	-0.905731
25759555	chr6:25759555:T:C	3.69204e-18	-0.361809	-0.494973
25759697	chr6:25759697:C:T	6.4562e-19	-1.85309	-0.747418
25759738	chr6:25759738:C:A	3.71915e-19	-2.13623	-1.01582
25760178	chr6:25760178:C:T	3.28408e-19	-2.10787	-1.16859
25760230	chr6:25760230:A:G	2.47713e-18	-4.09142e-10	-1.25586
25760363	chr6:25760363:G:A	3.0742e-18	-0.359419	-0.6805
25760775	chr6:25760775:T:A	2.79228e-18	-1.1361	-3.31813e-10
25760970	chr6:25760970:A:G	2.89319e-18	-4.09142e-10	-1.1006
25760991	chr6:25760991:T:C	1.09601e-18	-2.07129	-3.31813e-10
25761273	chr6:25761273:C:G	1.11703e-18	-0.724267	-1.32803
25761504	chr6:25761504:G:A	3.31543e-19	-2.12002	-1.14694
25761735	chr6:25761735:C:G	6.02171e-19	-1.84133	-0.828842
25762013	chr6:25762013:T:C	1.40531e-18	-1.8227	-3.31813e-10
25762418	chr6:25762418:C:T	3.60239e-19	-1.88186	-1.30209
25762833	chr6:25762833:C:T	2.17611e-17	-2.15344	3.0706
25762926	chr6:25762926:T:C	3.51075e-18	-0.373977	-0.533157
25762964	chr6:25762964:A:G	4.52527e-19	-1.72365	-1.23221
25763071	chr6:25763071:T:C	3.97369e-19	-2.2019	-0.883953
25763163	chr6:25763163:T:C	8.23422e-19	-1.07613	-1.28111
25763645	chr6:25763645:TG:T	8.94677e-18	-4.09142e-10	0.0283306
25763902	chr6:25763902:A:G	4.69591e-18	-2.18902	1.57275
25763964	chr6:25763964:A:G	3.01545e-18	-1.49017	0.430952
25764180	chr6:25764180:G:A	3.53021e-18	-0.337121	-0.564482
25764433	chr6:25764433:G:A	1.3748e-18	-1.84465	-3.31813e-10
25764605	chr6:25764605:G:T	3.4914e-18	-0.360285	-0.552373
25764614	chr6:25764614:G:C	3.91978e-19	-2.13869	-0.960817
25764912	chr6:25764912:A:G	3.87941e-19	-2.14905	-0.960817
25765149	chr6:25765149:G:A	5.34284e-18	-0.00378103	-0.483424
25765715	chr6:25765715:A:G	3.75768e-18	-0.353732	-0.485429
25766082	chr6:25766082:TTTAA:T	2.97444e-18	-4.09142e-10	-1.07291
25766182	chr6:25766182:TTA:T	4.67511e-18	-0.229068	-0.391642
25766239	chr6:25766239:C:G	5.6002e-19	-1.86733	-0.875414
25766305	chr6:25766305:A:G	1.81318e-18	-0.240742	-1.32714
25766427	chr6:25766427:A:G	5.43853e-18	-0.469454	-3.31813e-10
25766445	chr6:25766445:T:C	1.39121e-18	-1.83279	-3.31813e-10
25767209	chr6:25767209:G:A	2.25685e-18	-1.54911	0.20012
25767433	chr6:25767433:G:A	3.63877e-18	-0.377591	-0.493725
25767486	chr6:25767486:C:G	2.30417e-18	-4.09142e-10	-1.32824
25767857	chr6:25767857:T:C	6.3755e-18	-0.0521349	-0.258364
25768208	chr6:25768208:G:A	2.31181e-18	-4.09142e-10	-1.32493
25768686	chr6:25768686:C:T	3.53235e-18	-0.368651	-0.532348
25768764	chr6:25768764:A:G	3.38e-19	-1.91952	-1.32815
25768796	chr6:25768796:T:C	3.19488e-18	-1.51193	0.510518
25769121	chr6:25769121:T:C	2.46331e-18	-1.98788	0.726422
25769131	chr6:25769131:C:T	8.80219e-18	-4.09142e-10	0.0120385
25769212	chr6:25769212:A:T	3.80072e-19	-2.20172	-0.928635
25769282	chr6:25769282:A:G	4.25748e-19	-2.09904	-0.917826
25769560	chr6:25769560:A:AC	1.27958e-18	-1.91643	-3.31813e-10
25769561	chr6:25769561:A:C	3.48868e-19	-1.93799	-1.27803
25769644	chr6:25769644:A:C	3.34108e-18	-0.44966	-0.507009
25770011	chr6:25770011:A:G	1.10386e-18	-1.499	-0.565152
25770479	chr6:25770479:G:A	3.32922e-18	-0.425289	-0.534934
25770532	chr6:25770532:G:C	6.58839e-19	-1.80393	-0.776305
25770638	chr6:25770638:G:A	3.44978e-19	-1.89892	-1.32831
25771262	chr6:25771262:A:T	8.90495e-19	-1.02523	-1.25371
25771392	chr6:25771392:G:A	2.31722e-18	-4.09142e-10	-1.32259
25771701	chr6:25771701:A:G	9.56514e-19	-1.04831	-1.15912
25771819	chr6:25771819:A:G	1.47542e-17	-1.67349	2.20206
25771918	chr6:25771918:G:T	2.7166e-17	-2.11031	3.24931
25772507	chr6:25772507:A:G	2.92594e-18	-4.09142e-10	-1.08934
25772876	chr6:25772876:A:G	4.67604e-18	-0.620511	-3.31813e-10
25773093	chr6:25773093:C:T	2.81516e-18	-4.09142e-10	-1.12794
25773581	chr6:25773581:A:G	3.61897e-19	-1.94168	-1.23767
25773770	chr6:25773770:C:T	3.82355e-18	-2.19348	1.37169
25773785	chr6:25773785:A:G	3.50904e-19	-1.96957	-1.24063
25773902	chr6:25773902:C:T	2.5462e-18	-1.52085	0.292487
25773944	chr6:25773944:T:C	2.30662e-18	-4.09142e-10	-1.32718
25773955	chr6:25773955:T:C	3.89698e-19	-2.202	-0.903343
25774160	chr6:25774160:G:A	3.7261e-19	-2.13984	-1.01034
25775014	chr6:25775014:C:A	3.93236e-19	-2.10229	-0.994017
25775045	chr6:25775045:G:C	3.24981e-19	-2.12009	-1.16686
25775085	chr6:25775085:T:C	4.3288e-18	-0.697672	-3.31813e-10
25775188	chr6:25775188:C:A	4.42691e-18	0.413399	-1.08866
25775210	chr6:25775210:T:C	2.36945e-18	-4.09142e-10	-1.3003
25775280	chr6:25775280:C:T	2.98085e-18	-4.09142e-10	-1.07075
25775342	chr6:25775342:T:A	1.65745e-18	-1.45458	-0.2031
25775501	chr6:25775501:T:C	1.00569e-18	-0.949401	-1.20789
25775739	chr6:25775739:T:C	2.90872e-18	-4.09142e-10	-1.09525
25775831	chr6:25775831:T:C	6.15131e-19	-1.83656	-0.81232
25775832	chr6:25775832:T:C	2.60362e-18	-1.52937	0.323308
25776062	chr6:25776062:T:C	3.72499e-18	-0.386432	-0.461466
25776647	chr6:25776647:T:G	1.02524e-17	-4.09142e-10	0.164552
25776721	chr6:25776721:G:A	3.51039e-19	-1.88304	-1.32678
25776828	chr6:25776828:C:T	3.00247e-18	-4.09142e-10	-1.06353
25777071	chr6:25777071:G:A	6.24183e-19	-1.83298	-0.801295
25777131	chr6:25777131:G:A	3.27112e-19	-2.12846	-1.15195
25777224	chr6:25777224:T:A	3.10812e-18	-4.09142e-10	-1.02894
25777253	chr6:25777253:G:A	5.406e-18	-0.042844	-0.432609
25777424	chr6:25777424:C:G	2.23431e-17	-2.14256	3.08612
25777827	chr6:25777827:C:T	4.39215e-19	-1.72685	-1.25888
25777954	chr6:25777954:C:T	4.50762e-18	-0.657193	-3.31813e-10
25778552	chr6:25778552:A:T	4.88484e-18	-2.19435	1.61753
25778600	chr6:25778600:C:T	1.24251e-18	-1.94583	-3.31813e-10
25778838	chr6:25778838:A:G	2.99198e-19	-2.1285	-1.24111
25778893	chr6:25778893:T:C	4.81484e-18	-2.19704	1.60578
25778934	chr6:25778934:C:T	9.56669e-19	-1.04387	-1.16339
25779109	chr6:25779109:C:T	2.30403e-18	-4.09142e-10	-1.3283
25779164	chr6:25779164:A:G	3.44984e-18	-4.09142e-10	-0.924635
25779499	chr6:25779499:C:T	4.53997e-18	-2.20182	1.55177
25779508	chr6:25779508:A:C	4.98457e-18	-2.19472	1.6381
25779697	chr6:25779697:G:A	1.48435e-18	-0.447379	-1.3206
25779816	chr6:25779816:C:T	2.73481e-18	-4.09142e-10	-1.1569
25780104	chr6:25780104:C:T	1.69362e-17	0.935254	-0.268761
25780275	chr6:25780275:C:T	4.89007e-18	-2.19637	1.62061
25780433	chr6:25780433:G:A	3.33351e-19	-2.16963	-1.09189
25780583	chr6:25780583:A:G	2.89152e-18	-1.96139	0.86021
25780870	chr6:25780870:C:T	3.19108e-18	-4.09142e-10	-1.0026
25781249	chr6:25781249:G:T	2.31271e-18	-4.09142e-10	-1.32454
25781493	chr6:25781493:TTG:T	4.41525e-19	-2.13018	-0.850302
25781722	chr6:25781722:A:G	2.78763e-18	0.0236745	-1.16144
25781755	chr6:25781755:C:T	2.58223e-18	-4.09142e-10	-1.21431
25782027	chr6:25782027:T:C	2.08693e-17	-2.14568	3.02099
25782086	chr6:25782086:T:G	2.95142e-18	-1.98584	0.905163
25782531	chr6:25782531:A:T	3.78753e-18	-4.09142e-10	-0.831248
25782794	chr6:25782794:T:C	3.27521e-18	-0.294856	-0.681724
25783394	chr6:25783394:C:T	6.91602e-18	0.477925	-0.707046
25783681	chr6:25783681:C:T	3.60922e-19	-1.90585	-1.2762
25783817	chr6:25783817:C:T	8.15196e-18	-4.09142e-10	-0.0647035
25784133	chr6:25784133:T:C	3.79492e-18	-4.09142e-10	-0.8293
25784233	chr6:25784233:A:G	2.39674e-18	-4.09142e-10	-1.28885
25784253	chr6:25784253:C:A	2.77906e-16	0.411573	3.05275
25784576	chr6:25784576:G:A	2.43116e-17	-2.14258	3.17057
25784915	chr6:25784915:C:A	5.93889e-18	-4.09142e-10	-0.38144
25785076	chr6:25785076:T:C	2.62535e-16	0.395905	3.01152
25785681	chr6:25785681:T:C	2.67271e-18	-4.09142e-10	-1.17987
25785707	chr6:25785707:G:A	3.73327e-19	-1.87277	-1.2755
25785763	chr6:25785763:C:T	3.42543e-19	-1.92046	-1.31386
25785867	chr6:25785867:T:C	2.85348e-18	-4.09142e-10	-1.11442
25785998	chr6:25785998:T:C	3.54611e-19	-2.04558	-1.15412
25786202	chr6:25786202:A:G	2.39182e-18	-4.09142e-10	-1.29091
25786765	chr6:25786765:C:T	7.97538e-18	-1.72329	1.63669
25787589	chr6:25787589:G:A	1.07724e-18	-1.22982	-0.858737
25787731	chr6:25787731:G:A	7.71897e-19	-1.91785	-0.504016
25788136	chr6:25788136:A:T	4.23276e-18	0.130632	-0.850739
25788314	chr6:25788314:T:TAACA	2.59619e-18	-4.09142e-10	-1.20892
25788793	chr6:25788793:T:C	2.79393e-18	-4.09142e-10	-1.13551
25788833	chr6:25788833:A:G	5.00024e-19	-1.53855	-1.31751
25788904	chr6:25788904:A:G	1.25815e-17	1.41922	-1.04996
25788961	chr6:25788961:G:C	5.91611e-17	1.67524	0.242064
25790086	chr6:25790086:T:C	3.40319e-18	-4.09142e-10	-0.938249
25790150	chr6:25790150:T:C	6.45464e-19	-1.37025	-1.2305
25790265	chr6:25790265:G:A	3.37165e-19	-1.97627	-1.27388
25790371	chr6:25790371:T:C	2.98738e-18	-4.09142e-10	-1.06856
25791126	chr6:25791126:C:T	1.86463e-17	-0.211015	0.973703
25791306	chr6:25791306:C:A	2.41249e-18	-4.09142e-10	-1.2823
25791515	chr6:25791515:G:A	2.62157e-18	-4.09142e-10	-1.19919
25791699	chr6:25791699:C:T	5.48941e-18	-4.09142e-10	-0.460141
25791898	chr6:25791898:C:T	3.01507e-18	-4.09142e-10	-1.05934
25791972	chr6:25791972:A:G	2.97359e-18	-4.09142e-10	-1.07319
25792227	chr6:25792227:T:C	2.31348e-18	-4.09142e-10	-1.32421
25792320	chr6:25792320:A:G	8.112e-19	-1.31906	-1.05315
25792329	chr6:25792329:A:C	5.41211e-19	-2.12393	-0.65298
25792403	chr6:25792403:G:A	2.99089e-18	-4.09142e-10	-1.06739
25792540	chr6:25792540:C:T	1.09139e-17	-1.43276	1.65983
25792750	chr6:25792750:T:C	6.47823e-17	1.74857	0.259499
25792827	chr6:25792827:T:C	7.44729e-18	-0.155112	-3.31813e-10
25793331	chr6:25793331:G:T	2.92949e-18	-4.09142e-10	-1.08813
25793445	chr6:25793445:G:A	1.17405e-17	1.3909	-1.09082
25794203	chr6:25794203:A:G	4.37876e-19	-1.78168	-1.20711
25795050	chr6:25795050:A:G	7.97683e-19	-1.48431	-0.904697
25795190	chr6:25795190:C:T	2.37486e-18	-4.09142e-10	-1.29802
25796142	chr6:25796142:C:T	2.72472e-18	-4.09142e-10	-1.1606
25796741	chr6:25796741:T:C	2.3642e-18	-4.09142e-10	-1.30252
25796912	chr6:25796912:C:T	3.24404e-18	-4.09142e-10	-0.986142
25797743	chr6:25797743:G:A	6.8331e-17	1.61771	0.443691
25798328	chr6:25798328:C:G	2.41983e-18	-4.09142e-10	-1.27927
25798625	chr6:25798625:C:A	5.18e-18	-4.09142e-10	-0.518156
25798704	chr6:25798704:G:A	4.37001e-19	-1.79539	-1.19539
25798815	chr6:25798815:C:T	2.94966e-18	-4.09142e-10	-1.08127
25799353	chr6:25799353:A:G	1.10359e-18	-2.2019	0.13751
25799448	chr6:25799448:G:A	4.37321e-19	-1.79814	-1.19191
25799701	chr6:25799701:G:T	2.0575e-17	-0.235153	1.09627
25799969	chr6:25799969:A:C	5.91108e-18	0.422896	-0.809029
25800438	chr6:25800438:T:C	3.09666e-18	-4.09142e-10	-1.03264
25800497	chr6:25800497:CAT:C	2.74187e-18	-4.09142e-10	-1.15432
25800694	chr6:25800694:T:C	9.78066e-17	1.73524	0.684791
25800829	chr6:25800829:T:C	9.99889e-19	-2.16307	-3.31813e-10
25801091	chr6:25801091:G:A	4.42067e-19	-1.81324	-1.16602
25801200	chr6:25801200:AT:A	2.96071e-18	-4.09142e-10	-1.07753
25801743	chr6:25801743:C:T	2.2931e-17	-0.228952	1.19848
25801855	chr6:25801855:C:T	7.3735e-19	-1.75272	-0.714931
25802173	chr6:25802173:A:G	3.28301e-18	-4.09142e-10	-0.974201
25802210	chr6:25802210:G:A	4.75725e-19	-1.93402	-0.971862
25802425	chr6:25802425:C:A	2.6727e-18	-4.09142e-10	-1.17987
25802867	chr6:25802867:G:T	1.49984e-18	-0.450198	-1.3074
25803446	chr6:25803446:T:C	2.32977e-18	-4.09142e-10	-1.31719
25803484	chr6:25803484:A:G	1.19419e-17	-1.4372	1.75429
25803676	chr6:25803676:G:A	7.06115e-17	1.6695	0.424726
25804389	chr6:25804389:G:T	4.47239e-18	-4.09142e-10	-0.66504
25804400	chr6:25804400:T:C	2.71283e-18	-4.09142e-10	-1.16497
25804457	chr6:25804457:C:A	6.93377e-19	-2.03924	-0.489906
25804693	chr6:25804693:T:A	5.42527e-16	4.75007	-0.616798
25804774	chr6:25804774:A:T	2.2455e-17	-0.240696	1.18925
25804855	chr6:25804855:C:T	3.54966e-18	-4.09142e-10	-0.896111
25805103	chr6:25805103:A:T	2.75187e-18	-4.09142e-10	-1.15068
25805732	chr6:25805732:A:G	2.62323e-18	-4.09142e-10	-1.19856
25805804	chr6:25805804:C:G	1.38253e-18	-1.83905	-3.31813e-10
25806348	chr6:25806348:T:C	2.26755e-17	-0.255748	1.21407
25806604	chr6:25806604:G:A	2.75176e-18	-4.09142e-10	-1.15072
25806738	chr6:25806738:G:A	2.69023e-18	-4.09142e-10	-1.17333
25807019	chr6:25807019:A:G	1.18038e-18	-1.99713	-3.31813e-10
25807375	chr6:25807375:A:G	4.33975e-19	-1.82614	-1.17159
25807452	chr6:25807452:G:A	3.51465e-18	-4.09142e-10	-0.906023
25808372	chr6:25808372:A:T	1.43842e-18	-1.79942	-3.31813e-10
25808515	chr6:25808515:A:T	7.503e-18	-1.57704	1.42939
25808630	chr6:25808630:T:C	4.19139e-19	-1.85929	-1.17323
25808841	chr6:25808841:A:G	7.20103e-19	-1.74615	-0.745169
25808859	chr6:25808859:C:T	7.05861e-19	-1.74734	-0.763963
25808863	chr6:25808863:A:G	3.66338e-19	-2.13693	-1.03023
25808990	chr6:25808990:A:G	1.06991e-17	-1.40112	1.60832
25809249	chr6:25809249:G:A	7.16659e-18	-1.58794	1.39441
25809296	chr6:25809296:T:C	2.26103e-17	-0.255361	1.21081
25809488	chr6:25809488:C:A	4.45412e-19	-1.80592	-1.1658
25809523	chr6:25809523:A:G	1.1044e-17	-1.38977	1.62869
25809659	chr6:25809659:G:A	7.5049e-19	-2.11757	-0.332425
25809668	chr6:25809668:ATGT:A	2.39294e-18	-4.09142e-10	-1.29044
25809681	chr6:25809681:G:A	1.43873e-17	1.44999	-0.946611
25809883	chr6:25809883:A:G	2.30421e-18	-4.09142e-10	-1.32823
25809992	chr6:25809992:G:A	2.9539e-18	-4.09142e-10	-1.07983
25810569	chr6:25810569:G:C	2.04126e-17	-0.292863	1.14606
25810716	chr6:25810716:A:G	1.65056e-18	-1.66185	-3.31813e-10
25810764	chr6:25810764:G:A	2.37553e-18	-4.09142e-10	-1.29774
25810806	chr6:25810806:C:T	2.29392e-17	-0.170581	1.14046
25811103	chr6:25811103:A:G	2.75198e-18	-4.09142e-10	-1.15064
25811176	chr6:25811176:C:T	2.36586e-17	-0.217779	1.21854
25811841	chr6:25811841:A:G	8.93274e-18	0.0267616	-3.31813e-10
25811844	chr6:25811844:C:G	2.64334e-18	-4.09142e-10	-1.19092
25811887	chr6:25811887:A:G	2.76332e-18	-4.09142e-10	-1.14653
25811891	chr6:25811891:A:G	8.01671e-19	-2.11598	-0.268041
25812080	chr6:25812080:T:C	2.83768e-18	-4.09142e-10	-1.11998
25812108	chr6:25812108:C:T	9.76391e-17	-4.09142e-10	2.41832
25812209	chr6:25812209:T:C	2.4569e-18	-4.09142e-10	-1.26406
25812413	chr6:25812413:T:C	9.21026e-18	-1.40759	1.46494
25812485	chr6:25812485:T:C	3.66509e-19	-2.13861	-1.02808
25812922	chr6:25812922:G:A	4.32256e-19	-1.81183	-1.18987
25813582	chr6:25813582:T:C	2.31777e-18	-4.09142e-10	-1.32236
25813910	chr6:25813910:C:T	1.20938e-18	-1.97285	-3.31813e-10
25813944	chr6:25813944:A:G	2.40273e-18	-4.09142e-10	-1.28636
25814331	chr6:25814331:A:G	6.18432e-18	-4.09142e-10	-0.340945
25814351	chr6:25814351:A:G	2.65054e-18	-4.09142e-10	-1.1882
25814645	chr6:25814645:T:C	2.3726e-18	-4.09142e-10	-1.29898
25814889	chr6:25814889:G:A	2.78678e-18	-4.09142e-10	-1.13808
25814951	chr6:25814951:A:T	9.69029e-19	-2.15357	-0.0408533
25815235	chr6:25815235:G:GGGAGGGAGGAAT	2.55312e-18	-4.09142e-10	-1.22565
25816127	chr6:25816127:T:C	2.72057e-18	-4.09142e-10	-1.16212
25816632	chr6:25816632:T:C	3.28605e-18	-4.09142e-10	-0.973277
25816988	chr6:25816988:T:C	4.52349e-19	-1.77425	-1.18202
25817069	chr6:25817069:G:A	2.6082e-18	-4.09142e-10	-1.2043
25817290	chr6:25817290:G:A	1.32393e-17	-0.245113	0.665343
25817477	chr6:25817477:A:G	2.60682e-18	-0.461036	-0.743795
25817561	chr6:25817561:A:G	4.45774e-19	-1.82522	-1.14569
25817568	chr6:25817568:AT:A	6.40077e-18	-1.35273	1.04619
25818214	chr6:25818214:A:G	4.00329e-19	-1.89441	-1.18402
25818538	chr6:25818538:A:G	4.57975e-19	-1.78999	-1.15392
25818857	chr6:25818857:A:T	2.36192e-18	-4.09142e-10	-1.30349
25819896	chr6:25819896:C:T	2.51857e-18	-4.09142e-10	-1.23927
25819939	chr6:25819939:C:T	2.57356e-18	-4.09142e-10	-1.21767
25820126	chr6:25820126:C:G	3.52352e-19	-2.13621	-1.06987
25820200	chr6:25820200:T:C	1.65026e-17	-0.200171	0.840724
25820211	chr6:25820211:C:A	9.64229e-19	-0.873958	-1.32543
25820996	chr6:25820996:C:T	6.88465e-18	-1.41231	1.17864
25821158	chr6:25821158:G:A	2.75317e-18	-4.09142e-10	-1.15021
25821352	chr6:25821352:C:T	6.85357e-18	-1.3653	1.12711
25821542	chr6:25821542:C:T	1.95849e-16	3.67941	-0.565028
25821579	chr6:25821579:T:A	7.62769e-19	-1.38016	-1.0536
25821764	chr6:25821764:TATACA:T	4.13486e-18	-1.37996	0.636449
25821906	chr6:25821906:GA:G	3.64093e-18	-1.41572	0.544998
25822135	chr6:25822135:C:T	4.31542e-18	-0.000842217	-0.699925
25822186	chr6:25822186:T:C	3.63284e-18	-4.09142e-10	-0.872946
25822392	chr6:25822392:C:T	8.39909e-19	-1.34767	-0.989752
25822433	chr6:25822433:C:T	3.18337e-19	-2.15191	-1.15569
25822525	chr6:25822525:C:A	2.88998e-18	-4.09142e-10	-1.10171
25822906	chr6:25822906:A:G	7.2469e-18	-0.182388	-3.31813e-10
25823151	chr6:25823151:C:T	8.03898e-19	-2.14945	-0.231791
25823216	chr6:25823216:A:T	8.89457e-19	-1.36084	-0.91927
25823546	chr6:25823546:G:A	8.1362e-19	-1.04232	-1.3269
25823758	chr6:25823758:G:A	9.55251e-18	-4.09142e-10	0.0938419
25823976	chr6:25823976:A:G	7.17113e-18	-4.09142e-10	-0.192898
25823983	chr6:25823983:G:A	2.06821e-18	-1.43628	-3.31813e-10
25824528	chr6:25824528:A:G	7.26004e-19	-1.46082	-1.02234
25824581	chr6:25824581:C:T	1.6404e-18	-1.84037	0.172349
25825162	chr6:25825162:T:A	4.31058e-18	-0.0246275	-0.677262
25825321	chr6:25825321:A:ACAAAAATTGAAAGT	3.04425e-18	-4.09142e-10	-1.04971
25825891	chr6:25825891:C:T	1.65653e-18	-1.85989	0.201652
25826038	chr6:25826038:T:C	4.03717e-19	-1.85991	-1.21009
25826286	chr6:25826286:C:T	7.98177e-19	-1.41636	-0.972023
25826758	chr6:25826758:T:A	1.61809e-18	-1.86623	0.184512
25826926	chr6:25826926:T:A	5.62642e-19	-1.97017	-0.767902
25826948	chr6:25826948:C:T	2.75668e-18	-4.09142e-10	-1.14893
25827008	chr6:25827008:T:C	8.03437e-18	-0.0792336	-3.31813e-10
25827256	chr6:25827256:A:G	1.69831e-18	-1.82667	0.193343
25827288	chr6:25827288:A:G	1.83027e-18	-1.25351	-0.304991
25827878	chr6:25827878:G:A	1.00306e-15	5.10655	-0.358702
25828188	chr6:25828188:A:G	7.26636e-19	-1.16	-1.32229
25828421	chr6:25828421:CATAA:C	2.86847e-18	-4.09142e-10	-1.10918
25828758	chr6:25828758:T:C	7.57282e-19	-1.11289	-1.32809
25828826	chr6:25828826:A:G	9.75565e-18	0.32494	-0.210055
25828948	chr6:25828948:C:A	1.1135e-18	-2.05546	-3.31813e-10
25829405	chr6:25829405:A:T	4.34248e-18	-1.68669	0.992174
25829431	chr6:25829431:T:A	8.5366e-19	-1.42665	-0.894536
25829583	chr6:25829583:T:C	9.04389e-18	-4.09142e-10	0.0391274
25829716	chr6:25829716:G:A	2.2324e-18	-1.35988	-3.31813e-10
25830070	chr6:25830070:A:G	1.80489e-18	-1.24566	-0.326801
25830562	chr6:25830562:G:A	2.45525e-18	-4.09142e-10	-1.26473
25830848	chr6:25830848:A:G	5.47841e-19	-1.9641	-0.80063
25831036	chr6:25831036:A:G	9.07762e-18	-4.09142e-10	0.0428502
25831375	chr6:25831375:A:G	8.02886e-19	-1.43867	-0.943832
25831590	chr6:25831590:A:G	9.04389e-18	-4.09142e-10	0.0391274
25832462	chr6:25832462:TC:T	6.85805e-18	-4.09142e-10	-0.237539
25832463	chr6:25832463:C:T	5.90305e-18	-1.63213	1.24463
25832569	chr6:25832569:T:C	1.22171e-18	-1.64512	-0.317588
25832782	chr6:25832782:T:C	3.65523e-18	-1.43939	0.572587
25833494	chr6:25833494:C:T	5.48533e-19	-1.95262	-0.810854
25834049	chr6:25834049:C:T	1.15823e-18	-1.63698	-0.379089
25834200	chr6:25834200:T:A	8.97817e-19	-1.32948	-0.941272
25834320	chr6:25834320:A:G	8.95827e-19	-1.37091	-0.90206
25834430	chr6:25834430:T:C	8.90536e-19	-1.32541	-0.953486
25834636	chr6:25834636:G:A	7.99571e-18	-0.0840567	-3.31813e-10
25834667	chr6:25834667:A:G	8.37426e-19	-1.40605	-0.934331
25835211	chr6:25835211:CA:C	2.20421e-17	0.929994	-3.31813e-10
25835667	chr6:25835667:A:G	9.72664e-19	-1.29495	-0.895729
25836053	chr6:25836053:G:A	7.80285e-19	-1.08653	-1.32453
25836296	chr6:25836296:C:T	2.40414e-18	-4.09142e-10	-1.28577
25836335	chr6:25836335:T:C	2.87391e-18	-4.09142e-10	-1.10729
25837440	chr6:25837440:G:A	2.75515e-18	-4.09142e-10	-1.14949
25837601	chr6:25837601:A:G	9.53968e-19	-1.33358	-0.87651
25837627	chr6:25837627:T:C	5.54604e-19	-1.98623	-0.766232
25837738	chr6:25837738:G:T	3.00315e-18	-4.09142e-10	-1.0633
25837826	chr6:25837826:A:G	1.80947e-18	-0.290768	-1.27916
25837953	chr6:25837953:T:G	5.05176e-19	-2.0108	-0.835008
25838051	chr6:25838051:A:C	2.38933e-18	-4.09142e-10	-1.29195
25838426	chr6:25838426:TTATTAGATGTGTGATA:T	1.28133e-18	-1.69965	-0.215417
25840222	chr6:25840222:A:G	2.71264e-18	-1.16504	-3.31813e-10
25840300	chr6:25840300:G:A	5.03914e-19	-1.99833	-0.849981
25840718	chr6:25840718:A:G	5.20193e-18	-1.70913	1.19519
25840879	chr6:25840879:A:G	3.56571e-18	-4.09142e-10	-0.891598
25840893	chr6:25840893:C:T	6.35246e-18	-4.09142e-10	-0.31412
25840910	chr6:25840910:TAA:T	2.93496e-18	-4.09142e-10	-1.08627
25841131	chr6:25841131:A:T	2.4081e-18	-4.09142e-10	-1.28413
25841456	chr6:25841456:G:A	3.29141e-18	-4.09142e-10	-0.971647
25841804	chr6:25841804:C:T	6.82505e-19	-1.73588	-0.80907
25841975	chr6:25841975:C:T	1.11463e-18	-0.76554	-1.2889
25842169	chr6:25842169:G:A	5.18987e-18	-4.09142e-10	-0.516254
25842377	chr6:25842377:T:G	5.29442e-18	-1.69793	1.20162
25842723	chr6:25842723:T:G	6.44781e-16	5.13422	-0.828267
25842724	chr6:25842724:T:TA	2.30442e-18	-4.09142e-10	-1.32813
25842863	chr6:25842863:G:A	1.0459e-17	-4.09142e-10	0.1845
25843232	chr6:25843232:T:C	5.60313e-18	-4.09142e-10	-0.439637
25843234	chr6:25843234:A:G	5.61042e-18	-4.09142e-10	-0.438336
25843441	chr6:25843441:A:G	4.14443e-18	-4.09142e-10	-0.741197
25843518	chr6:25843518:C:T	5.24981e-19	-1.83811	-0.96925
25843698	chr6:25843698:C:T	3.71083e-18	-4.09142e-10	-0.851707
25844482	chr6:25844482:G:T	2.54711e-18	-1.88911	0.661102
25846144	chr6:25846144:TG:T	3.43797e-19	-1.91058	-1.32008
25846153	chr6:25846153:A:T	3.47994e-19	-1.9086	-1.30993
25846792	chr6:25846792:T:C	3.13254e-18	-4.09142e-10	-1.02112
25846811	chr6:25846811:C:T	1.58099e-18	-1.70491	-3.31813e-10
25846861	chr6:25846861:C:T	6.51684e-19	-2.02136	-0.569801
25847085	chr6:25847085:T:A	4.97496e-18	-4.09142e-10	-0.558546
25847502	chr6:25847502:C:T	1.16474e-18	-1.18866	-0.821806
25847596	chr6:25847596:A:G	2.96244e-18	-4.09142e-10	-1.07695
25847791	chr6:25847791:A:G	1.22228e-18	-1.20894	-0.753305
25848191	chr6:25848191:T:G	2.34441e-18	-4.09142e-10	-1.31093
25848683	chr6:25848683:G:A	8.73078e-19	-1.9023	-0.396397
25849536	chr6:25849536:A:T	2.89224e-18	-4.09142e-10	-1.10093
25849551	chr6:25849551:A:C	2.42004e-18	-1.88357	0.604395
25849610	chr6:25849610:A:G	4.34997e-19	-1.84781	-1.14756
25849677	chr6:25849677:C:T	2.82826e-18	-4.09142e-10	-1.1233
25850617	chr6:25850617:C:T	5.28586e-19	-1.88362	-0.916893
25850874	chr6:25850874:C:A	3.091e-18	-4.09142e-10	-1.03447
25851110	chr6:25851110:G:A	2.63342e-18	-1.4271	0.232426
25851141	chr6:25851141:T:C	2.49348e-18	-1.84745	0.598164
25851301	chr6:25851301:A:G	2.41357e-18	-1.87427	0.59242
25851893	chr6:25851893:T:C	2.98797e-18	-4.09142e-10	-1.06837
25851956	chr6:25851956:A:G	6.47511e-18	-4.09142e-10	-0.294996
25851980	chr6:25851980:G:A	8.19967e-18	-4.09142e-10	-0.058868
25852611	chr6:25852611:T:C	3.18687e-18	-4.09142e-10	-1.00392
25853357	chr6:25853357:T:A	2.30413e-18	-4.09142e-10	-1.32826
25855396	chr6:25855396:T:C	5.164e-19	-1.51695	-1.30688
25855973	chr6:25855973:G:A	3.05927e-18	-4.09142e-10	-1.04478
25855997	chr6:25855997:C:T	1.1334e-18	-1.56102	-0.476723
25856193	chr6:25856193:C:T	2.83384e-18	-4.09142e-10	-1.12133
25856653	chr6:25856653:T:C	2.95994e-18	-2.03958	0.961784
25856805	chr6:25856805:C:T	1.32505e-18	-1.51843	-0.363089
25856833	chr6:25856833:T:C	1.04098e-18	-2.12279	-3.31813e-10
25857281	chr6:25857281:TA:T	1.12518e-17	-4.09142e-10	0.257567
25857444	chr6:25857444:G:A	1.35764e-18	-1.49566	-0.361561
25857482	chr6:25857482:G:A	1.38568e-18	-1.47712	-0.359652
25857601	chr6:25857601:C:T	2.30623e-18	-4.09142e-10	-1.32735
25857692	chr6:25857692:G:A	4.26239e-16	4.71921	-0.827175
25857832	chr6:25857832:G:A	3.87043e-18	-4.09142e-10	-0.809597
25858085	chr6:25858085:G:A	3.86669e-18	-4.09142e-10	-0.810564
25858199	chr6:25858199:AAACAC:A	2.69612e-18	-1.92678	0.75563
25858452	chr6:25858452:C:T	3.19918e-18	-4.09142e-10	-1.00007
25858698	chr6:25858698:G:A	3.11074e-18	-4.09142e-10	-1.0281
25859012	chr6:25859012:T:C	2.78211e-18	-1.13975	-3.31813e-10
25859185	chr6:25859185:A:G	5.63622e-18	-0.451575	0.0178262
25859205	chr6:25859205:T:C	2.24354e-18	-1.85314	0.498235
25859393	chr6:25859393:T:A	1.89103e-18	-0.203014	-1.32282
25860311	chr6:25860311:C:T	8.31804e-18	-4.09142e-10	-0.0445358
25860352	chr6:25860352:G:A	3.10228e-18	-1.35352	0.322696
25860460	chr6:25860460:A:G	2.27918e-18	-1.8882	0.549051
25860503	chr6:25860503:C:A	5.9636e-18	-4.09142e-10	-0.377288
25860729	chr6:25860729:A:G	3.05601e-18	-4.09142e-10	-1.04585
25860938	chr6:25860938:C:T	4.76775e-19	-2.00963	-0.894041
25861473	chr6:25861473:C:T	8.80553e-18	-4.09142e-10	0.0124177
25862238	chr6:25862238:C:T	2.67028e-18	-2.02318	0.842405
25862607	chr6:25862607:T:G	2.39521e-18	-4.09142e-10	-1.28949
25862790	chr6:25862790:TGAAAA:T	3.24197e-18	-1.34669	0.359912
25863007	chr6:25863007:A:C	3.60406e-18	-4.09142e-10	-0.880901
25863253	chr6:25863253:G:A	2.70599e-18	-2.0187	0.851211
25863259	chr6:25863259:G:C	6.11329e-18	-0.397386	0.0448898
25863267	chr6:25863267:T:C	2.43305e-18	-4.09142e-10	-1.27381
25863422	chr6:25863422:T:C	6.1812e-19	-1.78407	-0.859963
25863538	chr6:25863538:G:A	2.35777e-18	-4.09142e-10	-1.30525
25863942	chr6:25863942:A:C	3.22025e-18	-4.09142e-10	-0.993502
25864084	chr6:25864084:G:T	1.02985e-18	-2.13355	-3.31813e-10
25864110	chr6:25864110:A:G	3.66067e-18	-4.09142e-10	-0.865317
25864397	chr6:25864397:A:G	2.24227e-18	-1.88416	0.528691
25864454	chr6:25864454:G:A	5.80075e-19	-1.8193	-0.888257
25864670	chr6:25864670:C:A	2.52692e-18	-1.86672	0.630757
25865074	chr6:25865074:A:G	3.50372e-18	-4.09142e-10	-0.909136
25865847	chr6:25865847:A:G	2.99252e-16	4.40469	-0.866361
25865990	chr6:25865990:A:T	4.07365e-18	-0.758422	-3.31813e-10
25866004	chr6:25866004:T:A	6.41322e-19	-1.29598	-1.31121
25866015	chr6:25866015:A:T	6.0995e-19	-1.34613	-1.31121
25866019	chr6:25866019:A:G	5.52971e-19	-1.46267	-1.29274
25866152	chr6:25866152:C:A	4.04917e-19	-1.7666	-1.30043
25866444	chr6:25866444:A:G	3.3109e-18	-4.09142e-10	-0.965743
25866707	chr6:25866707:T:C	3.42236e-19	-1.98186	-1.25336
25866729	chr6:25866729:T:C	4.91989e-19	-1.99402	-0.878242
25866757	chr6:25866757:A:G	5.02256e-18	-4.09142e-10	-0.549023
25867226	chr6:25867226:G:A	1.09211e-18	-2.07485	-3.31813e-10
25867998	chr6:25867998:T:C	7.45256e-19	-1.54519	-0.911802
25868252	chr6:25868252:A:C	2.39521e-18	-4.09142e-10	-1.28949
25869143	chr6:25869143:G:C	1.39652e-18	-0.826521	-1.00246
25869620	chr6:25869620:A:G	1.41338e-18	-0.845736	-0.971246
25869977	chr6:25869977:C:T	2.39362e-18	-4.09142e-10	-1.29015
25870023	chr6:25870023:G:A	3.82061e-18	-0.822553	-3.31813e-10
25870153	chr6:25870153:C:T	5.36523e-19	-1.88427	-0.90134
25870210	chr6:25870210:C:A	3.04892e-18	-4.09142e-10	-1.04818
25870314	chr6:25870314:T:A	1.14343e-18	-1.44673	-0.582202
25870427	chr6:25870427:C:T	1.41546e-18	-0.840739	-0.974767
25870436	chr6:25870436:G:A	6.19632e-18	-4.09142e-10	-0.339006
25870816	chr6:25870816:G:A	4.5941e-19	-1.83688	-1.1039
25870889	chr6:25870889:A:G	5.62456e-19	-1.87658	-0.861827
25870902	chr6:25870902:A:G	9.75152e-18	-4.09142e-10	0.114461
25871058	chr6:25871058:A:T	2.20959e-18	-1.37016	-3.31813e-10
25871382	chr6:25871382:C:T	8.11208e-19	-1.68904	-0.683154
25871576	chr6:25871576:A:G	2.30793e-18	-4.09142e-10	-1.32661
25872351	chr6:25872351:A:G	6.44633e-19	-1.32967	-1.27236
25872797	chr6:25872797:C:A	1.26687e-18	-0.921165	-1.00525
25872929	chr6:25872929:C:T	3.10552e-18	-4.09142e-10	-1.02978
25872956	chr6:25872956:A:G	8.19884e-19	-1.08765	-1.27391
25872962	chr6:25872962:T:C	1.48477e-18	-1.51284	-0.254863
25873015	chr6:25873015:T:C	4.78498e-18	-4.09142e-10	-0.59748
25873309	chr6:25873309:C:A	4.22812e-18	-0.721205	-3.31813e-10
25873518	chr6:25873518:C:A	2.72536e-18	-1.41609	0.255733
25873655	chr6:25873655:T:C	6.25074e-19	-2.10192	-0.530924
25873664	chr6:25873664:A:T	5.39513e-19	-2.03024	-0.74981
25874195	chr6:25874195:G:A	3.42869e-19	-2.14765	-1.08572
25874595	chr6:25874595:A:C	3.42112e-19	-2.05648	-1.1791
25874856	chr6:25874856:T:C	3.40888e-19	-1.97048	-1.26869
25874984	chr6:25874984:G:A	2.6868e-19	-2.14925	-1.32795
25875339	chr6:25875339:CTGTAT:C	1.87076e-18	-1.50597	-0.0306497
25875861	chr6:25875861:A:G	1.6148e-18	-0.756403	-0.927349
25876338	chr6:25876338:C:T	5.62518e-18	-4.09142e-10	-0.435709
25876532	chr6:25876532:T:C	2.76479e-18	-4.09142e-10	-1.146
25876642	chr6:25876642:G:A	5.21945e-18	-4.09142e-10	-0.510571
25876715	chr6:25876715:C:T	2.08907e-17	-4.09142e-10	0.876341
25877183	chr6:25877183:G:A	2.43912e-18	-4.09142e-10	-1.27133
25877244	chr6:25877244:T:C	6.23801e-18	-4.09142e-10	-0.332301
25877311	chr6:25877311:T:C	4.39666e-18	-4.09142e-10	-0.682117
25877742	chr6:25877742:G:A	3.15394e-19	-2.00501	-1.31188
25877946	chr6:25877946:A:G	1.67583e-18	-1.64666	-3.31813e-10
25878045	chr6:25878045:A:G	4.01077e-18	-0.77398	-3.31813e-10
25878151	chr6:25878151:C:T	3.1459e-19	-2.07001	-1.24944
25878278	chr6:25878278:A:G	3.20937e-19	-2.05572	-1.24375
25878620	chr6:25878620:A:G	1.36595e-16	3.52736	-0.773309
25878733	chr6:25878733:T:A	4.15429e-19	-1.83226	-1.20914
25878909	chr6:25878909:T:C	3.90209e-18	-4.09142e-10	-0.80145
25879093	chr6:25879093:C:T	3.03752e-19	-2.06172	-1.29278
25879102	chr6:25879102:T:C	3.07419e-19	-2.06432	-1.27818
25879142	chr6:25879142:ATAT:A	3.30465e-18	-4.09142e-10	-0.967631
25879652	chr6:25879652:T:C	7.22886e-18	-4.09142e-10	-0.184881
25879785	chr6:25879785:T:C	7.46797e-18	-4.09142e-10	-0.152339
25879795	chr6:25879795:A:G	4.0737e-19	-1.75861	-1.30239
25880266	chr6:25880266:T:C	2.834e-19	-2.17635	-1.24751
25880686	chr6:25880686:C:T	7.27804e-18	-4.09142e-10	-0.1781
25881158	chr6:25881158:TAC:T	8.34543e-18	-4.09142e-10	-0.0412476
25881274	chr6:25881274:T:G	9.56503e-18	-4.09142e-10	0.0951513
25881340	chr6:25881340:A:T	2.6415e-19	-2.17736	-1.31684
25881596	chr6:25881596:C:A	3.11143e-17	1.27471	-3.31813e-10
25882749	chr6:25882749:T:A	5.40487e-19	-1.58259	-1.19566
25882873	chr6:25882873:T:C	2.43331e-18	-4.09142e-10	-1.27371
25882878	chr6:25882878:T:C	2.65699e-19	-2.1938	-1.29455
25883320	chr6:25883320:G:A	2.39162e-18	-4.09142e-10	-1.29099
25883408	chr6:25883408:A:T	1.26707e-18	-0.708155	-1.2181
25883424	chr6:25883424:T:C	2.68372e-18	-4.09142e-10	-1.17576
25883486	chr6:25883486:A:G	2.62657e-19	-2.18248	-1.31739
25883920	chr6:25883920:C:T	2.73031e-19	-2.1388	-1.32234
25884436	chr6:25884436:A:C	2.61502e-19	-2.18658	-1.3177
25884473	chr6:25884473:T:C	2.37515e-18	-4.09142e-10	-1.2979
25884557	chr6:25884557:T:C	2.8084e-19	-2.12161	-1.31132
25884953	chr6:25884953:A:G	2.54999e-19	-2.2021	-1.32736
25885324	chr6:25885324:T:C	2.55245e-19	-2.20186	-1.32663
25885354	chr6:25885354:C:T	1.28341e-17	-4.09142e-10	0.389143
25885439	chr6:25885439:A:AC	2.7368e-19	-2.13913	-1.31963
25885586	chr6:25885586:C:T	6.64921e-19	-1.3666	-1.20445
25886003	chr6:25886003:GC:G	1.13045e-17	0.262238	-3.31813e-10
25886027	chr6:25886027:A:G	2.30957e-18	-4.09142e-10	-1.3259
25886306	chr6:25886306:A:G	9.92899e-18	-4.09142e-10	0.132497
25886693	chr6:25886693:C:T	2.60534e-19	-2.18794	-1.32004
25886748	chr6:25886748:T:C	1.34132e-18	-0.636467	-1.23284
25886823	chr6:25886823:T:C	2.30852e-18	-4.09142e-10	-1.32636
25887336	chr6:25887336:T:C	9.076e-18	-4.09142e-10	0.0426711
25887429	chr6:25887429:G:A	4.09281e-18	0.140937	-0.894666
25887453	chr6:25887453:G:A	4.04096e-18	-4.09142e-10	-0.766481
25887458	chr6:25887458:G:C	1.2107e-18	-1.97176	-3.31813e-10
25887548	chr6:25887548:C:A	2.8233e-19	-2.10985	-1.31779
25887585	chr6:25887585:G:A	4.64454e-18	-4.09142e-10	-0.627269
25887731	chr6:25887731:A:C	2.66116e-19	-2.18562	-1.30116
25887866	chr6:25887866:C:G	3.43644e-19	-2.12777	-1.10334
25888871	chr6:25888871:C:G	2.85595e-18	-0.363498	-0.75006
25888909	chr6:25888909:G:A	9.76588e-18	-4.09142e-10	0.115932
25889256	chr6:25889256:A:G	3.41304e-19	-2.12457	-1.11337
25889302	chr6:25889302:A:G	4.2893e-19	-1.912	-1.09743
25889880	chr6:25889880:C:T	2.86511e-19	-2.10398	-1.30896
25890123	chr6:25890123:T:A	1.347e-18	-1.72059	-0.14449
25890428	chr6:25890428:A:G	5.87934e-19	-1.6253	-1.0688
25890477	chr6:25890477:T:G	7.37433e-18	-4.09142e-10	-0.164957
25890595	chr6:25890595:A:G	9.75355e-18	-4.09142e-10	0.114669
25890886	chr6:25890886:G:T	1.73043e-18	-1.61459	-3.31813e-10
25890903	chr6:25890903:C:G	2.0892e-18	-0.83645	-0.58973
25891270	chr6:25891270:T:C	5.14575e-18	-4.09142e-10	-0.524791
25891631	chr6:25891631:A:G	9.09663e-18	-4.09142e-10	0.0449418
25892250	chr6:25892250:CA:C	9.28594e-18	-4.09142e-10	0.0655398
25892301	chr6:25892301:C:T	6.41217e-18	-4.09142e-10	-0.304764
25892511	chr6:25892511:T:C	6.4692e-18	-4.09142e-10	-0.29591
25892669	chr6:25892669:T:A	5.69642e-18	-4.09142e-10	-0.423123
25892817	chr6:25892817:T:C	6.4128e-18	-4.09142e-10	-0.304667
25893174	chr6:25893174:G:A	2.49593e-18	-4.09142e-10	-1.2483
25893491	chr6:25893491:GT:G	6.19818e-18	-4.09142e-10	-0.338706
25893758	chr6:25893758:T:C	6.63388e-18	-4.09142e-10	-0.270773
25893823	chr6:25893823:T:C	6.45034e-18	-4.09142e-10	-0.298829
25893829	chr6:25893829:T:C	1.2156e-18	-0.880456	-1.08727
25894381	chr6:25894381:G:A	4.75547e-19	-1.78993	-1.11632
25894389	chr6:25894389:A:G	3.22938e-18	-4.09142e-10	-0.990671
25894671	chr6:25894671:G:A	2.33924e-18	-4.09142e-10	-1.31314
25894818	chr6:25894818:T:C	6.25683e-18	-4.09142e-10	-0.329288
25894867	chr6:25894867:T:C	6.52865e-18	-4.09142e-10	-0.286762
25895127	chr6:25895127:A:C	7.03857e-18	-4.09142e-10	-0.211557
25895347	chr6:25895347:T:C	1.0776e-18	-1.07601	-1.01222
25895505	chr6:25895505:A:C	1.96484e-18	-1.48755	-3.31813e-10
25896303	chr6:25896303:T:C	3.15465e-18	-4.09142e-10	-1.01408
25896679	chr6:25896679:A:G	4.95068e-19	-1.79427	-1.07175
25896941	chr6:25896941:T:C	4.18363e-18	-4.09142e-10	-0.731782
25897273	chr6:25897273:C:G	9.85385e-19	-1.01511	-1.16257
25897548	chr6:25897548:A:G	1.01387e-18	-1.08904	-1.06015
25898277	chr6:25898277:T:C	1.08412e-18	-2.08219	-3.31813e-10
25898326	chr6:25898326:G:A	1.08894e-18	-2.07775	-3.31813e-10
25898383	chr6:25898383:A:G	1.43696e-18	-2.20124	0.400809
25898396	chr6:25898396:G:A	6.03254e-19	-1.43484	-1.23354
25898470	chr6:25898470:T:G	9.78112e-19	-2.18509	-3.31813e-10
25898846	chr6:25898846:C:T	1.41961e-18	-2.19958	0.386998
25899060	chr6:25899060:T:A	6.84384e-18	-4.09142e-10	-0.239613
25899437	chr6:25899437:G:T	6.88333e-18	-4.09142e-10	-0.233859
25900117	chr6:25900117:T:C	2.41477e-18	-4.09142e-10	-1.28136
25900665	chr6:25900665:A:G	4.06394e-19	-2.19445	-0.868945
25900751	chr6:25900751:A:C	5.58225e-18	-4.09142e-10	-0.44337
25900905	chr6:25900905:C:T	4.49658e-19	-1.82598	-1.13625
25901483	chr6:25901483:T:C	1.81418e-18	-0.243313	-1.32401
25902388	chr6:25902388:A:G	2.47008e-18	-4.09142e-10	-1.25871
25902398	chr6:25902398:T:C	7.92697e-18	1.03003	-1.12272
25902811	chr6:25902811:T:A	6.57667e-18	-4.09142e-10	-0.279433
25903007	chr6:25903007:T:C	3.82002e-18	-0.0715845	-0.751122
25903080	chr6:25903080:C:A	3.31949e-19	-2.04036	-1.22537
25903472	chr6:25903472:G:A	1.11634e-17	0.249683	-3.31813e-10
25903839	chr6:25903839:T:C	1.04348e-18	-1.03969	-1.08071
25904147	chr6:25904147:A:C	4.31952e-18	-4.09142e-10	-0.699817
25904186	chr6:25904186:C:T	7.24979e-18	0.911183	-1.09317
25904424	chr6:25904424:A:C	4.1389e-19	-1.79911	-1.24601
25904753	chr6:25904753:A:G	3.99543e-18	-4.09142e-10	-0.77781
25904883	chr6:25904883:G:A	3.81032e-19	-1.92827	-1.19956
25905535	chr6:25905535:T:C	6.43642e-18	-4.09142e-10	-0.300989
25905719	chr6:25905719:C:T	1.43463e-18	-0.690231	-1.11182
25905812	chr6:25905812:T:C	7.92016e-18	0.996924	-1.09047
25905988	chr6:25905988:G:C	3.88389e-18	-4.09142e-10	-0.806124
25906564	chr6:25906564:G:A	2.39588e-18	-4.09142e-10	-1.28921
25907184	chr6:25907184:T:C	9.17156e-19	-1.12364	-1.1258
25907540	chr6:25907540:G:T	3.21539e-18	-4.09142e-10	-0.995013
25908299	chr6:25908299:A:T	2.28045e-18	-1.33859	-3.31813e-10
25908747	chr6:25908747:A:G	3.49191e-18	0.186562	-1.09908
25908817	chr6:25908817:C:G	2.0633e-18	-0.635809	-0.802845
25908938	chr6:25908938:A:C	3.85542e-19	-1.96915	-1.14691
25909000	chr6:25909000:A:G	5.96435e-18	-4.09142e-10	-0.377163
25909198	chr6:25909198:C:T	4.51411e-18	-4.09142e-10	-0.655753
25909269	chr6:25909269:A:G	1.4445e-18	-0.713726	-1.08147
25909319	chr6:25909319:T:C	3.0456e-18	-4.09142e-10	-1.04926
25909382	chr6:25909382:C:T	2.63669e-18	-4.09142e-10	-1.19344
25909400	chr6:25909400:G:A	2.6927e-18	-4.09142e-10	-1.17242
25909780	chr6:25909780:A:G	2.57982e-18	-4.09142e-10	-1.21524
25910073	chr6:25910073:A:G	2.68492e-18	-4.09142e-10	-1.17531
25910397	chr6:25910397:T:C	8.14262e-18	0.923208	-0.989058
25910640	chr6:25910640:G:A	4.4658e-18	-4.09142e-10	-0.666514
25911274	chr6:25911274:A:G	7.41874e-19	-1.13444	-1.32709
25911547	chr6:25911547:T:C	7.64709e-18	0.951533	-1.08017
25911866	chr6:25911866:T:G	9.14017e-18	1.13588	-1.08616
25911875	chr6:25911875:T:C	7.95446e-18	0.989674	-1.0789
25911948	chr6:25911948:T:C	3.88675e-19	-2.03433	-1.07364
25912114	chr6:25912114:A:G	1.75286e-18	-0.288574	-1.31314
25912406	chr6:25912406:A:G	3.16368e-18	0.0632243	-1.07445
25912588	chr6:25912588:C:T	7.3981e-18	0.940926	-1.10266
25912870	chr6:25912870:C:T	8.27943e-18	0.981807	-1.031
25913071	chr6:25913071:C:T	2.30441e-18	-1.32814	-3.31813e-10
25913849	chr6:25913849:C:T	8.8253e-18	1.08204	-1.06738
25914036	chr6:25914036:G:A	1.99815e-18	-1.47074	-3.31813e-10
25914344	chr6:25914344:C:T	1.72068e-18	-0.319589	-1.30066
25914573	chr6:25914573:G:A	8.02763e-18	0.98829	-1.06836
25914673	chr6:25914673:G:A	7.64183e-18	0.939392	-1.06872
25914790	chr6:25914790:T:A	2.32826e-18	-4.09142e-10	-1.31784
25914906	chr6:25914906:C:T	8.58756e-18	0.978379	-0.991026
25914919	chr6:25914919:G:T	1.65419e-18	-0.346311	-1.31334
25914925	chr6:25914925:C:A	6.86016e-18	-4.09142e-10	-0.237231
25915295	chr6:25915295:T:C	5.67657e-18	-4.09142e-10	-0.426615
25915407	chr6:25915407:G:T	2.35273e-18	-4.09142e-10	-1.30739
25915859	chr6:25915859:G:A	4.88121e-18	-4.09142e-10	-0.577568
25915937	chr6:25915937:G:A	6.14512e-18	-4.09142e-10	-0.347303
25915948	chr6:25915948:A:C	6.17256e-18	-4.09142e-10	-0.342849
25916514	chr6:25916514:AG:A	2.30399e-18	-4.09142e-10	-1.32832
25916751	chr6:25916751:C:T	7.68418e-18	0.95268	-1.07648
25916902	chr6:25916902:C:G	1.85918e-17	0.759759	-3.31813e-10
25917799	chr6:25917799:A:C	5.18937e-19	-1.79996	-1.01898
25917859	chr6:25917859:C:T	9.0866e-19	-1.11486	-1.14389
25917997	chr6:25917997:T:C	1.54127e-17	1.39284	-0.820612
25918021	chr6:25918021:TG:T	2.68821e-18	-1.17409	-3.31813e-10
25918107	chr6:25918107:T:C	3.8441e-19	-1.91628	-1.20273
25918143	chr6:25918143:C:T	2.61571e-18	-4.09142e-10	-1.20143
25918200	chr6:25918200:C:G	6.40964e-18	-4.09142e-10	-0.305158
25918460	chr6:25918460:G:A	8.12939e-18	1.05359	-1.12106
25918598	chr6:25918598:C:T	2.61571e-18	-4.09142e-10	-1.20143
25918627	chr6:25918627:G:A	2.9554e-19	-2.06586	-1.31606
25919321	chr6:25919321:A:C	7.73916e-18	0.997412	-1.11408
25919434	chr6:25919434:G:A	7.35845e-19	-1.14692	-1.32278
25919548	chr6:25919548:A:C	3.65053e-19	-1.98612	-1.18456
25919638	chr6:25919638:T:C	7.28389e-18	-4.09142e-10	-0.177297
25919680	chr6:25919680:A:G	1.82561e-17	0.741535	-3.31813e-10
25920021	chr6:25920021:C:T	1.39796e-18	-1.82795	-3.31813e-10
25920139	chr6:25920139:G:A	2.45296e-18	-1.26567	-3.31813e-10
25920383	chr6:25920383:G:C	1.29061e-18	-1.90784	-3.31813e-10
25920511	chr6:25920511:G:T	3.0663e-19	-2.02932	-1.31576
25921533	chr6:25921533:A:G	7.80791e-18	1.01354	-1.12136
25921588	chr6:25921588:TAGA:T	7.96092e-18	1.00426	-1.09268
25921726	chr6:25921726:A:T	9.45121e-19	-0.985463	-1.23394
25921850	chr6:25921850:C:T	6.20208e-18	-0.338077	-3.31813e-10
25922083	chr6:25922083:A:G	7.90495e-18	0.971055	-1.06653
25922157	chr6:25922157:C:T	7.76992e-19	-1.08891	-1.32637
25922692	chr6:25922692:G:A	6.11615e-18	-4.09142e-10	-0.352029
25922961	chr6:25922961:C:T	4.15389e-19	-2.01556	-1.02594
25922983	chr6:25922983:G:T	6.81533e-18	-4.09142e-10	-0.243787
25923480	chr6:25923480:T:G	3.3437e-18	-4.09142e-10	-0.955884
25923930	chr6:25923930:T:C	8.01682e-18	1.02161	-1.10304
25924285	chr6:25924285:G:C	8.43595e-18	1.0632	-1.09366
25924427	chr6:25924427:C:T	9.02958e-18	1.1422	-1.10465
25924577	chr6:25924577:G:A	3.53711e-18	0.176417	-1.07607
25924864	chr6:25924864:G:A	3.3399e-18	-4.09142e-10	-0.95702
25924901	chr6:25924901:A:T	2.38153e-18	-4.09142e-10	-1.29522
25925268	chr6:25925268:C:T	4.29373e-19	-1.86971	-1.13868
25925683	chr6:25925683:G:A	8.17276e-18	-4.09142e-10	-0.0621556
25925759	chr6:25925759:G:A	3.90763e-19	-1.89728	-1.20533
25926446	chr6:25926446:A:G	3.15815e-19	-1.99444	-1.32112
25926829	chr6:25926829:G:T	8.63208e-19	-1.05273	-1.25733
25926847	chr6:25926847:A:G	6.84085e-18	-4.09142e-10	-0.24005
25927160	chr6:25927160:C:T	1.04874e-18	-2.16851	0.0531326
25927360	chr6:25927360:C:T	2.32299e-18	-4.09142e-10	-1.32011
25927871	chr6:25927871:C:A	5.76722e-18	-4.09142e-10	-0.410772
25928255	chr6:25928255:A:G	2.75394e-18	-4.09142e-10	-1.14993
25928457	chr6:25928457:A:G	2.32172e-18	-4.09142e-10	-1.32066
25929176	chr6:25929176:C:T	2.30962e-18	-4.09142e-10	-1.32588
25929412	chr6:25929412:C:T	7.0363e-18	-4.09142e-10	-0.211879
25929461	chr6:25929461:T:A	1.15008e-17	1.36151	-1.08205
25929689	chr6:25929689:G:T	1.10816e-18	-0.73598	-1.32428
25929860	chr6:25929860:G:A	3.04887e-19	-2.16458	-1.1862
25929888	chr6:25929888:G:A	1.04755e-17	1.291	-1.10492
25930792	chr6:25930792:G:A	4.22726e-19	-1.8569	-1.16709
25931299	chr6:25931299:T:C	3.31615e-18	-4.09142e-10	-0.964158
25931349	chr6:25931349:A:G	6.62299e-19	-1.29551	-1.27949
25931672	chr6:25931672:C:A	1.93732e-18	-1.50166	-3.31813e-10
25931729	chr6:25931729:A:C	4.01891e-19	-1.96769	-1.10685
25933484	chr6:25933484:T:C	6.75988e-18	0.703431	-0.955388
25933670	chr6:25933670:T:A	5.05749e-18	0.504519	-1.04661
25933704	chr6:25933704:A:T	6.18498e-19	-1.43399	-1.20943
25933777	chr6:25933777:T:C	1.05212e-17	0.647667	-0.457241
25933806	chr6:25933806:G:A	1.17952e-18	-2.07713	0.0792809
25934134	chr6:25934134:A:AAATC	3.63512e-18	-4.09142e-10	-0.872319
25934293	chr6:25934293:A:G	1.62208e-17	-4.09142e-10	0.623334
25934296	chr6:25934296:G:A	9.96316e-18	1.39076	-1.25483
25934600	chr6:25934600:A:G	2.81335e-18	-4.09142e-10	-1.12859
25934875	chr6:25934875:G:A	1.45225e-17	-4.09142e-10	0.51274
25934999	chr6:25934999:C:A	4.56718e-19	-2.03564	-0.911011
25935199	chr6:25935199:A:C	1.52539e-17	0.775132	-0.213256
25935261	chr6:25935261:A:G	4.16752e-19	-2.05085	-0.987375
25935488	chr6:25935488:G:T	1.00169e-18	-0.933883	-1.22739
25935537	chr6:25935537:T:C	1.55868e-17	0.756322	-0.172862
25935817	chr6:25935817:T:G	1.10504e-18	-2.06308	-3.31813e-10
25935828	chr6:25935828:G:A	1.51513e-17	0.772433	-0.217309
25935992	chr6:25935992:C:T	3.34975e-18	-4.09142e-10	-0.954078
25936174	chr6:25936174:G:T	1.36567e-17	0.63799	-0.186722
25936208	chr6:25936208:C:T	2.46955e-18	-4.09142e-10	-1.25892
25936559	chr6:25936559:C:T	1.11217e-17	1.51149	-1.26556
25936715	chr6:25936715:C:T	5.53668e-18	-4.09142e-10	-0.451566
25936716	chr6:25936716:G:A	1.04122e-17	-0.104475	0.284493
25936805	chr6:25936805:G:A	1.05273e-17	-0.166267	0.357279
25937043	chr6:25937043:G:A	2.31338e-18	-4.09142e-10	-1.32425
25937424	chr6:25937424:G:A	6.51891e-19	-1.98959	-0.601252
25938024	chr6:25938024:C:T	1.38363e-17	0.629767	-0.16543
25938825	chr6:25938825:C:T	8.14909e-19	-1.11002	-1.25762
25939478	chr6:25939478:A:G	3.57501e-18	-4.09142e-10	-0.888994
25939981	chr6:25939981:G:T	6.3618e-18	-4.09142e-10	-0.312651
25940165	chr6:25940165:G:C	3.86114e-18	0.505018	-1.31702
25940552	chr6:25940552:C:T	3.67392e-18	-4.09142e-10	-0.861702
25941032	chr6:25941032:T:TG	2.91299e-19	-2.09859	-1.29778
25941152	chr6:25941152:C:T	1.10811e-18	-2.06031	-3.31813e-10
25941354	chr6:25941354:C:T	1.02722e-18	-0.916599	-1.2195
25942643	chr6:25942643:C:T	2.44156e-18	-4.09142e-10	-1.27033
25943418	chr6:25943418:G:C	4.02338e-19	-2.03461	-1.03881
25943467	chr6:25943467:T:C	1.27808e-17	0.457334	-0.0723483
25943875	chr6:25943875:T:C	1.28486e-17	0.4194	-0.0291234
25944575	chr6:25944575:G:A	4.16168e-19	-2.03207	-1.00755
25944983	chr6:25944983:A:G	1.45309e-17	-0.0723987	0.585712
25945219	chr6:25945219:A:G	3.64668e-18	-4.09142e-10	-0.869146
25945587	chr6:25945587:G:A	1.77917e-17	0.722599	-0.00683118
25945591	chr6:25945591:C:T	1.71012e-17	0.688419	-0.0122305
25945875	chr6:25945875:G:A	2.30409e-18	-4.09142e-10	-1.32828
25946202	chr6:25946202:C:T	1.22466e-18	-1.9603	-3.31813e-10
25946405	chr6:25946405:AC:A	4.11033e-19	-2.02733	-1.02471
25946783	chr6:25946783:G:C	2.44376e-18	-4.09142e-10	-1.26942
25946852	chr6:25946852:A:G	3.00288e-18	-4.09142e-10	-1.06339
25946969	chr6:25946969:T:C	8.69059e-18	1.1096	-1.11032
25947478	chr6:25947478:A:T	1.44992e-17	0.744013	-0.23288
25947538	chr6:25947538:GC:G	1.41891e-17	0.71829	-0.228779
25947924	chr6:25947924:T:C	5.48137e-18	-4.09142e-10	-0.461607
25947950	chr6:25947950:T:G	8.50232e-18	-4.09142e-10	-0.0226234
25947969	chr6:25947969:G:C	1.57432e-17	-4.09142e-10	0.593445
25948193	chr6:25948193:A:G	1.75492e-17	0.667144	0.0349024
25948230	chr6:25948230:T:C	3.66994e-19	-2.02159	-1.14378
25948510	chr6:25948510:C:T	4.27799e-18	0.254478	-0.963956
25948628	chr6:25948628:C:T	2.32941e-18	-4.09142e-10	-1.31735
25948943	chr6:25948943:A:G	1.13813e-18	-2.02526	-0.00832041
25949461	chr6:25949461:G:A	1.21326e-18	-1.96965	-3.31813e-10
25949505	chr6:25949505:C:T	3.12513e-18	-4.09142e-10	-1.02349
25949687	chr6:25949687:C:T	1.17763e-18	-2.02854	0.0290848
25949916	chr6:25949916:A:G	3.7142e-18	0.175813	-1.02661
25950154	chr6:25950154:G:T	6.86287e-18	-4.09142e-10	-0.236837
25950169	chr6:25950169:C:T	1.74972e-17	0.683591	0.0154887
25950513	chr6:25950513:C:T	2.3242e-18	-4.09142e-10	-1.31959
25950572	chr6:25950572:A:C	1.87368e-17	0.722584	0.0449416
25950575	chr6:25950575:A:G	2.34554e-18	-4.09142e-10	-1.31045
25950576	chr6:25950576:C:A	1.51927e-17	-0.0897972	0.64765
25950606	chr6:25950606:T:A	1.94009e-17	0.748432	0.0539251
25950686	chr6:25950686:C:T	1.54857e-18	-1.72563	-3.31813e-10
25950820	chr6:25950820:T:A	2.42343e-18	-4.09142e-10	-1.27778
25951032	chr6:25951032:C:T	8.0369e-19	-1.11629	-1.26521
25951063	chr6:25951063:C:T	1.0125e-17	-4.09142e-10	0.152044
25951240	chr6:25951240:G:A	6.88351e-18	-4.09142e-10	-0.233834
25951325	chr6:25951325:T:C	3.02628e-18	-4.09142e-10	-1.05563
25951555	chr6:25951555:A:G	8.86605e-18	-4.09142e-10	0.0192677
25952268	chr6:25952268:A:G	6.47007e-18	-4.09142e-10	-0.295775
25952389	chr6:25952389:G:A	2.59837e-18	-4.09142e-10	-1.20808
25953046	chr6:25953046:T:A	1.1947e-17	1.61876	-1.30125
25953132	chr6:25953132:G:A	1.07662e-17	1.47854	-1.26509
25953254	chr6:25953254:C:T	2.32953e-18	-4.09142e-10	-1.31729
25953315	chr6:25953315:TAA:T	2.44363e-18	-4.09142e-10	-1.26948
25953405	chr6:25953405:A:G	1.65352e-17	0.707649	-0.0651195
25953456	chr6:25953456:A:G	1.13158e-17	1.51978	-1.25654
25954166	chr6:25954166:G:A	3.85887e-18	0.18242	-0.995006
25954206	chr6:25954206:C:G	1.38033e-17	0.690893	-0.22895
25954720	chr6:25954720:G:A	2.31052e-18	-4.09142e-10	-1.32549
25954948	chr6:25954948:G:C	1.62991e-17	0.756898	-0.128749
25955513	chr6:25955513:C:T	4.6335e-19	-2.02601	-0.906223
25955944	chr6:25955944:A:G	4.01254e-18	0.541505	-1.31504
25956256	chr6:25956256:A:G	2.33003e-18	-4.09142e-10	-1.31708
25956442	chr6:25956442:G:C	2.31164e-18	-4.09142e-10	-1.32501
25956881	chr6:25956881:G:A	1.15328e-18	-2.0255	0.00514748
25957180	chr6:25957180:A:G	1.4669e-17	0.77031	-0.247534
25957198	chr6:25957198:T:C	4.66344e-18	0.370254	-0.993463
25957375	chr6:25957375:C:A	3.6557e-18	-4.09142e-10	-0.866674
25957414	chr6:25957414:A:G	1.87375e-17	0.806566	-0.0389998
25957545	chr6:25957545:C:T	1.56686e-17	0.705185	-0.11649
25957554	chr6:25957554:G:A	6.20912e-18	-4.09142e-10	-0.336942
25957939	chr6:25957939:A:G	2.43125e-18	-4.09142e-10	-1.27455
25957940	chr6:25957940:T:A	2.33069e-18	-4.09142e-10	-1.3168
25958007	chr6:25958007:A:G	2.2588e-17	0.972478	-0.0180228
25958393	chr6:25958393:A:G	1.59318e-17	0.832601	-0.227243
25958899	chr6:25958899:A:G	1.63434e-17	0.688121	-0.0572602
25959218	chr6:25959218:A:G	4.96237e-18	-0.561079	-3.31813e-10
25959595	chr6:25959595:C:T	2.43874e-18	-4.09142e-10	-1.27148
25959985	chr6:25959985:T:C	2.36604e-18	-4.09142e-10	-1.30174
25960587	chr6:25960587:C:T	2.00175e-17	0.942381	-0.108736
25960753	chr6:25960753:T:C	1.24329e-18	-1.9452	-3.31813e-10
25961133	chr6:25961133:G:A	5.27342e-18	-4.09142e-10	-0.500283
25961408	chr6:25961408:C:T	2.37826e-18	-4.09142e-10	-1.29659
25961541	chr6:25961541:G:A	6.43479e-18	-4.09142e-10	-0.301243
25961706	chr6:25961706:T:G	4.32588e-19	-1.80511	-1.19582
25961749	chr6:25961749:C:T	4.23021e-18	-4.09142e-10	-0.720709
25961781	chr6:25961781:G:A	3.64553e-18	-4.09142e-10	-0.869459
25961816	chr6:25961816:A:G	3.43231e-18	-4.09142e-10	-0.929728
25962719	chr6:25962719:T:C	7.62835e-18	-0.131091	-3.31813e-10
25963228	chr6:25963228:A:G	1.1083e-18	-2.02358	-0.0365557
25963715	chr6:25963715:G:A	3.21873e-19	-2.05729	-1.23926
25964151	chr6:25964151:G:T	8.31084e-18	-4.09142e-10	-0.0454009
25965032	chr6:25965032:C:G	2.32269e-18	-4.09142e-10	-1.32023
25965043	chr6:25965043:C:T	2.35292e-18	-4.09142e-10	-1.30731
25965214	chr6:25965214:C:T	2.31891e-18	-4.09142e-10	-1.32186
25965324	chr6:25965324:A:G	6.18544e-18	-4.09142e-10	-0.340764
25965714	chr6:25965714:A:G	7.45861e-18	0.971396	-1.12499
25966313	chr6:25966313:A:G	2.71889e-18	-4.09142e-10	-1.16274
25966791	chr6:25966791:A:G	1.44571e-17	-4.09142e-10	0.508225
25966840	chr6:25966840:C:T	8.43178e-19	-1.08913	-1.24441
25967120	chr6:25967120:A:G	2.70268e-18	0.0730808	-1.2418
25967422	chr6:25967422:A:G	2.66377e-18	-4.09142e-10	-1.18322
25967487	chr6:25967487:G:T	2.32791e-18	-4.09142e-10	-1.31799
25968091	chr6:25968091:C:T	2.44891e-18	-4.09142e-10	-1.26732
25968272	chr6:25968272:C:T	3.50751e-18	-4.09142e-10	-0.908055
25969863	chr6:25969863:T:C	3.61858e-18	-4.09142e-10	-0.876881
25969868	chr6:25969868:A:G	9.2941e-18	-4.09142e-10	0.0664182
25969881	chr6:25969881:T:A	4.26824e-18	0.425983	-1.13774
25969884	chr6:25969884:C:T	3.02191e-19	-2.03408	-1.32557
25970152	chr6:25970152:G:A	2.32163e-18	-4.09142e-10	-1.32069
25970215	chr6:25970215:C:G	2.3077e-18	-4.09142e-10	-1.32671
25970617	chr6:25970617:T:C	3.49481e-18	-4.09142e-10	-0.911684
25970804	chr6:25970804:T:C	1.74062e-17	0.693862	-3.31813e-10
25970946	chr6:25970946:G:A	3.58951e-19	-2.00578	-1.18175
25972329	chr6:25972329:GCCTC:G	2.50508e-18	-4.09142e-10	-1.24464
25972884	chr6:25972884:C:T	8.72751e-18	-4.09142e-10	0.00351838
25973976	chr6:25973976:A:G	5.15607e-19	-1.76816	-1.05721
25974133	chr6:25974133:T:A	1.8773e-18	-1.53313	-3.31813e-10
25974222	chr6:25974222:G:A	4.33902e-19	-1.75877	-1.23913
25974304	chr6:25974304:C:T	2.37732e-18	-4.09142e-10	-1.29699
25974935	chr6:25974935:G:A	2.39235e-18	-4.09142e-10	-1.29069
25975119	chr6:25975119:G:A	2.41057e-18	-4.09142e-10	-1.2831
25975441	chr6:25975441:A:G	5.64137e-19	-1.74775	-0.987667
25975871	chr6:25975871:A:G	5.13428e-19	-1.79602	-1.03359
25975937	chr6:25975937:C:T	5.46013e-19	-1.73631	-1.03177
25976036	chr6:25976036:G:A	2.08289e-17	-4.09142e-10	0.873381
25976056	chr6:25976056:C:T	5.44506e-18	-4.09142e-10	-0.468253
25976291	chr6:25976291:A:G	1.77794e-17	0.715077	-3.31813e-10
25976314	chr6:25976314:C:T	2.3259e-18	-4.09142e-10	-1.31886
25976698	chr6:25976698:C:T	7.59324e-18	-0.135704	-3.31813e-10
25976699	chr6:25976699:G:A	3.55178e-19	-2.09453	-1.10357
25977133	chr6:25977133:T:A	3.66194e-19	-2.07131	-1.09624
25977645	chr6:25977645:C:T	3.43024e-18	-4.09142e-10	-0.930331
25977889	chr6:25977889:T:G	2.81781e-18	-4.09142e-10	-1.127
25978162	chr6:25978162:C:T	5.27224e-19	-1.63717	-1.16592
25978174	chr6:25978174:T:C	4.72004e-17	2.99584	-1.3044
25978402	chr6:25978402:A:G	4.58212e-18	-4.09142e-10	-0.6408
25978475	chr6:25978475:A:G	4.10363e-19	-1.74584	-1.30784
25978652	chr6:25978652:C:T	5.16764e-18	-4.09142e-10	-0.520547
25978765	chr6:25978765:C:T	4.43144e-19	-1.68977	-1.28706
25978894	chr6:25978894:T:C	3.86063e-19	-2.00735	-1.10736
25979236	chr6:25979236:C:T	2.96688e-18	-4.09142e-10	-1.07545
25980295	chr6:25980295:A:C	5.35259e-19	-1.73827	-1.0497
25981028	chr6:25981028:A:G	2.32349e-18	-4.09142e-10	-1.31989
25981420	chr6:25981420:A:G	2.06285e-17	-4.09142e-10	0.863711
25982333	chr6:25982333:A:T	3.06116e-18	-4.09142e-10	-1.04417
25982527	chr6:25982527:C:T	2.19651e-17	-4.09142e-10	0.926495
25982972	chr6:25982972:G:A	8.27391e-18	1.18172	-1.23157
25983145	chr6:25983145:G:T	9.8761e-18	0.127156	-3.31813e-10
25983549	chr6:25983549:C:T	2.87254e-19	-2.09482	-1.31553
25985168	chr6:25985168:A:G	4.92174e-18	0.724221	-1.29352
25985294	chr6:25985294:A:T	1.01667e-18	-2.14643	-3.31813e-10
25986223	chr6:25986223:G:A	3.99838e-19	-1.98046	-1.0992
25986422	chr6:25986422:G:A	1.38542e-18	-1.83696	-3.31813e-10
25986464	chr6:25986464:T:C	2.53664e-18	-4.09142e-10	-1.23212
25986798	chr6:25986798:ACCC:A	2.84694e-19	-2.11376	-1.30554
25986803	chr6:25986803:TCAA:T	2.82742e-19	-2.11246	-1.31372
25986809	chr6:25986809:ACC:A	2.81612e-19	-2.11667	-1.31351
25987714	chr6:25987714:A:G	2.3072e-18	-4.09142e-10	-1.32693
25988100	chr6:25988100:G:T	2.54097e-18	-4.09142e-10	-1.23042
25988282	chr6:25988282:T:C	3.0682e-18	-4.09142e-10	-1.04187
25988932	chr6:25988932:T:C	2.31584e-18	-4.09142e-10	-1.32319
25990139	chr6:25990139:G:A	4.94066e-18	0.624966	-1.19043
25990246	chr6:25990246:G:C	6.42265e-17	3.18881	-1.18935
25990412	chr6:25990412:C:T	3.84067e-19	-1.8287	-1.2912
25990446	chr6:25990446:C:A	4.09453e-18	0.537961	-1.29127
25990590	chr6:25990590:C:T	4.15408e-19	-2.04067	-1.00079
25990614	chr6:25990614:T:C	7.33607e-17	3.31683	-1.1844
25990815	chr6:25990815:T:C	3.72919e-18	-4.09142e-10	-0.84677
25990903	chr6:25990903:G:T	1.28802e-17	0.392731	-3.31813e-10
25991007	chr6:25991007:C:T	3.46638e-19	-1.94552	-1.27692
25991392	chr6:25991392:G:A	4.02184e-19	-2.05054	-1.02327
25992081	chr6:25992081:A:G	3.58743e-18	0.442612	-1.32814
25992886	chr6:25992886:C:G	3.3397e-18	0.366865	-1.32395
25993241	chr6:25993241:A:G	2.82551e-19	-2.10462	-1.32224
25993331	chr6:25993331:G:A	4.45475e-18	0.593021	-1.26201
25993870	chr6:25993870:C:T	3.6109e-18	0.436914	-1.31592
25994321	chr6:25994321:A:G	2.34726e-18	-4.09142e-10	-1.30971
25994387	chr6:25994387:A:G	7.68078e-18	-4.09142e-10	-0.124241
25994531	chr6:25994531:G:T	2.99036e-18	-4.09142e-10	-1.06757
25994613	chr6:25994613:A:C	3.88468e-19	-1.842	-1.26651
25995326	chr6:25995326:C:T	4.07662e-18	0.553077	-1.31077
25995371	chr6:25995371:A:G	2.34012e-18	-4.09142e-10	-1.31276
25995473	chr6:25995473:A:C	5.42871e-19	-1.71101	-1.06283
25996445	chr6:25996445:G:A	2.73121e-17	0.746831	0.397538
25996554	chr6:25996554:G:A	2.42683e-18	-4.09142e-10	-1.27638
25996574	chr6:25996574:A:G	3.64364e-18	-4.09142e-10	-0.869979
25997230	chr6:25997230:C:T	3.6942e-17	2.77446	-1.32808
25997805	chr6:25997805:T:C	6.39234e-18	-4.09142e-10	-0.307861
25998311	chr6:25998311:G:A	9.29821e-18	-4.09142e-10	0.0668596
25998486	chr6:25998486:A:G	2.5427e-18	-4.09142e-10	-1.22973
25998839	chr6:25998839:G:A	2.72027e-18	-4.09142e-10	-1.16223
25998947	chr6:25998947:G:A	5.30546e-19	-1.75691	-1.0399
25999359	chr6:25999359:G:C	6.40491e-18	-4.09142e-10	-0.305897
25999654	chr6:25999654:G:A	2.37006e-18	-4.09142e-10	-1.30005
25999798	chr6:25999798:G:C	2.4373e-18	-4.09142e-10	-1.27207
26000165	chr6:26000165:A:C	5.36117e-18	0.749874	-1.23365
26000342	chr6:26000342:T:G	2.48138e-18	-4.09142e-10	-1.25415
26000657	chr6:26000657:T:G	2.44021e-17	0.727993	0.303712
26000972	chr6:26000972:C:T	2.93747e-18	-4.09142e-10	-1.08541
26001603	chr6:26001603:T:C	1.12191e-17	-4.09142e-10	0.254651
26001660	chr6:26001660:G:A	3.93536e-18	0.496328	-1.28929
26001822	chr6:26001822:C:T	2.31618e-18	-4.09142e-10	-1.32304
26002065	chr6:26002065:C:T	3.73674e-18	-0.844749	-3.31813e-10
26002143	chr6:26002143:C:T	4.26288e-19	-2.03148	-0.984124
26002184	chr6:26002184:A:G	2.45274e-18	-4.09142e-10	-1.26576
26002842	chr6:26002842:C:G	2.90168e-19	-2.0955	-1.30476
26003172	chr6:26003172:G:A	5.08683e-19	-1.79368	-1.04521
26003215	chr6:26003215:G:A	5.53245e-18	-4.09142e-10	-0.452332
26003267	chr6:26003267:A:G	4.28062e-18	-4.09142e-10	-0.708865
26004795	chr6:26004795:A:T	1.8527e-16	4.13466	-1.0758
26005353	chr6:26005353:A:T	7.99622e-18	-4.09142e-10	-0.0839929
26006008	chr6:26006008:G:GT	2.58467e-17	0.985813	0.103409
26006355	chr6:26006355:C:T	2.7223e-18	-4.09142e-10	-1.16148
26006988	chr6:26006988:C:T	3.32254e-18	-4.09142e-10	-0.962233
26007128	chr6:26007128:CCTCCTCCTCCTT:ACTCCTCCTCCTT	1.30101e-17	0.402761	-3.31813e-10
26007424	chr6:26007424:ATTC:A	6.49605e-18	-4.09142e-10	-0.291767
26007526	chr6:26007526:C:T	3.22976e-18	-4.09142e-10	-0.990555
26007555	chr6:26007555:GC:G	3.84123e-19	-1.79924	-1.32051
26007557	chr6:26007557:T:G	3.82457e-19	-1.80282	-1.32128
26008032	chr6:26008032:T:C	6.5449e-18	1.00078	-1.28506
26008163	chr6:26008163:T:C	7.29706e-18	-4.09142e-10	-0.175491
26008259	chr6:26008259:C:A	3.88422e-17	2.09194	-0.595394
26008392	chr6:26008392:C:T	5.2534e-19	-1.77472	-1.03195
26009512	chr6:26009512:G:A	2.3991e-18	-4.09142e-10	-1.28787
26009955	chr6:26009955:A:G	1.11923e-18	-2.05032	-3.31813e-10
26009990	chr6:26009990:A:G	2.3284e-18	-4.09142e-10	-1.31778
26010183	chr6:26010183:C:T	2.45685e-18	-4.09142e-10	-1.26408
26010497	chr6:26010497:A:G	9.73547e-19	-2.18977	-3.31813e-10
26011509	chr6:26011509:A:G	2.43414e-18	-4.09142e-10	-1.27337
26011587	chr6:26011587:C:T	3.06968e-18	-4.09142e-10	-1.04139
26012035	chr6:26012035:C:G	7.89132e-18	-0.0971985	-3.31813e-10
26012225	chr6:26012225:T:G	4.91514e-18	-4.09142e-10	-0.570643
26012239	chr6:26012239:G:T	1.17422e-18	-2.00236	-3.31813e-10
26012479	chr6:26012479:A:G	4.87123e-19	-2.08358	-0.798621
26012544	chr6:26012544:C:T	2.30766e-18	-4.09142e-10	-1.32673
26012647	chr6:26012647:C:T	7.77299e-18	1.09148	-1.20379
26012756	chr6:26012756:A:T	4.71346e-19	-1.58804	-1.32708
26013043	chr6:26013043:A:C	2.41994e-18	-4.09142e-10	-1.27922
26013376	chr6:26013376:G:A	3.68877e-19	-1.83912	-1.32113
26013787	chr6:26013787:T:C	2.33793e-18	-4.09142e-10	-1.3137
26013825	chr6:26013825:C:T	2.95018e-18	-4.09142e-10	-1.0811
26013987	chr6:26013987:AAAAAACAC:A	1.20541e-18	-1.97614	-3.31813e-10
26014261	chr6:26014261:A:G	4.59535e-19	-2.10037	-0.840131
26014300	chr6:26014300:T:C	6.08345e-18	-4.09142e-10	-0.35739
26014510	chr6:26014510:T:G	2.45696e-18	-4.09142e-10	-1.26404
26014624	chr6:26014624:G:A	6.81591e-19	-1.52736	-1.01893
26015261	chr6:26015261:G:A	2.90848e-19	-2.08032	-1.3176
26015374	chr6:26015374:G:T	3.95808e-19	-1.81608	-1.27371
26015563	chr6:26015563:A:G	2.30401e-18	-4.09142e-10	-1.32831
26016234	chr6:26016234:C:T	7.71908e-18	1.12856	-1.24783
26016499	chr6:26016499:C:T	5.73222e-19	-1.89522	-0.824221
26016524	chr6:26016524:A:G	3.18711e-18	-4.09142e-10	-1.00385
26016619	chr6:26016619:T:C	2.32705e-18	-4.09142e-10	-1.31836
26017148	chr6:26017148:G:A	2.53788e-18	-4.09142e-10	-1.23163
26017235	chr6:26017235:G:A	3.65916e-18	-4.09142e-10	-0.865727
26017370	chr6:26017370:G:A	1.96346e-16	3.11691	-3.31813e-10
26017437	chr6:26017437:G:A	2.48149e-17	-4.09142e-10	1.04848
26017447	chr6:26017447:A:G	3.14933e-19	-2.1069	-1.21145
26017487	chr6:26017487:G:A	2.76062e-18	-4.09142e-10	-1.14751
26017706	chr6:26017706:G:A	2.30986e-18	-4.09142e-10	-1.32577
26017857	chr6:26017857:G:A	1.55275e-17	-4.09142e-10	0.579651
26019012	chr6:26019012:G:C	8.34997e-18	1.24473	-1.28544
26019154	chr6:26019154:T:C	2.33212e-18	-4.09142e-10	-1.31618
26019628	chr6:26019628:G:A	2.15878e-17	0.909165	-3.31813e-10
26020323	chr6:26020323:T:C	2.73381e-18	-4.09142e-10	-1.15727
26021001	chr6:26021001:T:C	2.30478e-18	-4.09142e-10	-1.32798
26021585	chr6:26021585:A:T	6.53167e-18	0.899357	-1.18566
26021644	chr6:26021644:C:T	3.02879e-19	-2.17223	-1.18515
26022164	chr6:26022164:C:T	5.26655e-19	-2.12234	-0.681833
26022176	chr6:26022176:T:G	4.32932e-18	-4.09142e-10	-0.697552
26022381	chr6:26022381:T:C	2.16235e-17	-4.09142e-10	0.91082
26022405	chr6:26022405:T:G	2.14568e-17	-4.09142e-10	0.903078
26022804	chr6:26022804:C:T	7.91013e-17	3.5341	-1.32633
26022978	chr6:26022978:G:T	4.76471e-18	0.722209	-1.32394
26023335	chr6:26023335:T:C	2.64551e-18	-4.09142e-10	-1.1901
26023573	chr6:26023573:C:T	3.47968e-18	-4.09142e-10	-0.916023
26023742	chr6:26023742:G:T	3.41082e-18	-4.09142e-10	-0.936009
26024040	chr6:26024040:AAATAT:A	5.8225e-19	-1.37653	-1.32729
26024642	chr6:26024642:G:A	4.27192e-18	-4.09142e-10	-0.710898
26024966	chr6:26024966:C:T	2.54384e-18	-4.09142e-10	-1.22929
26025492	chr6:26025492:A:G	3.41517e-18	-4.09142e-10	-0.934735
26025636	chr6:26025636:G:A	2.5968e-17	-4.09142e-10	1.0939
26025935	chr6:26025935:C:G	5.23199e-19	-1.53715	-1.27361
26026164	chr6:26026164:T:G	2.33727e-18	-4.09142e-10	-1.31398
26026371	chr6:26026371:G:C	3.98814e-18	0.545161	-1.3248
26026783	chr6:26026783:G:A	3.21382e-18	-4.09142e-10	-0.995502
26026986	chr6:26026986:G:A	2.40217e-18	-4.09142e-10	-1.28659
26027205	chr6:26027205:G:A	4.48001e-18	0.653896	-1.31723
```
