## Supplementary material for "Characterization of shared and ancestry-specific signals driving complex traits using multi-ancestry fine-mapping": susiex_nc2.cs80.cs

```
CS_ID	SNP	BP	REF_ALLELE	ALT_ALLELE	REF_FRQ	BETA	SE	-LOG10P	CS_PIP	OVRL_PIP
1	chr6:25526328:A:G	25526328	G,G	A,A	1,1	inf,inf	inf,inf	18.5881,1.5817	0.405062	0.405062
1	chr6:25547012:G:A	25547012	A,A	G,G	1,1	inf,inf	inf,inf	17.5338,1.8972	0.129673	0.129673
1	chr6:25536709:C:T	25536709	T,T	C,C	1,1	inf,inf	inf,inf	17.4264,1.9436	0.104925	0.104925
1	chr6:25536966:C:T	25536966	T,T	C,C	1,1	inf,inf	inf,inf	17.3556,1.97011	0.0923237	0.0923237
1	chr6:25527735:T:C	25527735	C,C	T,T	1,1	inf,inf	inf,inf	17.206,1.98937	0.0644201	0.0644201
1	chr6:25548345:A:G	25548345	G,G	A,A	1,1	inf,inf	inf,inf	17.1189,1.77735	0.0381704	0.0381704
```
