## Supplementary material for "Characterization of shared and ancestry-specific signals driving complex traits using multi-ancestry fine-mapping": susiex_nc2.cs80.snp

```
BP	SNP	PIP(CS1)	LogBF(CS1,Pop1)	LogBF(CS1,Pop2)
24499032	chr6:24499032:C:T	4.49607e-22	-4.09142e-10	-0.847048
24499057	chr6:24499057:T:C	5.13257e-23	-1.70876	-1.30847
24499062	chr6:24499062:A:G	3.66816e-23	-2.03123	-1.32191
24499194	chr6:24499194:A:G	1.58599e-21	-4.09142e-10	0.413544
24499241	chr6:24499241:G:A	8.09397e-23	-1.26503	-1.29669
24499248	chr6:24499248:C:T	4.71975e-22	-4.09142e-10	-0.798496
24499323	chr6:24499323:A:G	7.30793e-23	-1.36009	-1.30379
24499518	chr6:24499518:G:T	4.04587e-23	-2.16342	-1.09172
24499554	chr6:24499554:C:T	1.32136e-22	-1.73451	-0.337076
24499559	chr6:24499559:AT:A	7.90735e-23	-1.2879	-1.29714
24499665	chr6:24499665:TTTC:T	5.29456e-22	-0.683572	-3.31813e-10
24499710	chr6:24499710:G:A	9.475e-23	-1.77346	-0.630724
24499740	chr6:24499740:CA:C	2.77977e-22	-4.09142e-10	-1.32788
24499850	chr6:24499850:G:A	7.56387e-23	-1.32636	-1.30309
24499854	chr6:24499854:T:C	7.58149e-23	-1.32449	-1.30264
24499860	chr6:24499860:C:T	7.84314e-23	-1.41203	-1.18117
24499901	chr6:24499901:C:T	6.43152e-23	-1.59774	-1.19388
24499919	chr6:24499919:G:A	7.77165e-23	-1.30084	-1.30151
24500008	chr6:24500008:G:A	3.98925e-23	-2.17349	-1.09575
24500140	chr6:24500140:T:G	7.91436e-23	-1.28454	-1.29962
24500476	chr6:24500476:T:A	5.46257e-23	-1.94018	-1.01474
24500604	chr6:24500604:G:A	9.63856e-23	-1.09668	-1.29039
24500772	chr6:24500772:A:C	8.05525e-23	-1.25953	-1.30698
24500790	chr6:24500790:C:T	2.58638e-22	-1.39999	-3.31813e-10
24500901	chr6:24500901:T:G	9.54781e-23	-1.99606	-0.400466
24501193	chr6:24501193:C:T	7.87522e-23	-1.29304	-1.29607
24501338	chr6:24501338:T:G	2.78818e-22	-4.09142e-10	-1.32486
24501411	chr6:24501411:G:C	5.33963e-23	-1.68037	-1.29731
24501541	chr6:24501541:C:T	7.94822e-23	-1.28248	-1.2974
24501806	chr6:24501806:C:A	3.92414e-22	-4.09142e-10	-0.983104
24501814	chr6:24501814:T:G	3.87434e-22	-4.09142e-10	-0.995877
24501819	chr6:24501819:T:C	2.04194e-21	-4.09142e-10	0.666236
24501936	chr6:24501936:T:TGA	3.05004e-22	-4.09142e-10	-1.2351
24502036	chr6:24502036:T:C	2.65642e-21	-4.09142e-10	0.929314
24502045	chr6:24502045:G:A	7.36661e-23	-2.13565	-0.520224
24502256	chr6:24502256:A:G	4.44825e-23	-1.97888	-1.18145
24502270	chr6:24502270:T:G	3.17776e-22	-4.09142e-10	-1.19408
24502323	chr6:24502323:G:A	2.53972e-21	-4.09142e-10	0.884386
24502451	chr6:24502451:T:C	7.57893e-22	-4.09142e-10	-0.32488
24502976	chr6:24502976:C:T	3.1395e-22	-4.09142e-10	-1.20619
24503024	chr6:24503024:AG:A	5.21852e-23	-1.79341	-1.20721
24503362	chr6:24503362:C:T	7.19204e-23	-1.46443	-1.21544
24503369	chr6:24503369:C:T	3.37764e-23	-2.11312	-1.32254
24503634	chr6:24503634:G:T	4.80857e-23	-1.97337	-1.10907
24503670	chr6:24503670:G:A	8.65912e-23	-1.31001	-1.18421
24504010	chr6:24504010:C:T	9.00558e-23	-1.27462	-1.18037
24504072	chr6:24504072:C:T	7.91291e-22	-4.09142e-10	-0.281756
24504802	chr6:24504802:A:G	3.71551e-23	-2.02727	-1.31305
24504864	chr6:24504864:C:T	5.12241e-23	-2.17037	-0.84884
24504993	chr6:24504993:G:A	1.08861e-22	-1.61994	-0.64541
24505126	chr6:24505126:G:A	2.19471e-22	-1.03507	-0.529131
24505614	chr6:24505614:C:T	5.19285e-23	-2.15169	-0.853861
24505933	chr6:24505933:ACTC:A	2.57349e-22	-1.04524	-0.359748
24506051	chr6:24506051:C:T	2.8351e-22	-4.09142e-10	-1.30818
24506089	chr6:24506089:G:C	2.28566e-22	-1.05128	-0.472311
24506313	chr6:24506313:T:G	2.78805e-22	-4.09142e-10	-1.32491
24506636	chr6:24506636:C:T	2.25968e-22	-1.05331	-0.481719
24506775	chr6:24506775:A:G	5.37883e-23	-1.84096	-1.1294
24506826	chr6:24506826:T:C	8.78284e-23	-1.959	-0.521039
24506842	chr6:24506842:T:TTAGTA	2.80023e-22	-4.09142e-10	-1.32055
24506925	chr6:24506925:TTTA:T	1.04205e-22	-1.95086	-0.358195
24507170	chr6:24507170:A:T	3.98351e-23	-2.20054	-1.07014
24507430	chr6:24507430:A:C	3.40018e-23	-2.19528	-1.23373
24507448	chr6:24507448:A:C	1.38843e-22	-1.61097	-0.411111
24507486	chr6:24507486:A:G	2.25146e-22	-1.15057	-0.388101
24507500	chr6:24507500:A:G	2.3009e-22	-1.10805	-0.408896
24507533	chr6:24507533:G:A	8.34904e-23	-1.98901	-0.541677
24507653	chr6:24507653:C:A	5.00498e-22	-4.09142e-10	-0.739818
24507662	chr6:24507662:ACTC:A	5.68205e-22	-4.09142e-10	-0.612939
24508192	chr6:24508192:G:A	5.03546e-23	-1.94878	-1.08755
24508234	chr6:24508234:G:A	3.61375e-23	-2.06708	-1.30101
24508283	chr6:24508283:G:A	9.86976e-23	-1.06876	-1.2946
24508636	chr6:24508636:G:GT	6.89144e-23	-1.96415	-0.758406
24509041	chr6:24509041:G:A	2.93193e-22	-4.09142e-10	-1.27459
24509076	chr6:24509076:C:T	4.45172e-22	-4.09142e-10	-0.856962
24509113	chr6:24509113:TAGTTTATTTA:T	4.65089e-23	-1.94682	-1.16896
24510227	chr6:24510227:T:C	1.51001e-22	-2.0972	0.159064
24510332	chr6:24510332:G:A	2.84597e-22	-4.09142e-10	-1.30435
24510366	chr6:24510366:T:C	2.04904e-22	-1.63288	-3.31813e-10
24510413	chr6:24510413:C:T	6.0036e-23	-1.67471	-1.18577
24510556	chr6:24510556:G:A	3.8186e-23	-1.99052	-1.32243
24511452	chr6:24511452:C:T	2.92307e-22	-4.09142e-10	-1.27762
24511611	chr6:24511611:T:C	3.119e-22	-4.09142e-10	-1.21274
24511675	chr6:24511675:T:C	3.23492e-22	-4.09142e-10	-1.17625
24511987	chr6:24511987:A:T	3.19992e-22	-4.09142e-10	-1.18712
24512361	chr6:24512361:A:G	3.70121e-23	-2.1269	-1.21728
24512609	chr6:24512609:G:A	2.92322e-22	-4.09142e-10	-1.27756
24512829	chr6:24512829:G:A	4.68329e-23	-1.94081	-1.16802
24512981	chr6:24512981:C:T	3.2941e-22	-1.15812	-3.31813e-10
24513408	chr6:24513408:C:T	2.7917e-22	-4.09142e-10	-1.3236
24513645	chr6:24513645:T:TTATTGCAGCATCCCATGTACTCACCTACTATTGA	4.86622e-23	-2.11449	-0.956032
24513800	chr6:24513800:A:G	2.97872e-22	-4.09142e-10	-1.25876
24514341	chr6:24514341:A:C	3.50626e-23	-2.12173	-1.27656
24514903	chr6:24514903:G:A	4.20753e-23	-2.09183	-1.12413
24515140	chr6:24515140:G:C	3.59208e-23	-2.12148	-1.25263
24515152	chr6:24515152:T:C	4.68423e-22	-4.09142e-10	-0.80605
24515594	chr6:24515594:C:T	1.1602e-22	-2.20166	-3.31813e-10
24515692	chr6:24515692:A:C	2.29394e-22	-1.51998	-3.31813e-10
24515699	chr6:24515699:G:T	2.78052e-22	-4.09142e-10	-1.32761
24516165	chr6:24516165:G:A	1.89591e-22	-1.71055	-3.31813e-10
24516178	chr6:24516178:T:C	4.41614e-23	-1.85162	-1.31595
24516315	chr6:24516315:A:G	5.83829e-22	-4.09142e-10	-0.585814
24516529	chr6:24516529:T:G	2.78679e-22	-4.09142e-10	-1.32536
24516537	chr6:24516537:G:T	4.57072e-22	-4.09142e-10	-0.83058
24516717	chr6:24516717:A:G	4.64013e-22	-4.09142e-10	-0.815508
24517266	chr6:24517266:A:T	2.10842e-22	-1.60431	-3.31813e-10
24517440	chr6:24517440:T:C	2.13605e-22	-1.59129	-3.31813e-10
24517477	chr6:24517477:T:C	5.13081e-23	-2.08556	-0.932016
24517549	chr6:24517549:A:C	2.77856e-22	-4.09142e-10	-1.32832
24519005	chr6:24519005:T:A	4.36218e-22	-4.09142e-10	-0.87728
24519551	chr6:24519551:C:T	3.16038e-22	-4.09142e-10	-1.19956
24519658	chr6:24519658:G:T	3.09353e-22	-4.09142e-10	-1.22094
24519799	chr6:24519799:A:G	1.00282e-21	-4.09142e-10	-0.0448546
24519824	chr6:24519824:AT:A	1.2621e-22	-2.11748	-3.31813e-10
24519987	chr6:24519987:T:TC	3.13368e-22	-4.09142e-10	-1.20804
24520056	chr6:24520056:A:G	4.62037e-22	-4.09142e-10	-0.819777
24520344	chr6:24520344:C:T	4.20005e-23	-1.90674	-1.311
24521080	chr6:24521080:G:A	3.14993e-22	-4.09142e-10	-1.20287
24521108	chr6:24521108:G:A	4.14426e-23	-1.91028	-1.32083
24521275	chr6:24521275:T:C	5.44908e-22	-4.09142e-10	-0.654805
24521676	chr6:24521676:T:C	4.95701e-23	-1.73942	-1.31262
24521960	chr6:24521960:G:A	4.60764e-23	-1.79868	-1.32644
24522260	chr6:24522260:A:G	5.27791e-23	-1.70646	-1.28285
24522396	chr6:24522396:A:C	4.29557e-23	-1.87518	-1.32008
24522400	chr6:24522400:T:C	4.08023e-23	-2.15936	-1.08732
24522566	chr6:24522566:A:C	4.83463e-23	-2.19801	-0.879019
24522946	chr6:24522946:G:A	4.11195e-23	-2.0942	-1.14474
24523214	chr6:24523214:T:G	2.79274e-22	-4.09142e-10	-1.32323
24523680	chr6:24523680:T:C	4.51732e-22	-4.09142e-10	-0.842333
24523868	chr6:24523868:T:A	2.33083e-22	-1.50403	-3.31813e-10
24523900	chr6:24523900:T:G	5.82818e-22	-4.09142e-10	-0.587547
24524476	chr6:24524476:C:T	4.01592e-23	-1.93866	-1.32391
24524484	chr6:24524484:C:T	2.946e-22	-4.09142e-10	-1.2698
24525522	chr6:24525522:AC:A	3.80049e-22	-4.09142e-10	-1.01512
24525754	chr6:24525754:G:A	1.16678e-22	-2.196	-3.31813e-10
24525776	chr6:24525776:G:A	4.36149e-22	-4.09142e-10	-0.877437
24525928	chr6:24525928:A:T	1.91661e-22	-1.69969	-3.31813e-10
24526015	chr6:24526015:C:A	3.71575e-22	-4.09142e-10	-1.03767
24526138	chr6:24526138:T:C	3.60942e-23	-2.04551	-1.32378
24526313	chr6:24526313:G:A	1.84577e-22	-1.73735	-3.31813e-10
24526513	chr6:24526513:G:A	4.39358e-22	-4.09142e-10	-0.870106
24526524	chr6:24526524:T:C	3.7712e-22	-4.09142e-10	-1.02286
24526762	chr6:24526762:G:A	6.396e-23	-1.46958	-1.32759
24527122	chr6:24527122:G:A	3.24636e-22	-4.09142e-10	-1.17272
24527559	chr6:24527559:G:A	2.83886e-22	-4.09142e-10	-1.30685
24527563	chr6:24527563:T:C	2.78548e-22	-4.09142e-10	-1.32583
24527605	chr6:24527605:T:A	3.66403e-22	-4.09142e-10	-1.05169
24527740	chr6:24527740:G:A	2.81269e-22	-4.09142e-10	-1.31611
24527854	chr6:24527854:A:G	1.60381e-22	-1.87787	-3.31813e-10
24527865	chr6:24527865:C:T	4.06876e-23	-2.16375	-1.08575
24528920	chr6:24528920:G:A	7.29242e-22	-4.09142e-10	-0.363417
24528967	chr6:24528967:G:A	2.56585e-22	-1.93387	0.525904
24529345	chr6:24529345:T:TATTA	4.9804e-22	-4.09142e-10	-0.744741
24529812	chr6:24529812:C:T	2.94636e-22	-4.09142e-10	-1.26968
24529821	chr6:24529821:G:A	2.87343e-22	-1.8769	0.582153
24530383	chr6:24530383:C:T	5.53817e-22	-4.09142e-10	-0.638588
24530441	chr6:24530441:A:G	1.02318e-22	-1.23293	-1.09441
24530645	chr6:24530645:T:C	6.27388e-22	-4.09142e-10	-0.513857
24530706	chr6:24530706:G:A	7.14056e-23	-2.13653	-0.550518
24531191	chr6:24531191:T:A	3.29133e-23	-2.19044	-1.27111
24531222	chr6:24531222:T:G	5.48015e-23	-1.9433	-1.0084
24532079	chr6:24532079:TC:T	1.2401e-21	-4.09142e-10	0.167527
24532184	chr6:24532184:G:A	7.77764e-23	-1.63842	-0.963163
24532419	chr6:24532419:A:G	2.80404e-22	-4.09142e-10	-1.31919
24532846	chr6:24532846:G:A	4.87186e-22	-4.09142e-10	-0.766776
24532868	chr6:24532868:G:A	2.63219e-22	-1.38244	-3.31813e-10
24532925	chr6:24532925:G:A	3.27756e-23	-2.19256	-1.27318
24532929	chr6:24532929:G:T	3.16163e-23	-2.18971	-1.31204
24533204	chr6:24533204:A:G	3.23369e-23	-2.186	-1.29321
24533228	chr6:24533228:C:T	3.37173e-23	-2.11209	-1.32532
24533277	chr6:24533277:G:C	6.08816e-23	-1.65707	-1.18942
24533295	chr6:24533295:A:C	3.99122e-23	-2.16079	-1.10795
24533327	chr6:24533327:A:T	7.4666e-23	-1.64	-1.0024
24533965	chr6:24533965:C:A	6.2879e-23	-2.096	-0.718209
24534097	chr6:24534097:G:C	3.28199e-23	-2.19256	-1.27183
24534477	chr6:24534477:G:A	3.94922e-23	-2.16467	-1.11464
24534496	chr6:24534496:C:T	6.64744e-22	-0.45602	-3.31813e-10
24534998	chr6:24534998:A:G	5.92404e-22	-4.09142e-10	-0.571234
24535119	chr6:24535119:A:G	3.33452e-22	-4.09142e-10	-1.14592
24535185	chr6:24535185:G:A	2.70986e-21	-4.09142e-10	0.949231
24535552	chr6:24535552:G:A	3.47356e-23	-2.19066	-1.217
24535771	chr6:24535771:C:T	3.27017e-23	-2.19588	-1.27211
24535827	chr6:24535827:C:T	4.46329e-23	-1.85817	-1.29878
24535931	chr6:24535931:T:C	3.41754e-22	-4.09142e-10	-1.12133
24536293	chr6:24536293:T:C	1.2272e-22	-2.14551	-3.31813e-10
24536309	chr6:24536309:A:G	6.03886e-22	-4.09142e-10	-0.552037
24536478	chr6:24536478:G:A	4.01879e-23	-1.97519	-1.28667
24536487	chr6:24536487:AT:A	3.18066e-22	-4.09142e-10	-1.19316
24536697	chr6:24536697:C:T	3.18913e-22	-4.09142e-10	-1.1905
24537270	chr6:24537270:A:G	2.93195e-22	-4.09142e-10	-1.27458
24537637	chr6:24537637:A:G	3.43651e-23	-2.19955	-1.21883
24537777	chr6:24537777:G:A	3.87073e-23	-1.97457	-1.32483
24537885	chr6:24537885:A:G	2.8203e-22	-4.09142e-10	-1.31341
24537973	chr6:24537973:A:G	6.72062e-23	-2.19793	-0.549722
24538016	chr6:24538016:A:G	2.78132e-22	-4.09142e-10	-1.32732
24538218	chr6:24538218:C:G	3.77374e-23	-2.16658	-1.15819
24538399	chr6:24538399:T:C	3.33877e-23	-2.19684	-1.2504
24538455	chr6:24538455:T:A	1.19435e-22	-2.17265	-3.31813e-10
24538593	chr6:24538593:G:A	3.32411e-23	-2.19875	-1.25288
24538613	chr6:24538613:C:T	3.60522e-22	-4.09142e-10	-1.06787
24538676	chr6:24538676:G:A	3.9731e-22	-1.91693	0.946228
24538879	chr6:24538879:A:C	3.30266e-23	-2.19628	-1.26183
24538911	chr6:24538911:G:A	8.38246e-23	-1.6793	-0.847399
24539252	chr6:24539252:C:T	1.81169e-22	-1.75599	-3.31813e-10
24539293	chr6:24539293:A:AC	7.62612e-23	-1.94644	-0.674818
24539397	chr6:24539397:T:G	5.11472e-23	-2.14226	-0.878451
24539672	chr6:24539672:G:A	3.10875e-22	-4.09142e-10	-1.21603
24539784	chr6:24539784:G:A	2.83241e-22	-4.09142e-10	-1.30912
24539887	chr6:24539887:C:T	4.13155e-23	-2.18759	-1.04659
24540311	chr6:24540311:T:C	3.60958e-23	-2.06126	-1.30799
24540422	chr6:24540422:C:T	2.99513e-22	-4.09142e-10	-1.25326
24540427	chr6:24540427:A:G	4.22524e-23	-2.15951	-1.05225
24540487	chr6:24540487:A:G	3.87389e-23	-2.1732	-1.12537
24540592	chr6:24540592:T:C	1.88516e-21	-4.09142e-10	0.586348
24540812	chr6:24540812:G:A	4.02815e-22	-4.09142e-10	-0.956944
24540819	chr6:24540819:C:T	2.84056e-22	-4.09142e-10	-1.30625
24540941	chr6:24540941:TTGTA:T	3.3659e-23	-2.16627	-1.27288
24541114	chr6:24541114:T:A	1.76661e-22	-1.78119	-3.31813e-10
24541225	chr6:24541225:G:A	3.94613e-23	-2.17142	-1.10868
24541275	chr6:24541275:A:G	3.67204e-22	-4.09142e-10	-1.0495
24541410	chr6:24541410:CTTAA:C	2.91891e-22	-1.27904	-3.31813e-10
24541840	chr6:24541840:T:A	2.08927e-22	-1.61344	-3.31813e-10
24542035	chr6:24542035:G:A	3.42873e-23	-2.16007	-1.26057
24542431	chr6:24542431:AAAAT:A	2.49318e-22	-1.43669	-3.31813e-10
24543492	chr6:24543492:G:A	3.9213e-23	-2.06624	-1.22018
24543912	chr6:24543912:A:G	2.51908e-22	-1.42636	-3.31813e-10
24544065	chr6:24544065:A:G	1.0657e-22	-1.9507	-0.335916
24544104	chr6:24544104:G:A	5.14303e-23	-2.14677	-0.868427
24544161	chr6:24544161:CAT:C	1.16001e-22	-2.20182	-3.31813e-10
24544170	chr6:24544170:A:T	1.39616e-21	-4.09142e-10	0.286061
24544247	chr6:24544247:T:C	2.92992e-22	-4.09142e-10	-1.27527
24544673	chr6:24544673:C:T	3.7549e-23	-2.20191	-1.12787
24545255	chr6:24545255:T:C	2.96742e-22	-4.09142e-10	-1.26256
24545368	chr6:24545368:A:C	5.99845e-23	-2.18792	-0.673412
24546356	chr6:24546356:T:C	6.36789e-23	-1.79167	-1.0099
24546376	chr6:24546376:C:T	5.66415e-23	-2.18684	-0.731838
24546480	chr6:24546480:C:T	6.11347e-23	-1.76489	-1.07745
24546799	chr6:24546799:A:G	2.8615e-22	-1.29891	-3.31813e-10
24547123	chr6:24547123:T:C	1.36242e-22	-2.09428	0.0532907
24547422	chr6:24547422:T:C	7.78987e-23	-2.08241	-0.517607
24547905	chr6:24547905:C:T	3.70395e-22	-4.09142e-10	-1.04085
24548333	chr6:24548333:G:T	5.27732e-23	-2.15044	-0.838974
24548513	chr6:24548513:G:A	2.24185e-22	-1.54295	-3.31813e-10
24548558	chr6:24548558:TGGAG:T	3.52975e-23	-2.20218	-1.18944
24548926	chr6:24548926:T:G	3.14033e-22	-4.09142e-10	-1.20592
24548927	chr6:24548927:G:T	4.07762e-23	-1.9456	-1.30173
24549059	chr6:24549059:C:T	2.89064e-22	-4.09142e-10	-1.28877
24549282	chr6:24549282:C:T	2.83067e-22	-4.09142e-10	-1.30974
24549440	chr6:24549440:T:C	3.15657e-22	-4.09142e-10	-1.20076
24549499	chr6:24549499:T:C	1.27151e-22	-2.11005	-3.31813e-10
24549678	chr6:24549678:C:G	1.10436e-22	-1.75518	-0.495798
24549682	chr6:24549682:G:A	3.23124e-22	-4.09142e-10	-1.17739
24549813	chr6:24549813:T:C	8.29063e-23	-2.19389	-0.343825
24550206	chr6:24550206:T:C	2.94557e-22	-4.09142e-10	-1.26995
24550736	chr6:24550736:T:C	5.27438e-23	-1.79391	-1.19606
24551027	chr6:24551027:G:A	1.25106e-22	-2.12626	-3.31813e-10
24551207	chr6:24551207:G:A	5.84908e-23	-1.87244	-1.01411
24551396	chr6:24551396:A:G	5.76132e-23	-2.17245	-0.729221
24551436	chr6:24551436:T:C	3.17352e-23	-2.19664	-1.30136
24551501	chr6:24551501:T:C	3.21664e-23	-2.20224	-1.28226
24552569	chr6:24552569:A:T	4.11719e-22	-4.09142e-10	-0.93508
24552825	chr6:24552825:C:A	5.22919e-23	-2.1901	-0.808483
24552980	chr6:24552980:CTCTCT:C	2.95921e-21	-4.09142e-10	1.03726
24553100	chr6:24553100:T:C	3.25012e-22	-4.09142e-10	-1.17156
24553210	chr6:24553210:A:T	2.85259e-22	-4.09142e-10	-1.30202
24553632	chr6:24553632:A:G	5.07944e-23	-2.19704	-0.830594
24553770	chr6:24553770:A:G	5.1421e-23	-2.19527	-0.820102
24553985	chr6:24553985:C:T	2.97625e-22	-4.09142e-10	-1.25959
24554046	chr6:24554046:G:T	3.43281e-23	-2.19509	-1.22437
24554206	chr6:24554206:G:A	2.94627e-22	-4.09142e-10	-1.26971
24554388	chr6:24554388:T:C	5.07715e-23	-2.19823	-0.829854
24554444	chr6:24554444:G:A	1.35645e-22	-2.04538	-3.31813e-10
24554534	chr6:24554534:T:C	5.09338e-23	-2.19756	-0.82733
24554827	chr6:24554827:G:GT	6.60787e-23	-1.78692	-0.977653
24555037	chr6:24555037:C:T	2.95968e-22	-4.09142e-10	-1.26517
24555073	chr6:24555073:G:A	3.2491e-22	-4.09142e-10	-1.17187
24555224	chr6:24555224:C:T	5.08459e-23	-2.1975	-0.829122
24555253	chr6:24555253:C:T	5.05288e-23	-2.19599	-0.836885
24555265	chr6:24555265:A:G	5.08529e-23	-2.19544	-0.831046
24555453	chr6:24555453:C:T	3.44335e-23	-2.18786	-1.22853
24555605	chr6:24555605:T:C	5.02278e-23	-2.19688	-0.841969
24556008	chr6:24556008:T:C	5.17849e-23	-2.19007	-0.818257
24556058	chr6:24556058:G:A	2.89701e-22	-4.09142e-10	-1.28657
24556096	chr6:24556096:T:A	2.93171e-22	-4.09142e-10	-1.27467
24556358	chr6:24556358:A:C	5.30133e-23	-2.19436	-0.790516
24556447	chr6:24556447:A:G	3.16195e-22	-4.09142e-10	-1.19906
24556941	chr6:24556941:C:T	2.79938e-22	-4.09142e-10	-1.32085
24556963	chr6:24556963:T:C	4.73954e-23	-2.18901	-0.907883
24557093	chr6:24557093:T:C	5.03904e-23	-2.17967	-0.85595
24557108	chr6:24557108:A:G	5.10174e-23	-2.19492	-0.828336
24557317	chr6:24557317:T:C	4.89322e-23	-2.17164	-0.893342
24557399	chr6:24557399:T:A	4.91448e-23	-2.19498	-0.865676
24557561	chr6:24557561:A:T	5.67377e-23	-1.79071	-1.12627
24557800	chr6:24557800:TGCTGTG:T	4.67592e-23	-2.18766	-0.922749
24558205	chr6:24558205:A:C	4.87831e-23	-2.18758	-0.880458
24558291	chr6:24558291:A:T	4.94576e-23	-2.19374	-0.86057
24558447	chr6:24558447:T:G	5.07408e-23	-2.19359	-0.835103
24558528	chr6:24558528:A:G	4.98224e-23	-2.17142	-0.875534
24558570	chr6:24558570:G:A	5.04584e-23	-2.18996	-0.84431
24558801	chr6:24558801:G:A	2.77842e-22	-4.09142e-10	-1.32837
24559053	chr6:24559053:A:G	3.39195e-23	-2.18382	-1.24761
24559205	chr6:24559205:A:G	3.96167e-23	-2.08221	-1.19396
24559227	chr6:24559227:A:T	3.58163e-22	-4.09142e-10	-1.07443
24559359	chr6:24559359:A:G	5.52924e-23	-1.78106	-1.16172
24559632	chr6:24559632:G:A	5.4299e-23	-1.81041	-1.1505
24559644	chr6:24559644:A:T	4.97812e-23	-2.20054	-0.847245
24559692	chr6:24559692:TTTC:T	4.95666e-23	-2.19104	-0.861062
24559745	chr6:24559745:G:A	4.83373e-23	-1.85177	-1.22544
24559774	chr6:24559774:A:T	4.67851e-23	-2.20148	-0.908373
24559803	chr6:24559803:C:A	2.61289e-21	-4.09142e-10	0.912789
24560105	chr6:24560105:C:T	3.07457e-22	-4.09142e-10	-1.22709
24560113	chr6:24560113:C:T	3.77322e-22	-1.02232	-3.31813e-10
24560115	chr6:24560115:C:T	3.41142e-22	-4.09142e-10	-1.12312
24560471	chr6:24560471:T:G	2.78033e-22	-4.09142e-10	-1.32768
24560932	chr6:24560932:C:T	2.82656e-22	-4.09142e-10	-1.31119
24560933	chr6:24560933:G:A	3.02367e-22	-4.09142e-10	-1.24378
24562026	chr6:24562026:T:C	9.73229e-23	-1.12044	-1.25695
24563057	chr6:24563057:T:C	3.06686e-22	-1.94011	0.710518
24563265	chr6:24563265:A:G	2.87302e-22	-4.09142e-10	-1.29489
24563901	chr6:24563901:C:A	2.52986e-22	-1.88143	0.459345
24564312	chr6:24564312:A:G	5.80896e-22	-1.8007	1.20985
24564316	chr6:24564316:T:C	5.56245e-22	-1.82654	1.19233
24564351	chr6:24564351:A:G	5.68274e-22	-1.79379	1.18097
24564361	chr6:24564361:C:T	2.80796e-22	-4.09142e-10	-1.31779
24564466	chr6:24564466:A:AG	5.50561e-22	-1.79568	1.15119
24564546	chr6:24564546:C:T	3.18966e-22	-4.09142e-10	-1.19034
24564645	chr6:24564645:TAGGGCA:T	2.94234e-22	-4.09142e-10	-1.27105
24564778	chr6:24564778:G:A	5.81958e-22	-1.79269	1.20366
24564974	chr6:24564974:A:G	8.21099e-22	-1.93732	1.69254
24565146	chr6:24565146:G:A	1.25358e-22	-2.10756	-0.0166863
24565182	chr6:24565182:A:G	9.16437e-22	-1.87827	1.74335
24565480	chr6:24565480:C:T	2.79491e-22	-4.09142e-10	-1.32245
24565526	chr6:24565526:G:A	8.35727e-22	-4.09142e-10	-0.22712
24565825	chr6:24565825:G:A	1.18921e-22	-2.17696	-3.31813e-10
24566411	chr6:24566411:T:A	9.59522e-23	-2.10234	-0.289235
24566545	chr6:24566545:A:C	4.59939e-22	-4.09142e-10	-0.824327
24566948	chr6:24566948:A:G	1.15956e-22	-2.20221	-3.31813e-10
24566995	chr6:24566995:G:A	1.22566e-22	-2.1158	-0.0309691
24567554	chr6:24567554:A:G	2.89632e-22	-4.09142e-10	-1.28681
24567675	chr6:24567675:C:T	2.88603e-22	-4.09142e-10	-1.29037
24567949	chr6:24567949:C:T	5.38814e-22	-1.8607	1.19465
24568165	chr6:24568165:T:C	3.78201e-23	-2.16463	-1.15795
24568332	chr6:24568332:G:C	4.63731e-22	-4.09142e-10	-0.816116
24568620	chr6:24568620:G:C	2.80421e-22	-4.09142e-10	-1.31913
24568673	chr6:24568673:G:A	2.77932e-22	-4.09142e-10	-1.32804
24570116	chr6:24570116:A:G	6.32296e-22	-1.8891	1.38304
24570203	chr6:24570203:C:A	2.98638e-22	-1.97048	0.714289
24570327	chr6:24570327:C:T	4.46611e-22	-4.09142e-10	-0.853733
24570491	chr6:24570491:G:A	6.84255e-22	-1.86302	1.43593
24570493	chr6:24570493:C:T	3.17874e-22	-1.92226	0.728492
24570511	chr6:24570511:C:T	2.8601e-22	-1.96846	0.669065
24571435	chr6:24571435:T:C	2.87512e-22	-4.09142e-10	-1.29416
24571703	chr6:24571703:G:A	2.83049e-22	-4.09142e-10	-1.3098
24572722	chr6:24572722:T:A	3.44856e-22	-4.09142e-10	-1.1123
24573587	chr6:24573587:T:C	2.79337e-22	-4.09142e-10	-1.323
24574298	chr6:24574298:G:A	3.56512e-22	-4.09142e-10	-1.07905
24574310	chr6:24574310:G:A	4.00522e-22	-4.09142e-10	-0.962654
24574681	chr6:24574681:T:G	3.69135e-22	-4.09142e-10	-1.04426
24574795	chr6:24574795:C:T	3.51256e-23	-2.06812	-1.32837
24574866	chr6:24574866:A:G	2.44968e-22	-2.02243	0.568134
24575112	chr6:24575112:A:C	4.4275e-22	-4.09142e-10	-0.862417
24575292	chr6:24575292:A:G	1.80468e-22	-1.97184	0.211975
24575809	chr6:24575809:A:G	3.07338e-22	-1.95548	0.728008
24576109	chr6:24576109:T:C	2.98906e-22	-1.99669	0.741395
24576403	chr6:24576403:C:T	5.25651e-22	-2.19186	1.50108
24576700	chr6:24576700:G:A	2.92985e-22	-4.09142e-10	-1.2753
24577415	chr6:24577415:G:A	3.38055e-22	-4.09142e-10	-1.13221
24577587	chr6:24577587:A:G	7.23841e-22	-4.09142e-10	-0.37085
24577780	chr6:24577780:G:C	2.87493e-22	-4.09142e-10	-1.29422
24577809	chr6:24577809:T:A	4.24354e-22	-4.09142e-10	-0.904853
24577822	chr6:24577822:A:C	6.81866e-23	-2.08986	-0.643316
24578044	chr6:24578044:G:A	5.38295e-21	-0.384013	2.01958
24578661	chr6:24578661:A:G	3.30812e-22	-4.09142e-10	-1.15387
24579525	chr6:24579525:A:T	3.12175e-22	-2.20032	0.988466
24579548	chr6:24579548:C:T	5.7756e-22	-2.19757	1.60097
24579594	chr6:24579594:G:A	4.13994e-22	-2.19788	1.26831
24579639	chr6:24579639:G:C	3.31256e-23	-2.14856	-1.30656
24579676	chr6:24579676:G:A	4.54094e-22	-4.09142e-10	-0.837117
24579808	chr6:24579808:G:A	5.19549e-23	-2.16925	-0.835793
24580611	chr6:24580611:G:A	3.48591e-22	-4.09142e-10	-1.10152
24580785	chr6:24580785:C:T	4.15732e-23	-2.12569	-1.10227
24581055	chr6:24581055:G:A	3.23772e-22	-1.96033	0.784948
24581981	chr6:24581981:A:T	3.77229e-22	-4.09142e-10	-1.02257
24582806	chr6:24582806:C:T	1.17885e-22	-2.18571	-3.31813e-10
24582841	chr6:24582841:A:G	3.3148e-22	-4.09142e-10	-1.15185
24583043	chr6:24583043:C:A	5.42478e-22	-4.09142e-10	-0.659274
24583249	chr6:24583249:C:T	2.90963e-22	-4.09142e-10	-1.28223
24583283	chr6:24583283:A:G	4.35724e-23	-2.15619	-1.02481
24583582	chr6:24583582:G:A	2.8831e-22	-4.09142e-10	-1.29139
24583591	chr6:24583591:G:C	3.07839e-22	-4.09142e-10	-1.22584
24583953	chr6:24583953:T:C	4.51599e-23	-2.10302	-1.04219
24584138	chr6:24584138:A:G	8.22282e-23	-2.165	-0.380922
24584260	chr6:24584260:A:T	1.61244e-22	-2.03358	0.161076
24584395	chr6:24584395:A:G	3.64189e-22	-4.09142e-10	-1.05775
24584986	chr6:24584986:C:A	4.5524e-23	-1.86063	-1.27656
24585025	chr6:24585025:A:G	6.05065e-23	-1.99406	-0.85861
24585319	chr6:24585319:G:A	4.54328e-23	-1.83983	-1.29936
24585414	chr6:24585414:A:G	2.0384e-22	-0.37758	-1.2605
24585945	chr6:24585945:C:T	1.19253e-22	-2.15014	-0.0240279
24586082	chr6:24586082:C:T	3.82254e-23	-2.12504	-1.18688
24586271	chr6:24586271:T:C	2.79625e-22	-4.09142e-10	-1.32197
24586402	chr6:24586402:T:C	5.21809e-22	-4.09142e-10	-0.69812
24586468	chr6:24586468:T:C	1.75626e-22	-0.627022	-1.16004
24587030	chr6:24587030:A:G	3.82287e-22	-4.09142e-10	-1.00925
24587111	chr6:24587111:C:T	1.31842e-22	-2.18317	0.109351
24587248	chr6:24587248:C:G	4.40483e-22	-0.86755	-3.31813e-10
24587343	chr6:24587343:T:C	3.52396e-23	-2.19186	-1.20139
24587372	chr6:24587372:C:T	1.21933e-21	-4.09142e-10	0.150634
24589008	chr6:24589008:G:C	3.558e-23	-2.1991	-1.18454
24589048	chr6:24589048:T:C	2.0286e-22	-1.64291	-3.31813e-10
24589274	chr6:24589274:G:A	1.64154e-22	-2.07862	0.224004
24589334	chr6:24589334:G:T	1.45232e-22	-1.97709	-3.31813e-10
24590319	chr6:24590319:A:C	3.35556e-23	-2.16266	-1.27956
24590561	chr6:24590561:T:C	3.27136e-22	-4.09142e-10	-1.16505
24590621	chr6:24590621:G:A	3.13641e-22	-4.09142e-10	-1.20717
24591478	chr6:24591478:G:C	3.6821e-22	-4.09142e-10	-1.04677
24591755	chr6:24591755:T:G	5.22651e-22	-4.09142e-10	-0.696509
24592948	chr6:24592948:G:A	5.71948e-23	-2.05987	-0.849085
24592984	chr6:24592984:TA:T	1.01675e-22	-2.19678	-0.136856
24593493	chr6:24593493:C:T	5.8992e-22	-4.09142e-10	-0.575435
24593634	chr6:24593634:C:T	3.33198e-22	-4.09142e-10	-1.14668
24594024	chr6:24594024:C:G	4.96929e-22	-4.09142e-10	-0.746974
24594402	chr6:24594402:T:G	1.68275e-22	-1.82982	-3.31813e-10
24595323	chr6:24595323:GATCATGAGGTCA:G	2.80698e-22	-4.09142e-10	-1.31814
24595625	chr6:24595625:T:C	3.62975e-23	-2.15073	-1.21294
24596514	chr6:24596514:C:G	3.22404e-22	-4.09142e-10	-1.17962
24596875	chr6:24596875:C:G	1.78439e-22	-1.77118	-3.31813e-10
24597253	chr6:24597253:A:G	1.37738e-22	-0.722573	-1.3075
24598155	chr6:24598155:A:C	3.72386e-22	-4.09142e-10	-1.03549
24599018	chr6:24599018:C:A	1.85359e-22	-2.10626	0.373137
24599134	chr6:24599134:C:CT	4.55855e-22	0.175071	-1.00832
24599538	chr6:24599538:G:A	2.91602e-22	-4.09142e-10	-1.28003
24599902	chr6:24599902:C:T	5.95156e-22	-4.09142e-10	-0.566599
24599917	chr6:24599917:G:A	1.14436e-22	-2.10266	-0.11274
24601012	chr6:24601012:G:A	3.78089e-23	-2.18702	-1.13586
24601576	chr6:24601576:G:A	1.34758e-22	-2.05194	-3.31813e-10
24602046	chr6:24602046:C:T	2.78021e-22	-4.09142e-10	-1.32772
24602119	chr6:24602119:G:A	1.44119e-22	-1.98479	-3.31813e-10
24602271	chr6:24602271:C:T	6.65301e-22	-4.09142e-10	-0.455182
24602311	chr6:24602311:A:G	4.05205e-23	-2.20206	-1.05155
24602526	chr6:24602526:T:C	7.05933e-23	-1.64785	-1.05064
24602578	chr6:24602578:A:T	1.33619e-22	-2.06043	-3.31813e-10
24602788	chr6:24602788:G:A	1.32945e-22	-2.06548	-3.31813e-10
24602825	chr6:24602825:A:T	1.34998e-22	-2.05017	-3.31813e-10
24602829	chr6:24602829:A:T	3.22341e-23	-2.19608	-1.28632
24602964	chr6:24602964:T:A	3.10294e-22	-4.09142e-10	-1.2179
24603071	chr6:24603071:G:A	7.12909e-23	-1.63558	-1.05307
24603750	chr6:24603750:C:CA	2.78962e-22	-4.09142e-10	-1.32435
24604796	chr6:24604796:T:C	4.99309e-23	-2.05504	-0.989741
24604829	chr6:24604829:C:T	5.72919e-23	-2.2021	-0.705166
24605077	chr6:24605077:G:A	2.80738e-22	-4.09142e-10	-1.318
24605341	chr6:24605341:C:T	1.27984e-22	-2.13998	0.0364647
24605593	chr6:24605593:A:G	3.02118e-22	-4.09142e-10	-1.2446
24605612	chr6:24605612:C:G	1.62995e-21	-4.09142e-10	0.440881
24605613	chr6:24605613:C:T	4.7034e-23	-2.13871	-0.965838
24605808	chr6:24605808:C:G	3.85161e-23	-2.07938	-1.22496
24605841	chr6:24605841:C:A	3.93053e-22	-4.09142e-10	-0.981476
24605900	chr6:24605900:G:A	3.09337e-22	-4.09142e-10	-1.22099
24605958	chr6:24605958:CAG:C	2.86428e-22	-4.09142e-10	-1.29793
24606200	chr6:24606200:G:C	3.49965e-22	-4.09142e-10	-1.09759
24606213	chr6:24606213:A:G	3.68492e-22	-4.09142e-10	-1.046
24606499	chr6:24606499:G:A	3.97844e-23	-1.96377	-1.30818
24607083	chr6:24607083:C:T	3.63811e-22	-4.09142e-10	-1.05879
24607922	chr6:24607922:T:C	3.90586e-22	-4.09142e-10	-0.987774
24608079	chr6:24608079:A:G	1.49181e-22	-1.95026	-3.31813e-10
24608133	chr6:24608133:A:T	5.3555e-22	-4.09142e-10	-0.672128
24608331	chr6:24608331:A:G	7.88633e-23	-2.18362	-0.404087
24608459	chr6:24608459:C:T	1.90341e-22	-2.04422	0.337613
24608645	chr6:24608645:G:C	3.89872e-23	-2.18162	-1.11057
24608706	chr6:24608706:G:A	1.18869e-21	-4.09142e-10	0.125181
24609295	chr6:24609295:A:G	3.66414e-22	-4.09142e-10	-1.05166
24609347	chr6:24609347:G:A	3.35208e-22	-0.331318	-0.809352
24609572	chr6:24609572:G:A	2.97351e-22	-4.09142e-10	-1.26051
24610434	chr6:24610434:C:T	3.8279e-23	-2.08882	-1.2217
24610795	chr6:24610795:T:A	1.36465e-22	-2.15687	0.117518
24610915	chr6:24610915:T:C	7.0573e-23	-2.19393	-0.504845
24610964	chr6:24610964:C:A	3.37031e-22	-4.09142e-10	-1.13525
24610984	chr6:24610984:A:C	4.38612e-22	-0.871807	-3.31813e-10
24611000	chr6:24611000:T:C	7.78458e-23	-2.20158	-0.399108
24611265	chr6:24611265:A:G	5.24978e-23	-2.2022	-0.792455
24611495	chr6:24611495:T:C	4.51774e-22	-4.09142e-10	-0.84224
24611540	chr6:24611540:T:C	3.06464e-22	-4.09142e-10	-1.23032
24611923	chr6:24611923:G:C	3.82796e-23	-1.98283	-1.32768
24612326	chr6:24612326:C:T	3.58388e-22	-4.09142e-10	-1.07381
24612582	chr6:24612582:C:T	9.20061e-23	-2.14669	-0.286882
24612674	chr6:24612674:C:T	3.64653e-22	-4.09142e-10	-1.05648
24613067	chr6:24613067:T:A	3.31663e-22	-4.09142e-10	-1.1513
24613210	chr6:24613210:A:G	1.48999e-22	-1.95148	-3.31813e-10
24613619	chr6:24613619:G:A	1.45125e-22	-1.97783	-3.31813e-10
24614164	chr6:24614164:T:G	1.5751e-22	-2.1389	0.242975
24614222	chr6:24614222:G:A	2.78207e-22	-4.09142e-10	-1.32706
24614835	chr6:24614835:G:A	3.41518e-23	-2.14819	-1.27641
24615166	chr6:24615166:A:T	5.01697e-22	-4.09142e-10	-0.737426
24615341	chr6:24615341:T:TA	3.30168e-22	-4.09142e-10	-1.15582
24615732	chr6:24615732:C:T	4.48559e-22	-4.09142e-10	-0.849381
24616074	chr6:24616074:G:T	4.06533e-23	-2.20049	-1.04985
24616424	chr6:24616424:C:T	2.06487e-22	-1.62518	-3.31813e-10
24616427	chr6:24616427:G:A	3.01823e-22	-4.09142e-10	-1.24558
24616476	chr6:24616476:G:A	2.83123e-22	-4.09142e-10	-1.30954
24616649	chr6:24616649:G:A	1.24773e-22	-2.12893	-3.31813e-10
24616761	chr6:24616761:T:C	1.36776e-22	-2.03708	-3.31813e-10
24617302	chr6:24617302:C:T	3.59478e-23	-2.04563	-1.32772
24617406	chr6:24617406:C:T	2.81827e-22	-4.09142e-10	-1.31413
24617407	chr6:24617407:G:A	4.19584e-23	-2.18632	-1.03243
24617564	chr6:24617564:A:C	4.71632e-23	-2.20104	-0.900769
24617918	chr6:24617918:C:T	2.77991e-22	-4.09142e-10	-1.32783
24617969	chr6:24617969:A:G	1.75598e-22	-2.12559	0.338368
24618196	chr6:24618196:T:G	3.57327e-22	-4.09142e-10	-1.07677
24618270	chr6:24618270:G:C	4.76928e-23	-2.17272	-0.917926
24618282	chr6:24618282:C:A	3.67799e-22	-4.09142e-10	-1.04789
24618326	chr6:24618326:AGG:A	3.34586e-23	-2.15875	-1.28636
24618533	chr6:24618533:G:A	8.65946e-23	-2.14985	-0.344333
24618963	chr6:24618963:G:T	4.53952e-22	-4.09142e-10	-0.837431
24619087	chr6:24619087:GA:G	2.79516e-22	-4.09142e-10	-1.32236
24619300	chr6:24619300:C:T	3.59438e-22	-4.09142e-10	-1.07088
24619761	chr6:24619761:G:A	8.15395e-22	-4.09142e-10	-0.25175
24620096	chr6:24620096:G:A	1.24026e-22	-2.13493	-3.31813e-10
24620174	chr6:24620174:T:A	9.22782e-23	-1.99704	-0.433576
24620257	chr6:24620257:C:T	7.34904e-23	-2.18263	-0.475641
24620401	chr6:24620401:T:C	4.9511e-23	-2.06799	-0.985236
24620699	chr6:24620699:G:T	2.87329e-22	-4.09142e-10	-1.29479
24621422	chr6:24621422:A:G	3.29969e-22	-4.09142e-10	-1.15642
24621970	chr6:24621970:T:A	1.83698e-22	-1.74213	-3.31813e-10
24622354	chr6:24622354:G:C	2.78542e-22	-4.09142e-10	-1.32585
24622588	chr6:24622588:T:G	2.95177e-21	-4.09142e-10	1.03474
24622621	chr6:24622621:T:A	3.69216e-23	-2.18834	-1.15829
24623290	chr6:24623290:G:T	3.70932e-22	-4.09142e-10	-1.0394
24623625	chr6:24623625:T:C	2.91697e-22	-4.09142e-10	-1.27971
24623627	chr6:24623627:G:A	1.16619e-22	-2.19651	-3.31813e-10
24624277	chr6:24624277:A:G	3.21587e-22	-4.09142e-10	-1.18215
24624342	chr6:24624342:G:A	2.77885e-22	-4.09142e-10	-1.32822
24624412	chr6:24624412:A:T	3.34525e-22	-4.09142e-10	-1.14271
24624629	chr6:24624629:C:G	3.14836e-22	-4.09142e-10	-1.20337
24624711	chr6:24624711:T:C	3.094e-23	-2.19649	-1.32688
24624863	chr6:24624863:C:T	3.18946e-22	-4.09142e-10	-1.1904
24625041	chr6:24625041:G:A	3.88104e-22	-4.09142e-10	-0.994148
24625170	chr6:24625170:C:A	7.70265e-23	-2.01878	-0.592488
24625334	chr6:24625334:A:T	4.52652e-23	-1.93801	-1.20487
24625668	chr6:24625668:C:T	4.78381e-23	-1.79404	-1.29356
24626170	chr6:24626170:G:A	1.02396e-21	-4.09142e-10	-0.0239908
24626321	chr6:24626321:C:A	2.88941e-22	-4.09142e-10	-1.2892
24626513	chr6:24626513:C:T	6.80063e-23	-2.17128	-0.564545
24626762	chr6:24626762:A:G	9.12396e-22	-4.09142e-10	-0.139348
24626843	chr6:24626843:C:T	1.18233e-22	-2.18276	-3.31813e-10
24626866	chr6:24626866:G:C	3.58161e-22	-4.09142e-10	-1.07444
24627171	chr6:24627171:T:C	1.16076e-22	-2.20118	-3.31813e-10
24627335	chr6:24627335:G:A	3.5259e-23	-2.06925	-1.32345
24627433	chr6:24627433:A:C	6.07596e-22	-4.09142e-10	-0.545912
24627434	chr6:24627434:G:A	4.6223e-22	-4.09142e-10	-0.81936
24627862	chr6:24627862:C:A	2.98779e-22	-1.25572	-3.31813e-10
24627893	chr6:24627893:C:T	7.3308e-23	-2.02399	-0.636761
24627974	chr6:24627974:C:T	4.93672e-23	-1.98778	-1.06835
24627975	chr6:24627975:T:C	7.78956e-23	-1.99736	-0.602694
24628069	chr6:24628069:G:A	7.278e-23	-1.69869	-0.969288
24628244	chr6:24628244:G:A	7.79206e-23	-1.91694	-0.682789
24628328	chr6:24628328:G:GT	1.17032e-22	-2.19029	-0.00267936
24628451	chr6:24628451:G:T	2.68558e-22	-1.36235	-3.31813e-10
24628765	chr6:24628765:G:A	7.87615e-23	-1.93658	-0.652412
24628785	chr6:24628785:G:A	4.8662e-23	-1.81952	-1.251
24628938	chr6:24628938:G:A	7.60943e-23	-1.91906	-0.704387
24628943	chr6:24628943:G:A	2.95245e-22	-4.09142e-10	-1.26761
24628965	chr6:24628965:G:A	3.02151e-22	-4.09142e-10	-1.24449
24629020	chr6:24629020:T:C	3.65222e-23	-2.03189	-1.32561
24629384	chr6:24629384:A:G	8.06978e-23	-1.92713	-0.637585
24629414	chr6:24629414:C:A	7.55967e-23	-1.93142	-0.698591
24629447	chr6:24629447:A:G	7.87594e-23	-1.92545	-0.663571
24629494	chr6:24629494:A:G	5.65569e-23	-2.00891	-0.911265
24629611	chr6:24629611:A:G	5.46397e-23	-1.96806	-0.9866
24629701	chr6:24629701:G:A	5.49245e-23	-1.96898	-0.980479
24629884	chr6:24629884:C:T	2.82843e-22	-4.09142e-10	-1.31053
24629898	chr6:24629898:A:G	5.56056e-23	-1.93979	-0.997349
24629909	chr6:24629909:G:A	5.80084e-23	-1.63288	-1.26195
24630052	chr6:24630052:G:C	2.83265e-22	-4.09142e-10	-1.30904
24630109	chr6:24630109:G:A	6.1487e-23	-1.90971	-0.926884
24630181	chr6:24630181:A:C	5.69359e-23	-1.94829	-0.96521
24630616	chr6:24630616:G:A	4.84712e-23	-1.76527	-1.30918
24631136	chr6:24631136:C:A	1.17254e-22	-2.19108	-3.31813e-10
24631214	chr6:24631214:C:T	2.85943e-22	-1.29963	-3.31813e-10
24631330	chr6:24631330:T:C	5.67641e-23	-1.91955	-0.996966
24631579	chr6:24631579:A:G	5.51848e-23	-1.9244	-1.02033
24631623	chr6:24631623:C:T	3.37358e-22	-4.09142e-10	-1.13428
24631654	chr6:24631654:T:TC	3.29198e-23	-2.14997	-1.31137
24631656	chr6:24631656:T:C	4.57375e-23	-1.80558	-1.32692
24631745	chr6:24631745:G:A	4.68178e-22	-4.09142e-10	-0.806574
24631877	chr6:24631877:C:T	5.40587e-23	-1.94483	-1.02052
24631879	chr6:24631879:T:C	5.42933e-23	-1.9405	-1.02052
24631909	chr6:24631909:C:G	5.49312e-23	-1.92901	-1.02033
24632199	chr6:24632199:T:A	2.97379e-22	-4.09142e-10	-1.26041
24632304	chr6:24632304:G:A	4.52463e-23	-1.81612	-1.32718
24632396	chr6:24632396:TAA:T	5.55034e-23	-1.93556	-1.00342
24632402	chr6:24632402:T:C	2.77873e-22	-4.09142e-10	-1.32826
24632414	chr6:24632414:A:C	3.49904e-23	-2.20139	-1.19895
24633119	chr6:24633119:A:G	3.26809e-22	-1.16605	-3.31813e-10
24633201	chr6:24633201:G:A	3.91472e-23	-2.20185	-1.08624
24633537	chr6:24633537:A:G	3.0186e-22	-1.24546	-3.31813e-10
24633809	chr6:24633809:A:G	4.26074e-22	-4.09142e-10	-0.90081
24634035	chr6:24634035:T:A	7.17122e-23	-1.94911	-0.733646
24634199	chr6:24634199:A:T	1.21562e-21	-0.961722	1.10931
24634409	chr6:24634409:A:G	2.81926e-22	-4.09142e-10	-1.31378
24634718	chr6:24634718:G:A	2.9384e-22	-4.09142e-10	-1.27239
24634743	chr6:24634743:C:A	2.84831e-22	-4.09142e-10	-1.30353
24635007	chr6:24635007:G:A	2.83769e-22	-4.09142e-10	-1.30726
24635617	chr6:24635617:T:A	2.05646e-22	-1.62927	-3.31813e-10
24635842	chr6:24635842:GTT:G	9.39436e-23	-2.18323	-0.229494
24636048	chr6:24636048:A:G	2.78138e-22	-4.09142e-10	-1.32731
24636080	chr6:24636080:CT:C	4.77172e-22	-4.09142e-10	-0.787544
24636085	chr6:24636085:C:T	5.32392e-23	-1.96457	-1.01606
24636182	chr6:24636182:C:T	2.78239e-22	-4.09142e-10	-1.32694
24636259	chr6:24636259:T:C	3.78951e-22	-4.09142e-10	-1.01801
24636361	chr6:24636361:C:A	8.1314e-23	-1.7531	-0.804006
24636437	chr6:24636437:C:G	4.59708e-23	-1.99966	-1.12776
24636675	chr6:24636675:A:G	5.16488e-23	-1.97896	-1.03199
24636740	chr6:24636740:T:G	3.56077e-22	-4.09142e-10	-1.08027
24637215	chr6:24637215:C:T	5.18377e-23	-2.18625	-0.821055
24637467	chr6:24637467:T:C	3.85028e-22	-4.09142e-10	-1.00211
24637557	chr6:24637557:T:A	3.77574e-22	-4.09142e-10	-1.02166
24638512	chr6:24638512:G:T	3.99556e-23	-2.02704	-1.24061
24638911	chr6:24638911:A:G	2.65864e-22	-1.37244	-3.31813e-10
24638995	chr6:24638995:T:C	4.00712e-23	-2.01671	-1.24806
24639289	chr6:24639289:A:G	4.70233e-23	-2.01095	-1.09383
24639409	chr6:24639409:C:G	1.77671e-22	-1.77549	-3.31813e-10
24639470	chr6:24639470:A:G	4.7849e-23	-2.02811	-1.05926
24639488	chr6:24639488:A:G	2.81337e-22	-4.09142e-10	-1.31587
24639621	chr6:24639621:G:A	5.29503e-22	-4.09142e-10	-0.683483
24639660	chr6:24639660:C:T	3.43629e-22	-4.09142e-10	-1.11586
24639783	chr6:24639783:G:A	4.12393e-23	-2.04073	-1.1953
24639814	chr6:24639814:T:C	2.78212e-22	-4.09142e-10	-1.32704
24639854	chr6:24639854:A:AAG	2.80612e-22	-4.09142e-10	-1.31845
24640214	chr6:24640214:G:A	4.48436e-23	-2.10964	-1.0426
24640260	chr6:24640260:A:C	4.62492e-23	-2.11138	-1.00999
24640292	chr6:24640292:G:A	4.56909e-23	-2.11417	-1.01936
24640387	chr6:24640387:G:C	3.79012e-23	-2.10758	-1.21286
24640837	chr6:24640837:G:A	4.57427e-23	-2.10243	-1.02996
24640900	chr6:24640900:C:T	1.16677e-22	-2.19602	-3.31813e-10
24641100	chr6:24641100:T:C	5.67875e-23	-2.20223	-0.71388
24641190	chr6:24641190:G:A	1.16223e-22	-2.19991	-3.31813e-10
24641377	chr6:24641377:C:T	3.58313e-23	-2.07735	-1.29925
24641643	chr6:24641643:C:CA	3.24113e-23	-2.14894	-1.32798
24641904	chr6:24641904:C:T	2.79545e-22	-4.09142e-10	-1.32226
24641905	chr6:24641905:G:A	4.33398e-22	-4.09142e-10	-0.883765
24642219	chr6:24642219:G:A	3.44732e-23	-2.0929	-1.32235
24642328	chr6:24642328:T:C	3.17741e-23	-2.17404	-1.32273
24642460	chr6:24642460:G:C	8.36008e-22	-4.09142e-10	-0.226784
24642531	chr6:24642531:C:A	3.84879e-22	-4.09142e-10	-1.00249
24642658	chr6:24642658:A:G	2.84322e-22	-1.30531	-3.31813e-10
24642680	chr6:24642680:A:G	2.81969e-22	-4.09142e-10	-1.31362
24642683	chr6:24642683:G:A	2.8147e-22	-4.09142e-10	-1.3154
24642731	chr6:24642731:T:C	9.33929e-23	-1.56836	-0.850248
24642738	chr6:24642738:A:G	9.37261e-23	-1.57314	-0.841904
24644094	chr6:24644094:C:T	5.40386e-23	-2.11931	-0.846412
24644272	chr6:24644272:G:A	4.45562e-23	-2.09513	-1.06354
24644440	chr6:24644440:A:C	1.48926e-21	-4.09142e-10	0.350613
24644866	chr6:24644866:A:G	3.72865e-22	-4.09142e-10	-1.0342
24644906	chr6:24644906:C:T	4.12054e-23	-2.09664	-1.14021
24644967	chr6:24644967:G:C	4.31244e-23	-2.09878	-1.09256
24645181	chr6:24645181:TACTA:T	3.21249e-23	-2.18485	-1.30094
24645192	chr6:24645192:C:A	4.34702e-23	-2.0946	-1.08874
24645239	chr6:24645239:C:T	4.46257e-23	-2.08274	-1.07438
24645402	chr6:24645402:G:A	4.96369e-23	-2.04447	-1.00622
24645447	chr6:24645447:C:T	2.92268e-22	-1.27775	-3.31813e-10
24645469	chr6:24645469:G:T	3.243e-23	-2.18273	-1.2936
24645715	chr6:24645715:T:G	5.02714e-23	-1.8765	-1.16148
24645739	chr6:24645739:T:G	4.29002e-23	-2.09858	-1.09796
24645781	chr6:24645781:G:A	5.08636e-23	-2.04014	-0.986135
24645969	chr6:24645969:C:T	5.25999e-23	-2.20208	-0.790627
24646276	chr6:24646276:C:T	4.27195e-23	-2.126	-1.07477
24646399	chr6:24646399:C:T	3.80619e-22	-4.09142e-10	-1.01362
24646593	chr6:24646593:C:T	4.4412e-23	-2.20217	-0.959744
24646924	chr6:24646924:TA:T	4.37659e-23	-2.11423	-1.06233
24646956	chr6:24646956:G:C	4.3208e-23	-2.12026	-1.06914
24646963	chr6:24646963:A:T	5.69269e-23	-2.20225	-0.711406
24646991	chr6:24646991:C:A	3.96657e-23	-2.15327	-1.12167
24647262	chr6:24647262:G:C	2.79919e-22	-4.09142e-10	-1.32092
24647879	chr6:24647879:G:C	4.27659e-23	-2.11188	-1.0878
24647927	chr6:24647927:G:GA	4.96212e-23	-2.00994	-1.04106
24647931	chr6:24647931:C:T	5.66049e-23	-2.19739	-0.721934
24648178	chr6:24648178:G:A	4.30326e-23	-2.11119	-1.08227
24648227	chr6:24648227:T:C	3.82954e-23	-2.1432	-1.16689
24648390	chr6:24648390:T:C	1.20623e-22	-2.16275	-3.31813e-10
24648491	chr6:24648491:T:C	4.99442e-23	-2.16719	-0.877324
24648755	chr6:24648755:A:G	4.95606e-23	-2.19806	-0.854162
24648833	chr6:24648833:C:T	1.15956e-22	-2.20221	-3.31813e-10
24648933	chr6:24648933:T:C	4.15982e-23	-2.13737	-1.09
24649337	chr6:24649337:T:C	3.11424e-22	-4.09142e-10	-1.21427
24649490	chr6:24649490:C:A	3.97905e-23	-2.04103	-1.23077
24650009	chr6:24650009:T:C	3.39139e-23	-2.17025	-1.26135
24650398	chr6:24650398:C:T	4.71805e-23	-2.19793	-0.903513
24650443	chr6:24650443:C:T	1.29976e-22	-2.17306	0.0849919
24650488	chr6:24650488:A:G	2.78128e-22	-4.09142e-10	-1.32734
24650533	chr6:24650533:A:G	3.49613e-23	-2.09527	-1.30591
24650756	chr6:24650756:A:C	3.28019e-22	-4.09142e-10	-1.16235
24650958	chr6:24650958:T:C	2.78068e-22	-4.09142e-10	-1.32755
24651092	chr6:24651092:C:G	4.68785e-23	-1.99843	-1.10943
24651160	chr6:24651160:G:A	4.49273e-23	-1.92328	-1.22709
24651177	chr6:24651177:T:C	3.72344e-23	-2.11982	-1.21836
24651376	chr6:24651376:C:T	3.81057e-22	-4.09142e-10	-1.01247
24651775	chr6:24651775:T:C	2.49074e-22	-0.862231	-0.575441
24651792	chr6:24651792:G:A	3.40049e-22	-4.09142e-10	-1.12633
24651974	chr6:24651974:C:T	3.51209e-23	-2.19337	-1.20326
24651984	chr6:24651984:T:TC	7.39626e-23	-1.5977	-1.05416
24652449	chr6:24652449:C:A	3.59091e-22	-4.09142e-10	-1.07184
24652451	chr6:24652451:C:T	5.4826e-22	-4.09142e-10	-0.648672
24652615	chr6:24652615:T:C	3.58889e-22	-4.09142e-10	-1.07241
24652658	chr6:24652658:T:TA	6.04018e-22	-4.09142e-10	-0.551817
24652669	chr6:24652669:AAC:A	3.64829e-22	-4.09142e-10	-1.05599
24652987	chr6:24652987:C:T	3.60795e-22	-4.09142e-10	-1.06711
24653045	chr6:24653045:G:C	3.55877e-22	-4.09142e-10	-1.08084
24653055	chr6:24653055:T:C	1.16395e-22	-2.19843	-3.31813e-10
24653148	chr6:24653148:G:A	3.99381e-22	-0.110988	-0.854517
24653228	chr6:24653228:T:C	1.17563e-22	-2.18844	-3.31813e-10
24653337	chr6:24653337:C:T	1.16091e-22	-2.20105	-3.31813e-10
24653893	chr6:24653893:C:T	3.28841e-22	-4.09142e-10	-1.15985
24654038	chr6:24654038:G:A	3.88542e-23	-2.14829	-1.14731
24654806	chr6:24654806:C:T	3.59077e-22	-4.09142e-10	-1.07188
24654815	chr6:24654815:C:T	5.10298e-22	-4.09142e-10	-0.720427
24654894	chr6:24654894:C:T	3.67455e-22	-4.09142e-10	-1.04882
24654948	chr6:24654948:A:G	3.74976e-22	-4.09142e-10	-1.02856
24655526	chr6:24655526:C:T	3.64757e-22	-4.09142e-10	-1.05619
24656343	chr6:24656343:A:G	5.74475e-23	-1.71191	-1.19264
24657147	chr6:24657147:C:T	5.37368e-22	-4.09142e-10	-0.668738
24657239	chr6:24657239:G:A	3.69636e-22	-4.09142e-10	-1.0429
24657500	chr6:24657500:CATA:C	8.55563e-23	-1.9271	-0.57915
24657570	chr6:24657570:T:A	4.79058e-22	-4.09142e-10	-0.783601
24657625	chr6:24657625:CTATTAA:C	3.78615e-23	-2.0301	-1.29138
24658283	chr6:24658283:G:A	3.60762e-22	-4.09142e-10	-1.0672
24658888	chr6:24658888:T:C	2.77853e-22	-4.09142e-10	-1.32833
24658894	chr6:24658894:A:G	3.55326e-23	-2.18666	-1.19831
24658944	chr6:24658944:G:C	3.43497e-22	-0.759573	-0.356669
24659254	chr6:24659254:T:C	3.63572e-22	-4.09142e-10	-1.05944
24659520	chr6:24659520:C:G	1.16441e-22	-2.19803	-3.31813e-10
24660124	chr6:24660124:T:C	4.0208e-23	-1.99709	-1.26427
24660376	chr6:24660376:T:C	3.47517e-22	-1.94919	0.844578
24660715	chr6:24660715:T:C	4.18214e-22	-4.09142e-10	-0.919428
24661283	chr6:24661283:T:C	3.70869e-22	-0.141244	-0.898328
24661372	chr6:24661372:G:A	2.79787e-22	-4.09142e-10	-1.32139
24661763	chr6:24661763:C:T	4.93839e-22	-4.09142e-10	-0.753213
24661829	chr6:24661829:G:GAA	4.72581e-22	-0.797213	-3.31813e-10
24662003	chr6:24662003:G:A	3.34744e-22	-1.88989	0.747832
24662232	chr6:24662232:C:T	7.00296e-23	-1.92323	-0.783272
24662356	chr6:24662356:T:C	3.57796e-22	-4.09142e-10	-1.07546
24662453	chr6:24662453:TAA:T	2.79325e-22	-4.09142e-10	-1.32304
24662536	chr6:24662536:C:T	3.08993e-23	-2.20214	-1.32255
24662600	chr6:24662600:G:GTA	3.46971e-22	-4.09142e-10	-1.10618
24662691	chr6:24662691:T:C	3.68589e-22	-4.09142e-10	-1.04574
24663321	chr6:24663321:TC:T	3.43826e-22	-4.09142e-10	-1.11529
24663871	chr6:24663871:T:C	2.80567e-22	-4.09142e-10	-1.31861
24663912	chr6:24663912:G:A	4.28235e-22	-4.09142e-10	-0.89575
24663954	chr6:24663954:A:C	3.49274e-23	-2.20217	-1.19998
24664237	chr6:24664237:C:T	6.61529e-22	-4.09142e-10	-0.460867
24664329	chr6:24664329:A:AT	2.26012e-22	-1.53483	-3.31813e-10
24664457	chr6:24664457:T:C	3.42491e-23	-2.19903	-1.22273
24664480	chr6:24664480:C:G	1.07523e-21	-4.09142e-10	0.0248635
24664702	chr6:24664702:C:G	1.16906e-22	-2.19406	-3.31813e-10
24665112	chr6:24665112:A:C	4.95845e-23	-1.81565	-1.2361
24665126	chr6:24665126:C:T	5.502e-22	-4.09142e-10	-0.645141
24665475	chr6:24665475:A:G	4.1354e-22	-4.09142e-10	-0.930668
24665831	chr6:24665831:T:A	3.78078e-22	-4.09142e-10	-1.02032
24665832	chr6:24665832:C:A	3.76988e-22	-4.09142e-10	-1.02321
24666100	chr6:24666100:AAT:A	3.15957e-22	-4.09142e-10	-1.19981
24666105	chr6:24666105:C:T	3.40688e-22	-4.09142e-10	-1.12445
24666125	chr6:24666125:T:C	3.51449e-23	-2.18366	-1.21228
24666275	chr6:24666275:T:C	9.17341e-22	-0.133942	-3.31813e-10
24667036	chr6:24667036:AGCGCGCATGCGCGCTTCGTCACAAGGGTGCGAG:A	4.14122e-22	-4.09142e-10	-0.929262
24667095	chr6:24667095:C:T	6.73499e-23	-2.06293	-0.682596
24667176	chr6:24667176:GTCC:G	3.29282e-23	-2.13283	-1.32827
24667273	chr6:24667273:A:G	2.88063e-22	-4.09142e-10	-1.29224
24667571	chr6:24667571:G:A	2.58846e-22	-0.664873	-0.734316
24668240	chr6:24668240:A:C	4.8085e-22	-4.09142e-10	-0.779867
24668304	chr6:24668304:C:T	1.16005e-22	-2.20179	-3.31813e-10
24668440	chr6:24668440:C:CA	2.92384e-22	-4.09142e-10	-1.27736
24669173	chr6:24669173:A:T	5.56676e-23	-1.7699	-1.16612
24669206	chr6:24669206:G:A	6.60849e-22	-0.461896	-3.31813e-10
24669514	chr6:24669514:G:T	5.17424e-23	-2.07654	-0.932601
24669717	chr6:24669717:T:C	2.86322e-22	-0.383381	-0.914924
24669731	chr6:24669731:T:A	4.04758e-22	-4.09142e-10	-0.952132
24669970	chr6:24669970:A:G	3.9103e-22	-4.09142e-10	-0.986637
24670044	chr6:24670044:A:G	2.78372e-22	-4.09142e-10	-1.32646
24670602	chr6:24670602:C:T	5.49114e-23	-1.80004	-1.14966
24671230	chr6:24671230:A:T	5.54522e-23	-1.77481	-1.16509
24671379	chr6:24671379:G:A	2.78345e-22	-4.09142e-10	-1.32656
24671780	chr6:24671780:T:C	2.79623e-22	-4.09142e-10	-1.32198
24672150	chr6:24672150:C:T	3.37561e-22	-4.09142e-10	-1.13368
24672231	chr6:24672231:TGA:T	1.62847e-22	-1.86261	-3.31813e-10
24672512	chr6:24672512:G:A	9.70852e-23	-1.79473	-0.585107
24673381	chr6:24673381:A:G	8.42251e-22	0.114366	-0.333709
24673575	chr6:24673575:A:G	8.4072e-23	-1.77563	-0.748117
24673608	chr6:24673608:G:T	3.76867e-23	-2.12511	-1.20101
24673656	chr6:24673656:T:C	8.21002e-23	-1.81805	-0.729435
24673685	chr6:24673685:G:T	3.10807e-23	-2.19342	-1.32541
24673756	chr6:24673756:G:A	8.37308e-23	-1.78083	-0.746987
24674076	chr6:24674076:A:G	4.13863e-22	-4.09142e-10	-0.929886
24674172	chr6:24674172:C:T	2.81719e-22	-4.09142e-10	-1.31451
24674191	chr6:24674191:C:T	3.67238e-23	-2.1249	-1.22709
24674456	chr6:24674456:T:C	7.75275e-23	-1.82504	-0.779748
24674491	chr6:24674491:G:A	7.76506e-23	-1.79489	-0.808316
24674565	chr6:24674565:C:T	8.11594e-23	-1.98264	-0.576371
24674702	chr6:24674702:C:A	4.06625e-23	-2.12585	-1.12427
24675013	chr6:24675013:AG:A	1.17478e-22	-2.18917	-3.31813e-10
24675096	chr6:24675096:A:G	3.7026e-22	-0.253658	-0.787558
24675404	chr6:24675404:T:A	3.40972e-22	-1.96484	0.841215
24675579	chr6:24675579:T:G	2.88927e-22	-4.09142e-10	-1.28925
24675600	chr6:24675600:G:GT	1.04772e-21	-0.00105145	-3.31813e-10
24675948	chr6:24675948:A:G	8.61022e-23	-1.76938	-0.730502
24676046	chr6:24676046:T:TTA	3.68831e-22	-4.09142e-10	-1.04508
24676311	chr6:24676311:T:A	3.12098e-23	-2.20216	-1.31254
24676622	chr6:24676622:G:A	1.95552e-22	-2.02952	0.349922
24676975	chr6:24676975:C:T	6.44346e-22	-0.487186	-3.31813e-10
24677098	chr6:24677098:C:T	3.69678e-22	-4.09142e-10	-1.04279
24677360	chr6:24677360:G:A	8.32396e-23	-1.79747	-0.736225
24677476	chr6:24677476:G:A	3.64697e-23	-2.15161	-1.20733
24677740	chr6:24677740:G:A	4.03019e-23	-1.93075	-1.32827
24677760	chr6:24677760:C:T	2.08036e-22	-1.99873	0.381017
24677933	chr6:24677933:A:T	8.48633e-23	-1.76922	-0.745156
24678024	chr6:24678024:G:A	5.03931e-22	-4.09142e-10	-0.732982
24678142	chr6:24678142:G:A	8.46829e-23	-1.80205	-0.714455
24678170	chr6:24678170:A:G	8.03843e-23	-1.82983	-0.738772
24678457	chr6:24678457:G:A	3.08968e-22	-1.98068	0.758498
24678705	chr6:24678705:A:G	4.40718e-22	-4.09142e-10	-0.867016
24678940	chr6:24678940:C:T	3.0637e-22	-4.09142e-10	-1.23063
24678950	chr6:24678950:C:A	4.09167e-23	-1.917	-1.32689
24679533	chr6:24679533:T:G	4.24881e-22	-4.09142e-10	-0.903612
24679700	chr6:24679700:A:G	4.7451e-22	-4.09142e-10	-0.793139
24679725	chr6:24679725:C:T	2.94798e-22	-4.09142e-10	-1.26913
24679766	chr6:24679766:T:C	3.03624e-22	-4.09142e-10	-1.23963
24679794	chr6:24679794:C:T	2.8153e-22	-4.09142e-10	-1.31518
24679829	chr6:24679829:T:C	2.89464e-22	-4.09142e-10	-1.28739
24680480	chr6:24680480:T:C	7.82611e-23	-1.82683	-0.768543
24680485	chr6:24680485:A:G	7.72386e-23	-1.83954	-0.76898
24680489	chr6:24680489:A:G	7.70937e-23	-1.84253	-0.767866
24681193	chr6:24681193:A:G	3.25691e-22	-0.341061	-0.828413
24681408	chr6:24681408:T:C	4.12772e-22	-4.09142e-10	-0.932527
24681427	chr6:24681427:T:C	2.85007e-22	-0.388773	-0.914136
24681827	chr6:24681827:G:A	1.22861e-22	-2.14436	-3.31813e-10
24682169	chr6:24682169:T:A	2.65822e-22	-1.37259	-3.31813e-10
24682922	chr6:24682922:G:A	4.29677e-23	-1.93552	-1.25946
24683049	chr6:24683049:A:G	4.8722e-23	-2.1407	-0.928593
24683169	chr6:24683169:A:ACCT	2.83085e-22	-4.09142e-10	-1.30967
24684341	chr6:24684341:C:G	1.16328e-22	-2.19901	-3.31813e-10
24684568	chr6:24684568:C:T	3.02312e-22	-0.325551	-0.918411
24684591	chr6:24684591:A:T	3.04995e-22	-0.323004	-0.912123
24684793	chr6:24684793:A:G	3.77575e-22	-0.215281	-0.806371
24685089	chr6:24685089:A:C	2.80722e-22	-4.09142e-10	-1.31806
24685277	chr6:24685277:A:T	1.16323e-22	-2.19905	-3.31813e-10
24685715	chr6:24685715:C:T	3.40073e-22	-4.09142e-10	-1.12626
24685735	chr6:24685735:TG:T	4.99837e-22	-4.09142e-10	-0.741139
24686343	chr6:24686343:G:A	4.48834e-22	-0.474842	-0.373927
24686540	chr6:24686540:T:C	4.7144e-22	-4.09142e-10	-0.799631
24686600	chr6:24686600:T:C	6.09012e-22	-4.09142e-10	-0.543584
24686689	chr6:24686689:CTCT:C	2.92465e-22	-4.09142e-10	-1.27708
24686810	chr6:24686810:C:T	4.20068e-23	-1.9691	-1.24849
24687497	chr6:24687497:T:G	4.08803e-23	-2.11625	-1.12853
24687537	chr6:24687537:A:G	3.39221e-22	-0.0828437	-1.04593
24687660	chr6:24687660:A:C	2.85404e-22	-4.09142e-10	-1.30152
24687771	chr6:24687771:T:C	2.46253e-22	-0.434107	-1.01496
24687938	chr6:24687938:C:T	3.74962e-22	-4.09142e-10	-1.0286
24688066	chr6:24688066:T:C	2.80626e-22	-4.09142e-10	-1.3184
24688195	chr6:24688195:T:C	4.98968e-22	-4.09142e-10	-0.742881
24688275	chr6:24688275:A:T	3.55668e-22	-4.09142e-10	-1.08142
24688621	chr6:24688621:C:T	8.75972e-22	0.176459	-0.356548
24688730	chr6:24688730:A:G	3.25247e-22	-0.254218	-0.91662
24688755	chr6:24688755:A:G	2.99572e-22	-0.311533	-0.941535
24689083	chr6:24689083:T:C	2.70837e-22	-0.585406	-0.768498
24689084	chr6:24689084:A:G	3.19169e-22	-0.254782	-0.93492
24689549	chr6:24689549:T:C	3.33974e-23	-2.12814	-1.31881
24689806	chr6:24689806:T:C	2.78498e-22	-4.09142e-10	-1.32601
24690033	chr6:24690033:T:G	2.9079e-22	-4.09142e-10	-1.28282
24690160	chr6:24690160:C:A	6.02727e-22	-4.09142e-10	-0.553958
24690165	chr6:24690165:C:T	4.75073e-22	-4.09142e-10	-0.791954
24690221	chr6:24690221:G:A	6.87981e-22	-0.42166	-3.31813e-10
24690634	chr6:24690634:A:G	5.19846e-22	0.232692	-0.934581
24690799	chr6:24690799:A:G	3.12805e-22	-0.261438	-0.948403
24691252	chr6:24691252:G:C	6.84581e-22	-4.09142e-10	-0.426615
24691424	chr6:24691424:A:G	2.85089e-22	-4.09142e-10	-1.30262
24691755	chr6:24691755:T:C	4.40582e-23	-2.18563	-0.984285
24691951	chr6:24691951:C:T	4.65829e-23	-1.79269	-1.3215
24692667	chr6:24692667:C:T	4.32385e-22	-4.09142e-10	-0.886105
24692847	chr6:24692847:C:T	2.10417e-22	-0.423832	-1.1825
24693295	chr6:24693295:C:T	3.59947e-23	-2.04369	-1.32836
24693467	chr6:24693467:A:G	2.27007e-21	-4.09142e-10	0.772143
24693492	chr6:24693492:G:T	5.53488e-22	-4.09142e-10	-0.639182
24693618	chr6:24693618:G:A	9.73305e-22	1.24043	-1.31515
24693642	chr6:24693642:ACT:A	3.0023e-22	-4.09142e-10	-1.25087
24693712	chr6:24693712:A:G	6.45648e-22	-4.09142e-10	-0.485168
24694056	chr6:24694056:C:T	2.9002e-22	-4.09142e-10	-1.28547
24694416	chr6:24694416:T:C	3.43661e-23	-2.20225	-1.2161
24694493	chr6:24694493:A:G	1.15962e-22	-2.20216	-3.31813e-10
24694772	chr6:24694772:T:A	5.80068e-22	-4.09142e-10	-0.592277
24695024	chr6:24695024:T:A	1.16098e-21	1.35848	-1.25688
24695801	chr6:24695801:T:C	6.5474e-23	-1.51862	-1.25515
24695971	chr6:24695971:T:C	5.59931e-23	-2.07504	-0.855158
24696028	chr6:24696028:A:G	3.25882e-22	-4.09142e-10	-1.16889
24696496	chr6:24696496:G:A	3.03871e-22	-4.09142e-10	-1.23882
24696868	chr6:24696868:C:T	5.98175e-22	-4.09142e-10	-0.561538
24696988	chr6:24696988:C:T	3.04204e-22	-4.09142e-10	-1.23772
24697160	chr6:24697160:A:C	9.22073e-22	1.17469	-1.30349
24697196	chr6:24697196:T:C	4.62862e-22	0.480626	-1.29862
24697487	chr6:24697487:GTTA:G	2.82069e-22	-4.09142e-10	-1.31327
24697987	chr6:24697987:G:A	2.5202e-22	-1.97202	0.546106
24698272	chr6:24698272:T:C	6.13228e-22	0.0739427	-0.610628
24698308	chr6:24698308:C:T	3.14346e-22	-4.09142e-10	-1.20493
24698550	chr6:24698550:AG:A	4.02964e-23	-2.17496	-1.0842
24699424	chr6:24699424:C:A	1.86088e-22	-2.20201	0.472805
24700007	chr6:24700007:A:G	1.44093e-21	0.784773	-0.46715
24700687	chr6:24700687:C:T	3.6286e-23	-2.08902	-1.27497
24701713	chr6:24701713:A:G	1.22961e-22	-2.14356	-3.31813e-10
24702097	chr6:24702097:G:A	3.23773e-22	-4.09142e-10	-1.17538
24702221	chr6:24702221:C:A	5.95754e-23	-2.0882	-0.779978
24702248	chr6:24702248:C:A	6.38166e-22	-4.09142e-10	-0.496823
24702736	chr6:24702736:T:A	1.40404e-21	1.58526	-1.29357
24702818	chr6:24702818:A:C	2.86669e-22	-4.09142e-10	-1.29709
24702911	chr6:24702911:ACT:A	3.99822e-22	-4.09142e-10	-0.964402
24703044	chr6:24703044:G:A	5.62865e-22	-4.09142e-10	-0.622382
24703108	chr6:24703108:C:A	6.11379e-23	-2.08025	-0.76204
24703214	chr6:24703214:A:G	4.04952e-23	-1.94933	-1.30491
24703388	chr6:24703388:TA:T	1.19295e-22	-2.17382	-3.31813e-10
24703582	chr6:24703582:G:A	1.25365e-22	-2.12419	-3.31813e-10
24703592	chr6:24703592:ACT:A	1.5033e-22	-1.94259	-3.31813e-10
24703789	chr6:24703789:C:T	1.19222e-22	-2.17443	-3.31813e-10
24704340	chr6:24704340:C:T	3.28076e-23	-2.19337	-1.27139
24704594	chr6:24704594:A:C	7.31087e-22	-4.09142e-10	-0.360889
24705545	chr6:24705545:T:C	3.73469e-23	-2.11912	-1.21606
24705607	chr6:24705607:T:C	4.87704e-22	0.542149	-1.30786
24706542	chr6:24706542:T:C	8.54706e-23	-2.00916	-0.498089
24706624	chr6:24706624:A:C	8.79097e-23	-2.02139	-0.457724
24707426	chr6:24707426:G:A	3.02048e-22	-4.09142e-10	-1.24483
24707758	chr6:24707758:C:T	4.27274e-23	-1.92713	-1.27345
24707871	chr6:24707871:C:T	3.70569e-23	-2.11664	-1.22633
24708079	chr6:24708079:TA:T	7.38776e-22	-4.09142e-10	-0.350427
24708372	chr6:24708372:A:G	3.87899e-23	-2.16104	-1.13622
24708974	chr6:24708974:A:G	3.29146e-22	-4.09142e-10	-1.15892
24709042	chr6:24709042:T:C	3.86426e-22	-4.09142e-10	-0.998482
24709600	chr6:24709600:CATAG:C	6.50881e-23	-2.179	-0.600677
24709602	chr6:24709602:T:C	2.60111e-22	-1.79739	0.403079
24710085	chr6:24710085:T:C	2.82324e-22	-4.09142e-10	-1.31237
24710163	chr6:24710163:G:A	3.94874e-22	-4.09142e-10	-0.976856
24710335	chr6:24710335:G:A	1.17309e-22	-2.19061	-3.31813e-10
24710409	chr6:24710409:C:T	2.81097e-22	-4.09142e-10	-1.31672
24710652	chr6:24710652:G:A	2.83732e-22	-4.09142e-10	-1.30739
24710692	chr6:24710692:A:G	1.01474e-21	1.11177	-1.1448
24710791	chr6:24710791:G:A	2.76278e-22	-1.94909	0.615078
24710801	chr6:24710801:C:A	1.85018e-21	0.805944	-0.23833
24711176	chr6:24711176:C:T	2.98034e-22	-4.09142e-10	-1.25821
24711739	chr6:24711739:T:C	3.33378e-23	-2.18916	-1.25957
24711764	chr6:24711764:T:C	2.89957e-22	-4.09142e-10	-1.28569
24711816	chr6:24711816:A:G	2.71514e-22	-1.89302	0.541609
24712916	chr6:24712916:A:C	2.78907e-22	-4.09142e-10	-1.32454
24712952	chr6:24712952:T:C	3.02816e-22	-4.09142e-10	-1.2423
24713472	chr6:24713472:GAAGCAAAAGTTTT:G	3.53864e-23	-2.14098	-1.24812
24713495	chr6:24713495:A:C	3.59728e-22	-1.46376	0.393687
24713899	chr6:24713899:T:C	2.78362e-22	-4.09142e-10	-1.3265
24714205	chr6:24714205:G:A	1.24875e-22	-2.08262	-0.0454852
24714617	chr6:24714617:G:GT	4.86667e-23	-2.08137	-0.98906
24714746	chr6:24714746:G:T	4.90386e-22	-4.09142e-10	-0.760228
24714818	chr6:24714818:C:T	1.21774e-22	-2.15326	-3.31813e-10
24715125	chr6:24715125:T:C	6.94786e-22	-4.09142e-10	-0.411818
24715197	chr6:24715197:T:C	2.7943e-22	-4.09142e-10	-1.32267
24715271	chr6:24715271:C:T	4.19917e-22	-4.09142e-10	-0.915364
24715599	chr6:24715599:C:A	1.36532e-22	-2.03886	-3.31813e-10
24715953	chr6:24715953:A:C	2.47438e-21	0.858323	-3.31813e-10
24716537	chr6:24716537:T:C	2.83276e-22	-4.09142e-10	-1.309
24716572	chr6:24716572:T:C	6.98555e-22	-4.09142e-10	-0.406408
24716872	chr6:24716872:C:T	5.31765e-23	-2.20202	-0.779783
24717009	chr6:24717009:C:T	9.5195e-22	-4.09142e-10	-0.096909
24717173	chr6:24717173:T:C	3.51058e-23	-2.1466	-1.25046
24717187	chr6:24717187:A:G	7.10051e-22	-4.09142e-10	-0.390085
24717368	chr6:24717368:C:G	6.16316e-22	-4.09142e-10	-0.531662
24718436	chr6:24718436:T:C	4.31117e-22	-4.09142e-10	-0.889042
24718448	chr6:24718448:T:C	1.17194e-22	-2.19159	-3.31813e-10
24718466	chr6:24718466:A:G	4.20715e-22	-4.09142e-10	-0.913465
24718781	chr6:24718781:T:C	2.78821e-22	-4.09142e-10	-1.32485
24719750	chr6:24719750:G:A	3.08282e-22	-1.16343	-0.0609819
24719896	chr6:24719896:A:C	4.12131e-22	-4.09142e-10	-0.93408
24719939	chr6:24719939:C:A	5.11885e-23	-2.15149	-0.868422
24720796	chr6:24720796:A:C	3.77486e-23	-2.19632	-1.12815
24720908	chr6:24720908:C:T	2.8065e-22	-4.09142e-10	-1.31831
24721069	chr6:24721069:C:T	4.14558e-23	-2.03513	-1.19566
24721236	chr6:24721236:G:C	2.7826e-22	-4.09142e-10	-1.32686
24721272	chr6:24721272:C:A	2.79752e-22	-4.09142e-10	-1.32152
24721356	chr6:24721356:T:G	3.31739e-22	0.0608212	-1.2119
24721423	chr6:24721423:AG:A	1.23657e-21	0.164678	-3.31813e-10
24721439	chr6:24721439:A:T	5.09108e-23	-2.15869	-0.866659
24721551	chr6:24721551:A:G	8.42794e-22	-4.09142e-10	-0.218699
24721690	chr6:24721690:A:G	3.03125e-22	0.0655707	-1.30685
24721725	chr6:24721725:G:C	3.38695e-23	-2.20064	-1.23226
24721756	chr6:24721756:C:G	2.86394e-22	-4.09142e-10	-1.29805
24722000	chr6:24722000:G:C	3.18618e-22	-4.09142e-10	-1.19143
24722081	chr6:24722081:C:T	3.28239e-23	-2.14032	-1.32394
24722767	chr6:24722767:A:G	5.04948e-22	-4.09142e-10	-0.730965
24722781	chr6:24722781:C:T	1.44299e-21	0.31905	-3.31813e-10
24722812	chr6:24722812:A:G	3.35472e-22	-4.09142e-10	-1.13988
24722986	chr6:24722986:T:A	4.30001e-23	-1.88236	-1.31186
24723265	chr6:24723265:T:C	2.77875e-22	-4.09142e-10	-1.32825
24723743	chr6:24723743:C:T	2.89305e-22	-4.09142e-10	-1.28794
24723806	chr6:24723806:C:T	3.11591e-22	-1.37346	0.159728
24723851	chr6:24723851:G:A	5.71046e-22	-4.09142e-10	-0.607953
24723889	chr6:24723889:T:A	2.96804e-22	-4.09142e-10	-1.26235
24723974	chr6:24723974:G:A	4.26229e-22	-4.09142e-10	-0.900444
24724073	chr6:24724073:C:T	1.043e-21	-4.09142e-10	-0.00556643
24724310	chr6:24724310:G:A	2.78419e-22	-4.09142e-10	-1.3263
24724695	chr6:24724695:A:G	2.90278e-22	-4.09142e-10	-1.28458
24724758	chr6:24724758:C:A	2.8291e-22	-4.09142e-10	-1.31029
24725034	chr6:24725034:AGG:A	4.15e-22	-4.09142e-10	-0.927142
24725432	chr6:24725432:G:A	1.03144e-21	-4.09142e-10	-0.0167082
24725643	chr6:24725643:T:C	3.30869e-23	-2.14411	-1.31217
24725663	chr6:24725663:A:C	3.08054e-22	-4.09142e-10	-1.22515
24726036	chr6:24726036:T:C	2.14299e-22	-1.35302	-0.235026
24726179	chr6:24726179:T:C	4.20118e-22	-0.914886	-3.31813e-10
24726180	chr6:24726180:T:G	3.46688e-23	-2.08449	-1.32509
24726578	chr6:24726578:G:C	3.2576e-22	0.157278	-1.32654
24726810	chr6:24726810:C:A	1.25707e-22	-2.12147	-3.31813e-10
24726930	chr6:24726930:C:T	7.30713e-22	-4.09142e-10	-0.361401
24727177	chr6:24727177:T:TTGATGACC	1.23451e-22	-0.885718	-1.25386
24727589	chr6:24727589:G:A	3.28235e-22	-4.09142e-10	-1.16169
24727708	chr6:24727708:G:A	1.45093e-22	-1.97804	-3.31813e-10
24728274	chr6:24728274:A:G	1.22984e-22	-0.881117	-1.26225
24728710	chr6:24728710:T:C	1.22402e-22	-2.14811	-3.31813e-10
24728906	chr6:24728906:C:G	3.2536e-21	2.11007	-0.97798
24728981	chr6:24728981:G:C	1.25609e-22	-2.12225	-3.31813e-10
24729106	chr6:24729106:T:C	1.47074e-21	0.338098	-3.31813e-10
24729183	chr6:24729183:C:G	2.94737e-22	-4.09142e-10	-1.26934
24729841	chr6:24729841:G:A	3.73274e-23	-2.13177	-1.20393
24729976	chr6:24729976:G:T	1.2381e-22	-2.13668	-3.31813e-10
24730084	chr6:24730084:G:A	3.51069e-22	-4.09142e-10	-1.09444
24730164	chr6:24730164:C:A	5.08704e-23	-1.82237	-1.20377
24730405	chr6:24730405:A:C	3.51137e-22	-4.09142e-10	-1.09425
24730502	chr6:24730502:C:T	1.97046e-22	-0.621112	-1.05087
24730792	chr6:24730792:T:C	3.85324e-23	-2.12404	-1.17988
24731555	chr6:24731555:T:C	2.39384e-22	-1.354	-0.123349
24731762	chr6:24731762:G:T	1.29661e-21	0.212084	-3.31813e-10
24731896	chr6:24731896:T:A	1.24429e-22	-2.13168	-3.31813e-10
24732138	chr6:24732138:G:A	8.7139e-23	-1.34629	-1.14163
24732209	chr6:24732209:G:A	2.34504e-22	-1.34288	-0.15507
24732468	chr6:24732468:T:C	5.31022e-22	-4.09142e-10	-0.680618
24732486	chr6:24732486:ATGAGT:A	1.66292e-21	0.460906	-3.31813e-10
24732506	chr6:24732506:A:AC	3.27603e-23	-2.13998	-1.32622
24732549	chr6:24732549:A:G	8.46223e-22	-4.09142e-10	-0.214639
24732745	chr6:24732745:A:C	2.89783e-22	-4.09142e-10	-1.28629
24732827	chr6:24732827:C:A	4.93704e-23	-1.86804	-1.18803
24732896	chr6:24732896:A:G	4.71563e-23	-1.91447	-1.18749
24733391	chr6:24733391:C:A	4.59503e-22	-4.09142e-10	-0.825276
24733614	chr6:24733614:G:A	3.43337e-22	-4.09142e-10	-1.11671
24733756	chr6:24733756:T:C	1.53519e-22	-0.651662	-1.26994
24734507	chr6:24734507:A:G	3.4317e-22	-4.09142e-10	-1.11719
24734839	chr6:24734839:C:T	2.48195e-22	-1.18835	-0.252859
24735080	chr6:24735080:G:T	2.57607e-22	-0.405251	-0.998737
24735208	chr6:24735208:T:C	3.47086e-22	-4.09142e-10	-1.10585
24735437	chr6:24735437:T:C	2.29979e-22	-1.41925	-0.0981796
24735857	chr6:24735857:C:T	3.76435e-22	-4.09142e-10	-1.02468
24735877	chr6:24735877:T:C	7.0623e-22	-4.09142e-10	-0.395481
24735956	chr6:24735956:G:A	1.24043e-22	-2.1348	-3.31813e-10
24736004	chr6:24736004:G:A	6.23008e-23	-1.55641	-1.26704
24736286	chr6:24736286:T:C	4.0795e-22	-4.09142e-10	-0.944278
24736416	chr6:24736416:G:A	4.07382e-22	-0.0565886	-0.889082
24736708	chr6:24736708:C:A	1.9353e-22	-1.33937	-0.350615
24736818	chr6:24736818:G:A	3.6627e-23	-2.05154	-1.3031
24736900	chr6:24736900:G:GAC	3.35705e-23	-2.11345	-1.32832
24737563	chr6:24737563:T:C	1.27069e-22	-1.43033	-0.680356
24737732	chr6:24737732:A:G	4.98099e-23	-2.06618	-0.981031
24737929	chr6:24737929:A:T	3.83323e-21	2.32463	-1.02859
24737940	chr6:24737940:A:C	3.21159e-23	-2.16187	-1.3242
24737950	chr6:24737950:C:T	1.82732e-22	-0.422679	-1.32472
24737988	chr6:24737988:G:A	8.37383e-23	-1.40238	-1.12535
24738011	chr6:24738011:C:G	3.2931e-22	-4.09142e-10	-1.15842
24738100	chr6:24738100:T:C	3.71585e-23	-2.02517	-1.31506
24738159	chr6:24738159:C:T	3.19137e-23	-2.18339	-1.309
24738254	chr6:24738254:T:C	3.40741e-22	-4.09142e-10	-1.1243
24738367	chr6:24738367:G:A	1.55397e-22	-0.638676	-1.27076
24738984	chr6:24738984:C:T	3.20834e-23	-2.1978	-1.28929
24739304	chr6:24739304:T:C	1.25338e-22	-2.1244	-3.31813e-10
24739380	chr6:24739380:C:T	2.87679e-22	-4.09142e-10	-1.29358
24739761	chr6:24739761:C:A	2.85006e-22	-4.09142e-10	-1.30291
24739855	chr6:24739855:G:T	3.84135e-22	-4.09142e-10	-1.00443
24740057	chr6:24740057:C:T	2.84167e-22	-4.09142e-10	-1.30586
24740285	chr6:24740285:T:C	3.44337e-23	-2.1763	-1.24009
24740308	chr6:24740308:A:T	9.83887e-23	-1.69578	-0.67072
24740561	chr6:24740561:C:T	6.4013e-22	-2.01599	1.52224
24740718	chr6:24740718:A:G	2.81105e-22	-4.09142e-10	-1.31669
24740739	chr6:24740739:T:C	3.05436e-22	-4.09142e-10	-1.23368
24741233	chr6:24741233:AACCCAGGAGTTCAAG:A	3.1504e-23	-2.19479	-1.31051
24741409	chr6:24741409:C:G	2.85317e-22	-4.09142e-10	-1.30182
24741726	chr6:24741726:TG:T	4.47065e-22	-4.09142e-10	-0.852717
24741902	chr6:24741902:G:A	3.29656e-23	-2.13669	-1.32327
24741985	chr6:24741985:T:C	3.23189e-23	-2.19644	-1.28333
24742020	chr6:24742020:T:C	2.97195e-22	-4.09142e-10	-1.26103
24742133	chr6:24742133:A:G	3.82113e-23	-2.20083	-1.11146
24742235	chr6:24742235:A:C	3.99562e-22	-4.09142e-10	-0.965052
24742820	chr6:24742820:C:A	3.56824e-23	-2.09317	-1.2876
24742952	chr6:24742952:A:G	2.86673e-22	-4.09142e-10	-1.29708
24743376	chr6:24743376:G:C	2.7919e-22	-4.09142e-10	-1.32353
24743896	chr6:24743896:T:C	2.91904e-22	-4.09142e-10	-1.279
24744117	chr6:24744117:A:T	2.94241e-22	-4.09142e-10	-1.27102
24744383	chr6:24744383:T:C	1.19893e-22	-2.16882	-3.31813e-10
24744411	chr6:24744411:T:C	3.22559e-23	-2.18785	-1.29387
24744632	chr6:24744632:C:T	3.2931e-22	-4.09142e-10	-1.15842
24744654	chr6:24744654:G:A	3.2495e-23	-2.1941	-1.28024
24744931	chr6:24744931:C:T	2.87319e-22	-4.09142e-10	-1.29483
24745575	chr6:24745575:A:G	2.83123e-22	-4.09142e-10	-1.30954
24745662	chr6:24745662:C:T	3.09612e-22	-4.09142e-10	-1.2201
24745702	chr6:24745702:T:A	6.71223e-22	-4.09142e-10	-0.44632
24745837	chr6:24745837:G:A	1.5095e-21	-4.09142e-10	0.364109
24746511	chr6:24746511:C:T	8.52064e-23	-1.66858	-0.841769
24746535	chr6:24746535:C:A	3.63517e-22	-4.09142e-10	-1.0596
24746542	chr6:24746542:G:GA	3.20473e-23	-2.18674	-1.30147
24746598	chr6:24746598:G:A	5.92965e-22	-4.09142e-10	-0.570286
24746825	chr6:24746825:A:G	3.00834e-22	-4.09142e-10	-1.24886
24747004	chr6:24747004:TAG:T	2.8702e-22	-4.09142e-10	-1.29587
24747040	chr6:24747040:A:G	2.86779e-22	-4.09142e-10	-1.29671
24747183	chr6:24747183:A:G	2.85965e-22	-4.09142e-10	-1.29955
24747207	chr6:24747207:G:A	2.85044e-22	-4.09142e-10	-1.30278
24747380	chr6:24747380:C:A	3.29927e-23	-2.18705	-1.27209
24747417	chr6:24747417:T:C	2.83718e-22	-4.09142e-10	-1.30744
24747788	chr6:24747788:C:T	4.39567e-23	-2.04942	-1.12279
24747803	chr6:24747803:T:C	3.2148e-23	-2.18766	-1.29741
24747866	chr6:24747866:C:T	3.28245e-23	-2.13899	-1.32525
24748283	chr6:24748283:G:A	1.98507e-21	0.637986	-3.31813e-10
24748419	chr6:24748419:T:C	2.85887e-21	2.328	-1.32524
24748420	chr6:24748420:G:A	7.18936e-22	-4.09142e-10	-0.377649
24748599	chr6:24748599:C:T	4.45501e-23	-2.03446	-1.12435
24748876	chr6:24748876:T:C	3.31823e-23	-2.16754	-1.28587
24749014	chr6:24749014:A:G	3.75631e-23	-2.02613	-1.30327
24749185	chr6:24749185:C:T	1.17776e-22	-1.76645	-0.420188
24749234	chr6:24749234:C:G	2.8334e-22	-4.09142e-10	-1.30878
24749251	chr6:24749251:T:C	3.23815e-23	-2.15121	-1.32663
24749474	chr6:24749474:A:T	1.68525e-22	-0.504977	-1.32336
24749682	chr6:24749682:C:T	3.57456e-22	-4.09142e-10	-1.07641
24750527	chr6:24750527:C:T	4.29891e-22	-4.09142e-10	-0.89189
24750828	chr6:24750828:A:C	2.95329e-22	-4.09142e-10	-1.26733
24750987	chr6:24750987:G:A	4.86628e-22	-4.09142e-10	-0.767922
24750988	chr6:24750988:G:T	6.08888e-23	-2.10188	-0.744496
24751473	chr6:24751473:T:C	3.19691e-23	-2.1897	-1.30095
24751627	chr6:24751627:T:C	4.11019e-22	-4.09142e-10	-0.936783
24752172	chr6:24752172:C:T	4.18013e-23	-2.16728	-1.05522
24752313	chr6:24752313:C:T	1.37266e-21	0.269082	-3.31813e-10
24752318	chr6:24752318:G:A	1.29357e-22	-2.09284	-3.31813e-10
24752365	chr6:24752365:A:C	1.97391e-21	1.95754	-1.32519
24752406	chr6:24752406:A:G	1.2254e-21	-4.09142e-10	0.155598
24752416	chr6:24752416:G:A	6.70416e-22	-4.09142e-10	-0.447524
24753108	chr6:24753108:A:C	2.83655e-22	-4.09142e-10	-1.30766
24753153	chr6:24753153:A:G	2.90503e-22	-4.09142e-10	-1.28381
24753160	chr6:24753160:C:T	1.55419e-22	-0.587471	-1.32183
24753509	chr6:24753509:C:T	2.87936e-22	-4.09142e-10	-1.29268
24753565	chr6:24753565:C:T	1.16103e-22	-2.20095	-3.31813e-10
24753705	chr6:24753705:G:A	3.16666e-23	-2.19573	-1.30442
24753891	chr6:24753891:T:C	1.1297e-21	-4.09142e-10	0.074288
24754201	chr6:24754201:G:A	1.5256e-22	-1.92787	-3.31813e-10
24754334	chr6:24754334:C:T	2.94436e-22	-4.09142e-10	-1.27036
24754583	chr6:24754583:C:T	2.18702e-22	-1.56771	-3.31813e-10
24754631	chr6:24754631:T:C	2.27907e-21	2.08132	-1.30522
24755313	chr6:24755313:C:T	3.83512e-22	-4.09142e-10	-1.00605
24755601	chr6:24755601:A:T	3.42395e-22	-4.09142e-10	-1.11946
24755942	chr6:24755942:G:A	2.78312e-22	-4.09142e-10	-1.32668
24756072	chr6:24756072:A:G	5.92678e-23	-1.77877	-1.09458
24756388	chr6:24756388:G:A	2.89093e-22	-4.09142e-10	-1.28867
24756549	chr6:24756549:C:T	3.6005e-22	-1.06918	-3.31813e-10
24756608	chr6:24756608:G:A	4.07156e-23	-2.20073	-1.04808
24756669	chr6:24756669:G:A	3.97579e-23	-2.19653	-1.07608
24756810	chr6:24756810:C:T	5.35088e-23	-2.0236	-0.951979
24757202	chr6:24757202:A:G	3.6293e-23	-2.03682	-1.32697
24757334	chr6:24757334:T:A	3.38297e-23	-2.11925	-1.31484
24757377	chr6:24757377:C:T	1.415e-22	-2.00313	-3.31813e-10
24758596	chr6:24758596:A:C	3.53617e-22	-4.09142e-10	-1.08721
24758945	chr6:24758945:C:G	3.04818e-22	-4.09142e-10	-1.23571
24759171	chr6:24759171:A:G	4.38638e-23	-1.86464	-1.3097
24759388	chr6:24759388:C:T	3.07019e-22	-4.09142e-10	-1.22851
24759455	chr6:24759455:A:G	1.1862e-22	-2.1795	-3.31813e-10
24759538	chr6:24759538:C:T	5.49308e-23	-1.97602	-0.973324
24759563	chr6:24759563:G:A	3.86679e-22	-4.09142e-10	-0.997826
24759647	chr6:24759647:C:T	1.15984e-22	-1.0752	-1.12677
24760053	chr6:24760053:T:C	2.94038e-22	-4.09142e-10	-1.27171
24760199	chr6:24760199:A:G	3.62274e-23	-2.19595	-1.16966
24760217	chr6:24760217:C:T	1.20888e-22	-2.16056	-3.31813e-10
24760730	chr6:24760730:G:A	3.44099e-23	-2.17985	-1.23723
24760945	chr6:24760945:A:G	3.79126e-22	-4.09142e-10	-1.01755
24761068	chr6:24761068:G:C	6.23918e-22	-4.09142e-10	-0.519403
24761186	chr6:24761186:G:T	5.30719e-23	-2.15861	-0.825162
24761288	chr6:24761288:C:T	4.81535e-23	-1.78874	-1.29229
24761655	chr6:24761655:G:A	7.94135e-22	-4.09142e-10	-0.278169
24761658	chr6:24761658:CAGGA:C	7.95136e-22	-4.09142e-10	-0.276908
24761662	chr6:24761662:A:ATCCT	7.99112e-22	-4.09142e-10	-0.271921
24761666	chr6:24761666:T:C	7.94346e-22	-4.09142e-10	-0.277903
24761669	chr6:24761669:GGCTCCCACCAGT:G	8.21345e-22	-4.09142e-10	-0.244479
24762343	chr6:24762343:C:T	3.16822e-22	-4.09142e-10	-1.19708
24762829	chr6:24762829:C:T	3.48503e-22	-4.09142e-10	-1.10177
24762846	chr6:24762846:T:C	1.11114e-22	-1.48931	-0.755563
24762847	chr6:24762847:G:A	1.12998e-22	-1.48603	-0.742019
24762921	chr6:24762921:A:G	1.23305e-22	-1.40906	-0.731706
24762940	chr6:24762940:C:T	1.19088e-22	-1.47908	-0.69648
24762969	chr6:24762969:A:G	2.96299e-22	-4.09142e-10	-1.26405
24763004	chr6:24763004:C:T	1.02154e-22	-1.60936	-0.719582
24763285	chr6:24763285:G:C	1.04165e-22	-1.55028	-0.759169
24763347	chr6:24763347:G:C	1.04549e-22	-1.56632	-0.739452
24763519	chr6:24763519:G:A	3.49395e-23	-2.08638	-1.31542
24763827	chr6:24763827:C:A	3.36959e-22	-4.09142e-10	-1.13546
24763873	chr6:24763873:G:A	1.12397e-22	-1.4438	-0.789579
24763919	chr6:24763919:G:GTAAT	1.17041e-22	-1.492	-0.700902
24763999	chr6:24763999:A:G	1.11691e-22	-1.4827	-0.756982
24764307	chr6:24764307:T:C	1.1426e-22	-1.5046	-0.712337
24764573	chr6:24764573:GAA:G	3.12672e-23	-2.19365	-1.31921
24764637	chr6:24764637:C:A	3.05441e-22	-4.09142e-10	-1.23366
24764638	chr6:24764638:T:C	1.14122e-22	-1.50409	-0.714063
24764694	chr6:24764694:T:C	1.13384e-22	-1.50131	-0.723328
24764699	chr6:24764699:G:A	1.16109e-22	-2.20089	-3.31813e-10
24764739	chr6:24764739:T:C	8.23554e-22	-4.09142e-10	-0.241792
24764749	chr6:24764749:T:C	1.09899e-22	-1.50502	-0.750844
24764756	chr6:24764756:C:T	1.08229e-22	-1.52606	-0.745109
24764978	chr6:24764978:G:A	1.12479e-22	-1.49094	-0.741718
24765005	chr6:24765005:CTG:C	1.16025e-22	-1.50129	-0.700324
24765022	chr6:24765022:T:C	1.71237e-22	-1.81237	-3.31813e-10
24765141	chr6:24765141:C:CA	5.07314e-23	-1.96844	-1.06044
24765192	chr6:24765192:T:TA	2.83382e-22	-4.09142e-10	-1.30863
24765320	chr6:24765320:C:T	1.20893e-22	-1.46735	-0.693162
24765327	chr6:24765327:A:G	1.17017e-22	-1.49961	-0.69349
24765386	chr6:24765386:G:A	1.13394e-22	-1.49067	-0.733886
24765540	chr6:24765540:G:A	1.10131e-22	-1.5043	-0.749453
24765597	chr6:24765597:C:T	3.09806e-22	-1.21947	-3.31813e-10
24765675	chr6:24765675:A:G	1.16661e-22	-2.19615	-3.31813e-10
24765710	chr6:24765710:G:A	1.28426e-22	-2.10007	-3.31813e-10
24765773	chr6:24765773:G:A	3.50678e-23	-2.19472	-1.20342
24765886	chr6:24765886:C:T	9.07101e-23	-1.44142	-1.00634
24765998	chr6:24765998:G:A	7.01596e-22	-0.402064	-3.31813e-10
24766225	chr6:24766225:C:T	1.0908e-22	-1.4987	-0.764648
24766410	chr6:24766410:C:T	4.99461e-23	-1.99553	-1.04894
24766447	chr6:24766447:G:GT	3.62062e-23	-2.14461	-1.22159
24766518	chr6:24766518:G:A	9.69193e-23	-1.37641	-1.00514
24766586	chr6:24766586:T:G	1.12361e-22	-1.50028	-0.733426
24766781	chr6:24766781:A:C	8.83145e-23	-1.49028	-0.984241
24766787	chr6:24766787:G:A	3.86836e-21	-4.09142e-10	1.30517
24767219	chr6:24767219:C:A	5.09599e-23	-1.94587	-1.07851
24767252	chr6:24767252:C:T	3.43228e-22	-4.09142e-10	-1.11703
24767299	chr6:24767299:AAAACTGGCTAATTTT:A	1.20844e-22	-2.16092	-3.31813e-10
24767589	chr6:24767589:G:A	9.16417e-23	-1.70194	-0.735598
24767742	chr6:24767742:G:A	4.05986e-23	-2.18868	-1.06301
24767953	chr6:24767953:G:T	1.09706e-22	-1.50747	-0.75015
24768159	chr6:24768159:C:T	6.38007e-23	-1.47289	-1.32677
24768221	chr6:24768221:C:T	9.27214e-23	-1.71659	-0.709232
24768227	chr6:24768227:A:G	3.50819e-23	-2.1942	-1.20354
24768404	chr6:24768404:T:G	4.9874e-23	-2.00776	-1.03816
24768838	chr6:24768838:C:T	8.55519e-23	-1.18507	-1.32123
24768865	chr6:24768865:A:G	9.85528e-23	-1.51662	-0.848206
24769016	chr6:24769016:C:A	1.22071e-22	-2.15082	-3.31813e-10
24769123	chr6:24769123:A:G	3.19178e-22	-4.09142e-10	-1.18967
24769232	chr6:24769232:A:C	1.11567e-22	-1.54349	-0.697306
24769397	chr6:24769397:G:T	4.87296e-23	-2.15107	-0.918061
24769420	chr6:24769420:G:A	3.39141e-22	-4.09142e-10	-1.12901
24769443	chr6:24769443:A:C	9.24154e-23	-1.77012	-0.659009
24769609	chr6:24769609:C:T	4.18826e-23	-2.07422	-1.14633
24769770	chr6:24769770:G:A	1.89163e-22	-1.71281	-3.31813e-10
24770115	chr6:24770115:A:G	1.07355e-22	-1.54835	-0.730929
24770156	chr6:24770156:G:A	3.69661e-23	-2.13057	-1.21485
24770248	chr6:24770248:A:C	1.53005e-22	-2.10003	0.175076
24770255	chr6:24770255:T:C	9.93076e-23	-1.58395	-0.773251
24770308	chr6:24770308:C:T	1.16196e-22	-2.20015	-3.31813e-10
24770353	chr6:24770353:A:C	1.15972e-22	-2.20208	-3.31813e-10
24770974	chr6:24770974:C:T	3.41502e-22	-4.09142e-10	-1.12207
24771241	chr6:24771241:C:T	5.68001e-23	-1.92777	-0.988112
24771266	chr6:24771266:C:T	2.99051e-22	-4.09142e-10	-1.25481
24771461	chr6:24771461:A:G	1.13954e-22	-1.5019	-0.717723
24771542	chr6:24771542:TG:T	2.83634e-22	-4.09142e-10	-1.30774
24771570	chr6:24771570:A:G	3.5894e-23	-2.16264	-1.21221
24771734	chr6:24771734:A:G	3.63885e-23	-2.19232	-1.16885
24771912	chr6:24771912:C:T	4.85236e-23	-1.9798	-1.09357
24771975	chr6:24771975:C:T	9.28949e-23	-1.73717	-0.686782
24772487	chr6:24772487:G:A	1.08986e-22	-1.60511	-0.659091
24772802	chr6:24772802:T:C	1.07656e-22	-1.60328	-0.673203
24772889	chr6:24772889:G:C	2.82448e-22	-4.09142e-10	-1.31193
24772990	chr6:24772990:C:T	3.77827e-22	-4.09142e-10	-1.02099
24773143	chr6:24773143:G:A	1.07325e-22	-1.6478	-0.631762
24773230	chr6:24773230:A:G	1.32605e-22	-1.47287	-0.595184
24773798	chr6:24773798:A:G	3.6327e-22	-4.09142e-10	-1.06028
24773799	chr6:24773799:C:A	3.83724e-23	-2.20211	-1.10597
24773906	chr6:24773906:T:G	1.42272e-22	-1.38941	-0.608266
24774069	chr6:24774069:A:G	3.57724e-22	-4.09142e-10	-1.07566
24774922	chr6:24774922:C:G	1.65369e-22	-1.32011	-0.52713
24774953	chr6:24774953:G:T	3.81997e-23	-2.01105	-1.30154
24775078	chr6:24775078:G:C	1.16392e-22	-1.66328	-0.535177
24775124	chr6:24775124:A:G	2.83382e-22	-4.09142e-10	-1.30863
24775256	chr6:24775256:G:A	3.72458e-22	-4.09142e-10	-1.0353
24775611	chr6:24775611:T:C	1.62341e-22	-1.35976	-0.50596
24775691	chr6:24775691:C:T	3.90003e-22	-4.09142e-10	-0.989269
24776130	chr6:24776130:C:G	5.78542e-23	-2.19533	-0.702169
24776369	chr6:24776369:G:T	1.63012e-22	-1.33968	-0.521917
24777967	chr6:24777967:G:T	1.66407e-22	-1.31222	-0.528763
24777992	chr6:24777992:A:G	3.67656e-22	-4.09142e-10	-1.04827
24778200	chr6:24778200:C:T	1.16697e-22	-2.19584	-3.31813e-10
24778315	chr6:24778315:G:A	1.6596e-22	-1.33703	-0.506649
24778618	chr6:24778618:A:G	3.01248e-22	-1.24749	-3.31813e-10
24778792	chr6:24778792:A:G	4.05992e-23	-2.11741	-1.13427
24778816	chr6:24778816:T:TA	3.46355e-23	-2.19533	-1.21521
24778819	chr6:24778819:C:T	1.19958e-22	-2.16828	-3.31813e-10
24779063	chr6:24779063:T:C	3.13055e-23	-2.19967	-1.31196
24779133	chr6:24779133:G:A	5.25758e-23	-1.95261	-1.04055
24779534	chr6:24779534:C:T	1.26301e-22	-1.6174	-0.499348
24779610	chr6:24779610:G:A	7.40111e-22	-4.09142e-10	-0.348622
24780035	chr6:24780035:A:G	3.13604e-23	-2.19969	-1.31018
24780664	chr6:24780664:A:C	3.09441e-22	-4.09142e-10	-1.22065
24780716	chr6:24780716:A:C	1.16661e-22	-2.19615	-3.31813e-10
24780797	chr6:24780797:A:G	4.12617e-23	-1.94851	-1.28698
24780938	chr6:24780938:C:T	3.69973e-22	-4.09142e-10	-1.04199
24781011	chr6:24781011:G:C	1.61621e-22	-1.32889	-0.54128
24781060	chr6:24781060:G:A	3.1908e-23	-2.20197	-1.2906
24781080	chr6:24781080:A:G	1.16859e-22	-1.66323	-0.531217
24781228	chr6:24781228:A:T	3.82635e-22	-4.09142e-10	-1.00834
24781239	chr6:24781239:A:AAAT	1.63464e-22	-1.34442	-0.514405
24781491	chr6:24781491:G:C	1.5785e-22	-1.3369	-0.556879
24781507	chr6:24781507:C:T	1.43528e-22	-1.42846	-0.560429
24781525	chr6:24781525:T:C	7.51066e-22	-4.09142e-10	-0.333929
24781989	chr6:24781989:G:A	1.16001e-22	-2.20182	-3.31813e-10
24782230	chr6:24782230:A:G	2.8859e-22	-4.09142e-10	-1.29041
24782290	chr6:24782290:A:G	4.75638e-23	-1.91884	-1.17451
24782355	chr6:24782355:C:T	3.66815e-23	-2.20165	-1.1515
24783427	chr6:24783427:G:A	2.79101e-22	-4.09142e-10	-1.32385
24783555	chr6:24783555:A:G	3.66529e-22	-4.09142e-10	-1.05134
24783577	chr6:24783577:C:A	3.02636e-22	-4.09142e-10	-1.24289
24783603	chr6:24783603:C:T	3.86087e-23	-2.19426	-1.10768
24783735	chr6:24783735:G:C	3.18384e-22	-4.09142e-10	-1.19216
24783824	chr6:24783824:C:T	1.64848e-22	-1.34347	-0.506933
24783867	chr6:24783867:G:T	1.65194e-22	-1.31725	-0.531056
24784208	chr6:24784208:C:T	1.25827e-22	-2.12051	-3.31813e-10
24784592	chr6:24784592:A:G	2.82962e-22	-4.09142e-10	-1.31011
24784663	chr6:24784663:G:A	1.6573e-22	-1.3385	-0.506559
24784682	chr6:24784682:C:T	1.59633e-21	0.420042	-3.31813e-10
24784811	chr6:24784811:T:C	1.6261e-22	-1.40321	-0.460863
24785281	chr6:24785281:G:A	9.67977e-23	-1.19499	-1.18781
24785354	chr6:24785354:C:G	3.66155e-23	-2.14419	-1.21075
24785460	chr6:24785460:A:G	1.63732e-22	-1.35612	-0.501075
24786043	chr6:24786043:C:T	3.88495e-23	-2.13095	-1.16477
24786710	chr6:24786710:C:T	3.1578e-22	-4.09142e-10	-1.20037
24786875	chr6:24786875:G:A	9.77368e-23	-1.47318	-0.899961
24787017	chr6:24787017:C:T	1.47133e-22	-1.43318	-0.530906
24787201	chr6:24787201:G:A	3.54807e-23	-2.19479	-1.19165
24787229	chr6:24787229:C:T	1.60331e-22	-1.87818	-3.31813e-10
24787379	chr6:24787379:A:G	1.60275e-22	-1.3099	-0.568632
24787776	chr6:24787776:G:C	1.6185e-22	-1.31423	-0.554517
24787799	chr6:24787799:GGA:G	3.4276e-22	-4.09142e-10	-1.11839
24787834	chr6:24787834:A:G	2.91532e-22	-4.09142e-10	-1.28027
24787839	chr6:24787839:C:G	9.58711e-23	-1.49393	-0.89849
24787937	chr6:24787937:A:T	5.14985e-22	-4.09142e-10	-0.711284
24788203	chr6:24788203:G:A	6.34272e-23	-2.00623	-0.799295
24788513	chr6:24788513:C:T	1.42275e-22	-1.44115	-0.556507
24788773	chr6:24788773:A:T	4.61343e-22	-4.09142e-10	-0.821281
24788819	chr6:24788819:T:C	4.83281e-23	-1.99893	-1.07848
24788893	chr6:24788893:G:C	3.1614e-22	-4.09142e-10	-1.19924
24789643	chr6:24789643:G:A	2.69141e-22	-1.36019	-3.31813e-10
24789745	chr6:24789745:G:T	5.03857e-23	-2.14878	-0.88693
24790234	chr6:24790234:A:C	3.15416e-23	-2.20085	-1.30327
24790477	chr6:24790477:A:G	1.56206e-22	-1.33888	-0.565365
24790791	chr6:24790791:G:C	1.56381e-22	-1.33742	-0.565706
24790872	chr6:24790872:A:G	3.08106e-22	-4.09142e-10	-1.22498
24791436	chr6:24791436:G:A	2.80284e-22	-4.09142e-10	-1.31962
24791462	chr6:24791462:A:C	1.33004e-22	-1.47379	-0.591258
24791861	chr6:24791861:T:C	3.01325e-22	-4.09142e-10	-1.24723
24792289	chr6:24792289:T:C	1.47847e-22	-2.09105	0.131804
24792305	chr6:24792305:CA:C	1.66789e-22	-1.32003	-0.518661
24792328	chr6:24792328:A:G	1.64934e-22	-1.31104	-0.538837
24792545	chr6:24792545:G:A	1.65686e-22	-1.84533	-3.31813e-10
24792602	chr6:24792602:C:T	2.77848e-22	-4.09142e-10	-1.32835
24792623	chr6:24792623:T:A	1.53441e-22	-1.38561	-0.536499
24793030	chr6:24793030:C:T	1.04207e-22	-1.43074	-0.878299
24793101	chr6:24793101:CTTCTT:C	3.48414e-22	-4.09142e-10	-1.10203
24793113	chr6:24793113:TTATCC:T	1.51153e-22	-2.08702	0.149883
24793756	chr6:24793756:A:G	2.96165e-22	-4.09142e-10	-1.2645
24793815	chr6:24793815:C:T	3.59217e-22	-4.09142e-10	-1.0715
24794232	chr6:24794232:C:T	8.66668e-23	-2.19627	-0.29708
24794474	chr6:24794474:A:G	3.84024e-23	-2.13337	-1.17393
24794687	chr6:24794687:C:T	1.99647e-22	-1.7262	0.0673275
24794688	chr6:24794688:G:A	1.26448e-22	-2.11559	-3.31813e-10
24794756	chr6:24794756:G:A	3.90821e-23	-2.19333	-1.09643
24795046	chr6:24795046:C:T	3.55152e-22	-4.09142e-10	-1.08288
24795774	chr6:24795774:G:A	3.19862e-22	-4.09142e-10	-1.18753
24795927	chr6:24795927:C:T	7.68697e-22	-4.09142e-10	-0.310725
24796006	chr6:24796006:C:T	3.66727e-22	-4.09142e-10	-1.05081
24796226	chr6:24796226:A:G	9.5442e-23	-1.48998	-0.906919
24796498	chr6:24796498:C:T	2.93169e-22	-4.09142e-10	-1.27467
24797184	chr6:24797184:T:A	1.43137e-22	-1.34338	-0.648236
24797412	chr6:24797412:A:G	1.27549e-22	-2.10692	-3.31813e-10
24797419	chr6:24797419:A:G	3.5402e-22	-4.09142e-10	-1.08607
24797587	chr6:24797587:A:T	1.38624e-22	-1.4322	-0.591457
24798171	chr6:24798171:C:T	1.2076e-22	-2.16162	-3.31813e-10
24798750	chr6:24798750:G:A	4.91535e-22	-4.09142e-10	-0.757888
24799015	chr6:24799015:A:G	1.30384e-22	-1.55076	-0.534175
24799050	chr6:24799050:C:T	3.25745e-23	-2.20145	-1.27044
24799630	chr6:24799630:A:G	9.20529e-23	-1.54912	-0.883936
24799635	chr6:24799635:TCTTTAAAGAGCTG:T	8.9271e-23	-1.58484	-0.878902
24801033	chr6:24801033:T:C	2.83897e-22	-4.09142e-10	-1.30681
24801236	chr6:24801236:C:T	1.64273e-22	-2.14425	0.290356
24801374	chr6:24801374:C:A	4.036e-22	-4.09142e-10	-0.954998
24801518	chr6:24801518:G:A	2.82531e-22	-4.09142e-10	-1.31163
24801519	chr6:24801519:T:C	2.81946e-22	-4.09142e-10	-1.3137
24801627	chr6:24801627:G:A	1.16219e-22	-2.19994	-3.31813e-10
24801971	chr6:24801971:G:C	2.8152e-22	-0.223822	-1.0914
24801994	chr6:24801994:A:C	2.7801e-22	-4.09142e-10	-1.32777
24802263	chr6:24802263:G:A	2.81485e-22	-4.09142e-10	-1.31534
24802389	chr6:24802389:C:T	3.61721e-22	-4.09142e-10	-1.06455
24802511	chr6:24802511:A:G	3.00031e-22	-4.09142e-10	-1.25153
24802810	chr6:24802810:T:A	7.59762e-23	-2.05209	-0.572913
24802934	chr6:24802934:G:A	3.29881e-22	-4.09142e-10	-1.15669
24803559	chr6:24803559:C:T	2.26398e-22	-0.998056	-0.53507
24803597	chr6:24803597:G:A	6.51231e-23	-1.75153	-1.02761
24803690	chr6:24803690:G:C	3.18931e-22	-4.09142e-10	-1.19045
24803754	chr6:24803754:A:G	5.36894e-22	0.101296	-0.770918
24804071	chr6:24804071:A:G	1.15595e-22	-0.87873	-1.3266
24804993	chr6:24804993:T:A	3.45288e-22	-4.09142e-10	-1.11104
24805054	chr6:24805054:CAGA:C	2.98689e-22	-4.09142e-10	-1.25602
24805346	chr6:24805346:G:T	3.67087e-23	-2.19252	-1.15989
24805399	chr6:24805399:T:G	4.67592e-23	-1.99057	-1.11984
24805582	chr6:24805582:C:G	1.26279e-21	-4.09142e-10	0.185655
24805598	chr6:24805598:GA:G	3.31519e-23	-2.15085	-1.30347
24805820	chr6:24805820:T:C	3.27363e-23	-2.16406	-1.30288
24805842	chr6:24805842:A:C	3.28935e-23	-2.16229	-1.29986
24806047	chr6:24806047:T:C	8.25578e-22	-4.09142e-10	-0.239338
24806110	chr6:24806110:T:C	3.24122e-23	-2.16519	-1.3117
24806524	chr6:24806524:A:C	3.23754e-23	-2.18154	-1.29648
24806695	chr6:24806695:A:C	3.22275e-23	-2.19076	-1.29184
24806871	chr6:24806871:C:T	6.60747e-23	-1.88155	-0.883082
24806951	chr6:24806951:A:G	1.26841e-22	-2.11249	-3.31813e-10
24807186	chr6:24807186:G:T	2.11183e-22	-1.97056	0.367867
24807196	chr6:24807196:GT:G	4.8136e-23	-1.93755	-1.14384
24807244	chr6:24807244:A:G	2.77843e-22	-4.09142e-10	-1.32837
24807328	chr6:24807328:C:T	1.14646e-22	-2.03014	-0.183431
24807557	chr6:24807557:C:T	2.32992e-22	-1.9809	0.476484
24807564	chr6:24807564:A:G	6.29399e-23	-1.8835	-0.929737
24807601	chr6:24807601:A:G	1.11466e-22	-2.03933	-0.202367
24807665	chr6:24807665:C:T	1.82928e-22	-1.13823	-0.608094
24807841	chr6:24807841:T:A	5.59831e-23	-1.77875	-1.15163
24808055	chr6:24808055:A:G	1.11933e-22	-2.01805	-0.219469
24808320	chr6:24808320:G:A	1.17259e-22	-2.19103	-3.31813e-10
24808326	chr6:24808326:G:A	4.66292e-23	-1.96957	-1.14363
24808441	chr6:24808441:A:G	1.16323e-22	-2.02597	-0.173074
24808543	chr6:24808543:G:A	6.36448e-23	-1.90311	-0.898998
24808836	chr6:24808836:T:C	1.72144e-21	0.495495	-3.31813e-10
24808845	chr6:24808845:C:T	4.57478e-23	-2.17188	-0.960397
24809052	chr6:24809052:A:G	1.16595e-22	-2.0338	-0.162918
24809277	chr6:24809277:C:T	1.21084e-22	-2.02553	-0.133406
24809543	chr6:24809543:A:G	1.19031e-22	-2.03802	-0.138017
24809625	chr6:24809625:C:T	1.18031e-22	-2.04135	-0.143122
24809646	chr6:24809646:A:C	6.06871e-23	-1.91775	-0.931937
24809708	chr6:24809708:A:T	6.29326e-23	-1.54054	-1.27282
24810073	chr6:24810073:T:A	1.21112e-22	-2.0114	-0.147313
24810161	chr6:24810161:C:T	1.18189e-22	-2.03421	-0.148921
24810292	chr6:24810292:T:C	6.08263e-23	-1.917	-0.930397
24810354	chr6:24810354:G:A	1.16297e-22	-2.02435	-0.174925
24810365	chr6:24810365:T:C	1.64362e-22	-1.97536	0.122013
24810416	chr6:24810416:A:T	6.0809e-23	-1.52982	-1.31787
24810765	chr6:24810765:T:C	3.78055e-23	-2.00031	-1.32265
24810776	chr6:24810776:C:T	5.68965e-22	-4.09142e-10	-0.611604
24810825	chr6:24810825:G:A	7.43184e-23	-1.46925	-1.17781
24810907	chr6:24810907:C:T	8.05519e-23	-2.04376	-0.522761
24811343	chr6:24811343:C:T	5.69467e-23	-2.10629	-0.807014
24811432	chr6:24811432:T:C	8.40892e-23	-2.03269	-0.490855
24811452	chr6:24811452:G:C	8.10625e-23	-2.04537	-0.514836
24811478	chr6:24811478:A:C	1.07479e-22	-1.90436	-0.373769
24817732	chr6:24817732:C:T	1.14356e-21	-4.09142e-10	0.0864787
24817954	chr6:24817954:T:C	1.24117e-22	-2.1342	-3.31813e-10
24818052	chr6:24818052:T:C	4.65385e-23	-2.07274	-1.0424
24818137	chr6:24818137:T:C	3.33924e-23	-2.19928	-1.24782
24818199	chr6:24818199:G:C	2.77918e-22	-4.09142e-10	-1.3281
24818208	chr6:24818208:C:T	5.38374e-23	-1.93429	-1.03517
24818557	chr6:24818557:A:G	5.37955e-23	-1.92749	-1.04274
24818599	chr6:24818599:T:C	3.95835e-23	-1.9646	-1.31241
24818796	chr6:24818796:G:A	3.39705e-22	-4.09142e-10	-1.12734
24819219	chr6:24819219:A:G	4.99401e-23	-2.18828	-0.856317
24819355	chr6:24819355:A:G	5.15771e-23	-2.03385	-0.978496
24819743	chr6:24819743:C:T	1.06865e-22	-1.90501	-0.378841
24819796	chr6:24819796:C:T	8.81313e-23	-2.05526	-0.421332
24819824	chr6:24819824:A:C	3.85136e-23	-2.17294	-1.13147
24819991	chr6:24819991:T:G	6.08665e-23	-1.91858	-0.928156
24820248	chr6:24820248:A:G	1.16013e-22	-1.93722	-0.264496
24820266	chr6:24820266:T:C	1.21138e-22	-1.89935	-0.259142
24820311	chr6:24820311:G:A	1.28015e-22	-2.12893	0.0256513
24820326	chr6:24820326:C:T	1.22679e-22	-1.89346	-0.252391
24820425	chr6:24820425:A:G	1.21939e-22	-1.90785	-0.244053
24820535	chr6:24820535:C:G	7.63746e-22	-4.09142e-10	-0.317187
24820650	chr6:24820650:T:C	9.83797e-22	-0.0640022	-3.31813e-10
24820658	chr6:24820658:G:A	1.46472e-22	-2.03381	0.0652258
24820958	chr6:24820958:C:T	1.99499e-21	-4.09142e-10	0.642971
24821463	chr6:24821463:C:T	3.37629e-22	-4.09142e-10	-1.13347
24821603	chr6:24821603:G:A	1.35323e-22	-2.04776	-3.31813e-10
24821740	chr6:24821740:C:T	4.0637e-22	-4.09142e-10	-0.948158
24821760	chr6:24821760:G:A	5.47249e-22	-4.09142e-10	-0.650517
24821823	chr6:24821823:A:G	2.82227e-22	-4.09142e-10	-1.31271
24822712	chr6:24822712:G:A	1.40367e-22	-1.77175	-0.239407
24823592	chr6:24823592:G:A	5.96318e-22	-4.09142e-10	-0.564648
24823762	chr6:24823762:T:C	3.37895e-23	-2.13842	-1.29685
24823817	chr6:24823817:C:T	6.43534e-22	-4.09142e-10	-0.488447
24824236	chr6:24824236:C:T	3.93751e-21	-4.09142e-10	1.32288
24824241	chr6:24824241:A:G	1.74992e-22	-1.79068	-3.31813e-10
24824361	chr6:24824361:C:T	3.48952e-22	-4.09142e-10	-1.10049
24824731	chr6:24824731:T:C	3.38969e-22	-4.09142e-10	-1.12951
24825110	chr6:24825110:CATT:C	1.5708e-21	-4.09142e-10	0.403919
24825283	chr6:24825283:A:G	3.09849e-22	-1.34708	0.127745
24826065	chr6:24826065:T:C	2.82444e-22	-4.09142e-10	-1.31194
24826087	chr6:24826087:T:C	1.6453e-22	-1.96856	0.116225
24826101	chr6:24826101:A:G	4.29762e-23	-1.97146	-1.22332
24826155	chr6:24826155:G:A	1.46534e-22	-1.76261	-0.205556
24826944	chr6:24826944:A:G	5.44144e-23	-1.69686	-1.26193
24827140	chr6:24827140:G:A	5.55988e-23	-1.89244	-1.04482
24827308	chr6:24827308:C:T	4.06356e-22	-4.09142e-10	-0.948192
24827427	chr6:24827427:G:C	2.74207e-22	-1.34838	0.00684111
24827505	chr6:24827505:T:C	2.82227e-22	-4.09142e-10	-1.31271
24827684	chr6:24827684:C:T	6.66245e-23	-2.15878	-0.597574
24827893	chr6:24827893:T:C	2.83948e-22	-4.09142e-10	-1.30663
24828090	chr6:24828090:C:T	2.64481e-21	0.207468	0.717466
24828221	chr6:24828221:C:T	3.28047e-22	-4.09142e-10	-1.16227
24828262	chr6:24828262:C:T	2.19435e-22	-1.69192	0.127556
24828301	chr6:24828301:C:T	5.4622e-22	-0.652401	-3.31813e-10
24828332	chr6:24828332:A:G	7.30592e-23	-1.70448	-0.959674
24828586	chr6:24828586:C:T	3.27349e-22	-4.09142e-10	-1.1644
24828629	chr6:24828629:T:C	2.02732e-22	-1.75297	0.10944
24828646	chr6:24828646:T:C	1.98622e-22	-1.75195	0.0879309
24828752	chr6:24828752:G:A	1.93306e-22	-1.69114	-3.31813e-10
24828822	chr6:24828822:GAA:G	4.53788e-21	-4.09142e-10	1.46479
24828990	chr6:24828990:A:T	5.3487e-23	-1.89224	-1.08375
24829177	chr6:24829177:G:A	5.07532e-22	-4.09142e-10	-0.725861
24829895	chr6:24829895:T:C	2.82227e-22	-4.09142e-10	-1.31271
24830193	chr6:24830193:T:C	5.57391e-22	0.68549	-1.31764
24830453	chr6:24830453:C:T	8.68664e-21	-4.09142e-10	2.11412
24830699	chr6:24830699:G:A	1.20345e-22	-2.16506	-3.31813e-10
24830748	chr6:24830748:C:T	3.74098e-23	-2.20225	-1.13124
24830763	chr6:24830763:T:C	5.75097e-22	-4.09142e-10	-0.600884
24830794	chr6:24830794:G:C	1.18008e-22	-2.19044	0.00577093
24831003	chr6:24831003:A:G	2.38775e-22	-0.161626	-1.31827
24831006	chr6:24831006:A:G	2.29105e-22	-0.206613	-1.31463
24831044	chr6:24831044:C:T	2.97616e-22	-4.09142e-10	-1.25962
24831222	chr6:24831222:A:C	4.95214e-23	-1.73556	-1.31746
24831287	chr6:24831287:A:T	2.78367e-22	-4.09142e-10	-1.32648
24831510	chr6:24831510:A:G	3.14865e-22	-4.09142e-10	-1.20328
24832485	chr6:24832485:C:G	3.20739e-22	-4.09142e-10	-1.1848
24832569	chr6:24832569:A:G	3.1961e-22	-4.09142e-10	-1.18832
24832656	chr6:24832656:T:C	3.24159e-22	-4.09142e-10	-1.17419
24833014	chr6:24833014:A:G	3.6369e-22	-4.09142e-10	-1.05912
24833079	chr6:24833079:A:G	3.16886e-22	-4.09142e-10	-1.19688
24833216	chr6:24833216:G:A	3.20739e-22	-4.09142e-10	-1.1848
24833531	chr6:24833531:A:C	3.21468e-22	-4.09142e-10	-1.18252
24833535	chr6:24833535:AC:A	3.38235e-22	-4.09142e-10	-1.13168
24833600	chr6:24833600:T:C	4.13151e-22	-4.09142e-10	-0.931608
24833649	chr6:24833649:AT:A	3.3845e-23	-2.18953	-1.2441
24833700	chr6:24833700:A:G	4.29667e-22	-4.09142e-10	-0.892411
24833949	chr6:24833949:TTATTCTCTAAAAGA:T	3.16496e-22	-4.09142e-10	-1.19811
24834046	chr6:24834046:T:C	3.21184e-22	-4.09142e-10	-1.18341
24834050	chr6:24834050:C:T	3.21152e-22	-4.09142e-10	-1.18351
24834137	chr6:24834137:G:C	2.80901e-22	-4.09142e-10	-1.31742
24834293	chr6:24834293:T:C	3.18923e-22	-4.09142e-10	-1.19047
24834558	chr6:24834558:T:C	2.01936e-21	-4.09142e-10	0.655112
24834618	chr6:24834618:C:T	3.2141e-22	-4.09142e-10	-1.1827
24834781	chr6:24834781:A:G	3.07389e-22	-4.09142e-10	-1.22731
24834948	chr6:24834948:A:T	5.81751e-23	-2.18606	-0.705904
24834972	chr6:24834972:C:T	2.78344e-22	-4.09142e-10	-1.32657
24835331	chr6:24835331:T:C	2.77906e-22	-4.09142e-10	-1.32814
24835472	chr6:24835472:A:G	4.26226e-23	-1.95747	-1.24557
24835933	chr6:24835933:C:A	1.91369e-22	-0.38713	-1.31409
24836145	chr6:24836145:G:T	3.01925e-22	-4.09142e-10	-1.24524
24836198	chr6:24836198:C:T	1.84421e-22	-1.7382	-3.31813e-10
24836311	chr6:24836311:C:T	4.43413e-22	-4.09142e-10	-0.86092
24836451	chr6:24836451:T:C	3.22398e-22	-4.09142e-10	-1.17963
24836697	chr6:24836697:C:G	2.98505e-22	-4.09142e-10	-1.25664
24836834	chr6:24836834:T:A	5.01173e-23	-1.71523	-1.32583
24836888	chr6:24836888:G:A	3.22001e-22	-4.09142e-10	-1.18087
24836978	chr6:24836978:T:C	3.406e-23	-2.1675	-1.2598
24837153	chr6:24837153:C:T	4.09544e-22	-4.09142e-10	-0.940378
24837227	chr6:24837227:A:G	3.19227e-22	-4.09142e-10	-1.18952
24837253	chr6:24837253:A:G	3.16708e-22	-4.09142e-10	-1.19744
24837347	chr6:24837347:T:TC	3.14552e-22	-4.09142e-10	-1.20427
24837855	chr6:24837855:A:T	3.12662e-22	-4.09142e-10	-1.2103
24837984	chr6:24837984:A:C	2.9516e-22	-4.09142e-10	-1.2679
24838206	chr6:24838206:T:C	2.77848e-22	-4.09142e-10	-1.32835
24838333	chr6:24838333:T:C	2.94184e-22	-4.09142e-10	-1.27122
24838518	chr6:24838518:A:G	2.95014e-22	-4.09142e-10	-1.2684
24838852	chr6:24838852:C:T	3.22627e-22	-4.09142e-10	-1.17893
24839518	chr6:24839518:G:A	1.15951e-22	-2.20225	-3.31813e-10
24840132	chr6:24840132:G:A	5.91435e-22	-4.09142e-10	-0.57287
24840149	chr6:24840149:CT:C	2.78023e-22	-4.09142e-10	-1.32772
24840758	chr6:24840758:G:A	3.25045e-22	-4.09142e-10	-1.17146
24840992	chr6:24840992:G:A	4.06136e-22	-4.09142e-10	-0.948733
24841092	chr6:24841092:A:G	3.37364e-23	-2.19748	-1.23937
24841175	chr6:24841175:T:C	1.82535e-21	0.554103	-3.31813e-10
24841492	chr6:24841492:G:T	3.17048e-22	-4.09142e-10	-1.19637
24841494	chr6:24841494:G:A	7.28475e-23	-1.53998	-1.12707
24841502	chr6:24841502:TCTC:T	2.77845e-22	-4.09142e-10	-1.32836
24841826	chr6:24841826:C:T	2.91034e-22	-4.09142e-10	-1.28198
24841865	chr6:24841865:G:A	3.00365e-22	-4.09142e-10	-1.25042
24841907	chr6:24841907:C:T	2.77847e-22	-4.09142e-10	-1.32835
24842869	chr6:24842869:A:C	3.01611e-22	-4.09142e-10	-1.24628
24842946	chr6:24842946:T:G	2.77845e-22	-4.09142e-10	-1.32836
24843003	chr6:24843003:A:G	2.7786e-22	-4.09142e-10	-1.32831
24843106	chr6:24843106:G:A	2.79156e-22	-4.09142e-10	-1.32365
24843224	chr6:24843224:G:A	5.21038e-23	-1.97742	-1.02476
24843267	chr6:24843267:T:C	2.78017e-22	-4.09142e-10	-1.32774
24843299	chr6:24843299:C:T	3.84515e-22	-4.09142e-10	-1.00344
24843322	chr6:24843322:C:T	2.78016e-22	-4.09142e-10	-1.32774
24843512	chr6:24843512:C:T	5.01795e-23	-1.9645	-1.07531
24843615	chr6:24843615:G:A	2.77853e-22	-4.09142e-10	-1.32833
24843730	chr6:24843730:T:C	2.77862e-22	-4.09142e-10	-1.3283
24843758	chr6:24843758:AAAC:A	2.77867e-22	-4.09142e-10	-1.32828
24844215	chr6:24844215:T:C	1.57043e-22	-0.620935	-1.27797
24844371	chr6:24844371:T:TC	1.69663e-22	-0.788148	-1.03346
24844565	chr6:24844565:A:G	3.24566e-22	-4.09142e-10	-1.17293
24844586	chr6:24844586:T:A	5.32896e-20	-4.09142e-10	3.92807
24844627	chr6:24844627:C:T	2.84612e-22	-4.09142e-10	-1.30429
24844658	chr6:24844658:A:G	8.39669e-23	-1.46426	-1.06074
24844941	chr6:24844941:C:G	1.24868e-22	-2.12816	-3.31813e-10
24844978	chr6:24844978:T:C	3.26811e-22	-4.09142e-10	-1.16604
24845102	chr6:24845102:G:A	2.25471e-22	-0.419358	-1.11787
24845220	chr6:24845220:T:G	3.31284e-22	-4.09142e-10	-1.15245
24845284	chr6:24845284:C:T	8.9595e-23	-1.34522	-1.1149
24845292	chr6:24845292:C:T	3.2256e-22	-4.09142e-10	-1.17913
24845470	chr6:24845470:A:C	1.06529e-22	-1.40674	-0.880269
24845553	chr6:24845553:A:G	1.44263e-22	-1.62391	-0.359873
24845719	chr6:24845719:A:G	3.2251e-22	-4.09142e-10	-1.17929
24845852	chr6:24845852:G:A	3.13823e-22	-4.09142e-10	-1.20659
24846035	chr6:24846035:T:C	1.60013e-22	-0.588495	-1.29167
24846484	chr6:24846484:T:G	7.25128e-23	-1.59115	-1.08051
24846564	chr6:24846564:A:C	3.22519e-22	-4.09142e-10	-1.17926
24846635	chr6:24846635:C:T	3.20814e-22	-4.09142e-10	-1.18456
24847045	chr6:24847045:G:A	5.68658e-22	-4.09142e-10	-0.612142
24847126	chr6:24847126:AT:A	3.21144e-22	-4.09142e-10	-1.18353
24847206	chr6:24847206:G:A	8.0377e-23	-1.58386	-0.984838
24847858	chr6:24847858:A:G	5.20821e-23	-1.86954	-1.13306
24848103	chr6:24848103:T:C	3.19875e-22	-4.09142e-10	-1.18749
24848144	chr6:24848144:C:T	1.34145e-22	-2.0565	-3.31813e-10
24848175	chr6:24848175:A:G	3.21099e-22	-4.09142e-10	-1.18367
24849089	chr6:24849089:A:G	3.14056e-22	-4.09142e-10	-1.20585
24849383	chr6:24849383:G:A	2.83241e-22	-4.09142e-10	-1.30912
24850162	chr6:24850162:T:A	3.09441e-22	-4.09142e-10	-1.22065
24850399	chr6:24850399:C:T	5.10063e-22	-4.09142e-10	-0.720888
24850487	chr6:24850487:A:G	9.70672e-23	-1.39361	-0.986411
24850524	chr6:24850524:C:T	1.31136e-22	-1.80147	-0.277715
24851056	chr6:24851056:C:T	3.1703e-22	-4.09142e-10	-1.19642
24851083	chr6:24851083:C:T	3.72323e-22	-4.09142e-10	-1.03566
24851142	chr6:24851142:G:A	1.46653e-21	-4.09142e-10	0.335233
24851347	chr6:24851347:AC:A	5.58439e-22	-4.09142e-10	-0.630276
24851559	chr6:24851559:T:C	6.9423e-23	-2.01875	-0.696451
24852068	chr6:24852068:T:A	1.46994e-22	-0.762121	-1.20291
24852103	chr6:24852103:T:C	9.26022e-23	-1.82561	-0.601501
24852734	chr6:24852734:T:C	3.91475e-23	-1.98808	-1.30001
24853199	chr6:24853199:ACAAAATCAATCCAAC:A	4.75536e-23	-1.96784	-1.12572
24853316	chr6:24853316:C:G	2.92746e-22	-4.09142e-10	-1.27612
24853434	chr6:24853434:G:A	5.12572e-23	-2.07409	-0.944476
24853461	chr6:24853461:A:T	2.8258e-22	-4.09142e-10	-1.31146
24853630	chr6:24853630:C:T	2.83589e-22	-4.09142e-10	-1.3079
24853672	chr6:24853672:C:T	6.93144e-23	-1.91918	-0.79759
24854411	chr6:24854411:C:A	6.85559e-23	-1.64758	-1.08019
24854566	chr6:24854566:T:C	3.14732e-23	-2.19562	-1.31066
24854951	chr6:24854951:T:C	6.11508e-22	-4.09142e-10	-0.539494
24854996	chr6:24854996:T:C	3.43381e-23	-2.09081	-1.32836
24855008	chr6:24855008:A:G	1.26979e-22	-2.1114	-3.31813e-10
24855370	chr6:24855370:TTA:T	1.16587e-22	-2.19679	-3.31813e-10
24855513	chr6:24855513:T:C	6.83276e-23	-1.4636	-1.26751
24855523	chr6:24855523:G:A	5.24977e-23	-1.88351	-1.11115
24856095	chr6:24856095:T:G	3.65137e-23	-2.14814	-1.2096
24856193	chr6:24856193:A:T	1.34101e-22	-2.05683	-3.31813e-10
24856744	chr6:24856744:A:G	3.30592e-23	-2.19923	-1.2579
24856947	chr6:24856947:C:CTG	3.45143e-23	-2.08836	-1.32569
24857528	chr6:24857528:G:A	2.82444e-22	-4.09142e-10	-1.31194
24857758	chr6:24857758:G:A	2.93858e-22	-4.09142e-10	-1.27233
24857775	chr6:24857775:A:C	2.90645e-22	-4.09142e-10	-1.28332
24857900	chr6:24857900:T:C	3.17906e-23	-2.17652	-1.31973
24858309	chr6:24858309:A:C	5.01278e-23	-1.86667	-1.17417
24858783	chr6:24858783:C:G	4.90201e-23	-1.85739	-1.2058
24859293	chr6:24859293:T:C	3.31629e-23	-2.15565	-1.29834
24859462	chr6:24859462:G:T	3.20684e-22	-4.09142e-10	-1.18497
24859473	chr6:24859473:A:G	3.17437e-23	-2.1748	-1.32293
24859782	chr6:24859782:C:T	2.77842e-22	-4.09142e-10	-1.32837
24860293	chr6:24860293:T:TACA	3.19593e-22	-4.09142e-10	-1.18837
24860416	chr6:24860416:C:T	3.26335e-23	-2.1538	-1.31628
24860559	chr6:24860559:C:T	2.92012e-22	-4.09142e-10	-1.27863
24860577	chr6:24860577:G:C	2.38641e-21	-4.09142e-10	0.822125
24860910	chr6:24860910:T:C	1.84013e-22	-1.74041	-3.31813e-10
24860965	chr6:24860965:A:G	1.83814e-22	-1.74149	-3.31813e-10
24861126	chr6:24861126:C:T	3.20939e-22	-4.09142e-10	-1.18417
24861256	chr6:24861256:G:A	3.90576e-23	-2.18503	-1.10535
24861545	chr6:24861545:G:T	9.13961e-23	-1.88961	-0.550613
24861658	chr6:24861658:A:T	3.86663e-23	-2.11895	-1.1815
24861878	chr6:24861878:A:T	4.39379e-23	-1.96789	-1.20475
24861907	chr6:24861907:A:T	8.94564e-23	-2.2021	-0.259573
24862625	chr6:24862625:A:C	3.09492e-22	-4.09142e-10	-1.22049
24862847	chr6:24862847:G:A	5.61595e-23	-1.76185	-1.16538
24863410	chr6:24863410:G:A	3.25076e-22	-4.09142e-10	-1.17136
24863641	chr6:24863641:A:C	5.17969e-23	-1.76825	-1.23984
24863772	chr6:24863772:G:A	3.24721e-22	-4.09142e-10	-1.17246
24863773	chr6:24863773:C:T	1.18965e-22	-2.18988	0.0132826
24864026	chr6:24864026:G:C	3.17059e-23	-2.18937	-1.30955
24865096	chr6:24865096:T:C	8.33362e-23	-2.19779	-0.334746
24865108	chr6:24865108:C:A	7.09892e-23	-1.82073	-0.872168
24865227	chr6:24865227:G:T	3.39844e-22	-4.09142e-10	-1.12693
24865466	chr6:24865466:C:G	3.23299e-22	-4.09142e-10	-1.17684
24866241	chr6:24866241:G:A	7.28814e-23	-1.71136	-0.955228
24866267	chr6:24866267:A:G	3.30202e-23	-2.18176	-1.27654
24866817	chr6:24866817:A:G	8.48303e-23	-1.41588	-1.09889
24867294	chr6:24867294:C:T	9.16364e-23	-2.20155	-0.236046
24867405	chr6:24867405:T:C	3.29666e-22	-1.15734	-3.31813e-10
24867806	chr6:24867806:C:T	3.4416e-22	-4.09142e-10	-1.11431
24867821	chr6:24867821:T:C	3.09341e-23	-2.20118	-1.32238
24867852	chr6:24867852:T:G	3.12962e-23	-2.19808	-1.31385
24867858	chr6:24867858:G:A	2.84721e-22	-0.932785	-0.371126
24867940	chr6:24867940:A:G	3.37169e-22	-4.09142e-10	-1.13484
24868021	chr6:24868021:C:G	3.16759e-23	-2.1987	-1.30117
24868040	chr6:24868040:C:A	3.14236e-23	-2.1994	-1.30846
24868389	chr6:24868389:G:A	4.91523e-23	-2.10142	-0.959077
24868521	chr6:24868521:C:A	6.74134e-23	-1.82964	-0.914936
24868609	chr6:24868609:C:T	3.1506e-23	-2.19752	-1.30772
24868629	chr6:24868629:G:T	3.16013e-23	-2.19819	-1.30404
24868723	chr6:24868723:C:T	3.14881e-23	-2.19802	-1.30779
24868877	chr6:24868877:G:A	4.29328e-23	-2.13697	-1.05882
24869506	chr6:24869506:C:T	3.14353e-23	-2.18916	-1.31833
24869708	chr6:24869708:G:A	4.06756e-22	-4.09142e-10	-0.947208
24869843	chr6:24869843:G:C	7.66385e-23	-1.66725	-0.949071
24870610	chr6:24870610:G:A	3.55925e-22	-4.09142e-10	-1.0807
24870766	chr6:24870766:G:A	6.79057e-23	-1.73458	-1.00272
24870804	chr6:24870804:G:A	3.60072e-23	-2.19688	-1.17482
24870827	chr6:24870827:T:C	2.78323e-22	-4.09142e-10	-1.32664
24870999	chr6:24870999:C:A	4.1238e-22	-4.09142e-10	-0.933477
24871129	chr6:24871129:T:C	3.17557e-23	-2.19993	-1.29742
24871786	chr6:24871786:G:A	5.55097e-23	-1.82443	-1.11443
24872215	chr6:24872215:T:C	4.30221e-23	-2.00736	-1.18635
24872457	chr6:24872457:G:A	4.98999e-23	-2.17154	-0.873863
24872670	chr6:24872670:T:C	4.08162e-22	-4.09142e-10	-0.943757
24872711	chr6:24872711:G:A	5.66928e-23	-1.69062	-1.22716
24873079	chr6:24873079:C:A	4.36521e-22	-4.09142e-10	-0.876586
24873086	chr6:24873086:C:T	4.28721e-23	-1.96247	-1.23473
24873223	chr6:24873223:G:T	6.07901e-23	-1.67803	-1.16996
24873498	chr6:24873498:G:T	4.01335e-23	-2.13457	-1.12864
24873621	chr6:24873621:C:T	2.81223e-22	-4.09142e-10	-1.31627
24874094	chr6:24874094:A:G	4.36293e-23	-1.91761	-1.26208
24874252	chr6:24874252:G:C	5.14458e-23	-2.04533	-0.969562
24874442	chr6:24874442:C:T	4.00771e-23	-2.11996	-1.14465
24874549	chr6:24874549:A:G	3.79944e-22	-4.09142e-10	-1.0154
24874833	chr6:24874833:T:A	1.22911e-22	-2.14396	-3.31813e-10
24875111	chr6:24875111:G:A	4.07111e-23	-2.04526	-1.20367
24875247	chr6:24875247:GT:G	1.81468e-21	-4.09142e-10	0.548244
24875552	chr6:24875552:C:T	3.10123e-23	-2.19268	-1.32836
24875602	chr6:24875602:A:G	4.82244e-23	-1.94294	-1.13662
24875663	chr6:24875663:T:A	3.43749e-22	-4.09142e-10	-1.11551
24876032	chr6:24876032:T:C	5.38062e-23	-2.12981	-0.840222
24876062	chr6:24876062:A:G	4.82417e-23	-1.80628	-1.27292
24876158	chr6:24876158:C:T	4.96217e-22	-4.09142e-10	-0.748409
24876222	chr6:24876222:G:A	1.86811e-21	-4.09142e-10	0.577263
24876985	chr6:24876985:G:C	4.87513e-22	-4.09142e-10	-0.766106
24877280	chr6:24877280:T:C	2.80632e-22	-4.09142e-10	-1.31838
24877433	chr6:24877433:T:C	7.49075e-23	-1.31961	-1.31956
24877990	chr6:24877990:T:C	7.54271e-23	-1.44106	-1.1912
24878812	chr6:24878812:G:A	2.80163e-22	-4.09142e-10	-1.32005
24879201	chr6:24879201:A:G	8.21814e-23	-1.51017	-1.03632
24879765	chr6:24879765:A:T	7.24598e-23	-1.34907	-1.32332
24879824	chr6:24879824:T:C	4.38064e-23	-1.90193	-1.27371
24879862	chr6:24879862:C:T	5.92831e-23	-1.8042	-1.06889
24879904	chr6:24879904:C:G	1.19033e-21	-4.09142e-10	0.12656
24880011	chr6:24880011:A:G	3.23798e-21	-4.09142e-10	1.12728
24880586	chr6:24880586:A:G	7.75814e-23	-1.28862	-1.31547
24881136	chr6:24881136:C:T	3.04686e-22	-4.09142e-10	-1.23614
24881270	chr6:24881270:C:T	4.66845e-23	-1.97831	-1.1337
24881370	chr6:24881370:G:A	2.46741e-21	-4.09142e-10	0.855503
24881573	chr6:24881573:T:C	3.47602e-22	-4.09142e-10	-1.10436
24881650	chr6:24881650:C:T	6.93684e-23	-2.15056	-0.565436
24881674	chr6:24881674:AATAAGT:A	3.30102e-22	-4.09142e-10	-1.15602
24881825	chr6:24881825:C:G	3.40135e-22	-4.09142e-10	-1.12608
24881894	chr6:24881894:C:T	6.75723e-23	-2.13349	-0.608729
24883318	chr6:24883318:C:T	4.83608e-23	-2.18419	-0.892546
24883921	chr6:24883921:C:G	5.22842e-23	-1.72011	-1.27862
24884054	chr6:24884054:CTTT:C	2.12259e-22	-1.59761	-3.31813e-10
24884057	chr6:24884057:T:C	5.62081e-23	-2.19791	-0.728451
24884101	chr6:24884101:T:C	1.26273e-22	-2.11697	-3.31813e-10
24884387	chr6:24884387:C:T	4.79435e-23	-2.18578	-0.899615
24885072	chr6:24885072:T:C	6.56339e-23	-2.05652	-0.714814
24885078	chr6:24885078:GA:G	3.04409e-22	-4.09142e-10	-1.23705
24885151	chr6:24885151:C:T	3.18846e-23	-2.17455	-1.31875
24885289	chr6:24885289:C:G	3.63015e-22	-4.09142e-10	-1.06098
24885472	chr6:24885472:C:T	1.1762e-22	-1.92945	-0.258518
24886284	chr6:24886284:G:A	6.11577e-23	-2.06874	-0.773223
24886308	chr6:24886308:A:G	1.69569e-21	-0.364623	0.845048
24886487	chr6:24886487:A:G	4.61755e-21	-4.09142e-10	1.4822
24886527	chr6:24886527:C:T	1.9775e-22	-1.66842	-3.31813e-10
24886653	chr6:24886653:C:T	3.18137e-23	-2.17089	-1.32464
24886665	chr6:24886665:C:T	6.15178e-23	-2.0758	-0.760292
24886763	chr6:24886763:C:T	2.0545e-21	-4.09142e-10	0.672366
24886790	chr6:24886790:C:T	1.93971e-21	-4.09142e-10	0.614874
24887187	chr6:24887187:G:A	3.4536e-22	-4.09142e-10	-1.11084
24887228	chr6:24887228:T:C	1.17979e-22	-1.92116	-0.263763
24887257	chr6:24887257:G:A	3.18146e-23	-2.17438	-1.32111
24887295	chr6:24887295:G:A	2.733e-21	-0.464076	1.42181
24887607	chr6:24887607:T:C	5.32007e-23	-2.10806	-0.873294
24887996	chr6:24887996:G:A	6.34079e-23	-2.05691	-0.748919
24888015	chr6:24888015:AC:A	6.29673e-23	-2.05902	-0.753781
24888323	chr6:24888323:C:T	4.86098e-23	-2.17655	-0.895044
24888614	chr6:24888614:T:C	4.99666e-23	-1.98176	-1.0623
24888727	chr6:24888727:A:C	8.05861e-23	-1.83567	-0.730422
24888888	chr6:24888888:G:A	1.94793e-21	-4.09142e-10	0.619101
24889091	chr6:24889091:A:C	6.13514e-22	-4.09142e-10	-0.536219
24889502	chr6:24889502:T:C	5.45557e-23	-2.08291	-0.873294
24889878	chr6:24889878:C:T	1.19245e-22	-2.17424	-3.31813e-10
24889981	chr6:24889981:T:C	1.52588e-21	-0.499031	0.873939
24890418	chr6:24890418:T:C	5.04396e-23	-2.16658	-0.868067
24890819	chr6:24890819:G:A	3.09179e-23	-2.19994	-1.32415
24890923	chr6:24890923:G:A	2.99439e-22	-4.09142e-10	-1.25351
24891221	chr6:24891221:A:G	5.40386e-22	-4.09142e-10	-0.663139
24891528	chr6:24891528:C:T	4.16067e-23	-1.92336	-1.3038
24891648	chr6:24891648:G:C	3.23848e-22	-4.09142e-10	-1.17515
24891718	chr6:24891718:G:T	8.29023e-23	-1.21363	-1.32413
24891740	chr6:24891740:TAACTCCTGTAATCACACC:T	2.29935e-21	0.0565208	0.728438
24891757	chr6:24891757:C:T	1.19839e-22	-2.16927	-3.31813e-10
24892431	chr6:24892431:C:T	1.16588e-22	-2.19678	-3.31813e-10
24892929	chr6:24892929:C:T	1.29974e-22	-2.08809	-3.31813e-10
24893362	chr6:24893362:C:G	2.87233e-22	-4.09142e-10	-1.29513
24893550	chr6:24893550:G:A	4.63181e-23	-2.20225	-0.917643
24893584	chr6:24893584:T:G	2.79017e-21	0.135295	0.843142
24893823	chr6:24893823:T:C	1.16016e-22	-2.2017	-3.31813e-10
24893891	chr6:24893891:A:G	2.87233e-22	-4.09142e-10	-1.29513
24893949	chr6:24893949:C:T	6.95053e-23	-1.65425	-1.05977
24893986	chr6:24893986:A:T	4.63193e-23	-2.20222	-0.917643
24894191	chr6:24894191:G:A	3.70553e-23	-2.07757	-1.26544
24894359	chr6:24894359:G:A	7.10273e-23	-1.62911	-1.06324
24894707	chr6:24894707:C:G	3.8005e-21	-4.09142e-10	1.28746
24894862	chr6:24894862:C:T	3.31873e-23	-2.20195	-1.25131
24895029	chr6:24895029:T:A	9.72685e-22	-4.09142e-10	-0.075362
24895353	chr6:24895353:G:A	3.30089e-23	-2.19902	-1.25963
24895509	chr6:24895509:T:C	3.27067e-22	0.0344087	-1.19967
24895659	chr6:24895659:T:C	1.19971e-22	-0.854475	-1.31369
24895775	chr6:24895775:G:A	3.25757e-23	-2.19879	-1.27306
24895786	chr6:24895786:C:A	1.25654e-22	-2.12189	-3.31813e-10
24895794	chr6:24895794:T:C	3.28125e-23	-2.20023	-1.26438
24895858	chr6:24895858:G:A	2.51298e-21	-4.09142e-10	0.873803
24895958	chr6:24895958:T:C	3.15182e-23	-2.1765	-1.32835
24896041	chr6:24896041:T:C	1.31309e-22	-2.07787	-3.31813e-10
24896205	chr6:24896205:CCA:C	3.12636e-22	-0.0148066	-1.19557
24896335	chr6:24896335:A:G	4.2545e-23	-2.19096	-1.0139
24896460	chr6:24896460:A:G	1.24979e-21	0.175311	-3.31813e-10
24897619	chr6:24897619:C:T	3.13381e-23	-2.18223	-1.32836
24897967	chr6:24897967:A:T	3.2638e-23	-2.19596	-1.27398
24898178	chr6:24898178:T:A	1.44744e-22	-1.98045	-3.31813e-10
24898247	chr6:24898247:T:G	2.85646e-22	-4.09142e-10	-1.30067
24898594	chr6:24898594:T:C	3.27704e-22	-4.09142e-10	-1.16331
24898628	chr6:24898628:T:C	4.56566e-23	-1.99884	-1.13544
24898687	chr6:24898687:T:C	1.15977e-22	-2.20203	-3.31813e-10
24898785	chr6:24898785:C:T	3.87428e-23	-2.04005	-1.25842
24898841	chr6:24898841:G:A	3.49172e-23	-2.19178	-1.21066
24898851	chr6:24898851:A:G	7.01412e-23	-1.37666	-1.32826
24899340	chr6:24899340:C:A	4.2501e-23	-2.04679	-1.1591
24899988	chr6:24899988:GA:G	3.02496e-22	-4.09142e-10	-1.24335
24900240	chr6:24900240:C:A	3.23211e-23	-2.20145	-1.27825
24900720	chr6:24900720:C:T	3.07281e-23	-2.20216	-1.32808
24900741	chr6:24900741:G:C	6.74015e-23	-2.13125	-0.613505
24900753	chr6:24900753:G:A	1.27316e-22	-0.946292	-1.16246
24900804	chr6:24900804:T:A	2.92885e-22	-4.09142e-10	-1.27564
24901122	chr6:24901122:C:T	5.20028e-23	-1.72369	-1.28044
24901430	chr6:24901430:A:G	1.98894e-22	-0.380258	-1.28239
24901633	chr6:24901633:T:C	5.19641e-22	-4.09142e-10	-0.702284
24901778	chr6:24901778:TG:T	5.54763e-22	-4.09142e-10	-0.63688
24901885	chr6:24901885:A:G	3.95802e-23	-1.98139	-1.29571
24902068	chr6:24902068:G:A	5.49698e-22	-4.09142e-10	-0.646052
24902118	chr6:24902118:C:T	1.49477e-22	-1.94828	-3.31813e-10
24902491	chr6:24902491:A:G	3.29364e-23	-2.19927	-1.26157
24902917	chr6:24902917:T:C	4.01369e-21	-4.09142e-10	1.34205
24902919	chr6:24902919:G:C	2.34639e-21	0.548465	0.256747
24902939	chr6:24902939:C:T	3.26388e-22	-4.09142e-10	-1.16733
24903640	chr6:24903640:T:C	2.02793e-21	-4.09142e-10	0.659351
24903647	chr6:24903647:GTT:G	2.77966e-22	-4.09142e-10	-1.32792
24903934	chr6:24903934:C:T	2.78042e-22	-4.09142e-10	-1.32765
24904333	chr6:24904333:C:T	3.30772e-23	-2.18892	-1.26766
24904448	chr6:24904448:C:T	4.24205e-23	-2.03426	-1.17353
24904755	chr6:24904755:T:C	3.3259e-23	-2.18801	-1.26308
24904972	chr6:24904972:A:G	3.01276e-22	-4.09142e-10	-1.2474
24905066	chr6:24905066:C:T	9.50098e-22	-4.09142e-10	-0.0988565
24905083	chr6:24905083:G:A	1.30205e-22	-2.08631	-3.31813e-10
24905587	chr6:24905587:T:C	1.29563e-22	-2.09126	-3.31813e-10
24905608	chr6:24905608:C:A	3.4115e-23	-2.1898	-1.23588
24905681	chr6:24905681:T:C	3.3834e-23	-2.19283	-1.24113
24906313	chr6:24906313:G:T	7.09851e-22	-4.09142e-10	-0.390367
24906419	chr6:24906419:C:T	6.177e-22	-4.09142e-10	-0.529419
24906753	chr6:24906753:C:T	5.22234e-22	-4.09142e-10	-0.697305
24906847	chr6:24906847:C:T	8.67561e-22	-4.09142e-10	-0.189736
24907440	chr6:24907440:A:G	1.80054e-22	-1.76216	-3.31813e-10
24907798	chr6:24907798:C:T	1.09551e-21	-4.09142e-10	0.0435528
24908417	chr6:24908417:G:A	3.85307e-23	-2.04407	-1.2599
24909024	chr6:24909024:A:T	3.69683e-23	-2.19626	-1.1491
24909295	chr6:24909295:A:G	3.70877e-23	-2.19346	-1.14868
24909297	chr6:24909297:T:C	1.96678e-22	-1.67385	-3.31813e-10
24909501	chr6:24909501:T:C	3.0863e-23	-2.19963	-1.32623
24909536	chr6:24909536:A:G	1.20075e-21	-4.09142e-10	0.135278
24909578	chr6:24909578:T:A	5.03218e-22	-4.09142e-10	-0.734398
24909890	chr6:24909890:C:T	2.22758e-21	-4.09142e-10	0.75325
24909963	chr6:24909963:C:T	5.89422e-22	-4.09142e-10	-0.57628
24910370	chr6:24910370:G:A	5.14667e-23	-2.0153	-0.999191
24910676	chr6:24910676:T:C	3.09687e-22	-4.09142e-10	-1.21986
24911297	chr6:24911297:G:A	3.61222e-22	-4.09142e-10	-1.06593
24911889	chr6:24911889:C:T	2.77886e-22	-4.09142e-10	-1.32821
24912338	chr6:24912338:A:AACCCC	3.2532e-22	-4.09142e-10	-1.17061
24912898	chr6:24912898:T:C	3.4621e-23	-2.19811	-1.21285
24913260	chr6:24913260:C:T	3.19552e-22	-4.09142e-10	-1.1885
24913436	chr6:24913436:A:G	1.16273e-22	-2.19948	-3.31813e-10
24913561	chr6:24913561:G:T	3.27894e-23	-2.19905	-1.26626
24913774	chr6:24913774:T:C	3.68812e-23	-2.03271	-1.31502
24913825	chr6:24913825:C:T	2.96391e-22	-4.09142e-10	-1.26374
24913896	chr6:24913896:T:C	9.32583e-22	-4.09142e-10	-0.117464
24913926	chr6:24913926:G:A	3.42092e-22	-4.09142e-10	-1.12034
24913936	chr6:24913936:C:A	3.51046e-23	-2.20223	-1.19486
24913974	chr6:24913974:C:G	2.84825e-22	-4.09142e-10	-1.30355
24914218	chr6:24914218:C:A	9.55027e-22	-4.09142e-10	-0.0936823
24914822	chr6:24914822:A:T	7.1899e-23	-2.17431	-0.505845
24915224	chr6:24915224:G:T	3.74832e-22	-4.09142e-10	-1.02894
24915430	chr6:24915430:C:T	7.19671e-23	-2.08179	-0.597423
24915513	chr6:24915513:C:T	3.40687e-22	-4.09142e-10	-1.12446
24915614	chr6:24915614:C:T	1.053e-21	-4.09142e-10	0.00397328
24915909	chr6:24915909:C:T	3.4902e-22	-4.09142e-10	-1.10029
24916348	chr6:24916348:C:T	1.75132e-21	-4.09142e-10	0.512701
24916822	chr6:24916822:T:C	3.21458e-22	-4.09142e-10	-1.18255
24916871	chr6:24916871:G:A	4.49405e-22	-0.847497	-3.31813e-10
24917101	chr6:24917101:A:G	3.45036e-23	-2.19705	-1.21731
24917474	chr6:24917474:T:C	2.34303e-21	-4.09142e-10	0.803777
24917568	chr6:24917568:C:A	9.36157e-22	-4.09142e-10	-0.113639
24917586	chr6:24917586:A:G	7.53284e-22	-4.09142e-10	-0.330979
24917590	chr6:24917590:C:T	2.98025e-22	-4.09142e-10	-1.25824
24917733	chr6:24917733:G:A	3.71557e-23	-2.17714	-1.16316
24917922	chr6:24917922:C:T	1.11967e-21	-4.09142e-10	0.0653666
24918096	chr6:24918096:G:A	5.09223e-22	-4.09142e-10	-0.722536
24918120	chr6:24918120:C:G	3.18788e-23	-2.20103	-1.29245
24918197	chr6:24918197:G:C	3.9336e-23	-2.19185	-1.09143
24918470	chr6:24918470:T:C	2.79098e-22	-4.09142e-10	-1.32386
24918471	chr6:24918471:C:T	1.16634e-22	-2.19638	-3.31813e-10
24919683	chr6:24919683:A:G	1.13917e-22	-2.16705	-0.0528994
24919937	chr6:24919937:C:T	3.34349e-22	-4.09142e-10	-1.14324
24920019	chr6:24920019:T:C	1.69783e-22	-1.8209	-3.31813e-10
24920321	chr6:24920321:C:T	7.98963e-22	-4.09142e-10	-0.272107
24920518	chr6:24920518:C:T	1.99818e-22	-2.19478	0.536766
24920972	chr6:24920972:T:C	3.7507e-22	-4.09142e-10	-1.02831
24921232	chr6:24921232:G:A	9.34138e-23	-2.11687	-0.301516
24921460	chr6:24921460:A:G	1.71324e-22	-2.20115	0.38928
24921841	chr6:24921841:A:T	4.11832e-23	-2.20092	-1.03647
24921898	chr6:24921898:C:T	3.04025e-22	-4.09142e-10	-1.23831
24921905	chr6:24921905:C:T	1.28853e-22	-2.09675	-3.31813e-10
24921917	chr6:24921917:C:T	7.97291e-22	-4.09142e-10	-0.274203
24922130	chr6:24922130:T:C	7.08674e-23	-1.7011	-0.99351
24922292	chr6:24922292:C:T	5.43389e-23	-1.85311	-1.10707
24922560	chr6:24922560:A:T	3.71188e-23	-2.1609	-1.1804
24922583	chr6:24922583:G:A	1.92072e-22	-1.69755	-3.31813e-10
24922711	chr6:24922711:T:C	4.61174e-23	-2.19268	-0.931548
24922778	chr6:24922778:T:C	4.73637e-23	-2.19392	-0.903641
24922961	chr6:24922961:C:T	3.00306e-22	-4.09142e-10	-1.25062
24923066	chr6:24923066:C:T	3.06287e-22	-4.09142e-10	-1.2309
24923271	chr6:24923271:T:C	5.01217e-23	-2.19452	-0.846451
24923707	chr6:24923707:A:G	1.36674e-22	-1.82876	-0.209067
24924472	chr6:24924472:T:C	2.7793e-22	-4.09142e-10	-1.32805
24924647	chr6:24924647:T:C	5.05797e-23	-1.71706	-1.31482
24924870	chr6:24924870:G:T	1.42306e-22	-1.99744	-3.31813e-10
24924899	chr6:24924899:TTATAAA:T	5.70344e-22	-4.09142e-10	-0.609182
24925431	chr6:24925431:C:T	2.56035e-22	-1.77802	0.367913
24926025	chr6:24926025:TAAAACAAAAACAAAACAC:T	7.89944e-23	-1.86	-0.726045
24926116	chr6:24926116:C:T	3.8464e-23	-2.19034	-1.11536
24926195	chr6:24926195:C:T	3.26843e-22	-4.09142e-10	-1.16594
24926502	chr6:24926502:G:A	2.49698e-22	-1.97797	0.542797
24926630	chr6:24926630:T:A	1.09174e-21	-4.09142e-10	0.0401049
24927786	chr6:24927786:A:T	5.82091e-22	-4.09142e-10	-0.588795
24927853	chr6:24927853:A:G	3.09537e-23	-2.19467	-1.32826
24928501	chr6:24928501:C:T	2.79679e-22	-4.09142e-10	-1.32178
24929181	chr6:24929181:G:C	2.80564e-22	-4.09142e-10	-1.31862
24929260	chr6:24929260:G:A	3.26138e-23	-2.1463	-1.32438
24929362	chr6:24929362:T:C	6.68747e-23	-1.56252	-1.19009
24929782	chr6:24929782:A:G	2.84932e-22	-4.09142e-10	-1.30317
24929923	chr6:24929923:A:T	3.19693e-22	-1.18806	-3.31813e-10
24929934	chr6:24929934:G:C	3.16084e-22	-1.19941	-3.31813e-10
24930006	chr6:24930006:T:C	3.36373e-23	-2.19747	-1.24232
24930165	chr6:24930165:A:G	4.19925e-21	-4.09142e-10	1.38724
24930270	chr6:24930270:G:C	2.78603e-22	-4.09142e-10	-1.32564
24930378	chr6:24930378:T:G	5.48447e-22	-4.09142e-10	-0.648331
24930666	chr6:24930666:G:C	7.83558e-23	-1.26636	-1.3278
24930683	chr6:24930683:G:C	4.13616e-22	-4.09142e-10	-0.930485
24930825	chr6:24930825:G:C	8.66729e-23	-1.16743	-1.32585
24930855	chr6:24930855:G:A	6.30086e-23	-1.52722	-1.28493
24931059	chr6:24931059:T:G	1.36998e-22	-0.707651	-1.32781
24931683	chr6:24931683:T:A	3.80493e-22	-4.09142e-10	-1.01395
24931917	chr6:24931917:C:T	3.19237e-23	-2.17289	-1.31918
24931944	chr6:24931944:T:C	6.31876e-22	-2.14958	1.64285
24932266	chr6:24932266:C:T	2.76062e-22	-0.0842974	-1.2505
24932278	chr6:24932278:T:A	2.82797e-22	-4.09142e-10	-1.31069
24932413	chr6:24932413:A:T	3.28986e-22	-4.09142e-10	-1.15941
24932616	chr6:24932616:C:T	2.75738e-22	-0.0990895	-1.23688
24932987	chr6:24932987:CAGA:C	6.85589e-23	-1.46932	-1.25841
24933780	chr6:24933780:C:T	1.18538e-22	-2.18019	-3.31813e-10
24933883	chr6:24933883:C:T	5.67038e-22	-4.09142e-10	-0.614996
24934436	chr6:24934436:A:T	1.32137e-22	-0.7441	-1.32749
24934942	chr6:24934942:A:C	3.06342e-22	-4.09142e-10	-1.23072
24934945	chr6:24934945:TG:T	3.0644e-22	-4.09142e-10	-1.2304
24935081	chr6:24935081:G:A	2.92123e-22	-4.09142e-10	-1.27825
24935163	chr6:24935163:C:A	7.69837e-23	-1.28459	-1.32724
24935208	chr6:24935208:T:C	4.44427e-21	-4.09142e-10	1.44395
24935352	chr6:24935352:G:A	1.85549e-22	-1.7321	-3.31813e-10
24935375	chr6:24935375:A:T	3.88508e-22	-0.993109	-3.31813e-10
24935427	chr6:24935427:T:A	2.87018e-22	-4.09142e-10	-1.29588
24936164	chr6:24936164:G:A	3.10413e-23	-2.20225	-1.31786
24936417	chr6:24936417:G:A	3.5393e-22	-4.09142e-10	-1.08632
24937883	chr6:24937883:C:A	1.32243e-22	-0.820823	-1.24996
24937955	chr6:24937955:G:A	3.96824e-22	-4.09142e-10	-0.971928
24937973	chr6:24937973:G:C	1.32776e-22	-0.807968	-1.25879
24937975	chr6:24937975:T:C	2.81688e-22	-4.09142e-10	-1.31462
24938049	chr6:24938049:G:A	9.41529e-23	-1.57767	-0.832836
24938551	chr6:24938551:T:C	7.17352e-22	-4.09142e-10	-0.379855
24938784	chr6:24938784:T:C	1.34086e-22	-2.05694	-3.31813e-10
24938831	chr6:24938831:A:G	3.69671e-22	-4.09142e-10	-1.04281
24939425	chr6:24939425:C:T	2.78281e-22	-4.09142e-10	-1.32679
24939599	chr6:24939599:A:G	6.82225e-23	-1.84967	-0.882982
24939639	chr6:24939639:A:G	6.94406e-23	-1.83132	-0.883628
24940150	chr6:24940150:T:C	3.85542e-22	-4.09142e-10	-1.00077
24940172	chr6:24940172:T:C	5.16082e-23	-1.72657	-1.28517
24940274	chr6:24940274:T:G	2.80901e-22	-4.09142e-10	-1.31742
24940286	chr6:24940286:C:T	2.92588e-22	-4.09142e-10	-1.27666
24940621	chr6:24940621:T:C	3.20897e-23	-2.17986	-1.30703
24940649	chr6:24940649:C:T	3.55508e-23	-2.12433	-1.26013
24940799	chr6:24940799:C:T	3.34407e-23	-2.14466	-1.30099
24940980	chr6:24940980:G:T	1.68876e-22	-1.82626	-3.31813e-10
24941208	chr6:24941208:C:T	1.29026e-22	-0.902539	-1.19287
24941220	chr6:24941220:G:A	1.02706e-22	-1.4343	-0.88925
24941274	chr6:24941274:G:A	4.65188e-23	-1.94768	-1.16789
24941339	chr6:24941339:T:C	2.50124e-22	-0.256775	-1.17669
24941589	chr6:24941589:T:C	1.44764e-22	-0.755076	-1.22524
24941814	chr6:24941814:A:G	5.82457e-23	-1.58914	-1.30161
24941832	chr6:24941832:T:C	2.7813e-22	-4.09142e-10	-1.32733
24941994	chr6:24941994:T:C	9.06913e-23	-1.22403	-1.22393
24942203	chr6:24942203:A:T	4.24383e-22	-4.09142e-10	-0.904786
24942316	chr6:24942316:A:C	4.33077e-22	-4.09142e-10	-0.884506
24942999	chr6:24942999:C:G	1.85916e-22	-0.439988	-1.29014
24943020	chr6:24943020:T:C	3.26522e-23	-2.19958	-1.26993
24943226	chr6:24943226:T:C	1.89319e-22	-0.428234	-1.28375
24943438	chr6:24943438:G:A	1.84684e-22	-0.455387	-1.28139
24943468	chr6:24943468:G:T	4.52386e-22	-0.730598	-0.110289
24943547	chr6:24943547:C:T	1.80592e-22	-0.482153	-1.27703
24943562	chr6:24943562:G:T	1.82897e-22	-0.460639	-1.28586
24943603	chr6:24943603:G:C	3.19624e-23	-2.1709	-1.31996
24943615	chr6:24943615:A:T	1.85414e-22	-0.451428	-1.2814
24943664	chr6:24943664:A:G	9.64979e-23	-1.40195	-0.983954
24943785	chr6:24943785:G:A	2.91374e-22	-4.09142e-10	-1.28081
24944025	chr6:24944025:A:C	1.89275e-22	-0.424341	-1.28788
24944214	chr6:24944214:C:G	1.84524e-22	-0.458224	-1.27942
24944363	chr6:24944363:G:C	4.55039e-22	-4.09142e-10	-0.835038
24944809	chr6:24944809:T:C	1.77236e-22	-0.508429	-1.26951
24944849	chr6:24944849:T:C	1.81248e-22	-0.471861	-1.28369
24945004	chr6:24945004:A:G	4.49914e-22	-4.09142e-10	-0.846366
24945318	chr6:24945318:G:A	3.25984e-23	-2.20079	-1.27037
24945388	chr6:24945388:G:C	3.22741e-22	-4.09142e-10	-1.17857
24945623	chr6:24945623:A:G	4.73432e-23	-2.02504	-1.07296
24945666	chr6:24945666:A:G	4.73401e-23	-2.01477	-1.0833
24945796	chr6:24945796:A:G	4.1203e-22	-0.845055	-0.0892706
24945917	chr6:24945917:A:G	2.79631e-22	-4.09142e-10	-1.32195
24946000	chr6:24946000:C:T	4.64576e-23	-2.03577	-1.08111
24946113	chr6:24946113:T:C	4.31827e-23	-2.07193	-1.11806
24946131	chr6:24946131:G:A	6.44253e-22	-4.09142e-10	-0.487331
24946210	chr6:24946210:A:G	4.57775e-23	-2.04956	-1.08207
24946443	chr6:24946443:G:T	4.6073e-23	-2.03976	-1.08543
24946530	chr6:24946530:A:G	4.47298e-23	-2.05181	-1.10298
24946568	chr6:24946568:G:A	2.8295e-22	-4.09142e-10	-1.31015
24946640	chr6:24946640:G:A	4.53017e-23	-2.0601	-1.08198
24946658	chr6:24946658:A:G	3.16316e-23	-2.19995	-1.30132
24946742	chr6:24946742:T:C	5.17911e-23	-1.94296	-1.06524
24946745	chr6:24946745:G:A	2.89871e-22	-4.09142e-10	-1.28598
24946755	chr6:24946755:C:T	4.94418e-23	-1.99002	-1.06461
24946761	chr6:24946761:G:T	4.97599e-23	-1.98737	-1.06085
24946919	chr6:24946919:G:A	2.53927e-22	-1.41837	-3.31813e-10
24947074	chr6:24947074:ATTC:A	3.93903e-22	-0.880916	-0.0984001
24947130	chr6:24947130:G:A	2.90813e-22	-4.09142e-10	-1.28274
24947313	chr6:24947313:G:A	6.81243e-23	-2.10474	-0.629346
24947406	chr6:24947406:A:G	4.77124e-23	-2.05645	-1.03378
24947408	chr6:24947408:A:C	4.73414e-23	-2.0581	-1.03994
24947544	chr6:24947544:C:T	1.1355e-22	-1.32736	-0.895819
24947588	chr6:24947588:G:A	5.63607e-23	-2.03798	-0.885674
24947680	chr6:24947680:T:C	1.33327e-22	-2.06261	-3.31813e-10
24947918	chr6:24947918:G:A	6.21228e-23	-1.50065	-1.32566
24948052	chr6:24948052:C:G	8.04188e-23	-1.50443	-1.06374
24948280	chr6:24948280:A:G	7.10321e-23	-1.63476	-1.05753
24948562	chr6:24948562:G:A	7.59727e-23	-1.66742	-0.957624
24948748	chr6:24948748:C:T	5.41383e-23	-1.7833	-1.18058
24948994	chr6:24948994:T:C	6.52523e-23	-1.66042	-1.11674
24949407	chr6:24949407:G:A	6.04815e-23	-1.7218	-1.13128
24949650	chr6:24949650:A:G	6.23719e-22	-4.09142e-10	-0.519722
24950257	chr6:24950257:C:T	3.3311e-22	-4.09142e-10	-1.14695
24950371	chr6:24950371:C:T	5.53032e-23	-2.20189	-0.740703
24950601	chr6:24950601:A:G	5.6756e-23	-1.606	-1.31066
24950779	chr6:24950779:CA:C	3.33155e-23	-2.13853	-1.31087
24950820	chr6:24950820:G:A	4.49335e-22	-4.09142e-10	-0.847654
24950879	chr6:24950879:T:C	2.9871e-22	-4.09142e-10	-1.25595
24950971	chr6:24950971:G:A	3.38207e-23	-2.1259	-1.30845
24951130	chr6:24951130:T:C	2.90305e-22	-4.09142e-10	-1.28449
24951567	chr6:24951567:T:C	5.15521e-23	-1.69604	-1.31679
24951581	chr6:24951581:G:A	3.20299e-23	-2.20185	-1.2869
24952175	chr6:24952175:T:A	3.1158e-22	-4.09142e-10	-1.21376
24952290	chr6:24952290:T:G	1.62071e-22	-1.86739	-3.31813e-10
24952525	chr6:24952525:A:T	3.54265e-23	-2.17362	-1.21435
24952530	chr6:24952530:C:G	3.53377e-23	-2.19761	-1.19287
24952602	chr6:24952602:G:T	3.67618e-23	-2.18712	-1.16384
24952852	chr6:24952852:A:T	4.27193e-23	-2.06519	-1.13558
24952857	chr6:24952857:C:T	4.11911e-23	-1.92617	-1.31103
24952967	chr6:24952967:G:A	4.3403e-23	-1.86778	-1.31711
24953201	chr6:24953201:T:C	4.79937e-23	-1.94413	-1.14022
24953279	chr6:24953279:G:C	7.14488e-23	-1.78715	-0.89929
24953284	chr6:24953284:T:G	4.19343e-23	-2.08476	-1.13455
24953299	chr6:24953299:T:C	4.61792e-23	-1.99092	-1.13197
24953334	chr6:24953334:C:T	1.25224e-22	-2.12532	-3.31813e-10
24953335	chr6:24953335:C:T	3.53844e-23	-2.20225	-1.1869
24953339	chr6:24953339:A:C	3.1405e-22	-4.09142e-10	-1.20587
24953566	chr6:24953566:G:A	3.28418e-23	-2.19927	-1.26445
24953609	chr6:24953609:G:A	6.86594e-23	-1.81154	-0.914721
24953844	chr6:24953844:A:G	3.03743e-22	-4.09142e-10	-1.23924
24953907	chr6:24953907:T:TA	4.6001e-23	-2.07807	-1.04869
24954007	chr6:24954007:T:C	4.03167e-23	-1.93763	-1.32103
24954655	chr6:24954655:T:C	3.9847e-23	-1.94884	-1.32153
24954770	chr6:24954770:G:GTT	1.32894e-22	-2.06587	-3.31813e-10
24954771	chr6:24954771:C:CTT	1.34159e-22	-2.05639	-3.31813e-10
24955510	chr6:24955510:TCCC:T	4.29962e-23	-2.04241	-1.1519
24955611	chr6:24955611:C:T	3.30985e-23	-2.15073	-1.3052
24956175	chr6:24956175:TC:T	6.75965e-23	-1.80521	-0.936655
24956198	chr6:24956198:G:A	5.6374e-23	-2.08708	-0.836329
24956199	chr6:24956199:C:T	4.16828e-23	-2.06923	-1.15611
24956218	chr6:24956218:T:C	2.0133e-22	-1.65048	-3.31813e-10
24956237	chr6:24956237:C:T	4.83901e-22	-4.09142e-10	-0.773541
24956290	chr6:24956290:T:G	4.35319e-23	-2.05182	-1.1301
24956332	chr6:24956332:G:T	3.53907e-23	-2.19949	-1.18949
24956392	chr6:24956392:A:T	5.19328e-23	-1.8912	-1.11427
24956467	chr6:24956467:A:G	4.27815e-23	-2.05375	-1.14557
24956623	chr6:24956623:G:A	4.31317e-23	-2.05775	-1.13342
24956689	chr6:24956689:C:CT	4.31403e-23	-2.05596	-1.13501
24956823	chr6:24956823:T:C	5.05665e-22	-4.09142e-10	-0.729548
24956903	chr6:24956903:G:A	3.29543e-23	-2.13778	-1.32252
24956997	chr6:24956997:T:C	4.00055e-23	-1.94685	-1.31956
24957013	chr6:24957013:C:T	4.2365e-23	-2.06162	-1.14747
24957219	chr6:24957219:TA:T	4.24524e-23	-2.05821	-1.14882
24957265	chr6:24957265:A:G	6.90247e-23	-1.79889	-0.92207
24957283	chr6:24957283:T:C	3.70032e-23	-2.1729	-1.17151
24957292	chr6:24957292:A:T	3.3928e-22	-4.09142e-10	-1.1286
24957691	chr6:24957691:A:G	4.22305e-23	-2.0568	-1.15548
24957717	chr6:24957717:ACAAAAAAATTAGCTGGG:A	2.97803e-22	-4.09142e-10	-1.25899
24957752	chr6:24957752:G:A	6.72187e-22	-0.444885	-3.31813e-10
24957785	chr6:24957785:A:C	3.52562e-23	-2.1982	-1.19458
24957860	chr6:24957860:G:A	3.06205e-22	-4.09142e-10	-1.23117
24957862	chr6:24957862:G:A	4.35153e-23	-2.04422	-1.13809
24957911	chr6:24957911:A:C	3.3792e-23	-2.15795	-1.27725
24957986	chr6:24957986:G:C	5.24211e-23	-1.89075	-1.10536
24958025	chr6:24958025:T:C	1.90147e-22	-1.70762	-3.31813e-10
24958060	chr6:24958060:T:C	3.02969e-22	-4.09142e-10	-1.24179
24958117	chr6:24958117:C:A	4.28535e-22	-4.09142e-10	-0.895048
24958119	chr6:24958119:G:A	3.39141e-22	-4.09142e-10	-1.12901
24958279	chr6:24958279:T:C	4.36682e-23	-2.04818	-1.13062
24958443	chr6:24958443:A:C	4.42852e-23	-2.03535	-1.12942
24958451	chr6:24958451:T:G	4.41174e-23	-2.03868	-1.12988
24958499	chr6:24958499:T:G	4.19098e-23	-2.05067	-1.16924
24958707	chr6:24958707:G:T	3.18243e-23	-2.1681	-1.32709
24958767	chr6:24958767:C:A	3.21221e-23	-2.17956	-1.30632
24958873	chr6:24958873:C:T	3.33545e-22	-4.09142e-10	-1.14564
24959009	chr6:24959009:T:C	4.13938e-23	-2.18406	-1.04824
24959022	chr6:24959022:C:T	3.1888e-23	-2.17496	-1.31823
24959178	chr6:24959178:C:T	8.64972e-22	-4.09142e-10	-0.192725
24959235	chr6:24959235:G:T	3.36185e-23	-2.19971	-1.24064
24959555	chr6:24959555:T:C	3.85706e-23	-2.10662	-1.19631
24959616	chr6:24959616:C:T	3.86522e-23	-2.09095	-1.20987
24959752	chr6:24959752:A:G	5.4639e-22	-4.09142e-10	-0.652089
24960229	chr6:24960229:T:C	2.78403e-22	-4.09142e-10	-1.32635
24960330	chr6:24960330:C:T	2.82934e-22	-4.09142e-10	-1.31021
24960419	chr6:24960419:C:T	3.73207e-23	-2.12835	-1.20753
24960950	chr6:24960950:C:T	3.70993e-23	-2.11554	-1.22628
24961023	chr6:24961023:A:C	4.18879e-23	-2.04551	-1.17491
24961116	chr6:24961116:T:A	3.15644e-22	-4.09142e-10	-1.20081
24961162	chr6:24961162:T:C	3.563e-23	-2.0545	-1.32773
24961428	chr6:24961428:A:G	3.70752e-23	-2.12337	-1.2191
24961435	chr6:24961435:T:C	3.7284e-23	-2.11104	-1.22582
24961653	chr6:24961653:A:T	4.54415e-23	-1.81143	-1.32757
24961815	chr6:24961815:T:C	3.63841e-23	-2.1058	-1.25549
24961995	chr6:24961995:A:G	4.12022e-22	-4.09142e-10	-0.934344
24962027	chr6:24962027:T:C	2.30088e-22	-1.51696	-3.31813e-10
24962061	chr6:24962061:A:C	3.55025e-23	-2.12277	-1.26305
24962392	chr6:24962392:T:G	3.68298e-23	-2.09948	-1.24963
24962398	chr6:24962398:G:T	3.71253e-23	-2.08556	-1.25556
24962456	chr6:24962456:G:A	3.77681e-23	-2.06982	-1.25413
24962796	chr6:24962796:G:A	3.72791e-23	-2.07856	-1.25843
24962829	chr6:24962829:G:A	3.27095e-23	-2.18965	-1.27811
24962863	chr6:24962863:G:A	7.15843e-22	-4.09142e-10	-0.381961
24962960	chr6:24962960:C:A	2.88017e-22	-4.09142e-10	-1.2924
24963007	chr6:24963007:C:T	2.83229e-22	-4.09142e-10	-1.30917
24963008	chr6:24963008:G:A	3.11439e-22	-4.09142e-10	-1.21422
24963027	chr6:24963027:G:A	3.73991e-23	-2.06346	-1.27031
24963140	chr6:24963140:C:T	3.84989e-23	-2.15794	-1.14685
24963150	chr6:24963150:G:A	3.76354e-23	-2.06686	-1.26061
24963176	chr6:24963176:C:T	3.44699e-23	-2.16859	-1.24675
24963581	chr6:24963581:A:G	3.3563e-23	-2.19968	-1.24232
24963649	chr6:24963649:T:C	3.66505e-23	-2.07991	-1.27409
24963774	chr6:24963774:T:G	5.25091e-23	-1.66636	-1.32808
24963964	chr6:24963964:G:A	1.63245e-22	-1.86017	-3.31813e-10
24963976	chr6:24963976:T:C	5.14727e-23	-1.68651	-1.32786
24964003	chr6:24964003:T:C	5.07155e-23	-1.70129	-1.3279
24964010	chr6:24964010:G:A	4.07158e-22	-4.09142e-10	-0.94622
24964097	chr6:24964097:C:G	7.95765e-23	-1.51085	-1.06785
24964267	chr6:24964267:C:T	1.9401e-22	-1.68751	-3.31813e-10
24964533	chr6:24964533:A:G	6.6647e-23	-1.43015	-1.32586
24964642	chr6:24964642:G:C	4.64373e-23	-1.78995	-1.32736
24965554	chr6:24965554:G:A	3.46469e-23	-2.1718	-1.23842
24965627	chr6:24965627:G:A	1.20035e-22	-2.16764	-3.31813e-10
24965921	chr6:24965921:G:A	5.18326e-23	-1.67959	-1.32781
24966378	chr6:24966378:C:T	5.16902e-23	-1.70888	-1.30127
24966381	chr6:24966381:C:T	2.88218e-22	-4.09142e-10	-1.2917
24966413	chr6:24966413:A:G	5.09206e-23	-1.69718	-1.32798
24966461	chr6:24966461:G:T	5.51221e-23	-2.08371	-0.86216
24966755	chr6:24966755:A:G	5.35586e-23	-1.89442	-1.08023
24966821	chr6:24966821:C:T	4.2766e-23	-2.04835	-1.15132
24966887	chr6:24966887:G:T	5.31009e-23	-1.65562	-1.32761
24967012	chr6:24967012:G:A	6.34891e-23	-2.04303	-0.761529
24967333	chr6:24967333:T:A	4.02083e-23	-1.93558	-1.32576
24967470	chr6:24967470:G:A	5.3711e-23	-1.64427	-1.32753
24967535	chr6:24967535:G:A	4.68727e-22	-4.09142e-10	-0.805401
24967845	chr6:24967845:G:T	4.09589e-23	-1.9145	-1.32835
24967912	chr6:24967912:T:C	1.40234e-22	-2.01211	-3.31813e-10
24968073	chr6:24968073:T:C	5.43651e-23	-1.63311	-1.32659
24968165	chr6:24968165:G:A	4.99938e-23	-1.91725	-1.12627
24968369	chr6:24968369:C:T	1.82141e-21	-4.09142e-10	0.551943
24968397	chr6:24968397:G:A	5.18595e-23	-1.93168	-1.07521
24968791	chr6:24968791:T:C	5.20708e-23	-1.69799	-1.30483
24968814	chr6:24968814:T:A	3.65354e-22	-0.5362	-0.518357
24968840	chr6:24968840:G:T	5.37996e-22	-4.09142e-10	-0.66757
24969253	chr6:24969253:C:T	5.45532e-23	-1.63417	-1.32207
24969255	chr6:24969255:C:T	5.22583e-23	-2.11822	-0.881001
24969700	chr6:24969700:C:T	4.13689e-23	-1.90918	-1.32371
24969904	chr6:24969904:A:G	4.94326e-22	-4.09142e-10	-0.752227
24970126	chr6:24970126:A:G	5.80309e-23	-1.58171	-1.31274
24970171	chr6:24970171:G:A	2.78145e-22	-4.09142e-10	-1.32728
24970699	chr6:24970699:G:A	3.07045e-22	-4.09142e-10	-1.22843
24970769	chr6:24970769:T:A	3.4702e-23	-2.19941	-1.20922
24970779	chr6:24970779:G:A	4.98485e-23	-1.97978	-1.06665
24970847	chr6:24970847:G:C	3.92838e-23	-1.96101	-1.3236
24970886	chr6:24970886:A:G	5.53369e-23	-1.62105	-1.32093
24971000	chr6:24971000:G:T	4.24264e-23	-2.06401	-1.14365
24971175	chr6:24971175:A:G	5.84241e-23	-1.5673	-1.32039
24971235	chr6:24971235:G:A	3.26407e-23	-2.16133	-1.30853
24971389	chr6:24971389:T:A	4.13157e-23	-1.91745	-1.31673
24971493	chr6:24971493:A:G	4.01897e-23	-1.94454	-1.31727
24971494	chr6:24971494:A:G	2.82289e-22	-4.09142e-10	-1.31249
24971755	chr6:24971755:T:C	4.7536e-23	-2.20223	-0.891703
24971975	chr6:24971975:G:A	1.89616e-22	-1.71042	-3.31813e-10
24972056	chr6:24972056:G:A	5.50336e-23	-1.62067	-1.32681
24972061	chr6:24972061:G:A	5.46595e-23	-1.6282	-1.3261
24972213	chr6:24972213:T:C	6.7394e-23	-1.52461	-1.22026
24972289	chr6:24972289:C:G	6.12612e-22	-4.09142e-10	-0.53769
24972501	chr6:24972501:A:C	4.3657e-23	-1.85246	-1.3266
24972571	chr6:24972571:C:T	2.83018e-22	-4.09142e-10	-1.30991
24972602	chr6:24972602:A:G	8.29699e-22	-4.09142e-10	-0.234359
24972675	chr6:24972675:T:G	5.13634e-23	-1.69641	-1.32009
24972717	chr6:24972717:C:T	4.95393e-23	-1.72574	-1.32691
24972880	chr6:24972880:A:G	5.94852e-23	-2.16326	-0.706433
24972929	chr6:24972929:T:A	1.7967e-21	0.538283	-3.31813e-10
24972969	chr6:24972969:T:A	5.85143e-23	-2.15787	-0.728282
24973156	chr6:24973156:T:C	4.74442e-23	-1.76875	-1.32712
24973376	chr6:24973376:G:T	7.41351e-23	-1.98935	-0.660184
24973505	chr6:24973505:G:C	2.83811e-22	-4.09142e-10	-1.30711
24973507	chr6:24973507:G:A	2.80709e-22	-4.09142e-10	-1.3181
24974104	chr6:24974104:T:C	5.68886e-22	-4.09142e-10	-0.611742
24974375	chr6:24974375:C:A	5.82992e-23	-1.63998	-1.24985
24974587	chr6:24974587:C:T	3.59062e-23	-2.15766	-1.21685
24974835	chr6:24974835:C:T	3.56603e-23	-2.05867	-1.32272
24975053	chr6:24975053:T:G	5.18891e-23	-1.99022	-1.01609
24975305	chr6:24975305:A:G	4.99445e-23	-2.01664	-1.02787
24975309	chr6:24975309:G:A	8.48378e-22	-4.09142e-10	-0.212095
24975478	chr6:24975478:T:C	8.94601e-23	-2.08603	-0.375601
24975963	chr6:24975963:T:C	4.88707e-23	-2.11778	-0.948461
24976358	chr6:24976358:T:C	3.92838e-23	-2.00222	-1.28239
24976388	chr6:24976388:C:T	9.2361e-23	-1.10606	-1.32366
24976409	chr6:24976409:G:A	5.15973e-23	-1.98804	-1.02391
24976791	chr6:24976791:C:T	3.18139e-22	-4.09142e-10	-1.19293
24976946	chr6:24976946:A:C	1.04451e-22	-2.12156	-0.185135
24977059	chr6:24977059:T:C	1.80425e-22	-1.92719	0.167081
24977212	chr6:24977212:AACTC:A	1.06331e-22	-2.11926	-0.1696
24977363	chr6:24977363:C:G	5.32796e-23	-2.04298	-0.936884
24977661	chr6:24977661:G:A	3.22267e-22	-4.09142e-10	-1.18004
24977714	chr6:24977714:G:A	2.78327e-22	-4.09142e-10	-1.32663
24977928	chr6:24977928:C:T	7.89627e-23	-2.12624	-0.46021
24978234	chr6:24978234:G:A	8.48562e-22	-4.09142e-10	-0.211878
24978276	chr6:24978276:C:T	4.5957e-23	-2.02082	-1.10689
24978456	chr6:24978456:A:G	1.19095e-22	-2.1755	-3.31813e-10
24978655	chr6:24978655:T:C	2.7895e-22	-4.09142e-10	-1.32439
24978733	chr6:24978733:A:G	2.80067e-22	-4.09142e-10	-1.32039
24978936	chr6:24978936:T:A	3.26903e-23	-2.1438	-1.32455
24979125	chr6:24979125:G:A	2.7812e-22	-4.09142e-10	-1.32737
24979549	chr6:24979549:T:C	5.57789e-22	0.639004	-1.27045
24980383	chr6:24980383:C:G	5.27019e-23	-2.12561	-0.865156
24980546	chr6:24980546:C:T	6.90825e-22	-4.09142e-10	-0.417535
24980995	chr6:24980995:T:C	3.55564e-23	-2.10983	-1.27447
24981162	chr6:24981162:G:T	3.65746e-22	-4.09142e-10	-1.05348
24981199	chr6:24981199:C:T	3.04445e-22	-4.09142e-10	-1.23693
24981319	chr6:24981319:C:T	3.66019e-22	-4.09142e-10	-1.05274
24981477	chr6:24981477:C:T	2.79002e-22	-4.09142e-10	-1.3242
24981772	chr6:24981772:T:C	1.16918e-22	-2.19395	-3.31813e-10
24981792	chr6:24981792:G:T	3.65445e-22	-4.09142e-10	-1.05431
24981839	chr6:24981839:C:A	3.66019e-22	-4.09142e-10	-1.05274
24981857	chr6:24981857:G:A	2.80486e-22	-4.09142e-10	-1.3189
24982177	chr6:24982177:G:C	1.91008e-22	-1.70311	-3.31813e-10
24982786	chr6:24982786:G:T	3.66834e-22	-4.09142e-10	-1.05051
24983120	chr6:24983120:C:T	3.54815e-22	-4.09142e-10	-1.08383
24983262	chr6:24983262:G:A	4.91642e-23	-2.18552	-0.87474
24983492	chr6:24983492:T:C	3.61917e-22	-4.09142e-10	-1.06401
24983494	chr6:24983494:C:T	4.85863e-23	-2.14672	-0.925363
24984015	chr6:24984015:A:T	3.04055e-22	-4.09142e-10	-1.23821
24984016	chr6:24984016:G:A	1.99383e-22	-1.6602	-3.31813e-10
24984219	chr6:24984219:T:C	2.78212e-22	-4.09142e-10	-1.32704
24984655	chr6:24984655:A:AAAG	6.12148e-23	-1.63176	-1.20927
24984710	chr6:24984710:A:G	3.62679e-23	-2.17742	-1.18706
24985102	chr6:24985102:C:T	4.95313e-23	-2.19984	-0.852979
24985230	chr6:24985230:G:A	4.94435e-23	-1.80915	-1.24544
24985248	chr6:24985248:C:T	4.43563e-23	-2.18205	-0.981118
24985612	chr6:24985612:C:G	3.24064e-22	-4.09142e-10	-1.17448
24985803	chr6:24985803:G:GT	3.09101e-23	-2.19597	-1.32836
24985935	chr6:24985935:A:C	4.70121e-23	-2.15869	-0.946326
24986075	chr6:24986075:T:C	3.00476e-22	-4.09142e-10	-1.25005
24986102	chr6:24986102:A:G	3.93825e-23	-1.96207	-1.32003
24986986	chr6:24986986:G:A	5.53061e-23	-2.19218	-0.750357
24987156	chr6:24987156:C:T	3.4241e-23	-2.12994	-1.29206
24987228	chr6:24987228:A:G	2.40827e-21	-4.09142e-10	0.831244
24987393	chr6:24987393:A:G	2.78078e-22	-4.09142e-10	-1.32752
24987394	chr6:24987394:C:T	2.78065e-22	-4.09142e-10	-1.32757
24987404	chr6:24987404:A:T	3.13807e-22	-4.09142e-10	-1.20665
24987405	chr6:24987405:C:T	2.85672e-22	-4.09142e-10	-1.30058
24987613	chr6:24987613:A:G	3.86376e-22	-4.09142e-10	-0.998612
24987877	chr6:24987877:C:G	1.24751e-22	-2.1291	-3.31813e-10
24988061	chr6:24988061:C:T	3.26407e-22	-4.09142e-10	-1.16728
24988292	chr6:24988292:T:C	4.74622e-23	-2.19876	-0.89673
24988587	chr6:24988587:T:C	1.19889e-22	-2.16886	-3.31813e-10
24988735	chr6:24988735:T:C	3.37411e-22	-4.09142e-10	-1.13412
24988770	chr6:24988770:C:T	3.16785e-22	-4.09142e-10	-1.1972
24988832	chr6:24988832:T:C	2.80187e-22	-4.09142e-10	-1.31996
24988995	chr6:24988995:A:C	6.06883e-23	-2.20214	-0.647533
24989156	chr6:24989156:T:C	2.60673e-22	-1.39216	-3.31813e-10
24989415	chr6:24989415:C:T	2.89454e-22	-4.09142e-10	-1.28743
24989771	chr6:24989771:G:C	4.70835e-23	-2.18833	-0.915166
24989777	chr6:24989777:A:C	4.99405e-23	-2.20225	-0.842336
24989885	chr6:24989885:C:A	5.27266e-23	-1.67654	-1.31376
24990012	chr6:24990012:T:C	5.53573e-23	-2.20193	-0.739681
24990349	chr6:24990349:G:T	2.89367e-22	-4.09142e-10	-1.28773
24990434	chr6:24990434:T:C	4.95801e-23	-1.72347	-1.32837
24990558	chr6:24990558:C:T	5.30001e-23	-2.19789	-0.787242
24991282	chr6:24991282:C:T	3.49521e-22	-4.09142e-10	-1.09886
24991618	chr6:24991618:C:T	2.89612e-22	-4.09142e-10	-1.28688
24991693	chr6:24991693:C:T	5.34129e-23	-1.67624	-1.30113
24992198	chr6:24992198:T:C	2.86755e-22	-4.09142e-10	-1.29679
24993075	chr6:24993075:A:G	2.95352e-22	-4.09142e-10	-1.26725
24993506	chr6:24993506:G:A	1.44439e-22	-1.98256	-3.31813e-10
24993976	chr6:24993976:C:T	2.90749e-22	-4.09142e-10	-1.28296
24994939	chr6:24994939:C:T	3.13896e-22	-4.09142e-10	-1.20636
24995266	chr6:24995266:C:T	1.10296e-21	0.050333	-3.31813e-10
24995292	chr6:24995292:A:G	2.94749e-22	-4.09142e-10	-1.2693
24995402	chr6:24995402:G:A	8.19229e-23	-2.19402	-0.355628
24995617	chr6:24995617:T:A	7.80746e-23	-1.56536	-1.0324
24996110	chr6:24996110:T:C	4.66766e-23	-2.18758	-0.924598
24996311	chr6:24996311:A:T	2.90076e-22	-4.09142e-10	-1.28528
24996389	chr6:24996389:C:T	3.09154e-22	-4.09142e-10	-1.22158
24996682	chr6:24996682:C:G	3.02989e-22	-4.09142e-10	-1.24173
24996786	chr6:24996786:A:G	2.78914e-22	-4.09142e-10	-1.32452
24996998	chr6:24996998:T:C	5.18812e-23	-1.81635	-1.19012
24997149	chr6:24997149:G:A	3.48251e-23	-2.14231	-1.26277
24997234	chr6:24997234:G:A	6.03416e-23	-1.5479	-1.3075
24997413	chr6:24997413:T:C	2.99025e-22	-4.09142e-10	-1.25489
24997886	chr6:24997886:T:C	3.42971e-22	-4.09142e-10	-1.11778
24998437	chr6:24998437:C:T	1.3166e-22	-2.0752	-3.31813e-10
24998525	chr6:24998525:AATG:A	3.38749e-22	-4.09142e-10	-1.13016
24999026	chr6:24999026:C:T	4.25966e-23	-1.87531	-1.32834
24999087	chr6:24999087:G:A	2.9113e-22	-4.09142e-10	-1.28165
24999512	chr6:24999512:T:C	4.80967e-23	-2.15813	-0.924078
24999739	chr6:24999739:G:T	6.42679e-23	-2.20051	-0.591854
25000046	chr6:25000046:T:A	2.89127e-22	-4.09142e-10	-1.28856
25000224	chr6:25000224:G:A	3.56617e-22	-4.09142e-10	-1.07876
25000532	chr6:25000532:C:T	8.51452e-22	-4.09142e-10	-0.208479
25000568	chr6:25000568:T:C	3.15533e-22	-4.09142e-10	-1.20116
25001130	chr6:25001130:A:G	5.89939e-22	-4.09142e-10	-0.575403
25001705	chr6:25001705:T:C	3.47805e-22	-4.09142e-10	-1.10378
25001847	chr6:25001847:G:A	3.21796e-22	-4.09142e-10	-1.18151
25001991	chr6:25001991:A:G	1.6859e-22	-1.82795	-3.31813e-10
25002058	chr6:25002058:G:A	6.94388e-22	-4.09142e-10	-0.412391
25002205	chr6:25002205:A:G	5.26722e-23	-2.20222	-0.789119
25002232	chr6:25002232:C:A	4.28759e-22	-4.09142e-10	-0.894527
25002448	chr6:25002448:A:T	7.10666e-23	-2.1607	-0.5311
25002812	chr6:25002812:C:T	3.77627e-23	-2.17213	-1.15197
25003395	chr6:25003395:T:C	3.5342e-22	-4.09142e-10	-1.08776
25004380	chr6:25004380:A:G	3.71585e-22	-4.09142e-10	-1.03764
25005179	chr6:25005179:C:G	8.03381e-22	-4.09142e-10	-0.266593
25005182	chr6:25005182:C:T	2.78283e-22	-4.09142e-10	-1.32678
25005406	chr6:25005406:A:G	7.64729e-23	-1.66867	-0.949813
25006298	chr6:25006298:A:G	6.19159e-23	-1.69947	-1.13017
25006482	chr6:25006482:T:C	2.91443e-22	-0.00584484	-1.27473
25006557	chr6:25006557:A:G	7.21531e-23	-1.6683	-1.00833
25006713	chr6:25006713:C:T	4.0354e-23	-1.98407	-1.27366
25006823	chr6:25006823:A:G	4.36613e-22	-4.09142e-10	-0.876376
25007122	chr6:25007122:GTTA:G	4.93293e-23	-2.09125	-0.965652
25007588	chr6:25007588:T:C	7.32059e-23	-1.47022	-1.19193
25008304	chr6:25008304:C:T	6.45476e-23	-1.93008	-0.857942
25008504	chr6:25008504:C:A	1.34038e-22	-1.10181	-0.955485
25008813	chr6:25008813:G:C	1.44891e-22	-1.30227	-0.677175
25009093	chr6:25009093:G:A	1.19813e-22	-1.57803	-0.591454
25009329	chr6:25009329:T:C	2.85909e-22	-4.09142e-10	-1.29975
25009372	chr6:25009372:T:C	3.25179e-22	-4.09142e-10	-1.17105
25009628	chr6:25009628:C:T	7.26488e-23	-1.43322	-1.23657
25009749	chr6:25009749:G:T	4.41362e-23	-1.98386	-1.18428
25010070	chr6:25010070:A:G	1.17906e-22	-2.18554	-3.31813e-10
25010371	chr6:25010371:C:T	6.77722e-23	-1.55038	-1.18889
25010423	chr6:25010423:T:C	5.16211e-22	-4.09142e-10	-0.708907
25010457	chr6:25010457:T:C	3.19835e-22	0.0744928	-1.26211
25010574	chr6:25010574:A:G	2.8637e-22	-4.09142e-10	-1.29814
25010771	chr6:25010771:G:A	4.04021e-23	-2.06808	-1.18847
25011094	chr6:25011094:A:G	3.47048e-22	-1.10596	-3.31813e-10
25011115	chr6:25011115:C:T	7.34298e-23	-1.46952	-1.18957
25011702	chr6:25011702:C:T	6.72101e-23	-1.55887	-1.18872
25011816	chr6:25011816:G:A	2.99217e-22	-4.09142e-10	-1.25425
25011939	chr6:25011939:G:A	1.65672e-22	-1.04394	-0.80147
25012064	chr6:25012064:G:A	1.39007e-22	-1.07978	-0.941111
25012219	chr6:25012219:T:C	2.24704e-22	-1.54064	-3.31813e-10
25012666	chr6:25012666:T:C	7.41756e-23	-1.56119	-1.0878
25013754	chr6:25013754:A:G	8.82526e-23	-1.14689	-1.32833
25013816	chr6:25013816:A:T	5.45642e-23	-1.92532	-1.03072
25013892	chr6:25013892:G:A	3.81609e-23	-2.08935	-1.22426
25014202	chr6:25014202:C:T	4.11295e-23	-1.98947	-1.24923
25014279	chr6:25014279:A:G	1.65065e-22	-0.974588	-0.874497
25014609	chr6:25014609:A:C	3.74047e-22	-4.09142e-10	-1.03104
25014940	chr6:25014940:C:T	2.79647e-22	-4.09142e-10	-1.32189
25014994	chr6:25014994:CAG:C	1.68657e-22	-0.925793	-0.901762
25015332	chr6:25015332:G:A	3.48251e-22	-4.09142e-10	-1.1025
25015391	chr6:25015391:T:C	2.95797e-22	-4.09142e-10	-1.26575
25015453	chr6:25015453:T:G	9.44833e-23	-1.60974	-0.797261
25015560	chr6:25015560:A:G	4.17564e-22	-4.09142e-10	-0.920983
25016107	chr6:25016107:A:G	3.90675e-22	0.302063	-1.28961
25016705	chr6:25016705:C:T	4.63243e-23	-2.0302	-1.08956
25017476	chr6:25017476:T:C	4.64394e-23	-2.1977	-0.919578
25017545	chr6:25017545:C:T	7.87436e-22	-4.09142e-10	-0.28664
25018646	chr6:25018646:G:C	2.33734e-22	-0.621846	-0.879391
25019599	chr6:25019599:C:A	2.77969e-22	-4.09142e-10	-1.32791
25020792	chr6:25020792:G:T	2.02772e-22	-1.64334	-3.31813e-10
25020880	chr6:25020880:G:A	3.62283e-22	-4.09142e-10	-1.063
25020904	chr6:25020904:T:A	3.16003e-22	-4.09142e-10	-1.19967
25021137	chr6:25021137:G:A	4.7027e-22	0.429804	-1.23192
25021151	chr6:25021151:A:G	3.00374e-21	2.03912	-0.986922
25021394	chr6:25021394:C:T	4.516e-22	-4.09142e-10	-0.842626
25021566	chr6:25021566:C:T	4.08599e-22	-4.09142e-10	-0.942687
25021614	chr6:25021614:A:G	3.10981e-22	-4.09142e-10	-1.21569
25021673	chr6:25021673:G:A	1.76741e-22	-0.832082	-0.948655
25022236	chr6:25022236:C:T	2.83113e-22	-4.09142e-10	-1.30957
25022436	chr6:25022436:T:A	4.86746e-22	-4.09142e-10	-0.767679
25022961	chr6:25022961:T:C	1.46158e-21	1.65296	-1.3211
25022990	chr6:25022990:GCAGT:G	4.08317e-22	-0.943377	-3.31813e-10
25023025	chr6:25023025:A:G	1.19106e-21	1.43108	-1.3039
25023272	chr6:25023272:C:G	1.47685e-21	1.47143	-1.12919
25023570	chr6:25023570:T:C	3.36186e-22	-4.09142e-10	-1.13776
25023601	chr6:25023601:T:C	1.74281e-21	1.65309	-1.14525
25024217	chr6:25024217:G:A	3.63564e-23	-2.20079	-1.16126
25024390	chr6:25024390:A:G	1.23214e-21	-4.09142e-10	0.161083
25024819	chr6:25024819:C:T	2.02398e-22	-0.379436	-1.26575
25025123	chr6:25025123:C:T	2.1014e-22	-0.425828	-1.18182
25025125	chr6:25025125:G:A	2.80515e-22	-4.09142e-10	-1.31879
25025311	chr6:25025311:T:C	2.02182e-22	-0.379468	-1.26679
25025320	chr6:25025320:T:C	2.04936e-22	-0.37463	-1.2581
25025369	chr6:25025369:A:G	2.77876e-22	-4.09142e-10	-1.32825
25025612	chr6:25025612:T:C	2.03026e-22	-0.368934	-1.27315
25026200	chr6:25026200:C:T	2.00342e-22	-0.38605	-1.26935
25026232	chr6:25026232:G:A	2.02936e-22	-0.36706	-1.27547
25026296	chr6:25026296:G:T	6.17449e-23	-2.18447	-0.647941
25026353	chr6:25026353:G:A	2.00743e-22	-0.381149	-1.27225
25026401	chr6:25026401:T:C	1.83941e-22	-0.474512	-1.2663
25026830	chr6:25026830:G:A	2.04212e-22	-0.37082	-1.26544
25026867	chr6:25026867:C:T	2.20866e-22	-0.321387	-1.23648
25026878	chr6:25026878:G:C	2.93982e-22	-0.0626853	-1.20922
25027165	chr6:25027165:G:T	9.27677e-22	-0.122739	-3.31813e-10
25027251	chr6:25027251:T:C	5.64128e-22	-4.09142e-10	-0.62014
25027318	chr6:25027318:C:G	1.73646e-22	-0.531458	-1.26695
25027579	chr6:25027579:G:A	1.98855e-22	-0.367164	-1.29568
25027610	chr6:25027610:C:A	2.11789e-22	-0.337253	-1.26258
25027677	chr6:25027677:T:G	2.26483e-22	-0.269992	-1.26276
25027838	chr6:25027838:C:T	4.95623e-23	-2.20217	-0.850019
25027972	chr6:25027972:C:A	7.80992e-22	0.992894	-1.28775
25027979	chr6:25027979:T:C	2.25272e-22	-0.239999	-1.29812
25028083	chr6:25028083:C:G	2.00196e-22	-0.437215	-1.21891
25028412	chr6:25028412:G:C	3.35963e-22	-4.09142e-10	-1.13842
25028435	chr6:25028435:T:C	1.53179e-22	-0.766261	-1.15755
25028572	chr6:25028572:T:C	2.84713e-22	-4.09142e-10	-1.30394
25028578	chr6:25028578:A:G	5.31521e-23	-1.97572	-1.00655
25028981	chr6:25028981:G:A	1.1032e-22	-1.0853	-1.16674
25029441	chr6:25029441:A:T	3.93686e-22	-4.09142e-10	-0.979868
25029491	chr6:25029491:G:A	3.16746e-22	-4.09142e-10	-1.19732
25029826	chr6:25029826:A:C	2.70285e-22	-0.0639542	-1.29199
25029927	chr6:25029927:T:C	3.15375e-22	-4.09142e-10	-1.20166
25030026	chr6:25030026:C:T	2.78539e-22	-4.09142e-10	-1.32586
25030172	chr6:25030172:C:T	3.11095e-22	-4.09142e-10	-1.21532
25030484	chr6:25030484:T:A	3.11493e-22	-4.09142e-10	-1.21405
25030547	chr6:25030547:C:T	3.06133e-22	-4.09142e-10	-1.2314
25030662	chr6:25030662:T:A	2.80682e-22	-4.09142e-10	-1.3182
25030767	chr6:25030767:C:T	4.69555e-22	-4.09142e-10	-0.803637
25030907	chr6:25030907:G:A	2.61487e-22	-0.0608364	-1.3282
25030960	chr6:25030960:A:G	3.38084e-22	0.110858	-1.24298
25030998	chr6:25030998:C:T	1.85863e-22	-1.73041	-3.31813e-10
25031119	chr6:25031119:C:G	3.80248e-22	-4.09142e-10	-1.0146
25031144	chr6:25031144:C:T	5.08378e-23	-2.20179	-0.82499
25031843	chr6:25031843:G:T	2.81692e-22	-4.09142e-10	-1.31461
25032843	chr6:25032843:A:T	3.75832e-22	-4.09142e-10	-1.02628
25032877	chr6:25032877:C:G	3.0463e-22	-4.09142e-10	-1.23632
25033026	chr6:25033026:A:C	3.62203e-22	-4.09142e-10	-1.06322
25033314	chr6:25033314:C:G	4.16957e-23	-2.1205	-1.10452
25033777	chr6:25033777:A:G	3.67834e-22	-4.09142e-10	-1.04779
25033813	chr6:25033813:A:G	2.82822e-22	-4.09142e-10	-1.3106
25033956	chr6:25033956:G:A	1.60641e-22	-1.87625	-3.31813e-10
25034220	chr6:25034220:A:G	3.82406e-23	-2.10648	-1.20504
25034442	chr6:25034442:G:A	4.47112e-22	-4.09142e-10	-0.852612
25034455	chr6:25034455:A:G	2.06215e-22	-1.48349	-0.14302
25034614	chr6:25034614:A:G	2.86521e-22	-4.09142e-10	-1.29761
25034979	chr6:25034979:G:C	3.20101e-22	-4.09142e-10	-1.18679
25035265	chr6:25035265:T:C	5.20878e-23	-1.9843	-1.0182
25035356	chr6:25035356:A:G	3.13637e-23	-2.19237	-1.3174
25035572	chr6:25035572:G:A	5.59472e-22	-4.09142e-10	-0.628428
25035660	chr6:25035660:G:T	3.24534e-22	-4.09142e-10	-1.17303
25035692	chr6:25035692:G:A	1.26935e-22	-2.19888	0.0871338
25035800	chr6:25035800:G:A	5.18844e-23	-1.79565	-1.21075
25035836	chr6:25035836:C:T	3.15803e-22	-4.09142e-10	-1.2003
25036157	chr6:25036157:C:A	5.29107e-23	-2.04629	-0.940529
25036217	chr6:25036217:A:G	7.93212e-22	-4.09142e-10	-0.279331
25036267	chr6:25036267:C:T	4.98576e-23	-1.81087	-1.23538
25036269	chr6:25036269:G:A	4.99296e-23	-1.81018	-1.23463
25036351	chr6:25036351:C:G	5.11141e-23	-1.785	-1.23636
25036379	chr6:25036379:AC:A	5.21179e-23	-1.765	-1.23691
25036383	chr6:25036383:G:T	3.20663e-22	-0.228093	-0.95694
25036424	chr6:25036424:C:T	3.47083e-22	-4.09142e-10	-1.10586
25036425	chr6:25036425:G:A	5.64643e-23	-1.76776	-1.15406
25036752	chr6:25036752:A:G	1.03621e-22	-1.77639	-0.538293
25036770	chr6:25036770:T:C	3.82155e-22	-4.09142e-10	-1.0096
25036915	chr6:25036915:A:G	3.63594e-22	-4.09142e-10	-1.05938
25037144	chr6:25037144:G:A	3.91546e-22	-4.09142e-10	-0.98532
25037308	chr6:25037308:C:T	3.42118e-22	-4.09142e-10	-1.12027
25037444	chr6:25037444:G:C	3.4125e-23	-2.14538	-1.28001
25037845	chr6:25037845:C:T	3.90805e-22	-4.09142e-10	-0.987213
25038214	chr6:25038214:A:T	1.18685e-22	-2.17895	-3.31813e-10
25038492	chr6:25038492:A:C	1.78909e-22	-1.68576	-0.0827852
25038493	chr6:25038493:A:C	3.3388e-22	-4.09142e-10	-1.14464
25039008	chr6:25039008:C:T	5.98303e-22	-4.09142e-10	-0.561325
25039062	chr6:25039062:T:C	1.10953e-22	-1.51806	-0.728258
25039076	chr6:25039076:T:C	8.55265e-23	-1.45686	-1.04974
25039374	chr6:25039374:G:A	6.80704e-23	-1.8054	-0.929484
25039565	chr6:25039565:G:A	5.98578e-23	-1.84879	-1.01466
25040075	chr6:25040075:T:C	1.18841e-22	-2.17764	-3.31813e-10
25040411	chr6:25040411:C:T	8.84476e-23	-1.79143	-0.681576
25040494	chr6:25040494:C:T	5.73451e-23	-1.69317	-1.21316
25040557	chr6:25040557:C:T	7.19175e-23	-1.98781	-0.692092
25040749	chr6:25040749:C:T	6.40447e-23	-2.00958	-0.78626
25040918	chr6:25040918:C:T	6.58807e-23	-2.05277	-0.714802
25041159	chr6:25041159:C:T	6.42926e-22	-4.09142e-10	-0.489392
25041829	chr6:25041829:T:C	6.42993e-22	-4.09142e-10	-0.489288
25042497	chr6:25042497:T:C	5.08479e-23	-2.17494	-0.851647
25042750	chr6:25042750:G:C	1.18654e-22	-2.17921	-3.31813e-10
25042819	chr6:25042819:G:A	6.36734e-22	-4.09142e-10	-0.499069
25042933	chr6:25042933:T:A	5.7171e-23	-1.63763	-1.27174
25043131	chr6:25043131:T:C	5.19951e-23	-1.71882	-1.28545
25043175	chr6:25043175:A:G	1.32784e-21	-4.09142e-10	0.235891
25043682	chr6:25043682:A:G	5.68275e-23	-1.62681	-1.28859
25043760	chr6:25043760:A:G	7.84843e-22	-4.09142e-10	-0.289938
25043936	chr6:25043936:C:CACCCTAA	1.96588e-22	-1.67431	-3.31813e-10
25044305	chr6:25044305:G:T	3.44763e-22	-4.09142e-10	-1.11256
25044349	chr6:25044349:C:T	3.38258e-23	-2.1376	-1.29659
25044486	chr6:25044486:T:C	3.47879e-23	-2.09021	-1.31594
25044580	chr6:25044580:C:G	3.37836e-23	-2.13806	-1.29739
25044678	chr6:25044678:A:G	3.36292e-22	-4.09142e-10	-1.13744
25045083	chr6:25045083:A:T	3.28871e-22	-4.09142e-10	-1.15976
25045134	chr6:25045134:A:G	1.78061e-22	-1.7733	-3.31813e-10
25045155	chr6:25045155:GA:G	3.09595e-23	-2.19498	-1.32776
25045157	chr6:25045157:T:G	3.10573e-23	-2.19358	-1.32601
25045205	chr6:25045205:C:T	2.77852e-22	-4.09142e-10	-1.32833
25045358	chr6:25045358:A:G	3.64378e-23	-2.0923	-1.26751
25045548	chr6:25045548:A:G	3.46788e-23	-2.10673	-1.30257
25045570	chr6:25045570:A:G	4.40222e-23	-2.05295	-1.11778
25045640	chr6:25045640:CCT:C	3.50723e-23	-2.08359	-1.31442
25045645	chr6:25045645:G:A	3.47006e-23	-2.08851	-1.32015
25045676	chr6:25045676:A:T	3.48792e-23	-2.09178	-1.31175
25045720	chr6:25045720:T:A	3.9512e-22	-4.09142e-10	-0.976234
25045882	chr6:25045882:A:G	9.25638e-23	-1.9124	-0.515128
25045893	chr6:25045893:A:G	7.33481e-23	-2.19522	-0.464981
25046392	chr6:25046392:G:A	3.43528e-23	-2.1012	-1.31754
25046866	chr6:25046866:T:A	3.4829e-23	-2.09546	-1.30952
25047072	chr6:25047072:A:G	3.48057e-23	-2.10081	-1.30484
25047280	chr6:25047280:T:C	3.443e-23	-2.10426	-1.31223
25047438	chr6:25047438:A:ATAC	3.44355e-23	-2.10507	-1.31126
25047754	chr6:25047754:A:C	6.04954e-21	1.75232	-3.31813e-10
25047816	chr6:25047816:C:T	3.83729e-23	-2.00964	-1.29843
25047881	chr6:25047881:CAG:C	3.29556e-21	-4.09142e-10	1.14491
25047965	chr6:25047965:A:T	3.43912e-23	-2.11916	-1.29846
25048180	chr6:25048180:G:A	3.42854e-23	-2.12077	-1.29993
25048193	chr6:25048193:A:T	3.44273e-23	-2.10656	-1.31001
25048919	chr6:25048919:A:G	3.44485e-23	-2.11824	-1.29772
25048927	chr6:25048927:C:T	9.96678e-22	-4.09142e-10	-0.0509941
25048976	chr6:25048976:C:G	3.46365e-23	-2.11029	-1.30023
25049219	chr6:25049219:A:C	3.44945e-23	-2.10697	-1.30765
25049453	chr6:25049453:C:T	3.45769e-23	-2.11408	-1.29816
25049988	chr6:25049988:A:G	3.87359e-22	-4.09142e-10	-0.996069
25050263	chr6:25050263:A:G	4.49673e-23	-1.88255	-1.26694
25050277	chr6:25050277:T:C	2.90765e-22	-4.09142e-10	-1.28291
25050403	chr6:25050403:C:T	3.33288e-23	-2.13956	-1.30944
25050794	chr6:25050794:C:T	3.11082e-23	-2.19814	-1.31981
25050917	chr6:25050917:C:T	3.12347e-23	-2.19504	-1.31885
25051041	chr6:25051041:T:C	3.11333e-23	-2.19452	-1.32263
25051474	chr6:25051474:T:C	3.12389e-23	-2.19544	-1.31832
25051801	chr6:25051801:G:A	3.10322e-23	-2.20049	-1.3199
25051828	chr6:25051828:T:G	6.71464e-23	-1.7439	-1.00465
25052260	chr6:25052260:GA:G	3.0918e-23	-2.20102	-1.32306
25052530	chr6:25052530:G:A	2.77973e-22	-4.09142e-10	-1.3279
25052535	chr6:25052535:T:C	3.45235e-22	-4.09142e-10	-1.1112
25052763	chr6:25052763:G:C	3.09357e-23	-2.19738	-1.32613
25052769	chr6:25052769:G:T	3.56659e-22	-4.09142e-10	-1.07864
25052917	chr6:25052917:G:T	3.09682e-23	-2.19742	-1.32504
25053063	chr6:25053063:T:G	3.0915e-23	-2.19796	-1.32623
25053079	chr6:25053079:A:G	3.33522e-23	-2.16827	-1.28003
25053141	chr6:25053141:A:T	3.10099e-23	-2.19841	-1.32271
25053235	chr6:25053235:A:G	3.81756e-22	-4.09142e-10	-1.01064
25053282	chr6:25053282:T:C	3.09693e-23	-2.19944	-1.32298
25053439	chr6:25053439:G:A	3.487e-23	-2.10179	-1.302
25053622	chr6:25053622:G:A	3.95217e-22	-4.09142e-10	-0.975986
25053724	chr6:25053724:G:A	3.10312e-23	-2.199	-1.32143
25054006	chr6:25054006:A:T	3.44941e-22	-4.09142e-10	-1.11205
25054596	chr6:25054596:A:G	3.44096e-22	-4.09142e-10	-1.1145
25054937	chr6:25054937:T:G	3.12554e-23	-2.19238	-1.32085
25055311	chr6:25055311:G:A	3.4172e-23	-2.17421	-1.24981
25055498	chr6:25055498:A:G	3.20509e-23	-2.18705	-1.30105
25056365	chr6:25056365:T:A	5.28954e-23	-2.11755	-0.869554
25056436	chr6:25056436:G:T	3.44941e-22	-4.09142e-10	-1.11205
25056453	chr6:25056453:A:C	3.95428e-22	-4.09142e-10	-0.975454
25056639	chr6:25056639:C:T	3.71872e-22	-4.09142e-10	-1.03687
25057201	chr6:25057201:A:G	3.48543e-23	-2.13865	-1.26559
25057271	chr6:25057271:A:G	3.11729e-23	-2.18856	-1.32732
25057988	chr6:25057988:C:T	3.40639e-23	-2.20206	-1.22512
25058124	chr6:25058124:A:G	4.1919e-22	-4.09142e-10	-0.917098
25058264	chr6:25058264:T:C	5.73314e-22	-4.09142e-10	-0.603989
25058994	chr6:25058994:A:G	3.93388e-22	-4.09142e-10	-0.980626
25059013	chr6:25059013:T:A	3.43313e-23	-2.10491	-1.31446
25059467	chr6:25059467:G:A	5.94501e-22	-4.09142e-10	-0.567699
25059527	chr6:25059527:G:A	6.41441e-23	-2.15872	-0.635573
25059900	chr6:25059900:T:C	4.03429e-22	-4.09142e-10	-0.955421
25060004	chr6:25060004:G:T	3.6481e-22	-4.09142e-10	-1.05605
25060032	chr6:25060032:G:A	4.10074e-22	-4.09142e-10	-0.939085
25060118	chr6:25060118:A:G	3.21559e-23	-2.1569	-1.32793
25060361	chr6:25060361:A:G	3.84274e-23	-2.20205	-1.1046
25060635	chr6:25060635:T:C	5.18395e-23	-2.0885	-0.91877
25060953	chr6:25060953:A:T	7.39912e-23	-2.08844	-0.563035
25061148	chr6:25061148:T:A	5.15817e-23	-2.14902	-0.863237
25061245	chr6:25061245:G:A	6.25333e-22	-4.09142e-10	-0.517137
25061462	chr6:25061462:C:T	1.87351e-22	-1.72244	-3.31813e-10
25061618	chr6:25061618:C:A	2.15671e-22	-1.58167	-3.31813e-10
25062047	chr6:25062047:C:G	7.48107e-23	-2.10175	-0.538716
25062598	chr6:25062598:G:A	1.15451e-22	-2.13115	-0.0754268
25062677	chr6:25062677:G:A	3.50244e-23	-2.20052	-1.19886
25062858	chr6:25062858:G:A	3.84908e-22	-4.09142e-10	-1.00242
25062887	chr6:25062887:A:G	4.50123e-23	-1.87614	-1.27235
25062969	chr6:25062969:A:G	4.60562e-22	-4.09142e-10	-0.822975
25063321	chr6:25063321:C:T	1.29492e-22	-2.0918	-3.31813e-10
25063705	chr6:25063705:G:T	2.83889e-22	-4.09142e-10	-1.30684
25063714	chr6:25063714:T:C	3.43282e-23	-2.20043	-1.21903
25064068	chr6:25064068:G:A	5.57094e-22	-4.09142e-10	-0.632688
25064528	chr6:25064528:G:A	1.57706e-22	-1.89469	-3.31813e-10
25064561	chr6:25064561:G:T	1.14817e-22	-2.11142	-0.100663
25064691	chr6:25064691:C:T	3.68758e-23	-2.10491	-1.24296
25065277	chr6:25065277:C:A	1.05372e-22	-2.12883	-0.169098
25065318	chr6:25065318:G:A	1.12625e-22	-2.1186	-0.112751
25065354	chr6:25065354:G:C	2.8319e-22	-4.09142e-10	-1.3093
25065441	chr6:25065441:A:G	4.02958e-23	-2.17648	-1.08269
25065567	chr6:25065567:G:A	3.91777e-22	-4.09142e-10	-0.98473
25065587	chr6:25065587:T:C	3.65777e-22	-4.09142e-10	-1.0534
25065831	chr6:25065831:A:T	4.24721e-23	-2.09458	-1.112
25066116	chr6:25066116:T:C	3.65907e-22	-4.09142e-10	-1.05304
25066165	chr6:25066165:A:G	1.68181e-22	-2.04183	0.211448
25066397	chr6:25066397:C:T	3.34152e-22	-4.09142e-10	-1.14383
25066795	chr6:25066795:A:T	6.25296e-23	-2.15448	-0.665304
25066958	chr6:25066958:T:A	1.57972e-21	-4.09142e-10	0.409579
25067228	chr6:25067228:C:T	3.72081e-22	-4.09142e-10	-1.03631
25067238	chr6:25067238:C:A	8.96473e-23	-2.10627	-0.353264
25067716	chr6:25067716:G:A	1.03655e-22	-2.07419	-0.240167
25067782	chr6:25067782:T:C	9.35035e-23	-2.20225	-0.215168
25067822	chr6:25067822:A:G	5.48465e-23	-1.71717	-1.23371
25068589	chr6:25068589:G:A	2.77876e-22	-4.09142e-10	-1.32825
25068619	chr6:25068619:C:A	1.69458e-21	0.479769	-3.31813e-10
25069004	chr6:25069004:G:A	3.86423e-22	-4.09142e-10	-0.998489
25069243	chr6:25069243:TG:T	3.25671e-22	-4.09142e-10	-1.16953
25069462	chr6:25069462:G:T	2.77892e-22	-4.09142e-10	-1.32819
25069747	chr6:25069747:C:T	8.07267e-22	-4.09142e-10	-0.261767
25069787	chr6:25069787:A:T	3.57822e-22	-4.09142e-10	-1.07539
25070012	chr6:25070012:C:T	6.83391e-22	-4.09142e-10	-0.428355
25070117	chr6:25070117:A:G	4.3235e-23	-1.97641	-1.21236
25070149	chr6:25070149:G:C	6.80492e-23	-1.94346	-0.791734
25070253	chr6:25070253:G:A	2.78067e-22	-4.09142e-10	-1.32756
25070697	chr6:25070697:A:T	5.58433e-22	-4.09142e-10	-0.630288
25070707	chr6:25070707:G:T	2.78064e-22	-4.09142e-10	-1.32757
25070741	chr6:25070741:G:T	1.47075e-21	-4.09142e-10	0.338106
25070764	chr6:25070764:T:C	5.60111e-22	-4.09142e-10	-0.627286
25070800	chr6:25070800:T:C	4.47244e-22	-4.09142e-10	-0.852317
25070819	chr6:25070819:T:G	3.47833e-22	-4.09142e-10	-1.1037
25070971	chr6:25070971:C:T	3.55311e-22	-4.09142e-10	-1.08243
25071020	chr6:25071020:T:C	5.5806e-22	-4.09142e-10	-0.630955
25071183	chr6:25071183:C:T	8.94617e-22	-4.09142e-10	-0.159027
25071273	chr6:25071273:C:T	6.15351e-22	-4.09142e-10	-0.53323
25071338	chr6:25071338:A:G	3.60642e-22	-4.09142e-10	-1.06754
25071373	chr6:25071373:T:TAA	5.02776e-23	-2.06697	-0.970893
25071768	chr6:25071768:A:G	2.80585e-22	-4.09142e-10	-1.31854
25071959	chr6:25071959:CAT:C	7.42666e-22	-4.09142e-10	-0.345176
25071969	chr6:25071969:C:T	4.38851e-22	-4.09142e-10	-0.871263
25072095	chr6:25072095:T:G	5.57366e-22	-4.09142e-10	-0.632199
25072806	chr6:25072806:T:A	6.13876e-22	-4.09142e-10	-0.535628
25073159	chr6:25073159:CAA:C	7.14353e-21	-4.09142e-10	1.91854
25073266	chr6:25073266:T:A	4.95309e-23	-2.07607	-0.976751
25073637	chr6:25073637:T:C	4.75549e-23	-2.04742	-1.04612
25073647	chr6:25073647:G:A	5.2701e-23	-2.0658	-0.924988
25074161	chr6:25074161:T:C	5.61036e-23	-2.19717	-0.731051
25074462	chr6:25074462:C:T	2.81167e-22	-4.09142e-10	-1.31647
25074594	chr6:25074594:C:T	2.81794e-22	-4.09142e-10	-1.31425
25074686	chr6:25074686:T:C	3.93441e-23	-2.1016	-1.18148
25074828	chr6:25074828:A:C	3.30828e-23	-2.17208	-1.28433
25074902	chr6:25074902:A:T	3.47056e-22	-4.09142e-10	-1.10594
25074964	chr6:25074964:C:T	6.7985e-23	-2.19787	-0.53826
25075305	chr6:25075305:T:C	7.86847e-22	-4.09142e-10	-0.287388
25075489	chr6:25075489:G:C	8.48276e-23	-1.19475	-1.32005
25075530	chr6:25075530:A:G	4.65214e-23	-2.18542	-0.930093
25075771	chr6:25075771:T:C	3.34277e-22	-4.09142e-10	-1.14345
25075773	chr6:25075773:T:C	4.55394e-23	-1.90375	-1.2331
25076532	chr6:25076532:G:A	1.13548e-22	-1.36449	-0.858704
25076674	chr6:25076674:A:G	3.4313e-23	-2.19857	-1.22132
25076690	chr6:25076690:C:T	2.87853e-22	-4.09142e-10	-1.29297
25076751	chr6:25076751:T:C	2.85205e-22	-4.09142e-10	-1.30221
25076883	chr6:25076883:G:A	2.89879e-22	-4.09142e-10	-1.28596
25076951	chr6:25076951:A:C	3.65763e-23	-2.19298	-1.16304
25076956	chr6:25076956:T:A	5.49805e-23	-2.16579	-0.782655
25077262	chr6:25077262:C:T	7.04335e-22	-4.09142e-10	-0.398168
25077392	chr6:25077392:A:AATTTAATCTTC	2.97616e-22	-4.09142e-10	-1.25962
25077426	chr6:25077426:C:T	5.76051e-22	-4.09142e-10	-0.599226
25077432	chr6:25077432:G:T	2.82142e-22	-4.09142e-10	-1.31301
25077477	chr6:25077477:CAT:C	4.04018e-22	-4.09142e-10	-0.953963
25077822	chr6:25077822:T:C	4.99165e-23	-2.05663	-0.988438
25077841	chr6:25077841:C:A	6.81011e-23	-1.86527	-0.869155
25078054	chr6:25078054:T:C	4.01093e-22	-4.09142e-10	-0.961229
25078074	chr6:25078074:G:T	3.9003e-22	-4.09142e-10	-0.989197
25078368	chr6:25078368:A:G	9.11083e-23	-2.05685	-0.386523
25078654	chr6:25078654:T:C	8.2436e-23	-2.08368	-0.45972
25078703	chr6:25078703:C:T	3.00755e-22	-4.09142e-10	-1.24912
25078900	chr6:25078900:T:G	2.94978e-22	-4.09142e-10	-1.26852
25079049	chr6:25079049:G:A	1.27843e-21	-4.09142e-10	0.197965
25079127	chr6:25079127:C:T	4.6233e-22	-4.09142e-10	-0.819142
25079230	chr6:25079230:T:C	4.8963e-23	-1.8281	-1.23626
25079284	chr6:25079284:C:T	3.09698e-22	-4.09142e-10	-1.21982
25079395	chr6:25079395:G:A	3.81361e-23	-2.01414	-1.30012
25079536	chr6:25079536:G:T	8.6292e-23	-2.02869	-0.468991
25079544	chr6:25079544:GATAA:G	1.27793e-21	-4.09142e-10	0.197574
25079796	chr6:25079796:T:C	4.9447e-23	-1.82249	-1.23203
25079880	chr6:25079880:T:TAA	4.96687e-23	-1.81458	-1.23546
25080003	chr6:25080003:G:A	1.65095e-22	-1.8489	-3.31813e-10
25080230	chr6:25080230:C:T	3.41466e-23	-2.19011	-1.23465
25080346	chr6:25080346:C:G	3.81657e-23	-2.01321	-1.30027
25080457	chr6:25080457:T:C	3.72339e-23	-2.12154	-1.21666
25080706	chr6:25080706:T:G	4.18571e-22	-4.09142e-10	-0.918576
25080773	chr6:25080773:T:G	3.0232e-22	-4.09142e-10	-1.24393
25080790	chr6:25080790:A:G	2.70048e-21	-4.09142e-10	0.945764
25080895	chr6:25080895:A:G	4.95957e-23	-1.82257	-1.22895
25081259	chr6:25081259:C:T	5.86691e-23	-1.97781	-0.905698
25081499	chr6:25081499:C:T	5.62352e-22	-4.09142e-10	-0.623294
25081629	chr6:25081629:A:G	1.44375e-22	-1.98301	-3.31813e-10
25081671	chr6:25081671:C:G	2.96596e-22	-4.09142e-10	-1.26305
25082071	chr6:25082071:CAACT:C	4.59501e-22	-4.09142e-10	-0.82528
25082312	chr6:25082312:G:A	6.09727e-23	-1.97679	-0.86821
25082450	chr6:25082450:T:C	6.58181e-23	-2.15477	-0.613761
25083094	chr6:25083094:C:T	3.7272e-22	-4.09142e-10	-1.03459
25083162	chr6:25083162:A:G	5.54369e-22	-4.09142e-10	-0.637592
25083223	chr6:25083223:T:C	3.21842e-22	-4.09142e-10	-1.18136
25083300	chr6:25083300:A:T	6.02318e-23	-1.95692	-0.900305
25083552	chr6:25083552:T:A	3.32459e-22	-4.09142e-10	-1.14891
25083653	chr6:25083653:C:T	1.22702e-22	-2.14566	-3.31813e-10
25083685	chr6:25083685:G:T	4.62916e-22	-4.09142e-10	-0.817876
25084059	chr6:25084059:A:G	6.30712e-22	-4.09142e-10	-0.508572
25084062	chr6:25084062:C:G	1.07406e-21	-4.09142e-10	0.0237776
25084111	chr6:25084111:G:A	3.64934e-23	-2.17317	-1.18512
25084463	chr6:25084463:C:T	5.58255e-23	-1.9564	-0.976786
25084490	chr6:25084490:A:G	5.769e-23	-1.93393	-0.966412
25084622	chr6:25084622:G:A	2.85067e-22	-4.09142e-10	-1.3027
25084630	chr6:25084630:C:G	3.09927e-22	-4.09142e-10	-1.21909
25084714	chr6:25084714:C:T	8.75497e-23	-2.13608	-0.34714
25084741	chr6:25084741:C:T	3.1301e-22	-4.09142e-10	-1.20919
25084744	chr6:25084744:C:T	3.11854e-22	-4.09142e-10	-1.21289
25084986	chr6:25084986:G:A	4.13948e-22	-4.09142e-10	-0.929682
25084991	chr6:25084991:G:A	3.08432e-22	-4.09142e-10	-1.22392
25085117	chr6:25085117:G:A	3.01088e-22	-4.09142e-10	-1.24802
25085126	chr6:25085126:T:C	5.71788e-23	-2.18317	-0.726074
25085187	chr6:25085187:A:G	4.12456e-22	-4.09142e-10	-0.933293
25085194	chr6:25085194:C:T	6.4041e-22	-4.09142e-10	-0.493313
25085359	chr6:25085359:G:A	6.41582e-22	-4.09142e-10	-0.491485
25085517	chr6:25085517:G:T	4.22152e-22	-4.09142e-10	-0.910056
25085818	chr6:25085818:A:G	1.25751e-21	-4.09142e-10	0.181466
25085834	chr6:25085834:C:T	3.11934e-23	-2.20121	-1.31401
25086365	chr6:25086365:C:A	4.8703e-23	-2.09825	-0.97143
25086416	chr6:25086416:G:A	3.82719e-23	-2.20198	-1.10873
25086464	chr6:25086464:C:T	2.80867e-22	-4.09142e-10	-1.31754
25086730	chr6:25086730:T:C	5.11262e-22	0.604141	-1.32268
25086740	chr6:25086740:G:A	5.01435e-23	-2.17059	-0.869947
25086809	chr6:25086809:G:A	4.15322e-22	-4.09142e-10	-0.926369
25086896	chr6:25086896:G:A	3.18282e-22	-4.09142e-10	-1.19248
25087328	chr6:25087328:G:A	4.76239e-22	-4.09142e-10	-0.789502
25087340	chr6:25087340:G:C	4.82693e-23	-2.09208	-0.98655
25087404	chr6:25087404:T:A	6.80234e-23	-2.11002	-0.625553
25087493	chr6:25087493:T:C	3.60171e-23	-2.17252	-1.19891
25087724	chr6:25087724:C:A	7.38135e-22	-4.09142e-10	-0.351295
25087810	chr6:25087810:A:G	4.76707e-23	-2.11288	-0.978229
25088178	chr6:25088178:A:G	4.71129e-23	-2.10627	-0.996602
25088391	chr6:25088391:C:T	8.34733e-22	-4.09142e-10	-0.22831
25088691	chr6:25088691:G:T	3.80651e-23	-2.00252	-1.3136
25088787	chr6:25088787:A:T	2.92302e-22	-4.09142e-10	-1.27763
25089339	chr6:25089339:C:CA	4.76402e-23	-2.09596	-0.995787
25089383	chr6:25089383:G:A	3.65039e-23	-2.18178	-1.17622
25089432	chr6:25089432:A:G	4.87878e-23	-2.11199	-0.955951
25089436	chr6:25089436:G:A	2.96019e-22	-4.09142e-10	-1.265
25089784	chr6:25089784:C:T	4.17598e-23	-2.16229	-1.0612
25089817	chr6:25089817:G:A	4.48955e-22	-4.09142e-10	-0.8485
25089923	chr6:25089923:G:A	4.91037e-22	-4.09142e-10	-0.758902
25089963	chr6:25089963:T:G	4.74344e-23	-2.09686	-0.999218
25090029	chr6:25090029:A:C	6.30149e-23	-1.66949	-1.14256
25090111	chr6:25090111:A:T	4.87034e-23	-2.08577	-0.983903
25090215	chr6:25090215:G:C	5.55026e-23	-2.13948	-0.799507
25090371	chr6:25090371:T:C	5.10535e-23	-2.06799	-0.954558
25090529	chr6:25090529:A:C	4.84249e-23	-2.09421	-0.981201
25090769	chr6:25090769:G:A	8.57265e-22	-0.201675	-3.31813e-10
25090793	chr6:25090793:G:A	4.14549e-22	-4.09142e-10	-0.92823
25090902	chr6:25090902:A:G	7.6579e-23	-1.90348	-0.713619
25091112	chr6:25091112:A:G	4.56716e-23	-2.142	-0.991945
25091130	chr6:25091130:C:T	2.7797e-22	-4.09142e-10	-1.32791
25091232	chr6:25091232:AG:A	2.92771e-22	-4.09142e-10	-1.27603
25091246	chr6:25091246:C:T	9.34994e-22	-4.09142e-10	-0.114882
25091486	chr6:25091486:T:C	3.54091e-23	-2.10197	-1.28648
25091493	chr6:25091493:G:A	2.80805e-22	-4.09142e-10	-1.31776
25091498	chr6:25091498:C:G	4.77965e-23	-2.10439	-0.98408
25091765	chr6:25091765:T:G	2.77888e-22	-4.09142e-10	-1.3282
25091792	chr6:25091792:T:C	6.11197e-22	-1.56239	1.02239
25091803	chr6:25091803:T:A	5.56823e-23	-2.08951	-0.84625
25091987	chr6:25091987:T:C	2.94259e-22	-4.09142e-10	-1.27096
25092080	chr6:25092080:A:T	3.02825e-22	-4.09142e-10	-1.24227
25092107	chr6:25092107:A:G	1.81656e-22	-2.18921	0.435903
25092197	chr6:25092197:T:C	5.54583e-23	-2.10626	-0.833529
25092237	chr6:25092237:C:T	3.51886e-23	-2.18469	-1.21001
25092238	chr6:25092238:G:A	1.71066e-22	-2.18699	0.373614
25092311	chr6:25092311:A:C	1.83386e-22	-2.19381	0.449983
25092659	chr6:25092659:G:A	3.26139e-23	-2.17153	-1.29916
25093086	chr6:25093086:C:T	1.77983e-22	-2.20117	0.427431
25093100	chr6:25093100:C:T	2.06357e-21	0.67677	-3.31813e-10
25093172	chr6:25093172:C:T	7.43619e-23	-2.11841	-0.528065
25093205	chr6:25093205:G:A	5.26548e-23	-2.12224	-0.869423
25093209	chr6:25093209:G:A	1.0525e-21	-4.09142e-10	0.0035018
25093700	chr6:25093700:A:C	4.29972e-22	-4.09142e-10	-0.891701
25093969	chr6:25093969:T:TC	9.31827e-23	-2.09618	-0.324682
25094097	chr6:25094097:T:C	3.02382e-22	-4.09142e-10	-1.24373
25094341	chr6:25094341:A:G	3.74308e-22	-2.19456	1.16422
25094359	chr6:25094359:G:A	1.2192e-22	-2.15206	-3.31813e-10
25094561	chr6:25094561:ATCT:A	3.22887e-22	-4.09142e-10	-1.17812
25094725	chr6:25094725:C:T	5.19631e-23	-2.11203	-0.89286
25094791	chr6:25094791:T:C	4.22864e-22	-4.09142e-10	-0.908372
25094859	chr6:25094859:A:C	5.14023e-23	-2.09899	-0.916748
25095055	chr6:25095055:A:G	9.77955e-23	-2.09589	-0.27665
25095244	chr6:25095244:G:A	9.45896e-23	-2.08774	-0.318135
25095387	chr6:25095387:A:G	9.88382e-23	-2.11758	-0.244353
25095472	chr6:25095472:C:T	6.64186e-23	-2.18328	-0.576165
25095731	chr6:25095731:G:A	7.19036e-23	-2.09657	-0.583527
25096052	chr6:25096052:A:C	7.2554e-22	-4.09142e-10	-0.368505
25096647	chr6:25096647:C:T	4.61084e-23	-2.1804	-0.944025
25096719	chr6:25096719:C:T	9.24224e-23	-2.11147	-0.317582
25096823	chr6:25096823:G:A	9.40566e-23	-2.10398	-0.30754
25097222	chr6:25097222:T:C	6.50959e-23	-2.0591	-0.720463
25097413	chr6:25097413:T:C	5.22867e-22	-4.09142e-10	-0.696095
25097494	chr6:25097494:A:G	4.57602e-23	-2.13607	-0.995931
25097927	chr6:25097927:C:T	9.22299e-23	-2.11993	-0.311204
25098001	chr6:25098001:A:G	8.6996e-23	-1.95319	-0.53637
25098037	chr6:25098037:G:A	4.46908e-23	-1.98366	-1.17199
25098074	chr6:25098074:C:T	3.30462e-22	-4.09142e-10	-1.15493
25098139	chr6:25098139:C:T	9.46786e-23	-2.12245	-0.282481
25098274	chr6:25098274:G:A	2.78945e-22	-4.09142e-10	-1.32441
25098315	chr6:25098315:G:A	9.38523e-23	-2.11917	-0.294525
25098375	chr6:25098375:C:T	9.53679e-23	-2.10785	-0.28983
25098379	chr6:25098379:C:T	4.6408e-22	-4.09142e-10	-0.815366
25098453	chr6:25098453:T:C	1.88202e-21	0.584677	-3.31813e-10
25098564	chr6:25098564:T:G	9.45846e-23	-2.10847	-0.297455
25098581	chr6:25098581:A:G	9.28128e-23	-2.11487	-0.309968
25098711	chr6:25098711:T:C	9.49454e-23	-2.10728	-0.294841
25098888	chr6:25098888:G:A	3.20976e-23	-2.16783	-1.31881
25098933	chr6:25098933:G:A	3.8288e-23	-1.98377	-1.32652
25099002	chr6:25099002:TAAGTAAA:T	4.84443e-22	-4.09142e-10	-0.772423
25099100	chr6:25099100:A:C	1.99317e-22	-1.66053	-3.31813e-10
25099112	chr6:25099112:G:A	5.4312e-23	-2.10274	-0.857941
25099843	chr6:25099843:G:A	1.06733e-22	-2.11628	-0.168813
25099897	chr6:25099897:G:A	5.46311e-23	-2.1112	-0.843614
25099939	chr6:25099939:A:C	4.63768e-22	-4.09142e-10	-0.816037
25099996	chr6:25099996:A:G	8.8456e-23	-2.09679	-0.376123
25100183	chr6:25100183:G:A	6.76689e-22	-4.09142e-10	-0.43821
25100375	chr6:25100375:C:T	9.05033e-23	-2.10577	-0.344267
25100717	chr6:25100717:T:A	4.70182e-23	-2.12701	-0.977879
25100932	chr6:25100932:T:A	3.15594e-23	-2.17943	-1.32412
25100934	chr6:25100934:A:T	2.75535e-22	-1.33671	-3.31813e-10
25101045	chr6:25101045:C:G	9.04987e-23	-2.10916	-0.340925
25101067	chr6:25101067:GT:G	9.03724e-23	-2.10227	-0.349215
25101147	chr6:25101147:A:G	2.95182e-22	-4.09142e-10	-1.26783
25101589	chr6:25101589:G:A	7.03443e-22	-4.09142e-10	-0.399435
25101710	chr6:25101710:T:TA	9.32564e-23	-2.08202	-0.338051
25101807	chr6:25101807:A:G	9.26277e-23	-2.11564	-0.311192
25101881	chr6:25101881:G:A	2.79057e-22	-4.09142e-10	-1.324
25102234	chr6:25102234:A:C	9.64331e-22	-4.09142e-10	-0.0839877
25102235	chr6:25102235:A:C	3.84513e-23	-1.97769	-1.32833
25102473	chr6:25102473:G:T	5.16004e-23	-1.77788	-1.23402
25102606	chr6:25102606:A:G	8.79755e-23	-2.10739	-0.370973
25102615	chr6:25102615:C:T	3.94722e-22	-2.19022	1.21298
25102841	chr6:25102841:A:C	9.07374e-23	-2.10086	-0.346594
25102858	chr6:25102858:A:C	6.64355e-23	-2.11423	-0.644956
25102889	chr6:25102889:C:T	3.16488e-22	-4.09142e-10	-1.19814
25103221	chr6:25103221:C:T	1.17926e-21	-4.09142e-10	0.117218
25103343	chr6:25103343:A:G	9.18785e-23	-2.10645	-0.328506
25103500	chr6:25103500:A:T	9.43968e-23	-2.11649	-0.291425
25103891	chr6:25103891:G:A	8.8513e-23	-2.13238	-0.339893
25103929	chr6:25103929:C:T	9.13753e-23	-2.10771	-0.332737
25104026	chr6:25104026:G:T	3.99145e-22	-2.193	1.22691
25104088	chr6:25104088:C:T	9.63701e-23	-2.10387	-0.283354
25104194	chr6:25104194:C:G	4.5604e-22	-4.09142e-10	-0.83284
25104333	chr6:25104333:TAACTC:T	3.65376e-22	-4.09142e-10	-1.05449
25104612	chr6:25104612:C:T	9.08579e-23	-2.10815	-0.337979
25104644	chr6:25104644:T:G	5.22574e-22	-4.09142e-10	-0.696655
25104794	chr6:25104794:A:G	1.19228e-22	-2.17438	-3.31813e-10
25105271	chr6:25105271:C:T	4.50127e-22	-0.0744242	-0.771467
25105357	chr6:25105357:T:C	9.36296e-23	-2.09974	-0.316336
25105652	chr6:25105652:A:G	9.77207e-23	-2.10493	-0.268374
25105865	chr6:25105865:A:C	9.36559e-23	-2.0995	-0.316296
25106172	chr6:25106172:C:T	4.41771e-22	-2.18894	1.32431
25106324	chr6:25106324:T:C	2.99516e-22	-4.09142e-10	-1.25325
25106435	chr6:25106435:G:A	9.13673e-23	-2.07704	-0.36349
25106517	chr6:25106517:A:G	4.94359e-23	-2.12282	-0.931927
25106560	chr6:25106560:A:G	6.60622e-21	-4.09142e-10	1.84034
25106650	chr6:25106650:C:T	9.762e-23	-2.07712	-0.297216
25106676	chr6:25106676:T:C	3.96734e-22	-4.09142e-10	-0.972157
25106700	chr6:25106700:A:G	5.45359e-23	-2.12055	-0.836012
25106830	chr6:25106830:A:ATTG	9.31147e-23	-2.10271	-0.318879
25106952	chr6:25106952:A:C	7.33289e-22	-4.09142e-10	-0.357882
25107047	chr6:25107047:C:T	5.24362e-22	-2.18431	1.49107
25107189	chr6:25107189:T:C	3.59742e-23	-2.14838	-1.22424
25107240	chr6:25107240:A:G	9.66978e-23	-2.0968	-0.287034
25107250	chr6:25107250:G:A	3.81932e-23	-1.99787	-1.31489
25107431	chr6:25107431:C:T	3.64095e-22	-4.09142e-10	-1.05801
25107494	chr6:25107494:G:A	4.23423e-22	-2.19436	1.28731
25107542	chr6:25107542:G:A	9.77511e-23	-2.08347	-0.289532
25107570	chr6:25107570:G:A	4.62347e-22	-4.09142e-10	-0.819106
25107720	chr6:25107720:C:T	9.58033e-23	-2.10339	-0.289739
25107865	chr6:25107865:A:C	1.17998e-22	-2.18476	-3.31813e-10
25107910	chr6:25107910:C:T	1.29843e-22	-2.08909	-3.31813e-10
25108054	chr6:25108054:A:C	9.62539e-23	-2.08908	-0.299357
25108163	chr6:25108163:T:C	9.27923e-23	-2.09154	-0.333517
25108204	chr6:25108204:T:C	6.43901e-22	-4.09142e-10	-0.487877
25108313	chr6:25108313:C:T	1.29188e-22	-1.21894	-0.875213
25108525	chr6:25108525:T:C	9.14734e-23	-2.1182	-0.321176
25108695	chr6:25108695:A:G	9.50706e-23	-2.12059	-0.280212
25108761	chr6:25108761:AC:A	4.79691e-23	-2.1221	-0.962766
25108763	chr6:25108763:C:T	4.73458e-23	-2.12215	-0.975792
25108767	chr6:25108767:A:G	8.96805e-23	-2.09226	-0.366907
25109546	chr6:25109546:G:A	9.29323e-23	-2.0889	-0.334648
25109813	chr6:25109813:T:G	9.01074e-23	-2.12977	-0.324652
25109861	chr6:25109861:AC:A	9.06967e-23	-2.12261	-0.325286
25109869	chr6:25109869:T:C	1.42484e-22	-0.930478	-1.06572
25109884	chr6:25109884:G:A	3.52379e-22	-4.09142e-10	-1.09072
25110006	chr6:25110006:C:T	6.30976e-23	-2.03953	-0.771212
25110351	chr6:25110351:T:C	3.95168e-23	-2.11737	-1.16133
25110620	chr6:25110620:T:C	9.29647e-23	-2.12057	-0.30263
25110716	chr6:25110716:T:C	4.19773e-22	-4.09142e-10	-0.915707
25110813	chr6:25110813:C:A	9.33272e-23	-2.12424	-0.295072
25110861	chr6:25110861:G:T	1.96855e-22	-2.1981	0.52515
25111011	chr6:25111011:A:G	3.30987e-23	-2.1905	-1.26542
25111035	chr6:25111035:TC:T	2.20637e-22	-2.18589	0.626988
25111063	chr6:25111063:TAAG:T	1.07497e-22	-2.14063	-0.137334
25111092	chr6:25111092:A:G	4.98596e-23	-2.12466	-0.921556
25111367	chr6:25111367:G:C	9.81914e-22	-4.09142e-10	-0.0659184
25111393	chr6:25111393:G:A	5.25434e-23	-2.18881	-0.804969
25111437	chr6:25111437:A:G	9.88508e-23	-2.12843	-0.233377
25112115	chr6:25112115:G:C	1.77107e-22	-0.985593	-0.793076
25112215	chr6:25112215:G:C	2.69567e-21	-4.09142e-10	0.943979
25112407	chr6:25112407:C:A	1.13439e-22	-2.08517	-0.138979
25112744	chr6:25112744:T:C	9.92898e-23	-2.11188	-0.2455
25112777	chr6:25112777:C:T	7.87644e-22	-1.63095	1.34457
25112979	chr6:25112979:C:T	4.52372e-23	-2.17591	-0.967589
25113146	chr6:25113146:T:G	1.18954e-22	-2.17669	-3.31813e-10
25113224	chr6:25113224:G:A	5.41814e-22	0.0156185	-0.676117
25113255	chr6:25113255:A:G	4.00853e-22	-4.09142e-10	-0.961827
25113300	chr6:25113300:C:T	5.72081e-22	0.0599576	-0.666099
25113626	chr6:25113626:T:C	1.10745e-21	-4.09142e-10	0.0543918
25113839	chr6:25113839:A:G	4.39064e-22	-1.61089	0.740112
25113886	chr6:25113886:G:A	4.01355e-22	-0.960575	-3.31813e-10
25113895	chr6:25113895:G:C	3.97102e-22	-0.971228	-3.31813e-10
25114019	chr6:25114019:G:T	1.45592e-22	-1.97461	-3.31813e-10
25114040	chr6:25114040:C:A	8.60989e-23	-2.1375	-0.362424
25114499	chr6:25114499:CA:C	4.04446e-22	-4.09142e-10	-0.952903
25114538	chr6:25114538:T:C	1.87288e-22	-0.497017	-1.22576
25114581	chr6:25114581:T:G	2.66344e-22	-0.428534	-0.942099
25115068	chr6:25115068:G:T	5.72079e-23	-2.20218	-0.70655
25115169	chr6:25115169:G:A	1.72676e-22	-0.583329	-1.22067
25115349	chr6:25115349:A:G	1.63769e-22	-1.85696	-3.31813e-10
25115555	chr6:25115555:A:G	1.04716e-21	-0.00158482	-3.31813e-10
25116049	chr6:25116049:G:A	1.18741e-22	-2.17848	-3.31813e-10
25116240	chr6:25116240:TCTG:T	2.84869e-22	-4.09142e-10	-1.30339
25116264	chr6:25116264:G:GCTAAT	3.76528e-23	-2.00748	-1.31953
25116365	chr6:25116365:T:C	3.98333e-22	-4.09142e-10	-0.968135
25116757	chr6:25116757:CA:C	1.91469e-22	-0.642111	-1.05859
25117036	chr6:25117036:T:C	2.25885e-22	-0.474047	-1.06135
25117235	chr6:25117235:G:T	3.06731e-22	-4.09142e-10	-1.22945
25117403	chr6:25117403:G:A	9.77799e-23	-2.06719	-0.305513
25117420	chr6:25117420:C:T	4.28507e-22	-1.48048	0.585367
25117455	chr6:25117455:A:G	2.78422e-22	-4.09142e-10	-1.32628
25117754	chr6:25117754:A:G	3.03046e-22	-4.09142e-10	-1.24154
25117829	chr6:25117829:G:A	4.47862e-23	-2.03062	-1.12291
25117853	chr6:25117853:A:C	1.73292e-22	-1.80044	-3.31813e-10
25117882	chr6:25117882:G:A	4.80266e-22	-1.46455	0.683471
25117888	chr6:25117888:T:C	4.8154e-22	-1.46118	0.682746
25118127	chr6:25118127:C:T	4.0954e-22	-4.09142e-10	-0.940387
25118206	chr6:25118206:C:T	1.81003e-22	-0.694245	-1.06266
25118216	chr6:25118216:G:A	3.2152e-22	-4.09142e-10	-1.18236
25118267	chr6:25118267:T:G	9.80612e-23	-2.05467	-0.315163
25118441	chr6:25118441:T:G	1.38367e-22	-2.02551	-3.31813e-10
25118483	chr6:25118483:T:G	3.76631e-23	-2.0073	-1.31944
25118878	chr6:25118878:C:A	3.28372e-23	-2.14285	-1.32101
25118892	chr6:25118892:AAT:A	7.49461e-22	-4.09142e-10	-0.336068
25119239	chr6:25119239:A:G	3.03046e-22	-4.09142e-10	-1.24154
25119293	chr6:25119293:T:C	4.65996e-23	-2.02305	-1.09078
25119455	chr6:25119455:G:A	1.54773e-22	-2.17629	0.262822
25119850	chr6:25119850:A:T	2.82224e-22	-4.09142e-10	-1.31272
25120023	chr6:25120023:G:C	9.39048e-23	-2.08336	-0.329777
25120559	chr6:25120559:T:C	4.14658e-23	-2.17634	-1.05421
25120697	chr6:25120697:A:G	3.08728e-22	-4.09142e-10	-1.22296
25120875	chr6:25120875:G:A	3.05095e-22	-4.09142e-10	-1.2348
25121269	chr6:25121269:T:C	1.22777e-22	-2.14505	-3.31813e-10
25121669	chr6:25121669:G:A	2.90331e-22	-4.09142e-10	-1.2844
25121761	chr6:25121761:T:C	9.99326e-22	-1.14743	1.09909
25121938	chr6:25121938:T:C	3.33345e-22	-4.09142e-10	-1.14624
25122487	chr6:25122487:G:T	9.05156e-23	-2.07271	-0.377187
25122509	chr6:25122509:G:A	1.27159e-22	-1.09955	-1.01044
25122668	chr6:25122668:C:G	9.22311e-23	-2.05583	-0.375294
25122982	chr6:25122982:C:T	1.15789e-21	-4.09142e-10	0.0989315
25123009	chr6:25123009:G:A	3.89125e-23	-1.98244	-1.31166
25123220	chr6:25123220:A:G	9.69548e-22	-0.078592	-3.31813e-10
25123272	chr6:25123272:T:C	3.05295e-22	-4.09142e-10	-1.23414
25123304	chr6:25123304:G:A	8.5217e-22	-4.09142e-10	-0.207636
25123432	chr6:25123432:G:C	9.80409e-23	-2.06042	-0.309616
25123478	chr6:25123478:C:T	3.02764e-22	-4.09142e-10	-1.24247
25123514	chr6:25123514:T:C	1.43744e-21	-4.09142e-10	0.315196
25123645	chr6:25123645:C:A	6.68929e-23	-2.18439	-0.567939
25123656	chr6:25123656:A:G	4.58884e-22	-4.09142e-10	-0.826624
25124793	chr6:25124793:T:C	6.43787e-22	-4.09142e-10	-0.488054
25124994	chr6:25124994:G:C	5.94577e-22	-4.09142e-10	-0.567571
25125434	chr6:25125434:T:C	3.28468e-22	-4.09142e-10	-1.16098
25125436	chr6:25125436:T:C	1.32606e-22	-2.06804	-3.31813e-10
25125813	chr6:25125813:C:T	7.67399e-22	-1.82169	1.50927
25125850	chr6:25125850:T:A	4.04663e-22	-4.09142e-10	-0.952368
25125909	chr6:25125909:C:T	2.5593e-22	-0.363507	-1.04701
25125971	chr6:25125971:A:G	5.86484e-22	-4.09142e-10	-0.581277
25126271	chr6:25126271:A:G	1.17102e-22	-2.19238	-3.31813e-10
25126385	chr6:25126385:G:A	9.68445e-22	-4.09142e-10	-0.0797301
25126570	chr6:25126570:AAATT:A	5.63688e-23	-2.1244	-0.799106
25126583	chr6:25126583:T:A	3.84957e-23	-1.98319	-1.32168
25126948	chr6:25126948:G:A	1.2356e-22	-1.27366	-0.865034
25127647	chr6:25127647:C:T	4.1237e-22	-4.09142e-10	-0.933501
25127909	chr6:25127909:A:G	3.78257e-23	-2.0029	-1.31953
25127973	chr6:25127973:C:T	1.27443e-22	-1.23442	-0.873329
25128131	chr6:25128131:GGAAAGCAATCAC:G	5.22557e-22	-0.261588	-0.435099
25128205	chr6:25128205:G:A	1.25337e-22	-1.23645	-0.887963
25128553	chr6:25128553:C:T	7.96241e-22	-4.09142e-10	-0.27552
25128608	chr6:25128608:T:C	1.63028e-21	-4.09142e-10	0.441086
25128804	chr6:25128804:A:G	1.39395e-22	-1.7244	-0.29371
25128849	chr6:25128849:C:T	1.38076e-22	-2.02762	-3.31813e-10
25129089	chr6:25129089:G:T	5.64239e-22	-4.09142e-10	-0.619944
25129112	chr6:25129112:GC:G	6.10294e-23	-2.18387	-0.660197
25130012	chr6:25130012:T:C	2.7825e-22	-4.09142e-10	-1.3269
25130366	chr6:25130366:G:A	2.79585e-22	-4.09142e-10	-1.32212
25130603	chr6:25130603:C:T	3.0678e-22	-4.09142e-10	-1.22929
25130624	chr6:25130624:A:G	4.71451e-22	-4.09142e-10	-0.799606
25130789	chr6:25130789:TTTAA:T	1.24005e-21	-0.963715	1.1312
25130889	chr6:25130889:T:C	6.57958e-22	-4.09142e-10	-0.466281
25131060	chr6:25131060:T:G	9.19947e-22	-4.09142e-10	-0.131106
25131345	chr6:25131345:G:T	3.72617e-22	-2.19451	1.15964
25131417	chr6:25131417:C:T	1.3127e-22	-1.70378	-0.374382
25131883	chr6:25131883:C:T	1.81812e-22	-0.780514	-0.971935
25131998	chr6:25131998:C:T	1.52739e-22	-1.92669	-3.31813e-10
25132217	chr6:25132217:T:C	1.90824e-21	-4.09142e-10	0.598515
25132482	chr6:25132482:C:A	9.33446e-23	-2.03886	-0.380265
25132772	chr6:25132772:C:T	3.444e-22	-2.19818	1.08456
25132847	chr6:25132847:C:T	3.40351e-22	-0.290772	-0.834672
25133007	chr6:25133007:A:G	1.22507e-22	-1.79448	-0.352777
25133062	chr6:25133062:T:C	1.67037e-22	-1.83721	-3.31813e-10
25133161	chr6:25133161:A:G	5.02748e-22	-4.09142e-10	-0.735332
25133424	chr6:25133424:T:C	8.10486e-22	-4.09142e-10	-0.257788
25133428	chr6:25133428:T:G	3.68304e-22	-4.09142e-10	-1.04651
25134208	chr6:25134208:TAA:T	6.97397e-23	-1.65275	-1.05791
25134239	chr6:25134239:C:T	1.19973e-22	-2.16815	-3.31813e-10
25134430	chr6:25134430:G:A	5.31176e-22	-2.19251	1.51218
25134902	chr6:25134902:ACTC:A	1.34479e-22	-2.05402	-3.31813e-10
25135783	chr6:25135783:A:G	1.22479e-22	-1.79267	-0.354809
25135966	chr6:25135966:C:T	5.02594e-23	-2.02361	-1.01461
25136211	chr6:25136211:T:C	2.79127e-22	-4.09142e-10	-1.32375
25137076	chr6:25137076:C:A	3.96356e-23	-1.98641	-1.28928
25137173	chr6:25137173:T:C	1.92856e-22	-0.675191	-1.01829
25137518	chr6:25137518:T:G	1.2571e-22	-2.12145	-3.31813e-10
25137757	chr6:25137757:T:C	3.95277e-23	-2.0628	-1.21562
25137925	chr6:25137925:T:C	3.87294e-23	-2.0856	-1.21323
25137942	chr6:25137942:G:A	5.54511e-22	-4.09142e-10	-0.637336
25138014	chr6:25138014:T:A	1.21942e-22	-0.869988	-1.28189
25138399	chr6:25138399:C:T	9.82199e-22	0.750419	-0.816047
25138415	chr6:25138415:T:C	4.19058e-23	-1.98056	-1.23944
25138435	chr6:25138435:C:T	1.71062e-22	-1.43349	-0.379912
25138495	chr6:25138495:C:T	7.6164e-23	-1.30641	-1.31612
25138705	chr6:25138705:TC:T	4.71407e-22	-0.646678	-0.153022
25138714	chr6:25138714:G:T	4.30674e-22	-4.09142e-10	-0.89007
25138798	chr6:25138798:C:T	6.25964e-22	0.214939	-0.731067
25138821	chr6:25138821:G:T	1.9896e-22	-0.364218	-1.2981
25139107	chr6:25139107:A:C	1.24561e-21	-4.09142e-10	0.171955
25139150	chr6:25139150:G:A	2.8361e-22	-4.09142e-10	-1.30782
25139236	chr6:25139236:C:T	6.35567e-22	0.264658	-0.765562
25139436	chr6:25139436:A:G	4.12814e-22	-4.09142e-10	-0.932425
25139547	chr6:25139547:C:T	7.02509e-22	0.337308	-0.738071
25139577	chr6:25139577:A:G	1.09265e-22	-1.68677	-0.574878
25139859	chr6:25139859:G:A	2.9831e-22	-4.09142e-10	-1.25729
25140177	chr6:25140177:G:A	1.81438e-22	-1.17548	-0.579025
25140236	chr6:25140236:C:T	9.96044e-22	-4.09142e-10	-0.0516307
25140360	chr6:25140360:C:T	2.78204e-22	-4.09142e-10	-1.32707
25140401	chr6:25140401:T:C	3.07659e-22	-4.09142e-10	-1.22643
25140533	chr6:25140533:C:A	4.31628e-22	-4.09142e-10	-0.887857
25140536	chr6:25140536:C:A	3.78688e-22	-4.09142e-10	-1.01871
25140624	chr6:25140624:A:G	3.72271e-22	-1.0358	-3.31813e-10
25140776	chr6:25140776:G:T	5.65171e-23	-1.73305	-1.18783
25140996	chr6:25140996:T:C	1.49811e-22	-1.94605	-3.31813e-10
25141045	chr6:25141045:T:C	7.88795e-22	-4.09142e-10	-0.284916
25141364	chr6:25141364:C:T	3.77836e-22	-4.09142e-10	-1.02096
25141440	chr6:25141440:C:T	5.72753e-23	-1.63416	-1.27339
25141445	chr6:25141445:T:G	1.05185e-21	-4.09142e-10	0.00288105
25141456	chr6:25141456:C:T	3.94168e-23	-1.98185	-1.29938
25141605	chr6:25141605:C:T	1.49148e-20	-4.09142e-10	2.65469
25141712	chr6:25141712:C:T	4.74789e-23	-1.80542	-1.28971
25141754	chr6:25141754:G:A	2.89423e-21	-4.09142e-10	1.01505
25141761	chr6:25141761:G:A	4.33173e-23	-1.91791	-1.26896
25142105	chr6:25142105:T:C	5.04104e-22	-4.09142e-10	-0.73264
25142534	chr6:25142534:C:T	2.37102e-22	-1.48693	-3.31813e-10
25142660	chr6:25142660:G:A	5.86174e-23	-1.6571	-1.22729
25142678	chr6:25142678:G:A	5.70749e-22	-4.09142e-10	-0.608472
25142894	chr6:25142894:G:A	1.15982e-22	-2.20198	-3.31813e-10
25142915	chr6:25142915:A:G	3.6195e-22	-1.5076	0.443688
25142975	chr6:25142975:A:G	1.23726e-22	-2.13735	-3.31813e-10
25143209	chr6:25143209:A:G	1.51789e-22	-0.606038	-1.3269
25143416	chr6:25143416:A:C	3.27726e-22	-4.09142e-10	-1.16325
25144014	chr6:25144014:C:T	4.30794e-23	-1.93547	-1.25691
25144387	chr6:25144387:T:C	3.78576e-23	-2.19416	-1.12743
25144516	chr6:25144516:G:A	3.3449e-23	-2.1174	-1.328
25144552	chr6:25144552:T:C	7.58839e-22	-4.09142e-10	-0.323632
25144624	chr6:25144624:A:G	3.17293e-23	-2.18255	-1.31563
25144779	chr6:25144779:C:A	4.20547e-23	-2.20192	-1.01453
25145109	chr6:25145109:A:AT	1.2169e-22	-2.15394	-3.31813e-10
25145138	chr6:25145138:T:G	8.55703e-22	-4.09142e-10	-0.203498
25145649	chr6:25145649:C:A	3.61657e-22	-4.09142e-10	-1.06473
25146266	chr6:25146266:G:A	1.16891e-22	-2.19418	-3.31813e-10
25146355	chr6:25146355:AGAT:A	4.50007e-22	-4.09142e-10	-0.846158
25146602	chr6:25146602:A:T	3.31821e-23	-2.18768	-1.26573
25146689	chr6:25146689:A:G	4.4464e-22	-4.09142e-10	-0.858156
25147111	chr6:25147111:C:T	2.82727e-22	-4.09142e-10	-1.31094
25147260	chr6:25147260:G:A	1.58702e-21	-4.09142e-10	0.414192
25147264	chr6:25147264:C:T	5.31131e-23	-1.71243	-1.27057
25147290	chr6:25147290:C:T	3.26599e-23	-2.20218	-1.26709
25147623	chr6:25147623:T:C	3.01782e-22	-4.09142e-10	-1.24572
25147693	chr6:25147693:C:T	9.61237e-23	-1.11794	-1.27185
25147720	chr6:25147720:G:A	3.37669e-23	-2.16643	-1.26951
25148014	chr6:25148014:A:G	2.86214e-22	-4.09142e-10	-1.29868
25148206	chr6:25148206:T:C	1.7755e-22	-1.77617	-3.31813e-10
25148303	chr6:25148303:A:G	1.83456e-21	-4.09142e-10	0.559135
25148318	chr6:25148318:T:C	3.00133e-22	-4.09142e-10	-1.2512
25148332	chr6:25148332:A:G	3.71493e-23	-2.20216	-1.13832
25148336	chr6:25148336:A:G	5.2424e-22	-4.09142e-10	-0.693472
25148376	chr6:25148376:G:A	7.88432e-23	-1.27624	-1.31172
25148738	chr6:25148738:C:G	1.6692e-22	-1.0816	-0.756308
25148757	chr6:25148757:A:G	8.58776e-23	-2.02477	-0.477728
25148817	chr6:25148817:C:T	4.36327e-22	-0.0276138	-0.849416
25149067	chr6:25149067:G:T	3.34804e-23	-2.17595	-1.26852
25149451	chr6:25149451:T:C	1.34887e-22	-2.05098	-3.31813e-10
25149639	chr6:25149639:A:G	3.33057e-23	-2.15097	-1.29873
25149654	chr6:25149654:C:A	4.4493e-22	-4.09142e-10	-0.857504
25149962	chr6:25149962:A:G	8.40786e-23	-2.01776	-0.505913
25150803	chr6:25150803:C:A	8.47503e-23	-1.50187	-1.01384
25150862	chr6:25150862:C:T	4.01532e-23	-2.03684	-1.22588
25150972	chr6:25150972:G:A	3.12355e-23	-2.18617	-1.3277
25151193	chr6:25151193:A:G	9.34558e-23	-1.2377	-1.18023
25151200	chr6:25151200:G:A	2.82205e-22	-4.09142e-10	-1.31279
25151222	chr6:25151222:T:A	3.83966e-23	-2.07876	-1.22869
25151514	chr6:25151514:C:G	8.35772e-22	-4.09142e-10	-0.227066
25152116	chr6:25152116:T:C	7.40771e-22	-4.09142e-10	-0.347731
25152132	chr6:25152132:A:G	2.78319e-22	-4.09142e-10	-1.32666
25152194	chr6:25152194:G:A	2.97504e-22	-4.09142e-10	-1.25999
25152347	chr6:25152347:A:G	8.69866e-23	-1.18979	-1.29988
25152446	chr6:25152446:G:A	2.15901e-22	-0.835237	-0.745363
25152609	chr6:25152609:C:T	9.02545e-23	-2.20167	-0.251118
25152689	chr6:25152689:C:T	7.91169e-22	-4.09142e-10	-0.28191
25152824	chr6:25152824:T:C	1.7104e-22	-1.81352	-3.31813e-10
25152882	chr6:25152882:G:A	7.76947e-23	-1.29266	-1.30997
25152938	chr6:25152938:A:T	5.64361e-23	-2.0545	-0.867811
25152990	chr6:25152990:A:G	3.30142e-23	-2.17065	-1.28783
25153221	chr6:25153221:G:A	2.87533e-22	-4.09142e-10	-1.29409
25153327	chr6:25153327:G:A	3.50051e-22	-4.09142e-10	-1.09734
25153343	chr6:25153343:G:A	3.1204e-22	-4.09142e-10	-1.21229
25153730	chr6:25153730:G:C	4.11643e-22	-4.09142e-10	-0.935266
25153738	chr6:25153738:T:C	9.46378e-23	-1.32032	-1.08504
25153955	chr6:25153955:ATCT:A	9.51776e-23	-1.07835	-1.32133
25154114	chr6:25154114:C:G	2.98647e-22	-4.09142e-10	-1.25616
25154134	chr6:25154134:G:A	1.70717e-21	-4.09142e-10	0.487172
25154168	chr6:25154168:A:G	2.01668e-22	-0.787015	-0.861786
25154234	chr6:25154234:G:C	6.22304e-23	-2.01991	-0.804669
25154625	chr6:25154625:T:G	8.97733e-22	-4.09142e-10	-0.155549
25154913	chr6:25154913:A:G	2.26407e-22	-0.891167	-0.641922
25154931	chr6:25154931:T:C	1.45173e-21	-4.09142e-10	0.32509
25154951	chr6:25154951:A:G	5.92133e-22	-4.09142e-10	-0.571691
25154979	chr6:25154979:G:A	1.32796e-22	-2.20065	0.134044
25155013	chr6:25155013:A:C	1.62863e-22	-1.86251	-3.31813e-10
25155054	chr6:25155054:C:G	7.56501e-23	-2.14022	-0.489083
25155101	chr6:25155101:C:G	9.27265e-23	-1.23183	-1.19394
25155228	chr6:25155228:C:A	3.62482e-22	-4.09142e-10	-1.06245
25155321	chr6:25155321:G:A	3.16126e-23	-2.1759	-1.32597
25155638	chr6:25155638:A:G	4.68802e-22	-4.09142e-10	-0.805242
25155660	chr6:25155660:C:T	1.20485e-22	-0.840445	-1.32345
25155969	chr6:25155969:T:C	8.48943e-23	-1.97714	-0.536873
25156796	chr6:25156796:T:A	1.0579e-21	0.00861555	-3.31813e-10
25156915	chr6:25156915:C:T	7.64791e-22	-4.09142e-10	-0.315819
25157343	chr6:25157343:A:G	3.87564e-23	-2.19351	-1.10461
25157389	chr6:25157389:T:C	1.59931e-22	-1.00559	-0.875095
25157446	chr6:25157446:C:T	3.66938e-23	-2.16185	-1.19096
25157541	chr6:25157541:C:T	2.8833e-22	-4.09142e-10	-1.29131
25157674	chr6:25157674:G:A	3.33638e-23	-2.12461	-1.32334
25158117	chr6:25158117:A:G	7.30751e-23	-2.103	-0.560939
25158385	chr6:25158385:C:A	2.15271e-22	-0.729156	-0.85437
25158394	chr6:25158394:C:T	8.60351e-22	-4.09142e-10	-0.198082
25158400	chr6:25158400:G:A	8.90464e-23	-2.04033	-0.425931
25158620	chr6:25158620:T:TG	1.35181e-22	-2.04881	-3.31813e-10
25158672	chr6:25158672:C:T	3.68641e-22	-4.09142e-10	-1.0456
25158893	chr6:25158893:C:T	2.84846e-22	-4.09142e-10	-1.30347
25158894	chr6:25158894:G:A	3.15237e-23	-2.17768	-1.327
25158912	chr6:25158912:G:T	1.36447e-21	-4.09142e-10	0.263098
25159171	chr6:25159171:C:T	2.96127e-22	-4.09142e-10	-1.26463
25159215	chr6:25159215:G:GA	4.65779e-22	-4.09142e-10	-0.81171
25159298	chr6:25159298:T:C	3.17225e-22	-4.09142e-10	-1.19581
25159299	chr6:25159299:G:A	1.48641e-22	-1.95389	-3.31813e-10
25159337	chr6:25159337:G:A	1.17957e-21	-4.09142e-10	0.117486
25159369	chr6:25159369:G:A	8.0072e-22	-4.09142e-10	-0.269911
25159396	chr6:25159396:C:T	3.131e-22	-4.09142e-10	-1.2089
25159453	chr6:25159453:A:G	1.30694e-22	-1.18496	-0.8976
25159465	chr6:25159465:TC:T	2.82967e-22	-4.09142e-10	-1.31009
25159477	chr6:25159477:T:C	4.33176e-23	-2.19789	-0.988976
25159530	chr6:25159530:G:A	8.2227e-22	-4.09142e-10	-0.243353
25159597	chr6:25159597:G:A	4.06084e-22	-4.09142e-10	-0.948861
25159891	chr6:25159891:G:GA	1.93508e-21	-4.09142e-10	0.61248
25159927	chr6:25159927:G:A	6.19662e-22	-4.09142e-10	-0.526247
25160329	chr6:25160329:A:C	1.04813e-22	-1.29864	-1.00461
25160640	chr6:25160640:C:T	4.67176e-23	-2.20209	-0.909207
25160759	chr6:25160759:C:T	8.68043e-22	-4.09142e-10	-0.189181
25161062	chr6:25161062:A:G	6.77345e-23	-1.54016	-1.19967
25161173	chr6:25161173:G:A	5.19057e-22	-4.09142e-10	-0.703408
25161226	chr6:25161226:G:A	5.89436e-23	-2.05851	-0.820329
25161533	chr6:25161533:T:C	4.98892e-23	-1.99636	-1.04926
25161551	chr6:25161551:C:T	1.83436e-22	-2.20225	0.458692
25161640	chr6:25161640:G:C	8.30539e-22	-4.09142e-10	-0.233347
25162114	chr6:25162114:T:G	5.65573e-22	-4.09142e-10	-0.617582
25162354	chr6:25162354:T:C	1.40545e-21	-4.09142e-10	0.292694
25162405	chr6:25162405:T:C	3.83365e-23	-2.19359	-1.11543
25162790	chr6:25162790:A:G	1.32859e-22	-2.06614	-3.31813e-10
25162837	chr6:25162837:C:T	2.92163e-22	-4.09142e-10	-1.27811
25163128	chr6:25163128:G:A	8.44893e-22	-4.09142e-10	-0.216212
25163213	chr6:25163213:A:G	1.52491e-22	-1.14649	-0.781824
25163656	chr6:25163656:A:T	9.37627e-23	-1.98166	-0.432993
25163741	chr6:25163741:G:T	3.14681e-22	-4.09142e-10	-1.20386
25163879	chr6:25163879:G:A	2.81425e-22	-4.09142e-10	-1.31556
25164042	chr6:25164042:T:C	2.78101e-22	-4.09142e-10	-1.32744
25164154	chr6:25164154:G:A	1.28262e-21	-4.09142e-10	0.20124
25164220	chr6:25164220:C:T	7.48306e-23	-2.05086	-0.589335
25164241	chr6:25164241:C:T	4.79373e-23	-1.79682	-1.28871
25164687	chr6:25164687:G:A	5.63965e-23	-1.67722	-1.24579
25164720	chr6:25164720:T:C	2.93873e-22	-4.09142e-10	-1.27228
25165000	chr6:25165000:C:T	2.90928e-22	-4.09142e-10	-1.28235
25165084	chr6:25165084:C:T	6.81688e-22	-4.09142e-10	-0.43085
25165126	chr6:25165126:G:T	1.58257e-22	-1.43023	-0.460969
25165214	chr6:25165214:G:A	1.13374e-22	-1.33031	-0.894414
25165258	chr6:25165258:T:C	3.62238e-22	-4.09142e-10	-1.06312
25165534	chr6:25165534:A:C	1.6342e-22	-1.8591	-3.31813e-10
25165595	chr6:25165595:C:CA	2.55138e-21	-4.09142e-10	0.888969
25165782	chr6:25165782:T:C	2.1448e-22	-1.58721	-3.31813e-10
25165792	chr6:25165792:C:A	1.92488e-21	-4.09142e-10	0.607196
25165933	chr6:25165933:A:C	2.99252e-21	-4.09142e-10	1.04845
25165947	chr6:25165947:C:T	4.36723e-23	-1.96089	-1.21782
25166211	chr6:25166211:A:G	4.39652e-23	-1.95424	-1.21778
25166322	chr6:25166322:C:T	9.80079e-22	-4.09142e-10	-0.0677888
25166340	chr6:25166340:C:T	6.88692e-23	-1.403	-1.32021
25166370	chr6:25166370:A:G	3.53818e-23	-2.14255	-1.24667
25166408	chr6:25166408:T:C	2.67853e-21	-4.09142e-10	0.937603
25166506	chr6:25166506:C:CG	5.39296e-21	-4.09142e-10	1.63743
25167023	chr6:25167023:G:A	2.77942e-22	-4.09142e-10	-1.32801
25167125	chr6:25167125:C:G	3.97507e-23	-2.16642	-1.10637
25167676	chr6:25167676:C:T	3.61491e-23	-2.2002	-1.16757
25168608	chr6:25168608:G:A	4.72933e-23	-2.14587	-0.953182
25168645	chr6:25168645:G:T	3.76368e-22	-4.09142e-10	-1.02485
25168791	chr6:25168791:T:A	7.79432e-22	-4.09142e-10	-0.296856
25169214	chr6:25169214:G:A	3.8249e-21	-4.09142e-10	1.29387
25169228	chr6:25169228:G:A	4.78013e-22	-4.09142e-10	-0.785785
25169264	chr6:25169264:TAGC:T	7.21107e-23	-2.09565	-0.581569
25169558	chr6:25169558:T:C	1.88243e-22	-1.19042	-0.527273
25169634	chr6:25169634:A:G	3.48105e-22	-4.09142e-10	-1.10292
25170273	chr6:25170273:A:G	8.71226e-23	-1.15986	-1.32825
25170340	chr6:25170340:G:A	1.56643e-22	-1.97146	0.0700024
25170402	chr6:25170402:T:C	3.15742e-22	-4.09142e-10	-1.2005
25170531	chr6:25170531:C:G	3.97981e-22	-4.09142e-10	-0.969016
25170572	chr6:25170572:T:C	3.07697e-23	-2.20187	-1.32702
25170856	chr6:25170856:G:T	2.8878e-22	-4.09142e-10	-1.28976
25171066	chr6:25171066:T:C	2.82161e-22	-4.09142e-10	-1.31294
25171298	chr6:25171298:T:C	3.08104e-23	-2.19921	-1.32836
25171426	chr6:25171426:G:A	7.02475e-22	-4.09142e-10	-0.400811
25171445	chr6:25171445:C:T	4.28657e-22	-4.09142e-10	-0.894765
25171677	chr6:25171677:C:T	2.82141e-22	-4.09142e-10	-1.31301
25172230	chr6:25172230:C:A	2.78353e-22	-4.09142e-10	-1.32653
25172259	chr6:25172259:T:C	2.77842e-22	-4.09142e-10	-1.32837
25172413	chr6:25172413:G:T	3.76436e-23	-2.16807	-1.15919
25172684	chr6:25172684:A:G	1.15891e-22	-1.16705	-1.03573
25172942	chr6:25172942:G:A	3.24557e-22	-4.09142e-10	-1.17296
25173519	chr6:25173519:G:A	4.4255e-22	-4.09142e-10	-0.862867
25173585	chr6:25173585:A:G	2.87305e-22	-4.09142e-10	-1.29488
25173658	chr6:25173658:C:T	3.29678e-23	-2.20193	-1.25796
25173842	chr6:25173842:T:C	6.40621e-23	-1.49184	-1.30372
25173920	chr6:25173920:G:A	2.55175e-22	-0.237452	-1.17602
25174417	chr6:25174417:G:T	3.49976e-23	-2.07955	-1.32059
25174482	chr6:25174482:C:G	1.27145e-22	-0.913736	-1.19636
25174923	chr6:25174923:C:A	4.26153e-23	-2.18824	-1.01497
25175088	chr6:25175088:G:A	4.06435e-23	-2.04552	-1.20506
25175399	chr6:25175399:C:T	2.86332e-22	-4.09142e-10	-1.29827
25175557	chr6:25175557:A:C	3.11738e-23	-2.18754	-1.3283
25175562	chr6:25175562:G:A	3.19005e-23	-2.18719	-1.30561
25175857	chr6:25175857:C:T	2.89916e-22	-4.09142e-10	-1.28583
25175917	chr6:25175917:T:C	3.09596e-23	-2.20044	-1.3223
25176028	chr6:25176028:G:A	3.17964e-22	-4.09142e-10	-1.19348
25176207	chr6:25176207:T:C	2.89208e-22	-4.09142e-10	-1.28828
25176413	chr6:25176413:C:T	3.31247e-22	-4.09142e-10	-1.15256
25176796	chr6:25176796:T:C	7.77178e-23	-1.40831	-1.19403
25177271	chr6:25177271:T:C	3.05527e-22	-4.09142e-10	-1.23338
25177280	chr6:25177280:A:G	7.37957e-23	-1.35065	-1.30347
25177494	chr6:25177494:G:A	3.5612e-23	-2.18684	-1.1959
25177672	chr6:25177672:A:G	2.81937e-22	-4.09142e-10	-1.31374
25177747	chr6:25177747:G:A	3.90266e-23	-2.00247	-1.28871
25177857	chr6:25177857:C:T	1.42188e-21	-4.09142e-10	0.304316
25177982	chr6:25177982:G:A	3.55508e-23	-2.19684	-1.18762
25178610	chr6:25178610:A:G	2.78927e-22	-4.09142e-10	-1.32447
25178762	chr6:25178762:A:C	7.50049e-23	-1.46997	-1.1679
25178865	chr6:25178865:G:A	5.75006e-23	-1.6695	-1.23413
25178879	chr6:25178879:C:T	1.43825e-22	-1.45766	-0.529161
25179087	chr6:25179087:C:T	6.23907e-23	-1.65509	-1.16692
25179129	chr6:25179129:T:C	3.17885e-23	-2.17445	-1.32187
25179245	chr6:25179245:A:G	7.30447e-23	-1.43862	-1.22573
25179341	chr6:25179341:G:C	4.27327e-22	-4.09142e-10	-0.897873
25179405	chr6:25179405:T:C	3.42372e-22	-4.09142e-10	-1.11952
25179899	chr6:25179899:A:G	3.18065e-22	-4.09142e-10	-1.19317
25179933	chr6:25179933:T:C	4.7316e-22	-4.09142e-10	-0.795989
25179963	chr6:25179963:G:A	3.07608e-23	-2.20205	-1.32714
25180173	chr6:25180173:T:C	1.77199e-22	-1.77815	-3.31813e-10
25180318	chr6:25180318:T:G	1.44955e-22	-1.979	-3.31813e-10
25180568	chr6:25180568:A:G	4.59455e-22	-4.09142e-10	-0.825382
25180645	chr6:25180645:CATTTA:C	7.67233e-22	-0.312632	-3.31813e-10
25180991	chr6:25180991:C:CA	3.17235e-22	-4.09142e-10	-1.19578
25181715	chr6:25181715:G:A	2.7982e-22	-4.09142e-10	-1.32128
25181750	chr6:25181750:C:T	3.22902e-23	-2.18134	-1.29932
25181768	chr6:25181768:T:C	4.51308e-22	-4.09142e-10	-0.843272
25182049	chr6:25182049:T:C	2.87772e-22	-4.09142e-10	-1.29325
25182190	chr6:25182190:ATGT:A	8.5129e-22	-4.09142e-10	-0.208669
25183067	chr6:25183067:T:A	2.82343e-22	-4.09142e-10	-1.3123
25183412	chr6:25183412:T:C	3.11201e-23	-2.20019	-1.31738
25183436	chr6:25183436:C:T	2.77958e-22	-4.09142e-10	-1.32795
25183810	chr6:25183810:C:T	4.42096e-22	-4.09142e-10	-0.863894
25183813	chr6:25183813:T:C	2.91866e-22	-4.09142e-10	-1.27913
25183814	chr6:25183814:G:A	2.91811e-22	-4.09142e-10	-1.27932
25184180	chr6:25184180:G:A	3.73861e-23	-2.07799	-1.25613
25184371	chr6:25184371:C:G	1.9082e-21	-4.09142e-10	0.598491
25184553	chr6:25184553:C:T	8.24543e-23	-1.64978	-0.893396
25184835	chr6:25184835:C:G	2.77843e-22	-4.09142e-10	-1.32837
25185133	chr6:25185133:T:G	3.62839e-23	-2.17474	-1.18931
25185134	chr6:25185134:T:C	2.77844e-22	-4.09142e-10	-1.32836
25185673	chr6:25185673:A:G	3.50238e-23	-2.13714	-1.26226
25186305	chr6:25186305:C:T	3.2629e-22	-4.09142e-10	-1.16763
25186340	chr6:25186340:T:G	3.66144e-23	-2.15603	-1.19895
25186821	chr6:25186821:C:T	5.66899e-23	-2.00373	-0.914097
25186834	chr6:25186834:A:T	5.51194e-22	-4.09142e-10	-0.643336
25187063	chr6:25187063:A:T	1.78555e-22	-1.77052	-3.31813e-10
25187186	chr6:25187186:A:G	9.34487e-22	-4.09142e-10	-0.115424
25187575	chr6:25187575:T:A	4.52503e-22	-4.09142e-10	-0.840628
25188012	chr6:25188012:A:G	4.39281e-21	-4.09142e-10	1.4323
25188223	chr6:25188223:C:T	3.56327e-22	-4.09142e-10	-1.07957
25188526	chr6:25188526:AGAGG:A	1.16155e-22	-2.2005	-3.31813e-10
25188540	chr6:25188540:A:T	3.05659e-22	-4.09142e-10	-1.23295
25189263	chr6:25189263:A:T	1.23093e-22	-2.14248	-3.31813e-10
25189339	chr6:25189339:C:A	2.77875e-22	-4.09142e-10	-1.32825
25189443	chr6:25189443:C:G	9.98206e-22	-4.09142e-10	-0.0494618
25190054	chr6:25190054:A:G	3.47009e-22	-4.09142e-10	-1.10607
25190316	chr6:25190316:T:C	5.68585e-23	-2.09837	-0.816488
25190650	chr6:25190650:T:G	9.97832e-22	-4.09142e-10	-0.0498371
25190745	chr6:25190745:C:CTT	3.21698e-23	-2.15906	-1.32533
25190811	chr6:25190811:G:C	3.71548e-23	-2.0946	-1.24572
25191199	chr6:25191199:G:A	3.8903e-23	-2.06879	-1.22556
25191447	chr6:25191447:A:G	3.17446e-23	-2.17161	-1.32608
25191507	chr6:25191507:G:C	3.20521e-23	-2.16309	-1.32497
25192166	chr6:25192166:T:C	6.50544e-23	-1.45209	-1.32811
25192473	chr6:25192473:A:G	3.49675e-22	-4.09142e-10	-1.09842
25192651	chr6:25192651:C:G	3.7267e-22	-4.09142e-10	-1.03473
25192707	chr6:25192707:C:T	3.74431e-22	-4.09142e-10	-1.03001
25192836	chr6:25192836:A:G	3.2169e-23	-2.15614	-1.32828
25192866	chr6:25192866:G:A	4.71397e-22	-4.09142e-10	-0.799722
25193065	chr6:25193065:T:C	3.06362e-22	-4.09142e-10	-1.23065
25193080	chr6:25193080:CT:C	9.79266e-22	-4.09142e-10	-0.0686187
25193241	chr6:25193241:C:G	2.84721e-22	-4.09142e-10	-1.30391
25193522	chr6:25193522:A:C	9.64334e-22	-4.09142e-10	-0.0839843
25193651	chr6:25193651:A:T	2.91063e-22	-4.09142e-10	-1.28188
25193661	chr6:25193661:G:A	3.0574e-22	-4.09142e-10	-1.23269
25193781	chr6:25193781:C:G	2.90046e-22	-4.09142e-10	-1.28538
25193879	chr6:25193879:G:C	3.35673e-23	-2.12632	-1.31554
25194178	chr6:25194178:A:G	2.80136e-22	-4.09142e-10	-1.32015
25194421	chr6:25194421:T:C	3.80735e-23	-2.04411	-1.2718
25195075	chr6:25195075:C:T	9.493e-22	-4.09142e-10	-0.0996968
25195289	chr6:25195289:C:T	3.43122e-23	-2.17641	-1.24351
25195360	chr6:25195360:GA:G	3.79499e-23	-1.99168	-1.32747
25195503	chr6:25195503:A:G	2.81992e-22	-4.09142e-10	-1.31354
25195770	chr6:25195770:C:T	4.24688e-23	-1.90871	-1.29795
25195774	chr6:25195774:A:G	2.98981e-22	-4.09142e-10	-1.25504
25196108	chr6:25196108:T:C	5.03447e-22	-4.09142e-10	-0.733943
25196216	chr6:25196216:C:T	9.8794e-22	-4.09142e-10	-0.0597998
25196230	chr6:25196230:G:A	2.91356e-22	-4.09142e-10	-1.28088
25196255	chr6:25196255:C:T	2.90337e-22	-4.09142e-10	-1.28438
25196547	chr6:25196547:C:T	3.15307e-22	-4.09142e-10	-1.20187
25197094	chr6:25197094:C:T	2.90842e-22	-4.09142e-10	-1.28264
25197244	chr6:25197244:C:T	9.50047e-22	-4.09142e-10	-0.0989105
25197263	chr6:25197263:C:A	2.94516e-22	-4.09142e-10	-1.27009
25197447	chr6:25197447:T:C	2.95611e-22	-4.09142e-10	-1.26638
25197509	chr6:25197509:T:C	2.25636e-22	-1.84794	0.311438
25197888	chr6:25197888:A:G	3.02881e-22	-4.09142e-10	-1.24208
25198017	chr6:25198017:C:A	3.24658e-22	-4.09142e-10	-1.17265
25198042	chr6:25198042:A:G	3.06823e-22	-4.09142e-10	-1.22915
25198161	chr6:25198161:A:G	3.41799e-22	-4.09142e-10	-1.1212
25198315	chr6:25198315:G:C	3.01307e-22	-4.09142e-10	-1.24729
25198507	chr6:25198507:G:A	3.97411e-23	-2.20225	-1.07078
25198814	chr6:25198814:G:A	3.51765e-23	-2.07412	-1.32092
25198876	chr6:25198876:A:G	3.75831e-22	-4.09142e-10	-1.02628
25198947	chr6:25198947:C:A	1.0251e-21	-4.09142e-10	-0.0228741
25198953	chr6:25198953:A:G	3.80054e-22	-4.09142e-10	-1.01511
25199268	chr6:25199268:G:A	2.81287e-22	-4.09142e-10	-1.31605
25199625	chr6:25199625:T:C	3.15809e-23	-2.18477	-1.3181
25199670	chr6:25199670:G:A	1.41569e-21	-4.09142e-10	0.299948
25199790	chr6:25199790:A:G	5.5767e-23	-1.77902	-1.15522
25199806	chr6:25199806:A:T	6.98083e-23	-1.41542	-1.29424
25199809	chr6:25199809:T:G	7.20327e-23	-1.38395	-1.29435
25200186	chr6:25200186:T:C	4.80514e-22	0.461628	-1.24219
25200193	chr6:25200193:G:A	7.78695e-22	-4.09142e-10	-0.297802
25200614	chr6:25200614:A:G	9.88839e-23	-1.17783	-1.18364
25200793	chr6:25200793:A:T	2.84802e-22	-4.09142e-10	-1.30363
25200910	chr6:25200910:G:A	3.45379e-22	-4.09142e-10	-1.11078
25200978	chr6:25200978:A:G	3.64605e-22	-4.09142e-10	-1.05661
25201192	chr6:25201192:A:G	3.2862e-22	-4.09142e-10	-1.16052
25202157	chr6:25202157:A:C	2.83223e-22	-4.09142e-10	-1.30919
25202163	chr6:25202163:G:A	2.69016e-22	-1.72457	0.363918
25202178	chr6:25202178:C:A	3.0662e-22	-4.09142e-10	-1.22981
25202238	chr6:25202238:C:A	2.88347e-22	-4.09142e-10	-1.29126
25202428	chr6:25202428:T:C	2.81905e-22	-4.09142e-10	-1.31385
25202545	chr6:25202545:A:G	2.82965e-22	-4.09142e-10	-1.3101
25203361	chr6:25203361:G:A	3.65148e-22	-4.09142e-10	-1.05512
25203555	chr6:25203555:T:A	7.87835e-22	-4.09142e-10	-0.286133
25203722	chr6:25203722:G:A	8.32834e-23	-1.33689	-1.19628
25204104	chr6:25204104:C:T	2.07758e-22	-1.79488	0.175834
25204355	chr6:25204355:A:G	4.40462e-23	-2.20223	-0.967951
25204397	chr6:25204397:T:C	1.00805e-21	-4.09142e-10	-0.0396513
25204527	chr6:25204527:T:G	3.37202e-22	-4.09142e-10	-1.13474
25205381	chr6:25205381:C:A	1.29735e-21	-4.09142e-10	0.212657
25205434	chr6:25205434:T:A	2.81577e-22	-4.09142e-10	-1.31502
25205475	chr6:25205475:T:G	2.91981e-22	-4.09142e-10	-1.27873
25205862	chr6:25205862:G:A	1.29199e-21	-4.09142e-10	0.208519
25206096	chr6:25206096:A:G	6.68306e-22	-4.09142e-10	-0.450676
25206726	chr6:25206726:G:A	3.00831e-22	-4.09142e-10	-1.24887
25206755	chr6:25206755:T:C	7.29033e-23	-1.43692	-1.22937
25206913	chr6:25206913:T:C	6.40621e-21	-4.09142e-10	1.8096
25207014	chr6:25207014:T:C	2.85046e-22	-4.09142e-10	-1.30277
25207044	chr6:25207044:G:T	6.40362e-23	-1.57952	-1.21645
25207132	chr6:25207132:G:T	2.88259e-22	-4.09142e-10	-1.29156
25207475	chr6:25207475:A:T	2.79281e-22	-4.09142e-10	-1.3232
25207925	chr6:25207925:C:T	4.07965e-23	-1.99454	-1.25228
25207964	chr6:25207964:C:T	4.21698e-23	-1.93042	-1.2833
25208285	chr6:25208285:A:T	3.10049e-22	-4.09142e-10	-1.21869
25208351	chr6:25208351:C:T	2.78683e-22	-4.09142e-10	-1.32535
25208357	chr6:25208357:C:T	4.0372e-23	-2.00293	-1.25436
25208617	chr6:25208617:A:T	4.42113e-23	-1.86337	-1.30307
25208992	chr6:25208992:G:C	2.8414e-22	-4.09142e-10	-1.30595
25209011	chr6:25209011:A:G	2.87937e-22	-4.09142e-10	-1.29268
25209023	chr6:25209023:T:C	2.86387e-22	-4.09142e-10	-1.29808
25209027	chr6:25209027:T:C	2.8317e-22	-4.09142e-10	-1.30937
25209071	chr6:25209071:G:A	3.74806e-22	-4.09142e-10	-1.02901
25209883	chr6:25209883:C:T	4.28136e-23	-1.87954	-1.31903
25210171	chr6:25210171:A:G	8.77578e-22	-4.09142e-10	-0.178256
25210389	chr6:25210389:T:G	9.9325e-23	-1.17621	-1.18082
25210483	chr6:25210483:G:A	3.74501e-23	-2.03405	-1.29836
25210643	chr6:25210643:A:T	2.9127e-22	-4.09142e-10	-1.28117
25210736	chr6:25210736:T:C	3.61786e-22	-4.09142e-10	-1.06437
25210770	chr6:25210770:G:A	8.22507e-23	-1.24138	-1.30427
25210833	chr6:25210833:T:C	2.88819e-22	-4.09142e-10	-1.28962
25210871	chr6:25210871:A:G	2.7957e-22	-4.09142e-10	-1.32217
25210964	chr6:25210964:C:T	4.72903e-23	-1.8888	-1.21031
25211050	chr6:25211050:T:C	2.81625e-22	-4.09142e-10	-1.31484
25211127	chr6:25211127:CAT:C	3.61264e-22	-4.09142e-10	-1.06581
25211299	chr6:25211299:C:T	2.0416e-22	-0.31532	-1.3212
25211489	chr6:25211489:A:C	9.54387e-22	-4.09142e-10	-0.0943524
25211571	chr6:25211571:T:G	6.49667e-23	-1.50562	-1.27592
25211920	chr6:25211920:C:CA	8.75716e-23	-1.17112	-1.31184
25212330	chr6:25212330:C:T	9.29241e-23	-1.1133	-1.31034
25212505	chr6:25212505:A:C	2.80429e-22	-4.09142e-10	-1.3191
25212740	chr6:25212740:T:C	3.29382e-22	-4.09142e-10	-1.1582
25212837	chr6:25212837:T:C	2.79919e-22	-4.09142e-10	-1.32092
25212998	chr6:25212998:G:A	2.86125e-22	-4.09142e-10	-1.29899
25213001	chr6:25213001:G:T	3.43805e-22	-4.09142e-10	-1.11535
25213036	chr6:25213036:G:A	3.27309e-22	-4.09142e-10	-1.16452
25213052	chr6:25213052:T:A	2.87442e-22	-4.09142e-10	-1.2944
25213181	chr6:25213181:C:T	3.37859e-22	-4.09142e-10	-1.13279
25213277	chr6:25213277:T:C	3.61782e-22	-4.09142e-10	-1.06438
25214072	chr6:25214072:A:T	1.29933e-21	-4.09142e-10	0.214183
25214182	chr6:25214182:T:A	3.4593e-22	-4.09142e-10	-1.10919
25214277	chr6:25214277:T:G	4.05423e-22	-4.09142e-10	-0.95049
25214357	chr6:25214357:T:C	7.38356e-22	-4.09142e-10	-0.350995
25214406	chr6:25214406:A:G	2.8313e-22	-4.09142e-10	-1.30952
25214429	chr6:25214429:A:G	3.37374e-22	-4.09142e-10	-1.13423
25214492	chr6:25214492:A:G	5.9698e-23	-1.57736	-1.28877
25214965	chr6:25214965:A:G	2.79153e-22	-4.09142e-10	-1.32366
25214977	chr6:25214977:T:C	2.1443e-22	-0.262078	-1.32536
25214990	chr6:25214990:G:A	7.11032e-23	-1.37925	-1.31204
25215040	chr6:25215040:A:G	6.94617e-23	-1.39412	-1.32053
25215269	chr6:25215269:G:A	9.56484e-22	-4.09142e-10	-0.0921573
25215462	chr6:25215462:G:A	1.29735e-21	-4.09142e-10	0.212657
25215540	chr6:25215540:G:A	3.76897e-22	-4.09142e-10	-1.02345
25215931	chr6:25215931:T:C	5.60125e-23	-1.67535	-1.25449
25215948	chr6:25215948:T:C	2.8527e-22	-4.09142e-10	-1.30199
25216181	chr6:25216181:A:C	9.03684e-22	-4.09142e-10	-0.148942
25216190	chr6:25216190:G:A	2.85091e-22	-4.09142e-10	-1.30261
25216208	chr6:25216208:C:T	6.55833e-23	-1.49614	-1.27596
25216912	chr6:25216912:G:A	1.03726e-21	-4.09142e-10	-0.0110847
25216992	chr6:25216992:A:G	3.6862e-22	-4.09142e-10	-1.04565
25216998	chr6:25216998:G:A	7.3673e-22	-4.09142e-10	-0.353201
25217237	chr6:25217237:T:G	4.7119e-23	-1.8337	-1.26905
25217668	chr6:25217668:C:A	3.21057e-22	-4.09142e-10	-1.1838
25218015	chr6:25218015:C:T	3.5215e-22	-4.09142e-10	-1.09137
25218111	chr6:25218111:A:G	4.85962e-23	-2.17731	-0.894567
25218174	chr6:25218174:A:G	3.73093e-22	-4.09142e-10	-1.03359
25218247	chr6:25218247:T:C	8.3965e-22	-4.09142e-10	-0.222436
25218424	chr6:25218424:G:A	3.88447e-22	0.321398	-1.31466
25218582	chr6:25218582:C:T	5.25434e-22	-4.09142e-10	-0.691196
25218740	chr6:25218740:A:G	3.06277e-22	-4.09142e-10	-1.23093
25218977	chr6:25218977:C:T	6.70267e-23	-1.65989	-1.09044
25219002	chr6:25219002:G:A	6.49528e-23	-1.69576	-1.086
25219097	chr6:25219097:C:T	3.31007e-22	-1.15328	-3.31813e-10
25219354	chr6:25219354:T:C	4.08211e-23	-2.19201	-1.05422
25219730	chr6:25219730:T:C	2.83449e-22	-4.09142e-10	-1.30839
25219737	chr6:25219737:TA:T	2.9922e-22	-1.11795	-0.136294
25220311	chr6:25220311:T:A	3.04317e-22	-1.04314	-0.194212
25220346	chr6:25220346:C:T	3.27337e-23	-2.14865	-1.31837
25220459	chr6:25220459:G:A	3.46926e-22	-4.09142e-10	-1.10631
25220645	chr6:25220645:G:A	5.2059e-23	-1.67477	-1.32828
25220726	chr6:25220726:A:G	8.06076e-22	-4.09142e-10	-0.263244
25220733	chr6:25220733:G:A	5.43731e-23	-1.63503	-1.32453
25220757	chr6:25220757:G:C	2.94331e-22	-0.335865	-0.934851
25221027	chr6:25221027:G:T	2.12318e-22	-2.18392	0.586582
25221326	chr6:25221326:G:A	4.94203e-22	-4.09142e-10	-0.752475
25221364	chr6:25221364:T:C	5.08197e-22	-4.09142e-10	-0.724554
25221483	chr6:25221483:T:C	4.35546e-22	-4.09142e-10	-0.878822
25221830	chr6:25221830:A:C	7.39828e-23	-1.55624	-1.09535
25222274	chr6:25222274:C:T	3.61111e-23	-2.20119	-1.16763
25222277	chr6:25222277:T:C	5.63718e-23	-1.60236	-1.32109
25222548	chr6:25222548:T:C	6.76043e-23	-2.20025	-0.541504
25222867	chr6:25222867:T:C	1.81479e-22	-0.80141	-0.952874
25223341	chr6:25223341:A:G	1.0649e-21	-4.09142e-10	0.0152107
25223650	chr6:25223650:C:CTAA	3.94507e-22	-4.09142e-10	-0.977784
25223652	chr6:25223652:ACTG:A	3.94515e-22	-4.09142e-10	-0.977765
25223823	chr6:25223823:G:T	1.15795e-22	-1.41013	-0.793465
25224697	chr6:25224697:A:G	4.17478e-23	-2.19182	-1.03196
25224866	chr6:25224866:T:C	8.95344e-22	-4.09142e-10	-0.158213
25224887	chr6:25224887:GT:G	2.79844e-22	-4.09142e-10	-1.32119
25224904	chr6:25224904:C:T	1.27959e-22	-0.804135	-1.29958
25225008	chr6:25225008:A:G	5.65715e-22	-4.09142e-10	-0.617331
25225116	chr6:25225116:G:T	6.7077e-22	-4.09142e-10	-0.446996
25225177	chr6:25225177:C:T	3.09592e-22	-4.09142e-10	-1.22017
25225285	chr6:25225285:A:G	1.46834e-22	-0.715721	-1.2504
25225375	chr6:25225375:T:C	2.9418e-22	-4.09142e-10	-1.27123
25225691	chr6:25225691:C:T	2.51827e-22	-1.42668	-3.31813e-10
25225885	chr6:25225885:C:T	3.86552e-23	-2.0242	-1.27654
25226044	chr6:25226044:A:G	5.47207e-22	-1.81498	1.16438
25226416	chr6:25226416:C:T	1.73876e-22	-1.99063	0.193556
25226543	chr6:25226543:T:C	3.87098e-23	-2.01696	-1.28237
25226564	chr6:25226564:G:A	1.08429e-22	-1.2243	-1.04502
25226717	chr6:25226717:A:G	5.62e-22	-4.09142e-10	-0.62392
25227150	chr6:25227150:C:T	1.10503e-22	-1.13774	-1.11264
25227302	chr6:25227302:C:T	3.76578e-23	-2.162	-1.16488
25227391	chr6:25227391:C:T	7.60976e-22	-4.09142e-10	-0.32082
25227491	chr6:25227491:G:A	1.92362e-21	1.30852	-0.701978
25227692	chr6:25227692:T:C	2.7184e-22	-1.35021	-3.31813e-10
25227808	chr6:25227808:A:C	3.00841e-22	-4.09142e-10	-1.24884
25228639	chr6:25228639:AAAAAGT:A	9.77228e-23	-1.29636	-1.07692
25229222	chr6:25229222:A:C	1.41101e-22	-1.48467	-0.521276
25229864	chr6:25229864:C:T	4.58402e-23	-1.84708	-1.28319
25229931	chr6:25229931:C:G	6.65232e-22	-4.09142e-10	-0.455285
25230335	chr6:25230335:A:G	3.67665e-22	-4.09142e-10	-1.04825
25230654	chr6:25230654:T:C	1.7425e-22	-1.79493	-3.31813e-10
25231267	chr6:25231267:A:C	3.78031e-23	-2.17449	-1.14854
25231391	chr6:25231391:C:A	1.91105e-21	-4.09142e-10	0.599986
25231397	chr6:25231397:A:G	3.16677e-23	-2.18453	-1.31559
25231679	chr6:25231679:C:G	1.91371e-21	-4.09142e-10	0.601379
25231921	chr6:25231921:G:A	8.19674e-21	1.04297	1.0131
25231972	chr6:25231972:A:C	1.90041e-21	-4.09142e-10	0.594401
25232085	chr6:25232085:C:T	3.44739e-22	-4.09142e-10	-1.11263
25232092	chr6:25232092:G:A	1.98033e-21	-4.09142e-10	0.635597
25232103	chr6:25232103:A:G	3.11537e-23	-2.1981	-1.31839
25233257	chr6:25233257:T:C	3.3307e-23	-2.12131	-1.32834
25233261	chr6:25233261:G:A	3.39265e-22	-1.12864	-3.31813e-10
25233278	chr6:25233278:C:G	8.16463e-21	1.13203	0.920118
25233341	chr6:25233341:C:A	8.49903e-21	1.72518	0.367109
25233408	chr6:25233408:T:G	3.08571e-23	-2.20081	-1.32524
25233418	chr6:25233418:A:G	3.25462e-22	-4.09142e-10	-1.17018
25233426	chr6:25233426:C:A	7.09306e-21	1.65014	0.26131
25233471	chr6:25233471:A:G	1.02204e-20	1.87943	0.397293
25233487	chr6:25233487:A:G	1.04964e-20	2.25917	0.0441971
25233532	chr6:25233532:A:T	1.03072e-20	1.7827	0.502477
25233560	chr6:25233560:T:C	5.10833e-22	-4.09142e-10	-0.719379
25233683	chr6:25233683:T:C	1.1374e-21	0.988754	-0.907675
25234144	chr6:25234144:T:C	1.12364e-22	-1.30393	-0.929745
25234401	chr6:25234401:G:A	4.62021e-22	-4.09142e-10	-0.819811
25234656	chr6:25234656:A:G	1.15471e-21	1.01706	-0.920875
25234756	chr6:25234756:C:T	4.82178e-23	-2.07887	-1.00082
25235075	chr6:25235075:C:T	1.18896e-21	1.12218	-0.996766
25235317	chr6:25235317:A:C	6.42515e-23	-1.84812	-0.944498
25235546	chr6:25235546:C:A	3.05006e-22	-4.09142e-10	-1.23509
25235634	chr6:25235634:C:T	2.97094e-20	2.32461	1.01919
25235647	chr6:25235647:T:C	4.85824e-22	-4.09142e-10	-0.769576
25235946	chr6:25235946:A:G	8.09869e-22	-4.09142e-10	-0.258549
25235969	chr6:25235969:T:C	5.37907e-22	0.304438	-0.972175
25236072	chr6:25236072:G:A	3.2808e-23	-2.2008	-1.26395
25236210	chr6:25236210:A:G	7.30714e-21	1.78761	0.153573
25236417	chr6:25236417:G:A	3.31797e-23	-2.19328	-1.2602
25236429	chr6:25236429:G:A	3.07969e-23	-2.20145	-1.32656
25236454	chr6:25236454:T:C	3.34234e-23	-2.20139	-1.24478
25236648	chr6:25236648:A:G	8.09845e-23	-1.51128	-1.04988
25237060	chr6:25237060:G:A	5.07966e-21	1.29329	0.284291
25237089	chr6:25237089:C:G	2.78938e-22	-4.09142e-10	-1.32443
25237163	chr6:25237163:G:T	3.01861e-22	-4.09142e-10	-1.24545
25237305	chr6:25237305:CCT:C	7.15938e-21	1.89532	0.025432
25237863	chr6:25237863:G:A	4.43068e-22	-4.09142e-10	-0.861699
25237983	chr6:25237983:T:A	8.05649e-21	1.7241	0.314712
25237992	chr6:25237992:A:G	8.61931e-23	-1.70013	-0.7987
25238725	chr6:25238725:C:G	8.14948e-23	-2.13619	-0.418695
25238851	chr6:25238851:G:A	3.04041e-22	-4.09142e-10	-1.23826
25239400	chr6:25239400:T:C	3.26733e-22	-4.09142e-10	-1.16628
25239444	chr6:25239444:T:A	4.74988e-21	1.24145	0.269004
25239581	chr6:25239581:T:C	5.27824e-21	1.51763	0.0982932
25239752	chr6:25239752:A:G	1.11818e-22	-1.86428	-0.374267
25239874	chr6:25239874:TATTTA:T	2.78879e-22	-4.09142e-10	-1.32464
25239958	chr6:25239958:C:A	4.10667e-21	1.18098	0.18397
25239986	chr6:25239986:G:A	3.39595e-23	-2.11972	-1.31053
25240081	chr6:25240081:C:T	3.13092e-23	-2.18374	-1.32777
25240491	chr6:25240491:G:A	8.83443e-21	2.20974	-0.0787496
25240715	chr6:25240715:C:G	5.62143e-21	1.76975	-0.0908266
25240775	chr6:25240775:A:AT	3.14136e-23	-2.18191	-1.32628
25241157	chr6:25241157:G:C	6.43933e-23	-2.12451	-0.665899
25241411	chr6:25241411:C:T	5.83555e-23	-1.84239	-1.04648
25241473	chr6:25241473:C:A	3.12254e-23	-2.19364	-1.32055
25241495	chr6:25241495:G:A	4.72455e-22	-4.09142e-10	-0.797479
25241632	chr6:25241632:G:T	3.11892e-23	-2.19732	-1.31803
25241692	chr6:25241692:A:G	4.88698e-22	-4.09142e-10	-0.763678
25241750	chr6:25241750:A:C	1.04178e-21	-4.09142e-10	-0.00673929
25242296	chr6:25242296:T:G	3.17258e-23	-2.1886	-1.3097
25242600	chr6:25242600:A:G	4.4021e-21	1.39176	0.0426604
25242804	chr6:25242804:C:A	1.04494e-21	-4.09142e-10	-0.00370394
25242927	chr6:25242927:G:A	6.25002e-22	-4.09142e-10	-0.517666
25243479	chr6:25243479:G:T	1.00142e-22	-1.73322	-0.61561
25243732	chr6:25243732:CCTAT:C	1.09612e-22	-2.02219	-0.236283
25243825	chr6:25243825:T:C	3.00303e-22	-4.09142e-10	-1.25063
25243848	chr6:25243848:C:T	6.14473e-23	-1.81932	-1.01792
25244073	chr6:25244073:C:T	1.55835e-21	-4.09142e-10	0.395961
25244330	chr6:25244330:G:A	1.09228e-21	-4.09142e-10	0.0406042
25244876	chr6:25244876:G:T	1.0512e-22	-2.04763	-0.252695
25245023	chr6:25245023:T:C	2.82626e-22	-4.09142e-10	-1.3113
25245225	chr6:25245225:G:A	1.03698e-22	-2.06078	-0.253158
25245452	chr6:25245452:T:C	1.41716e-22	-1.9445	-0.057092
25245492	chr6:25245492:G:A	3.98878e-22	-4.09142e-10	-0.966766
25245645	chr6:25245645:G:A	2.8747e-22	-1.2943	-3.31813e-10
25245912	chr6:25245912:T:C	3.14265e-22	-4.09142e-10	-1.20518
25245920	chr6:25245920:A:G	8.06304e-21	-4.09142e-10	2.03962
25246077	chr6:25246077:A:G	1.09229e-22	-2.01935	-0.242622
25246238	chr6:25246238:G:A	2.78186e-22	-4.09142e-10	-1.32713
25246536	chr6:25246536:A:T	2.97175e-22	-4.09142e-10	-1.2611
25246976	chr6:25246976:G:A	8.64892e-23	-1.79972	-0.695686
25247193	chr6:25247193:T:C	4.73816e-22	-4.09142e-10	-0.794604
25247585	chr6:25247585:G:C	5.20807e-23	-2.19011	-0.812521
25247721	chr6:25247721:A:G	4.06916e-22	-4.09142e-10	-0.946815
25247778	chr6:25247778:T:C	3.37979e-23	-2.12933	-1.30569
25247930	chr6:25247930:TAA:T	3.15894e-23	-2.19065	-1.31195
25248004	chr6:25248004:T:C	1.02793e-22	-1.68234	-0.640363
25248264	chr6:25248264:T:C	5.05831e-23	-2.19245	-0.839352
25248630	chr6:25248630:T:A	2.77884e-22	-4.09142e-10	-1.32822
25249410	chr6:25249410:A:G	1.00712e-22	-1.77389	-0.569261
25250301	chr6:25250301:C:T	3.09406e-22	-4.09142e-10	-1.22077
25250371	chr6:25250371:G:T	6.13051e-23	-2.17285	-0.66671
25250631	chr6:25250631:T:C	3.11106e-22	-4.09142e-10	-1.21529
25250758	chr6:25250758:TCTCA:T	7.46127e-23	-2.17449	-0.468625
25251149	chr6:25251149:G:T	8.19472e-23	-2.07534	-0.474003
25251544	chr6:25251544:G:A	5.33069e-22	-4.09142e-10	-0.67677
25251570	chr6:25251570:C:T	3.45465e-22	-4.09142e-10	-1.11053
25252402	chr6:25252402:C:T	7.20722e-22	-4.09142e-10	-0.375169
25252472	chr6:25252472:T:C	1.05905e-22	-1.29306	-0.999815
25252996	chr6:25252996:A:T	2.25388e-22	-0.224302	-1.3133
25253361	chr6:25253361:T:A	3.67415e-22	0.208002	-1.25693
25253636	chr6:25253636:T:C	1.19171e-22	-1.81134	-0.363516
25253861	chr6:25253861:A:G	2.78256e-22	-4.09142e-10	-1.32688
25253905	chr6:25253905:C:G	4.16082e-22	-4.09142e-10	-0.92454
25255009	chr6:25255009:G:A	4.94548e-22	-4.09142e-10	-0.751777
25255662	chr6:25255662:CTT:C	8.28209e-23	-1.77666	-0.762081
25255856	chr6:25255856:G:A	5.11714e-22	-4.09142e-10	-0.717656
25255859	chr6:25255859:G:T	1.95691e-22	-0.351436	-1.32745
25256182	chr6:25256182:C:T	1.19065e-22	-2.20221	0.0264551
25256416	chr6:25256416:G:C	2.10563e-22	-0.718021	-0.887617
25256874	chr6:25256874:G:A	5.53681e-22	-4.09142e-10	-0.638834
25256910	chr6:25256910:A:T	4.65896e-22	-4.09142e-10	-0.81146
25257302	chr6:25257302:C:T	3.56926e-23	-2.08191	-1.29857
25257352	chr6:25257352:G:T	2.70197e-22	-0.0840202	-1.27225
25257557	chr6:25257557:C:T	3.49747e-23	-2.1456	-1.2552
25257592	chr6:25257592:C:T	4.96975e-22	-4.09142e-10	-0.746881
25257777	chr6:25257777:C:A	9.79534e-23	-1.87862	-0.492311
25257922	chr6:25257922:G:A	4.78448e-22	-4.09142e-10	-0.784875
25257988	chr6:25257988:G:A	1.6706e-22	-0.512103	-1.32497
25258110	chr6:25258110:C:T	1.3979e-22	-0.817957	-1.19732
25258452	chr6:25258452:T:C	6.0196e-23	-1.70801	-1.1498
25258909	chr6:25258909:C:T	1.20134e-22	-0.894905	-1.27191
25258979	chr6:25258979:A:G	9.46333e-23	-1.89712	-0.508295
25259125	chr6:25259125:A:G	1.52748e-22	-1.92663	-3.31813e-10
25259827	chr6:25259827:G:A	3.53802e-22	-4.09142e-10	-1.08668
25259969	chr6:25259969:AT:A	1.16938e-22	-1.13492	-1.05886
25260205	chr6:25260205:C:T	3.2243e-22	-4.09142e-10	-1.17954
25260283	chr6:25260283:AC:A	9.3494e-23	-1.89419	-0.523331
25260434	chr6:25260434:C:T	9.30691e-23	-1.95209	-0.469991
25260532	chr6:25260532:ATCT:A	2.03327e-22	-1.6406	-3.31813e-10
25260690	chr6:25260690:T:C	4.32514e-23	-2.07875	-1.10964
25261203	chr6:25261203:T:A	3.15091e-22	-4.09142e-10	-1.20256
25261336	chr6:25261336:T:G	3.53546e-22	-4.09142e-10	-1.08741
25261434	chr6:25261434:A:T	4.08989e-23	-1.9224	-1.32192
25261878	chr6:25261878:C:T	2.80443e-22	-4.09142e-10	-1.31905
25261890	chr6:25261890:A:G	2.79082e-22	-4.09142e-10	-1.32392
25261945	chr6:25261945:T:C	1.81527e-21	0.945687	-0.397116
25262513	chr6:25262513:G:A	1.73394e-21	-4.09142e-10	0.502728
25262518	chr6:25262518:A:G	5.51209e-23	-1.87135	-1.07455
25262612	chr6:25262612:G:A	2.87127e-21	-4.09142e-10	1.00709
25262629	chr6:25262629:T:A	7.3161e-23	-1.3385	-1.32426
25262884	chr6:25262884:C:T	3.3828e-22	-4.09142e-10	-1.13155
25262893	chr6:25262893:A:G	5.40783e-23	-1.66673	-1.29826
25262990	chr6:25262990:A:T	1.16233e-22	-2.19982	-3.31813e-10
25262992	chr6:25262992:A:T	1.28047e-22	-2.10302	-3.31813e-10
25262994	chr6:25262994:A:ATTTTT	3.43739e-22	-4.09142e-10	-1.11554
25263424	chr6:25263424:C:A	3.10031e-22	-4.09142e-10	-1.21875
25263749	chr6:25263749:C:T	1.25364e-22	-2.1242	-3.31813e-10
25263904	chr6:25263904:C:T	7.93287e-22	-4.09142e-10	-0.279237
25263936	chr6:25263936:A:G	8.02703e-22	-4.09142e-10	-0.267437
25263954	chr6:25263954:G:A	8.13253e-22	-4.09142e-10	-0.254379
25264249	chr6:25264249:C:T	6.55687e-23	-2.19469	-0.577634
25264382	chr6:25264382:C:G	6.10637e-23	-2.20023	-0.643277
25265149	chr6:25265149:T:C	4.20468e-23	-2.06851	-1.14813
25265223	chr6:25265223:C:T	3.18888e-22	-0.893348	-0.297233
25265762	chr6:25265762:G:A	4.02612e-23	-2.11492	-1.14511
25265919	chr6:25265919:A:G	3.33236e-23	-2.19951	-1.24964
25266095	chr6:25266095:C:T	4.42742e-22	-4.09142e-10	-0.862434
25266147	chr6:25266147:A:C	3.85783e-22	-4.09142e-10	-1.00015
25266176	chr6:25266176:T:C	1.35471e-21	0.255918	-3.31813e-10
25266179	chr6:25266179:A:G	4.21979e-23	-2.12252	-1.09053
25266285	chr6:25266285:T:A	3.37046e-22	-4.09142e-10	-1.1352
25266456	chr6:25266456:A:G	2.82996e-22	-4.09142e-10	-1.30999
25266481	chr6:25266481:C:T	8.25835e-22	-4.09142e-10	-0.239026
25266529	chr6:25266529:A:G	4.83755e-23	-2.20219	-0.874238
25266575	chr6:25266575:T:G	4.65052e-23	-2.18484	-0.931017
25266623	chr6:25266623:C:A	3.29971e-23	-2.2022	-1.2568
25266741	chr6:25266741:C:A	3.36683e-22	-4.09142e-10	-1.13628
25266959	chr6:25266959:C:T	2.98096e-22	-4.09142e-10	-1.25801
25267036	chr6:25267036:G:A	5.28671e-23	-2.20115	-0.786493
25267173	chr6:25267173:T:C	4.09527e-23	-2.08965	-1.15335
25267259	chr6:25267259:C:T	3.33543e-22	-4.09142e-10	-1.14565
25267366	chr6:25267366:G:C	3.51453e-23	-2.19207	-1.20386
25267464	chr6:25267464:T:C	5.21408e-23	-2.19569	-0.805784
25267520	chr6:25267520:T:C	4.29931e-23	-1.99896	-1.19542
25267612	chr6:25267612:C:T	3.76607e-23	-2.20215	-1.12466
25267714	chr6:25267714:A:G	6.29207e-22	-4.09142e-10	-0.510962
25267786	chr6:25267786:A:C	4.41767e-23	-2.03341	-1.13381
25268297	chr6:25268297:A:C	2.04133e-22	-1.63665	-3.31813e-10
25268998	chr6:25268998:G:C	1.63644e-22	-1.85773	-3.31813e-10
25269021	chr6:25269021:C:A	7.50787e-22	-4.09142e-10	-0.334299
25269130	chr6:25269130:C:T	7.57789e-22	-4.09142e-10	-0.325017
25269427	chr6:25269427:T:C	7.75661e-22	-4.09142e-10	-0.301706
25269454	chr6:25269454:A:G	1.01683e-21	-4.09142e-10	-0.0309758
25269474	chr6:25269474:C:T	3.89504e-23	-2.18772	-1.10541
25269589	chr6:25269589:T:G	5.98006e-22	-4.09142e-10	-0.561821
25269707	chr6:25269707:G:T	2.77928e-22	-4.09142e-10	-1.32806
25270173	chr6:25270173:T:C	1.54941e-22	-1.91238	-3.31813e-10
25270374	chr6:25270374:C:T	5.58786e-22	-4.09142e-10	-0.629655
25271022	chr6:25271022:C:T	3.66396e-23	-2.13053	-1.22376
25271384	chr6:25271384:C:T	3.43828e-22	-4.09142e-10	-1.11528
25271391	chr6:25271391:C:T	5.70637e-22	-4.09142e-10	-0.608668
25271557	chr6:25271557:ATC:A	4.63797e-23	-1.80636	-1.3122
25271599	chr6:25271599:C:T	7.13074e-22	-4.09142e-10	-0.385836
25271746	chr6:25271746:G:A	3.18721e-23	-2.16606	-1.32763
25271792	chr6:25271792:T:A	5.66478e-22	-0.615984	-3.31813e-10
25271898	chr6:25271898:C:T	7.88711e-23	-2.11655	-0.471056
25272002	chr6:25272002:T:C	7.42387e-22	-4.09142e-10	-0.345551
25272560	chr6:25272560:T:C	3.31285e-22	-4.09142e-10	-1.15244
25272825	chr6:25272825:C:T	6.28886e-23	-2.07131	-0.742742
25273129	chr6:25273129:C:T	5.97073e-22	-4.09142e-10	-0.563382
25273296	chr6:25273296:C:T	2.04583e-21	-4.09142e-10	0.668137
25273562	chr6:25273562:G:GGTTGAGGACAAGTCGCTGTA	5.6005e-22	-4.09142e-10	-0.627396
25273745	chr6:25273745:C:T	5.74503e-22	-4.09142e-10	-0.601917
25273856	chr6:25273856:A:G	2.47058e-22	-2.13447	0.688674
25273906	chr6:25273906:T:C	4.23191e-22	-4.09142e-10	-0.907599
25274331	chr6:25274331:C:A	2.10483e-22	-2.15539	0.54937
25274384	chr6:25274384:G:A	3.43327e-23	-2.09581	-1.32351
25274396	chr6:25274396:C:T	5.59119e-22	-4.09142e-10	-0.629059
25274417	chr6:25274417:T:C	2.26913e-22	-2.14705	0.616198
25274610	chr6:25274610:T:C	5.00713e-23	-2.19935	-0.842626
25274929	chr6:25274929:A:G	5.09124e-23	-1.69695	-1.32836
25274980	chr6:25274980:G:A	5.11994e-23	-1.69274	-1.32695
25274984	chr6:25274984:C:T	6.99309e-22	-4.09142e-10	-0.405329
25275317	chr6:25275317:CTTGAA:C	3.97096e-22	-4.09142e-10	-0.971243
25275323	chr6:25275323:C:CG	2.96015e-22	-4.09142e-10	-1.26501
25275929	chr6:25275929:A:G	4.87103e-22	-4.09142e-10	-0.766947
25276038	chr6:25276038:A:G	6.13206e-23	-2.20207	-0.637239
25276054	chr6:25276054:A:G	6.2487e-23	-2.14853	-0.671928
25276188	chr6:25276188:G:A	2.78725e-22	-4.09142e-10	-1.3252
25276318	chr6:25276318:A:G	7.00622e-23	-2.04821	-0.657832
25276561	chr6:25276561:C:T	6.23238e-23	-1.8827	-0.940382
25276588	chr6:25276588:T:C	2.88205e-22	-4.09142e-10	-1.29175
25276590	chr6:25276590:T:C	6.98022e-22	-4.09142e-10	-0.407171
25276760	chr6:25276760:T:C	7.1571e-23	-1.9757	-0.709035
25277060	chr6:25277060:T:A	1.21493e-22	-2.15557	-3.31813e-10
25277088	chr6:25277088:A:G	8.32965e-22	-4.09142e-10	-0.230431
25277147	chr6:25277147:T:C	4.57663e-23	-2.1324	-0.999475
25277191	chr6:25277191:T:C	4.1526e-23	-2.19055	-1.03855
25277259	chr6:25277259:C:T	3.40617e-22	-4.09142e-10	-1.12466
25277852	chr6:25277852:A:G	5.5681e-22	-4.09142e-10	-0.633198
25277892	chr6:25277892:A:G	3.40369e-22	-4.09142e-10	-1.12539
25278318	chr6:25278318:T:C	4.2147e-23	-2.17062	-1.04364
25278343	chr6:25278343:T:C	5.37509e-22	-4.09142e-10	-0.668476
25278399	chr6:25278399:A:G	4.85173e-22	-4.09142e-10	-0.770917
25278413	chr6:25278413:C:T	6.65834e-22	-4.09142e-10	-0.454382
25278743	chr6:25278743:A:G	4.78672e-22	-4.09142e-10	-0.784405
25278760	chr6:25278760:CAA:C	4.12351e-23	-2.17125	-1.06488
25278980	chr6:25278980:A:T	5.65624e-23	-2.16108	-0.758996
25278991	chr6:25278991:G:A	4.29687e-22	-4.09142e-10	-0.892366
25279314	chr6:25279314:G:A	5.68852e-22	-4.09142e-10	-0.611801
25279695	chr6:25279695:G:A	1.85631e-21	-4.09142e-10	0.570922
25279895	chr6:25279895:C:G	2.7807e-22	-4.09142e-10	-1.32755
25280011	chr6:25280011:G:A	3.48838e-22	-4.09142e-10	-1.10082
25280209	chr6:25280209:C:T	7.17024e-22	-4.09142e-10	-0.380312
25280302	chr6:25280302:T:C	6.06581e-23	-2.16257	-0.687594
25280950	chr6:25280950:T:C	7.31829e-22	-4.09142e-10	-0.359875
25281144	chr6:25281144:A:G	3.13968e-22	-1.20613	-3.31813e-10
25281146	chr6:25281146:A:G	1.40146e-22	-2.01274	-3.31813e-10
25281195	chr6:25281195:A:G	4.3244e-23	-2.19245	-0.996113
25281272	chr6:25281272:G:T	2.01194e-22	-1.03568	-0.615473
25281273	chr6:25281273:C:T	1.95752e-22	-1.0586	-0.619975
25281536	chr6:25281536:A:G	3.668e-22	-4.09142e-10	-1.0506
25281620	chr6:25281620:G:C	4.12428e-23	-2.2017	-1.03425
25281677	chr6:25281677:G:A	4.1334e-23	-2.20139	-1.03235
25281771	chr6:25281771:A:G	4.08795e-23	-2.2022	-1.04259
25282223	chr6:25282223:G:GTTATTT	1.47716e-22	-1.96013	-3.31813e-10
25282395	chr6:25282395:A:G	5.22841e-22	-4.09142e-10	-0.696144
25282587	chr6:25282587:T:A	5.44876e-22	-4.09142e-10	-0.654863
25282772	chr6:25282772:G:A	1.18084e-22	-0.998362	-1.18566
25282895	chr6:25282895:A:C	5.35256e-22	-4.09142e-10	-0.672676
25282937	chr6:25282937:A:G	5.28079e-22	-4.09142e-10	-0.686175
25283272	chr6:25283272:G:A	4.20224e-23	-2.18339	-1.03383
25283399	chr6:25283399:A:G	5.17693e-22	-4.09142e-10	-0.706039
25283400	chr6:25283400:G:A	3.06808e-22	-4.09142e-10	-1.2292
25283509	chr6:25283509:T:G	4.49518e-23	-1.82381	-1.32602
25283526	chr6:25283526:G:A	7.73387e-23	-1.45538	-1.15185
25283848	chr6:25283848:A:G	4.00985e-23	-2.20195	-1.06213
25283860	chr6:25283860:C:T	4.12902e-22	-4.09142e-10	-0.932211
25284427	chr6:25284427:C:T	5.18928e-22	-4.09142e-10	-0.703657
25284459	chr6:25284459:C:T	5.19279e-22	-4.09142e-10	-0.702981
25284496	chr6:25284496:G:A	5.30907e-22	-4.09142e-10	-0.680835
25284565	chr6:25284565:C:T	3.93721e-22	-4.09142e-10	-0.979779
25284595	chr6:25284595:G:C	6.5611e-22	-4.09142e-10	-0.469094
25284641	chr6:25284641:G:A	3.15834e-23	-2.18824	-1.31455
25284655	chr6:25284655:G:C	5.56319e-22	-4.09142e-10	-0.63408
25284669	chr6:25284669:A:G	5.60135e-22	-4.09142e-10	-0.627245
25284717	chr6:25284717:A:G	7.18947e-22	-4.09142e-10	-0.377634
25285343	chr6:25285343:T:C	5.1208e-22	-4.09142e-10	-0.716942
25285392	chr6:25285392:G:A	1.45466e-22	-1.97548	-3.31813e-10
25285424	chr6:25285424:G:C	8.03973e-22	-4.09142e-10	-0.265856
25285648	chr6:25285648:T:TTTA	5.13925e-22	-4.09142e-10	-0.713345
25285715	chr6:25285715:T:C	4.06465e-23	-2.20194	-1.04857
25285838	chr6:25285838:C:T	5.54387e-22	-4.09142e-10	-0.637559
25285841	chr6:25285841:A:G	6.56181e-22	-4.09142e-10	-0.468985
25285928	chr6:25285928:A:G	1.50962e-22	-1.9384	-3.31813e-10
25286039	chr6:25286039:TTTTG:T	8.06286e-22	-4.09142e-10	-0.262983
25286124	chr6:25286124:C:T	3.84259e-22	-4.09142e-10	-1.00411
25286293	chr6:25286293:T:C	5.2369e-22	-4.09142e-10	-0.694522
25286613	chr6:25286613:T:G	5.37884e-22	-4.09142e-10	-0.667778
25286658	chr6:25286658:A:G	5.50378e-22	-4.09142e-10	-0.644817
25286745	chr6:25286745:G:A	2.63623e-21	-4.09142e-10	0.921683
25287777	chr6:25287777:T:C	4.50466e-23	-2.2011	-0.946625
25287947	chr6:25287947:G:A	1.86789e-22	-0.556071	-1.16937
25288043	chr6:25288043:G:T	1.83615e-22	-0.582749	-1.15983
25288050	chr6:25288050:G:C	3.06847e-22	-4.09142e-10	-1.22907
25288099	chr6:25288099:C:A	2.99546e-22	-4.09142e-10	-1.25315
25288105	chr6:25288105:A:G	3.14023e-22	-4.09142e-10	-1.20595
25288321	chr6:25288321:G:A	7.52511e-23	-1.39912	-1.23548
25288664	chr6:25288664:G:A	3.4889e-22	-4.09142e-10	-1.10067
25288835	chr6:25288835:A:C	9.25417e-23	-1.26853	-1.15923
25288869	chr6:25288869:G:A	8.66531e-23	-1.30152	-1.19198
25288956	chr6:25288956:G:C	7.36771e-23	-1.39049	-1.26524
25289052	chr6:25289052:A:T	3.81561e-23	-2.054	-1.25974
25289219	chr6:25289219:A:G	1.23973e-22	-1.75749	-0.37786
25289394	chr6:25289394:C:G	1.24668e-22	-2.12976	-3.31813e-10
25289535	chr6:25289535:C:T	1.23289e-22	-2.14089	-3.31813e-10
25290036	chr6:25290036:T:C	3.71749e-23	-2.01843	-1.32136
25290105	chr6:25290105:T:C	3.63841e-23	-2.03997	-1.32132
25290148	chr6:25290148:C:T	3.64794e-23	-2.03319	-1.32549
25290149	chr6:25290149:A:G	4.75483e-22	-0.791091	-3.31813e-10
25290842	chr6:25290842:G:A	7.66884e-23	-1.31863	-1.29704
25290849	chr6:25290849:T:A	3.62916e-23	-2.04322	-1.32061
25290956	chr6:25290956:A:G	4.3494e-23	-1.87875	-1.30405
25291214	chr6:25291214:A:G	1.23852e-22	-2.13634	-3.31813e-10
25291229	chr6:25291229:G:A	6.25952e-23	-1.50557	-1.31316
25291305	chr6:25291305:T:C	3.60705e-23	-2.04743	-1.32252
25291498	chr6:25291498:T:C	3.63798e-23	-2.04017	-1.32124
25291503	chr6:25291503:G:A	4.59689e-22	-4.09142e-10	-0.824871
25291548	chr6:25291548:T:A	2.93194e-22	-4.09142e-10	-1.27459
25291969	chr6:25291969:G:C	6.71289e-22	-4.09142e-10	-0.446222
25292016	chr6:25292016:G:A	3.71234e-23	-2.01993	-1.32125
25292173	chr6:25292173:C:T	5.11627e-23	-1.6992	-1.32121
25292339	chr6:25292339:C:T	7.68409e-23	-1.33623	-1.27746
25292785	chr6:25292785:A:C	3.13644e-23	-2.18145	-1.3283
25292798	chr6:25292798:G:A	3.70272e-22	-4.09142e-10	-1.04118
25292973	chr6:25292973:A:C	3.64723e-23	-2.03757	-1.3213
25293036	chr6:25293036:T:C	3.67807e-23	-2.02939	-1.32106
25293153	chr6:25293153:C:A	3.41254e-22	-4.09142e-10	-1.12279
25293171	chr6:25293171:G:A	3.61231e-23	-2.05269	-1.31579
25293205	chr6:25293205:T:C	3.20688e-23	-2.18449	-1.30305
25293297	chr6:25293297:TGTG:T	2.90065e-22	-4.09142e-10	-1.28532
25293320	chr6:25293320:A:G	4.31898e-23	-2.14092	-1.0489
25293348	chr6:25293348:A:C	3.26862e-22	-4.09142e-10	-1.16588
25293511	chr6:25293511:G:A	3.58542e-23	-2.06029	-1.31567
25293540	chr6:25293540:A:G	4.64785e-23	-1.78874	-1.32769
25293650	chr6:25293650:G:T	3.63767e-23	-2.04074	-1.32075
25293667	chr6:25293667:G:A	3.51419e-22	-4.09142e-10	-1.09344
25293787	chr6:25293787:T:C	1.24789e-22	-2.1288	-3.31813e-10
25294020	chr6:25294020:C:T	1.79011e-22	-1.25191	-0.516071
25294188	chr6:25294188:G:A	3.4889e-22	-4.09142e-10	-1.10067
25294296	chr6:25294296:T:C	1.23087e-22	-2.14253	-3.31813e-10
25294855	chr6:25294855:C:T	1.21479e-22	-2.15568	-3.31813e-10
25294919	chr6:25294919:C:A	2.40019e-21	-4.09142e-10	0.827883
25295030	chr6:25295030:T:C	1.2134e-22	-0.891156	-1.26567
25295214	chr6:25295214:A:G	3.15957e-22	-4.09142e-10	-1.19981
25295220	chr6:25295220:TATATG:T	3.58312e-21	-4.09142e-10	1.22857
25295290	chr6:25295290:A:G	3.68031e-23	-2.02855	-1.32129
25295459	chr6:25295459:C:T	3.68143e-22	-4.09142e-10	-1.04695
25295837	chr6:25295837:A:G	3.61327e-23	-2.05012	-1.3181
25295878	chr6:25295878:G:C	3.4889e-22	-4.09142e-10	-1.10067
25296378	chr6:25296378:G:A	9.03339e-23	-1.16026	-1.29165
25296803	chr6:25296803:G:A	2.78549e-22	-4.09142e-10	-1.32583
25296845	chr6:25296845:T:C	2.77878e-22	-4.09142e-10	-1.32824
25297269	chr6:25297269:T:G	1.83155e-22	-0.926309	-0.818777
25297320	chr6:25297320:C:T	4.34927e-22	-4.09142e-10	-0.880244
25297858	chr6:25297858:A:G	4.63012e-23	-2.04134	-1.07892
25298505	chr6:25298505:C:T	4.56946e-23	-2.03073	-1.10271
25298979	chr6:25298979:T:C	4.36551e-23	-2.03436	-1.14475
25299021	chr6:25299021:G:A	8.00139e-22	-0.270637	-3.31813e-10
25299138	chr6:25299138:A:G	3.87409e-22	-4.09142e-10	-0.995941
25299203	chr6:25299203:C:T	5.79387e-22	-4.09142e-10	-0.593452
25299368	chr6:25299368:T:C	4.48257e-23	-2.03868	-1.11396
25299429	chr6:25299429:C:T	2.7984e-22	-4.09142e-10	-1.32121
25299473	chr6:25299473:A:C	3.36533e-22	-4.09142e-10	-1.13672
25299569	chr6:25299569:C:G	3.29828e-22	-4.09142e-10	-1.15685
25299703	chr6:25299703:C:T	4.85329e-22	-4.09142e-10	-0.770595
25299999	chr6:25299999:T:G	5.17857e-23	-2.05712	-0.95119
25300097	chr6:25300097:G:A	7.63107e-23	-2.19077	-0.429837
25300145	chr6:25300145:TTTACAGTTTTATGATA:T	4.50953e-23	-2.04277	-1.10388
25300178	chr6:25300178:A:C	3.40274e-22	-4.09142e-10	-1.12567
25300186	chr6:25300186:G:A	4.49158e-23	-2.03373	-1.1169
25300194	chr6:25300194:G:A	3.66967e-22	-4.09142e-10	-1.05015
25300301	chr6:25300301:G:A	4.10989e-23	-2.16945	-1.06999
25300391	chr6:25300391:G:A	2.88107e-22	-4.09142e-10	-1.29209
25300421	chr6:25300421:G:C	4.46494e-23	-2.05024	-1.10635
25300464	chr6:25300464:C:T	3.29922e-22	-4.09142e-10	-1.15657
25300468	chr6:25300468:A:G	1.2262e-22	-2.14633	-3.31813e-10
25300490	chr6:25300490:A:G	1.21365e-22	-2.15662	-3.31813e-10
25300511	chr6:25300511:T:C	8.859e-23	-1.2029	-1.26851
25300524	chr6:25300524:T:C	4.37066e-23	-2.04933	-1.12859
25300555	chr6:25300555:A:G	2.88609e-22	-4.09142e-10	-1.29035
25300905	chr6:25300905:A:G	4.52973e-23	-2.03817	-1.104
25301178	chr6:25301178:T:C	7.89029e-23	-2.19784	-0.38936
25301239	chr6:25301239:G:GC	4.56451e-23	-2.03075	-1.10377
25301299	chr6:25301299:G:A	3.66967e-22	-4.09142e-10	-1.05015
25301425	chr6:25301425:A:G	4.48484e-23	-2.04778	-1.10435
25301457	chr6:25301457:C:T	6.20712e-22	-4.09142e-10	-0.524554
25301888	chr6:25301888:TAGATC:T	4.45638e-23	-2.05483	-1.10367
25301979	chr6:25301979:A:G	4.50738e-23	-2.04217	-1.10495
25302338	chr6:25302338:T:A	6.18006e-22	-4.09142e-10	-0.528923
25302450	chr6:25302450:C:T	4.4054e-23	-2.04422	-1.12578
25302582	chr6:25302582:A:C	3.47779e-23	-2.08009	-1.32635
25302719	chr6:25302719:T:C	3.38544e-23	-2.1064	-1.32696
25302804	chr6:25302804:G:A	6.19554e-22	-4.09142e-10	-0.526422
25302899	chr6:25302899:T:C	4.52413e-23	-2.04018	-1.10324
25303582	chr6:25303582:A:G	4.72966e-23	-2.04282	-1.05616
25303722	chr6:25303722:A:C	7.20807e-22	-4.09142e-10	-0.375051
25303972	chr6:25303972:A:G	1.22015e-22	-2.15127	-3.31813e-10
25303989	chr6:25303989:T:C	4.54863e-23	-2.04603	-1.09198
25304131	chr6:25304131:A:C	4.52216e-23	-2.03942	-1.10443
25304205	chr6:25304205:T:C	4.51181e-23	-2.04171	-1.10443
25304290	chr6:25304290:G:A	1.16315e-22	-2.19912	-3.31813e-10
25304297	chr6:25304297:A:G	4.50692e-23	-2.04279	-1.10443
25304345	chr6:25304345:T:C	4.42487e-23	-2.04277	-1.12283
25304373	chr6:25304373:C:T	4.49666e-23	-2.04507	-1.10443
25304432	chr6:25304432:C:T	2.86136e-22	-4.09142e-10	-1.29895
25304801	chr6:25304801:A:G	1.21355e-22	-2.1567	-3.31813e-10
25304919	chr6:25304919:A:G	7.94733e-23	-2.19959	-0.380415
25305094	chr6:25305094:T:A	4.43718e-23	-2.04792	-1.1149
25305452	chr6:25305452:T:A	2.38771e-22	-1.11242	-0.367495
25305586	chr6:25305586:C:T	2.18008e-22	-1.14525	-0.425642
25306057	chr6:25306057:G:A	1.47039e-21	-4.09142e-10	0.337863
25306135	chr6:25306135:A:G	4.73942e-23	-2.12162	-0.975296
25306249	chr6:25306249:G:A	4.34518e-23	-2.07934	-1.10443
25306382	chr6:25306382:A:G	2.82943e-22	-4.09142e-10	-1.31018
25306387	chr6:25306387:C:G	4.56174e-23	-2.05822	-1.07691
25306423	chr6:25306423:T:C	4.41706e-23	-2.05642	-1.11095
25306649	chr6:25306649:C:T	4.49614e-23	-2.04527	-1.10435
25306694	chr6:25306694:A:G	1.66697e-22	-1.83924	-3.31813e-10
25306774	chr6:25306774:A:G	1.21587e-21	-4.09142e-10	0.147791
25306825	chr6:25306825:A:G	4.15492e-23	-2.08506	-1.14348
25306861	chr6:25306861:T:G	5.98698e-22	-4.09142e-10	-0.560664
25307308	chr6:25307308:T:G	1.21306e-22	-2.1571	-3.31813e-10
25307816	chr6:25307816:C:T	3.2988e-22	-4.09142e-10	-1.15669
25307905	chr6:25307905:A:C	8.96041e-23	-1.27041	-1.18962
25308294	chr6:25308294:A:G	7.41306e-23	-1.6708	-0.978794
25308527	chr6:25308527:G:A	2.54273e-22	-1.41701	-3.31813e-10
25308660	chr6:25308660:C:T	4.21438e-23	-1.92791	-1.28643
25309182	chr6:25309182:C:T	7.46131e-23	-1.67625	-0.966858
25309222	chr6:25309222:C:T	8.55293e-23	-1.95894	-0.547623
25309225	chr6:25309225:G:T	1.20649e-22	-2.16254	-3.31813e-10
25309297	chr6:25309297:A:G	7.63778e-23	-1.64703	-0.972698
25309437	chr6:25309437:A:T	4.45895e-23	-2.16923	-0.988696
25309507	chr6:25309507:A:T	2.94305e-22	-4.09142e-10	-1.2708
25309602	chr6:25309602:TA:T	2.0495e-22	-1.27573	-0.35692
25309635	chr6:25309635:G:A	7.45373e-23	-1.67229	-0.971829
25309640	chr6:25309640:C:T	3.44165e-23	-2.10413	-1.31275
25309812	chr6:25309812:C:T	7.40673e-23	-1.71264	-0.937808
25309857	chr6:25309857:T:C	1.10678e-22	-0.94483	-1.30397
25309919	chr6:25309919:G:A	7.66112e-23	-1.64543	-0.971254
25309924	chr6:25309924:C:T	1.40387e-22	-1.94327	-0.0677432
25309963	chr6:25309963:C:T	1.17935e-22	-1.07695	-1.10834
25309978	chr6:25309978:C:T	7.98909e-23	-1.64039	-0.934372
25310004	chr6:25310004:A:G	7.57961e-23	-1.67232	-0.955051
25310064	chr6:25310064:G:A	7.68628e-23	-1.66223	-0.95117
25310380	chr6:25310380:A:G	1.91889e-22	-1.6985	-3.31813e-10
25310393	chr6:25310393:C:T	7.9801e-23	-1.62762	-0.948266
25310578	chr6:25310578:A:G	8.85828e-23	-1.78981	-0.681676
25310678	chr6:25310678:A:G	2.85006e-22	-4.09142e-10	-1.30291
25310869	chr6:25310869:T:G	7.72207e-23	-1.66533	-0.943428
25310906	chr6:25310906:C:T	3.10877e-22	-4.09142e-10	-1.21603
25310951	chr6:25310951:T:C	6.59714e-23	-1.90981	-0.856395
25311070	chr6:25311070:C:T	7.62135e-23	-1.70806	-0.913829
25311326	chr6:25311326:G:A	1.20707e-22	-2.16206	-3.31813e-10
25311427	chr6:25311427:C:T	4.09879e-23	-2.18252	-1.05963
25311467	chr6:25311467:G:A	8.15e-23	-1.59581	-0.959009
25311646	chr6:25311646:G:T	1.20159e-22	-2.1666	-3.31813e-10
25311811	chr6:25311811:G:A	3.48093e-23	-2.13662	-1.26892
25312016	chr6:25312016:T:G	8.22616e-23	-1.60064	-0.94488
25312199	chr6:25312199:G:A	7.89606e-23	-1.60277	-0.983708
25312202	chr6:25312202:AAACTT:A	2.78213e-22	-4.09142e-10	-1.32703
25312221	chr6:25312221:G:A	8.09181e-23	-1.61973	-0.942254
25312260	chr6:25312260:A:G	8.28176e-23	-1.59644	-0.942342
25312527	chr6:25312527:G:A	8.14725e-23	-1.59958	-0.955579
25312550	chr6:25312550:A:G	1.21381e-22	-2.15649	-3.31813e-10
25312687	chr6:25312687:C:T	8.09638e-23	-1.6107	-0.950719
25312700	chr6:25312700:A:T	8.00985e-23	-1.60089	-0.971276
25312946	chr6:25312946:C:T	5.96302e-23	-1.63733	-1.22993
25312962	chr6:25312962:A:G	6.89536e-23	-1.98393	-0.738055
25313470	chr6:25313470:C:T	7.67534e-23	-1.67378	-0.941044
25313635	chr6:25313635:A:G	1.03483e-22	-1.43097	-0.885046
25313910	chr6:25313910:A:G	6.79866e-23	-1.71847	-1.01764
25314054	chr6:25314054:T:C	7.3266e-23	-1.69407	-0.967258
25314362	chr6:25314362:A:G	5.12698e-22	-4.09142e-10	-0.715734
25314369	chr6:25314369:A:G	1.31627e-22	-0.910694	-1.16475
25314925	chr6:25314925:T:G	7.73464e-23	-1.64045	-0.966682
25315043	chr6:25315043:G:A	5.18945e-22	-4.09142e-10	-0.703624
25315045	chr6:25315045:A:G	2.89765e-22	-4.09142e-10	-1.28635
25315312	chr6:25315312:T:C	3.80115e-23	-2.16395	-1.15358
25315414	chr6:25315414:A:G	7.91512e-23	-1.601	-0.98306
25315427	chr6:25315427:C:T	8.80373e-23	-1.56683	-0.910833
25315525	chr6:25315525:T:G	4.07919e-23	-2.17955	-1.06739
25315535	chr6:25315535:C:T	8.42575e-23	-1.56253	-0.959018
25315645	chr6:25315645:T:C	1.45784e-22	-1.00304	-0.970253
25315971	chr6:25315971:G:A	8.23904e-23	-1.58178	-0.962172
25316084	chr6:25316084:A:C	5.99123e-23	-2.10566	-0.75688
25316403	chr6:25316403:A:T	4.91029e-22	-4.09142e-10	-0.758919
25316701	chr6:25316701:C:T	3.04439e-22	-4.09142e-10	-1.23695
25316749	chr6:25316749:A:G	2.88283e-22	-4.09142e-10	-1.29148
25316874	chr6:25316874:T:C	2.78057e-22	-4.09142e-10	-1.32759
25316926	chr6:25316926:T:C	7.99682e-23	-1.30752	-1.26627
25317182	chr6:25317182:C:T	2.87561e-22	-4.09142e-10	-1.29399
25317275	chr6:25317275:T:C	1.10614e-22	-1.22447	-1.0249
25317337	chr6:25317337:A:G	1.45292e-21	-4.09142e-10	0.325907
25317418	chr6:25317418:G:C	3.44836e-22	-4.09142e-10	-1.11235
25318001	chr6:25318001:C:T	2.84971e-22	-4.09142e-10	-1.30303
25318271	chr6:25318271:G:T	5.30772e-22	-4.09142e-10	-0.681088
25318291	chr6:25318291:G:A	4.37023e-23	-2.16726	-1.01076
25318451	chr6:25318451:TG:T	3.62904e-22	-4.09142e-10	-1.06128
25318708	chr6:25318708:A:C	9.13525e-23	-1.34777	-1.09293
25318752	chr6:25318752:T:C	1.97578e-21	-4.09142e-10	0.633297
25318756	chr6:25318756:A:G	4.68832e-23	-1.92702	-1.18074
25318807	chr6:25318807:G:A	3.03118e-22	-4.09142e-10	-1.2413
25318818	chr6:25318818:A:G	1.28933e-21	0.206453	-3.31813e-10
25319006	chr6:25319006:G:A	9.7736e-23	-1.10759	-1.26556
25319086	chr6:25319086:G:A	3.1844e-22	-4.09142e-10	-1.19199
25319398	chr6:25319398:G:A	5.03149e-23	-1.94179	-1.09533
25319621	chr6:25319621:C:T	3.83688e-22	-4.09142e-10	-1.00559
25319672	chr6:25319672:A:G	7.55521e-23	-1.50023	-1.13037
25319859	chr6:25319859:C:T	6.18002e-23	-2.19529	-0.636226
25319871	chr6:25319871:G:A	9.35636e-23	-1.64295	-0.773828
25319923	chr6:25319923:G:A	1.99032e-22	-1.66196	-3.31813e-10
25319997	chr6:25319997:G:A	6.9675e-22	-4.09142e-10	-0.408995
25320571	chr6:25320571:G:T	2.83079e-22	-4.09142e-10	-1.3097
25320692	chr6:25320692:C:T	3.1438e-23	-2.18153	-1.32588
25320790	chr6:25320790:T:C	4.70243e-23	-1.95505	-1.14971
25320858	chr6:25320858:A:G	3.91963e-23	-2.17559	-1.11125
25320871	chr6:25320871:G:A	1.01013e-22	-1.51672	-0.823449
25321018	chr6:25321018:C:G	3.13807e-22	-4.09142e-10	-1.20664
25321090	chr6:25321090:C:A	3.95132e-23	-2.13809	-1.14069
25321208	chr6:25321208:T:C	1.22696e-22	-2.14571	-3.31813e-10
25321553	chr6:25321553:CAAA:C	2.89051e-22	-4.09142e-10	-1.28882
25321645	chr6:25321645:A:G	1.1843e-22	-2.1811	-3.31813e-10
25321697	chr6:25321697:T:C	9.78245e-23	-1.64223	-0.730022
25321789	chr6:25321789:A:C	1.06039e-22	-1.20324	-1.08837
25321900	chr6:25321900:C:T	4.11029e-22	-0.936759	-3.31813e-10
25321963	chr6:25321963:T:A	3.8393e-23	-2.16628	-1.14127
25321968	chr6:25321968:G:A	3.9968e-23	-2.15723	-1.11011
25322073	chr6:25322073:C:T	3.78828e-23	-2.16936	-1.15157
25322119	chr6:25322119:G:A	3.97248e-23	-2.15488	-1.11857
25322192	chr6:25322192:A:G	3.61098e-23	-2.17898	-1.18987
25322335	chr6:25322335:C:T	4.5821e-21	-4.09142e-10	1.47449
25322365	chr6:25322365:C:T	3.09513e-23	-2.20192	-1.32109
25322586	chr6:25322586:C:T	7.08744e-23	-1.67616	-1.01835
25322915	chr6:25322915:G:T	2.33917e-22	-1.10823	-0.392223
25322983	chr6:25322983:G:A	4.73721e-23	-1.99622	-1.10117
25323130	chr6:25323130:T:C	2.79305e-22	-4.09142e-10	-1.32312
25323646	chr6:25323646:T:C	3.53469e-23	-2.17894	-1.21127
25323668	chr6:25323668:A:G	5.6173e-22	-0.624401	-3.31813e-10
25323782	chr6:25323782:T:C	2.92702e-22	-4.09142e-10	-1.27627
25323857	chr6:25323857:C:T	3.35993e-22	-4.09142e-10	-1.13833
25324148	chr6:25324148:G:A	7.15459e-22	-4.09142e-10	-0.382497
25324354	chr6:25324354:T:G	2.26032e-22	-0.947686	-0.58706
25324661	chr6:25324661:G:A	1.26973e-22	-2.11145	-3.31813e-10
25325180	chr6:25325180:T:C	1.70467e-22	-1.81688	-3.31813e-10
25325222	chr6:25325222:C:T	3.66828e-22	-4.09142e-10	-1.05053
25325383	chr6:25325383:T:A	3.21193e-23	-2.16128	-1.32468
25325649	chr6:25325649:T:C	5.3204e-22	-4.09142e-10	-0.678703
25325693	chr6:25325693:GAC:G	3.43367e-22	-4.09142e-10	-1.11662
25325700	chr6:25325700:T:TGC	3.43824e-22	-4.09142e-10	-1.11529
25325863	chr6:25325863:G:A	9.36935e-23	-1.22085	-1.19455
25325901	chr6:25325901:T:C	3.47446e-23	-2.16823	-1.23917
25326058	chr6:25326058:C:T	5.6072e-23	-1.85318	-1.0756
25326147	chr6:25326147:C:T	7.86333e-22	-4.09142e-10	-0.288042
25326413	chr6:25326413:G:T	2.84233e-21	-4.09142e-10	0.996956
25326528	chr6:25326528:A:G	5.09553e-23	-1.98683	-1.03764
25326933	chr6:25326933:G:T	3.56424e-23	-2.14843	-1.23346
25327042	chr6:25327042:T:C	3.50648e-23	-2.17827	-1.21995
25327199	chr6:25327199:C:T	1.45763e-22	-0.680803	-1.29264
25327243	chr6:25327243:G:A	8.50677e-23	-1.30368	-1.20829
25327528	chr6:25327528:T:C	3.50497e-23	-2.18267	-1.21598
25327529	chr6:25327529:A:G	3.50717e-23	-2.18204	-1.21598
25327625	chr6:25327625:A:G	1.43681e-22	-1.98782	-3.31813e-10
25328339	chr6:25328339:G:A	7.54839e-23	-1.635	-0.996497
25328424	chr6:25328424:C:T	5.05019e-22	-4.09142e-10	-0.730825
25328444	chr6:25328444:C:T	3.12298e-22	-0.708117	-0.503346
25328562	chr6:25328562:A:G	5.06476e-23	-1.92393	-1.1066
25328647	chr6:25328647:T:C	1.01445e-22	-1.07229	-1.26361
25328835	chr6:25328835:TGA:T	3.90971e-23	-2.18389	-1.10549
25328874	chr6:25328874:A:G	4.69676e-22	-4.09142e-10	-0.803379
25328878	chr6:25328878:C:T	3.26144e-22	-4.09142e-10	-1.16808
25329133	chr6:25329133:C:T	4.0658e-22	-4.09142e-10	-0.947641
25329776	chr6:25329776:T:C	2.83916e-22	-4.09142e-10	-1.30674
25329844	chr6:25329844:C:T	6.07116e-23	-1.81134	-1.03795
25329888	chr6:25329888:C:T	1.07602e-22	-1.01338	-1.26361
25329980	chr6:25329980:A:G	3.79438e-23	-2.19624	-1.12307
25330121	chr6:25330121:T:C	1.20141e-22	-1.53037	-0.636385
25330310	chr6:25330310:T:C	3.3145e-23	-2.12852	-1.32601
25330511	chr6:25330511:G:A	5.66882e-22	-0.615271	-3.31813e-10
25330564	chr6:25330564:G:A	7.27552e-22	-4.09142e-10	-0.365737
25330645	chr6:25330645:G:A	3.68131e-22	-4.09142e-10	-1.04698
25330980	chr6:25330980:T:C	3.03001e-22	-4.09142e-10	-1.24169
25331009	chr6:25331009:A:G	5.29904e-23	-1.68094	-1.30437
25331072	chr6:25331072:C:T	2.68816e-22	-1.36139	-3.31813e-10
25331080	chr6:25331080:A:T	1.16669e-22	-2.19608	-3.31813e-10
25331195	chr6:25331195:A:T	3.28689e-22	-4.09142e-10	-1.16031
25331227	chr6:25331227:T:G	3.76839e-22	0.285336	-1.30894
25331343	chr6:25331343:T:C	6.11979e-23	-2.19529	-0.646023
25331508	chr6:25331508:T:C	4.32904e-22	-4.09142e-10	-0.884907
25331666	chr6:25331666:G:A	3.34486e-22	0.102222	-1.24505
25331983	chr6:25331983:G:A	1.1444e-21	0.408284	-0.321068
25332136	chr6:25332136:C:A	1.0819e-21	-4.09142e-10	0.0310553
25332206	chr6:25332206:A:G	9.64006e-23	-1.06458	-1.32233
25332377	chr6:25332377:C:T	3.08255e-22	-0.012078	-1.21242
25332682	chr6:25332682:A:G	2.8662e-22	-0.0756438	-1.22162
25332843	chr6:25332843:G:A	2.42676e-22	-0.230746	-1.23295
25332862	chr6:25332862:C:T	2.3816e-22	-0.231537	-1.25094
25333008	chr6:25333008:C:T	9.39988e-23	-1.09115	-1.32099
25333010	chr6:25333010:G:C	3.39814e-22	-4.09142e-10	-1.12702
25333280	chr6:25333280:C:T	2.42849e-22	-0.267038	-1.19594
25333437	chr6:25333437:G:A	2.4246e-22	-0.256924	-1.20766
25333440	chr6:25333440:G:C	2.35514e-22	-0.28187	-1.21178
25333451	chr6:25333451:T:A	2.36592e-22	-0.276363	-1.21272
25333810	chr6:25333810:T:C	2.58224e-22	-0.339747	-1.06185
25333987	chr6:25333987:T:G	2.78095e-22	-4.09142e-10	-1.32746
25334013	chr6:25334013:C:T	2.29091e-22	-0.302569	-1.21874
25334016	chr6:25334016:T:G	4.45727e-22	-4.09142e-10	-0.855715
25334060	chr6:25334060:A:C	7.60169e-22	-1.08671	0.764829
25334102	chr6:25334102:G:A	7.8758e-22	-4.09142e-10	-0.286457
25334178	chr6:25334178:G:A	7.81019e-22	-0.242393	-0.0524302
25334354	chr6:25334354:T:C	6.42317e-23	-1.54313	-1.2498
25334380	chr6:25334380:T:G	6.76269e-23	-1.49693	-1.24449
25334458	chr6:25334458:C:A	1.1649e-22	-2.19761	-3.31813e-10
25334504	chr6:25334504:C:CATGCCCACATTTGCAGT	2.87975e-22	-4.09142e-10	-1.29255
25334508	chr6:25334508:T:G	2.88832e-22	-4.09142e-10	-1.28958
25334739	chr6:25334739:A:C	5.63547e-23	-1.60587	-1.31788
25334820	chr6:25334820:A:G	1.18931e-22	-2.17688	-3.31813e-10
25334825	chr6:25334825:G:T	9.78807e-23	-1.05083	-1.32084
25334866	chr6:25334866:C:G	5.65893e-23	-1.61137	-1.30823
25334893	chr6:25334893:C:T	1.39345e-22	-0.849224	-1.16924
25335282	chr6:25335282:G:A	7.70407e-23	-1.81921	-0.791876
25335739	chr6:25335739:G:A	9.41426e-23	-1.08488	-1.32573
25335740	chr6:25335740:C:T	3.55983e-22	-4.09142e-10	-1.08054
25336007	chr6:25336007:G:A	4.41787e-22	-4.09142e-10	-0.864594
25336011	chr6:25336011:A:G	2.61222e-21	-4.09142e-10	0.912533
25336152	chr6:25336152:G:A	3.91438e-22	-4.09142e-10	-0.985595
25336174	chr6:25336174:T:C	4.48248e-23	-1.98377	-1.16889
25336260	chr6:25336260:G:A	1.20278e-22	-2.16562	-3.31813e-10
25336261	chr6:25336261:G:A	3.64162e-23	-2.04749	-1.31291
25336339	chr6:25336339:T:G	5.93971e-23	-1.67165	-1.19953
25336404	chr6:25336404:C:T	4.18318e-23	-1.89677	-1.325
25336507	chr6:25336507:T:G	6.40893e-23	-1.47966	-1.31548
25336601	chr6:25336601:T:C	6.60345e-23	-1.46239	-1.30285
25337068	chr6:25337068:C:A	7.97821e-23	-1.38544	-1.19068
25337203	chr6:25337203:G:C	1.22609e-22	-1.89013	-0.256294
25337248	chr6:25337248:C:A	1.32183e-22	-2.11142	0.0401856
25337384	chr6:25337384:AG:A	1.23265e-22	-1.21152	-0.929571
25337407	chr6:25337407:T:C	4.15943e-23	-2.02219	-1.20527
25337444	chr6:25337444:T:C	4.50337e-23	-1.91217	-1.23584
25337503	chr6:25337503:G:T	5.11216e-23	-1.82052	-1.2007
25337793	chr6:25337793:G:T	6.49574e-23	-1.73275	-1.04894
25337841	chr6:25337841:T:A	1.65405e-22	-1.84703	-3.31813e-10
25338003	chr6:25338003:C:T	7.57838e-23	-1.41696	-1.21057
25338026	chr6:25338026:G:A	5.2293e-22	-0.443497	-0.252476
25338028	chr6:25338028:G:A	5.47778e-23	-1.78974	-1.16239
25338094	chr6:25338094:C:T	6.08409e-23	-1.68204	-1.16512
25338117	chr6:25338117:C:T	3.02437e-22	-4.09142e-10	-1.24355
25338263	chr6:25338263:A:AT	5.14142e-23	-1.81993	-1.19558
25338284	chr6:25338284:G:T	4.33777e-23	-1.99037	-1.19511
25338302	chr6:25338302:C:T	5.20081e-23	-1.81991	-1.18411
25338358	chr6:25338358:C:T	5.08346e-23	-1.81572	-1.21113
25338367	chr6:25338367:A:G	5.28835e-22	-0.426972	-0.257773
25338377	chr6:25338377:G:A	5.097e-23	-1.81483	-1.20936
25338598	chr6:25338598:A:T	5.95555e-23	-1.60957	-1.25895
25338775	chr6:25338775:G:C	1.17962e-22	-0.859161	-1.3259
25338788	chr6:25338788:A:C	6.98337e-23	-1.38294	-1.32636
25338913	chr6:25338913:T:C	6.54607e-23	-1.44762	-1.32635
25338949	chr6:25338949:T:TA	5.06654e-23	-1.8209	-1.20928
25338955	chr6:25338955:T:C	5.00822e-23	-1.83249	-1.20927
25338968	chr6:25338968:T:C	7.03619e-22	-4.09142e-10	-0.399185
25338979	chr6:25338979:C:T	7.75738e-23	-1.41567	-1.18852
25338999	chr6:25338999:A:G	4.97205e-23	-1.82737	-1.22163
25339079	chr6:25339079:ATAAAT:A	4.01845e-22	-4.09142e-10	-0.959355
25339492	chr6:25339492:G:A	5.14958e-23	-1.80414	-1.20978
25339606	chr6:25339606:G:A	5.0634e-23	-1.82596	-1.20484
25339864	chr6:25339864:T:A	5.70664e-22	-4.09142e-10	-0.60862
25340035	chr6:25340035:T:C	5.12874e-23	-1.80716	-1.21082
25340055	chr6:25340055:A:T	5.06844e-23	-1.81374	-1.21606
25340187	chr6:25340187:T:TC	5.24481e-23	-1.80291	-1.19269
25340254	chr6:25340254:G:A	1.01474e-22	-2.00797	-0.327654
25340368	chr6:25340368:C:T	2.85209e-22	-4.09142e-10	-1.3022
25340383	chr6:25340383:G:A	8.11717e-23	-2.20225	-0.356604
25340642	chr6:25340642:C:T	4.14661e-22	-0.460606	-0.467354
25341017	chr6:25341017:A:C	5.03233e-23	-1.82214	-1.21482
25341175	chr6:25341175:C:T	3.59769e-22	-4.09142e-10	-1.06996
25341177	chr6:25341177:T:G	5.23852e-23	-1.78279	-1.21401
25341276	chr6:25341276:T:C	4.37033e-22	-4.09142e-10	-0.875414
25341325	chr6:25341325:A:G	8.45934e-23	-1.39433	-1.12324
25341352	chr6:25341352:G:T	5.2203e-23	-1.79525	-1.20504
25341550	chr6:25341550:A:C	5.25257e-23	-2.01704	-0.977084
25341579	chr6:25341579:C:T	7.08685e-23	-1.37775	-1.31685
25341583	chr6:25341583:G:A	3.79111e-22	-4.09142e-10	-1.01759
25341697	chr6:25341697:T:C	5.09392e-23	-1.8173	-1.20749
25341741	chr6:25341741:A:T	7.21276e-23	-1.36645	-1.31054
25341773	chr6:25341773:A:G	8.36582e-23	-1.41198	-1.1167
25341784	chr6:25341784:A:G	5.07051e-23	-1.83523	-1.19416
25341819	chr6:25341819:G:A	4.0391e-22	-4.09142e-10	-0.95423
25341928	chr6:25341928:G:A	2.80186e-22	-4.09142e-10	-1.31997
25342001	chr6:25342001:A:G	1.5475e-22	-1.91361	-3.31813e-10
25342189	chr6:25342189:C:T	4.1392e-23	-2.20214	-1.0302
25342320	chr6:25342320:C:T	6.64749e-23	-1.43221	-1.32638
25342381	chr6:25342381:C:T	4.96879e-23	-2.13493	-0.914735
25342608	chr6:25342608:ATCTT:A	3.97847e-23	-2.2021	-1.06984
25342687	chr6:25342687:T:C	3.98334e-23	-2.20143	-1.06929
25342882	chr6:25342882:C:T	4.30794e-22	-4.09142e-10	-0.889792
25342950	chr6:25342950:A:G	5.23281e-22	-4.09142e-10	-0.695304
25343017	chr6:25343017:C:T	1.04243e-22	-2.11309	-0.195612
25343054	chr6:25343054:T:G	5.46093e-22	-4.09142e-10	-0.652633
25343284	chr6:25343284:A:C	1.39883e-22	-0.998905	-1.01571
25343577	chr6:25343577:G:T	3.71135e-23	-2.03406	-1.30738
25343595	chr6:25343595:T:C	4.30227e-23	-2.11323	-1.08046
25343858	chr6:25343858:A:G	1.92841e-22	-1.80658	0.113023
25343928	chr6:25343928:C:T	4.73158e-22	-4.09142e-10	-0.795992
25344011	chr6:25344011:C:T	3.77476e-22	-4.09142e-10	-1.02192
25344096	chr6:25344096:C:T	1.63349e-22	-1.68891	-0.170617
25344147	chr6:25344147:C:G	1.49503e-22	-0.68778	-1.26032
25344190	chr6:25344190:C:G	3.20238e-23	-2.16426	-1.32468
25344259	chr6:25344259:T:A	9.0278e-23	-1.13509	-1.31744
25344452	chr6:25344452:C:T	9.80599e-23	-1.0522	-1.31764
25344506	chr6:25344506:T:A	9.34918e-23	-1.10364	-1.31391
25344806	chr6:25344806:T:C	1.15955e-22	-2.20222	-3.31813e-10
25344809	chr6:25344809:A:G	9.74754e-23	-1.05756	-1.31826
25344846	chr6:25344846:T:C	3.72427e-23	-2.20224	-1.13573
25345023	chr6:25345023:G:T	9.77492e-23	-1.05565	-1.31737
25345067	chr6:25345067:C:G	3.24445e-23	-2.14818	-1.32771
25345330	chr6:25345330:G:A	9.76937e-23	-1.05645	-1.31713
25345465	chr6:25345465:C:G	6.22601e-22	-0.521516	-3.31813e-10
25345616	chr6:25345616:T:C	3.18938e-23	-2.17329	-1.31972
25345677	chr6:25345677:C:T	3.07605e-22	-4.09142e-10	-1.22661
25345687	chr6:25345687:G:A	2.77848e-22	-4.09142e-10	-1.32835
25345746	chr6:25345746:A:G	9.64378e-23	-1.06879	-1.31774
25345753	chr6:25345753:C:A	1.50468e-22	-1.19237	-0.749298
25345791	chr6:25345791:AT:A	1.38529e-22	-0.721695	-1.30265
25346039	chr6:25346039:G:C	4.35031e-22	-4.09142e-10	-0.880004
25346097	chr6:25346097:G:A	3.845e-23	-1.98087	-1.32519
25346106	chr6:25346106:C:A	4.60484e-23	-1.91663	-1.2091
25346148	chr6:25346148:C:T	2.78118e-22	-4.09142e-10	-1.32738
25346185	chr6:25346185:C:T	7.7266e-23	-1.28233	-1.32584
25346270	chr6:25346270:C:T	1.17353e-22	-2.19023	-3.31813e-10
25346272	chr6:25346272:C:G	1.03109e-22	-0.99697	-1.32267
25346514	chr6:25346514:T:C	5.83079e-23	-1.56133	-1.32836
25346568	chr6:25346568:G:C	1.02151e-22	-1.05445	-1.27452
25346727	chr6:25346727:A:G	8.50756e-23	-1.67705	-0.834829
25346757	chr6:25346757:A:G	8.16657e-23	-1.71383	-0.838955
25347175	chr6:25347175:T:G	4.35603e-22	-4.09142e-10	-0.878691
25347176	chr6:25347176:G:T	1.40798e-22	-2.0081	-3.31813e-10
25347335	chr6:25347335:G:A	3.56071e-22	-4.09142e-10	-1.08029
25347358	chr6:25347358:T:C	1.3897e-22	-0.693896	-1.32727
25347385	chr6:25347385:T:A	3.48082e-23	-2.19108	-1.21449
25347418	chr6:25347418:T:G	4.87092e-23	-2.08715	-0.982405
25347505	chr6:25347505:T:G	1.34544e-22	-0.72761	-1.32592
25347695	chr6:25347695:T:C	1.40026e-22	-0.688247	-1.32535
25347712	chr6:25347712:A:T	1.31693e-22	-0.747954	-1.32699
25347749	chr6:25347749:A:G	1.4098e-22	-0.679303	-1.3275
25347834	chr6:25347834:C:T	1.71852e-21	-1.08694	1.58074
25347961	chr6:25347961:G:A	3.7096e-23	-2.20142	-1.1405
25347971	chr6:25347971:T:A	1.89897e-22	-0.39519	-1.31375
25348149	chr6:25348149:T:C	6.82275e-23	-2.11518	-0.617394
25348262	chr6:25348262:A:C	1.22203e-22	-1.24298	-0.90676
25348411	chr6:25348411:C:T	2.43789e-22	-0.190299	-1.26882
25348517	chr6:25348517:C:T	1.55647e-21	-1.11072	1.50547
25348521	chr6:25348521:C:T	2.84538e-22	-4.09142e-10	-1.30456
25348525	chr6:25348525:T:G	1.57144e-21	-1.03776	1.44208
25348556	chr6:25348556:G:A	3.49136e-23	-2.20196	-1.20058
25348650	chr6:25348650:C:T	2.03474e-22	-0.33733	-1.30255
25348788	chr6:25348788:T:C	1.75163e-22	-0.491503	-1.2982
25348825	chr6:25348825:A:G	9.34466e-23	-1.10137	-1.31666
25349029	chr6:25349029:A:C	9.67603e-23	-1.06566	-1.31753
25349185	chr6:25349185:G:A	1.20391e-22	-2.16467	-3.31813e-10
25349208	chr6:25349208:T:C	6.71865e-23	-2.11027	-0.637677
25349313	chr6:25349313:C:T	3.80714e-23	-2.20182	-1.11414
25349486	chr6:25349486:G:A	3.59755e-22	-4.09142e-10	-1.07
25349597	chr6:25349597:A:G	3.92236e-22	-4.09142e-10	-0.983559
25349768	chr6:25349768:G:T	7.1822e-23	-1.86539	-0.815844
25350240	chr6:25350240:T:G	2.02725e-22	-0.353128	-1.29044
25350262	chr6:25350262:A:G	2.11924e-22	-0.316507	-1.28269
25350300	chr6:25350300:G:T	2.80526e-22	-4.09142e-10	-1.31876
25350438	chr6:25350438:G:A	8.57556e-22	1.08333	-1.28466
25350532	chr6:25350532:G:A	8.73476e-23	-1.16482	-1.32071
25350563	chr6:25350563:G:A	1.17865e-22	-2.18588	-3.31813e-10
25350833	chr6:25350833:AG:A	2.93204e-22	-4.09142e-10	-1.27455
25351035	chr6:25351035:G:C	2.68871e-22	-0.0745645	-1.28662
25351330	chr6:25351330:T:G	2.92619e-22	-4.09142e-10	-1.27655
25351348	chr6:25351348:C:T	4.84146e-22	-4.09142e-10	-0.773034
25351394	chr6:25351394:A:G	2.93587e-22	-4.09142e-10	-1.27325
25351439	chr6:25351439:A:G	4.15759e-22	-4.09142e-10	-0.925316
25351593	chr6:25351593:T:G	4.22369e-23	-1.89121	-1.32092
25351724	chr6:25351724:A:G	2.85999e-22	-4.09142e-10	-1.29943
25352016	chr6:25352016:C:T	2.00168e-22	-0.369801	-1.28647
25352352	chr6:25352352:T:C	1.00344e-22	-1.01858	-1.32825
25352409	chr6:25352409:T:C	7.32066e-23	-2.11455	-0.547587
25352432	chr6:25352432:G:A	1.12157e-19	-4.09142e-10	4.67223
25352440	chr6:25352440:G:A	3.16808e-22	-4.09142e-10	-1.19713
25352580	chr6:25352580:T:A	4.99971e-22	-4.09142e-10	-0.740872
25352660	chr6:25352660:G:A	2.60836e-22	-0.11414	-1.27739
25352778	chr6:25352778:C:T	5.85631e-22	-4.09142e-10	-0.582732
25352969	chr6:25352969:T:C	6.68889e-23	-1.92499	-0.827402
25353106	chr6:25353106:G:A	1.77749e-21	-1.06172	1.58926
25353132	chr6:25353132:C:G	5.98003e-22	-4.09142e-10	-0.561827
25353146	chr6:25353146:A:G	1.83548e-22	-0.449922	-1.29302
25353941	chr6:25353941:A:G	4.18379e-22	-4.09142e-10	-0.919034
25353990	chr6:25353990:A:G	4.26274e-23	-1.9305	-1.27242
25354221	chr6:25354221:G:A	1.70459e-21	-1.16923	1.65489
25354658	chr6:25354658:GA:G	1.88913e-22	-0.434199	-1.27993
25354871	chr6:25354871:A:G	1.65917e-21	-1.06499	1.52364
25354887	chr6:25354887:A:G	6.51816e-23	-1.84892	-0.929323
25354910	chr6:25354910:G:A	1.01856e-22	-1.02179	-1.31007
25355012	chr6:25355012:C:T	1.80343e-22	-1.76056	-3.31813e-10
25355104	chr6:25355104:A:G	2.85989e-22	-0.0126717	-1.2868
25355201	chr6:25355201:T:A	9.60966e-20	-4.09142e-10	4.51769
25355492	chr6:25355492:A:C	8.86292e-23	-1.26966	-1.2013
25355515	chr6:25355515:T:C	6.7943e-23	-2.14439	-0.592365
25355550	chr6:25355550:C:T	2.95273e-22	-4.09142e-10	-1.26752
25355769	chr6:25355769:T:G	3.72969e-22	-4.09142e-10	-1.03393
25355850	chr6:25355850:A:G	4.18247e-23	-1.94699	-1.27494
25355883	chr6:25355883:C:T	6.02902e-22	-0.553666	-3.31813e-10
25356122	chr6:25356122:A:G	9.50725e-23	-1.60348	-0.797302
25356212	chr6:25356212:T:C	6.99284e-23	-2.12277	-0.585177
25356278	chr6:25356278:C:T	3.4037e-22	-4.09142e-10	-1.12539
25356980	chr6:25356980:G:GGGT	1.70387e-21	-1.03946	1.5247
25357233	chr6:25357233:G:T	4.1433e-22	-4.09142e-10	-0.92876
25357336	chr6:25357336:C:G	9.17295e-23	-1.11921	-1.31737
25357408	chr6:25357408:C:T	8.90996e-23	-1.15175	-1.31392
25357578	chr6:25357578:T:A	4.34521e-22	-4.09142e-10	-0.881177
25357841	chr6:25357841:G:A	2.79973e-22	-0.0321888	-1.28854
25358420	chr6:25358420:A:G	4.77361e-22	-4.09142e-10	-0.787149
25359249	chr6:25359249:A:G	2.99652e-22	-4.09142e-10	-1.2528
25359307	chr6:25359307:A:C	3.24642e-22	-1.1727	-3.31813e-10
25359317	chr6:25359317:G:A	3.82274e-23	-2.20215	-1.10972
25359409	chr6:25359409:C:G	3.11075e-23	-2.1969	-1.32107
25359675	chr6:25359675:G:A	5.51802e-23	-1.8558	-1.08902
25359726	chr6:25359726:G:T	4.44198e-22	-4.09142e-10	-0.859152
25360786	chr6:25360786:C:G	2.01147e-22	-0.957724	-0.693662
25360827	chr6:25360827:G:A	2.23217e-22	-0.806352	-0.740925
25360841	chr6:25360841:GATT:G	1.45547e-22	-1.97492	-3.31813e-10
25360892	chr6:25360892:C:A	4.60291e-23	-2.05957	-1.06658
25361099	chr6:25361099:A:G	3.24237e-22	-4.09142e-10	-1.17395
25361410	chr6:25361410:C:T	4.50538e-22	-4.09142e-10	-0.844979
25361660	chr6:25361660:A:G	7.15196e-23	-1.60595	-1.0795
25361715	chr6:25361715:G:A	5.12031e-22	-0.717037	-3.31813e-10
25362064	chr6:25362064:C:T	3.00442e-22	-1.25017	-3.31813e-10
25362162	chr6:25362162:T:C	6.73599e-21	-4.09142e-10	1.8598
25362244	chr6:25362244:CCTCA:C	1.16313e-22	-2.19914	-3.31813e-10
25362396	chr6:25362396:C:T	1.64108e-22	-1.05284	-0.802057
25362426	chr6:25362426:G:T	3.14211e-23	-2.20046	-1.30748
25362629	chr6:25362629:G:A	1.65939e-22	-0.566348	-1.27745
25362821	chr6:25362821:G:A	2.08854e-22	-1.06411	-0.549672
25362864	chr6:25362864:G:A	8.24313e-23	-1.74028	-0.803178
25362904	chr6:25362904:A:G	3.90751e-23	-2.181	-1.10893
25362917	chr6:25362917:C:T	1.62096e-22	-1.86723	-3.31813e-10
25363111	chr6:25363111:C:A	4.30405e-22	-4.09142e-10	-0.890696
25363244	chr6:25363244:C:G	9.02273e-23	-1.14299	-1.3101
25363325	chr6:25363325:A:G	9.05441e-23	-1.13523	-1.31436
25363345	chr6:25363345:A:AC	3.23827e-22	-4.09142e-10	-1.17521
25363455	chr6:25363455:A:T	4.76723e-22	-0.788485	-3.31813e-10
25363744	chr6:25363744:A:G	1.46195e-22	-1.04678	-0.923705
25363789	chr6:25363789:G:A	5.55412e-23	-1.86189	-1.07641
25364038	chr6:25364038:T:C	6.90286e-22	-1.50379	1.08547
25364103	chr6:25364103:A:G	5.52711e-23	-1.90744	-1.03573
25364253	chr6:25364253:A:G	1.77672e-22	-0.814209	-0.961272
25364507	chr6:25364507:C:T	1.72034e-22	-1.80773	-3.31813e-10
25364556	chr6:25364556:C:A	5.87702e-22	-0.579201	-3.31813e-10
25364608	chr6:25364608:G:T	8.07941e-22	-0.260932	-3.31813e-10
25364844	chr6:25364844:C:T	1.2124e-22	-1.79934	-0.358312
25364903	chr6:25364903:T:C	1.22794e-22	-1.77514	-0.36977
25365633	chr6:25365633:A:G	1.1749e-22	-2.18907	-3.31813e-10
25365660	chr6:25365660:C:T	6.15835e-23	-1.74498	-1.09004
25366471	chr6:25366471:C:T	6.42093e-23	-1.64749	-1.14579
25366537	chr6:25366537:TG:T	2.94582e-22	-1.78106	0.511197
25366931	chr6:25366931:A:G	3.55573e-22	-4.09142e-10	-1.08169
25367143	chr6:25367143:C:T	3.57887e-22	0.0364978	-1.1117
25367212	chr6:25367212:T:C	3.04413e-22	-1.78704	0.549999
25367747	chr6:25367747:C:T	3.6215e-22	-4.09142e-10	-1.06336
25367777	chr6:25367777:C:G	3.57522e-22	-4.09142e-10	-1.07623
25368085	chr6:25368085:G:C	3.33589e-22	-4.09142e-10	-1.14551
25368267	chr6:25368267:T:C	2.99051e-22	-1.80876	0.553951
25368484	chr6:25368484:G:A	1.3278e-22	-1.80904	-0.257692
25368517	chr6:25368517:C:G	3.14878e-22	-0.198597	-1.00464
25368750	chr6:25368750:T:G	9.38931e-23	-1.08554	-1.32773
25368802	chr6:25368802:G:T	2.85888e-22	-4.09142e-10	-1.29982
25368927	chr6:25368927:A:T	4.735e-22	-4.09142e-10	-0.795269
25369028	chr6:25369028:A:G	2.83959e-22	-1.83631	0.52972
25369672	chr6:25369672:T:C	2.85721e-22	-4.09142e-10	-1.30041
25369838	chr6:25369838:T:A	4.77055e-23	-1.78667	-1.3037
25370088	chr6:25370088:G:A	2.48102e-22	-0.414878	-1.0267
25370129	chr6:25370129:C:T	4.5613e-22	-0.832644	-3.31813e-10
25370217	chr6:25370217:C:T	6.38995e-23	-1.49165	-1.30646
25370281	chr6:25370281:T:G	2.396e-22	-0.354253	-1.1222
25370285	chr6:25370285:G:A	4.73129e-22	-4.09142e-10	-0.796054
25370742	chr6:25370742:T:G	2.5674e-22	-0.275188	-1.13217
25370765	chr6:25370765:A:G	4.74846e-22	-4.09142e-10	-0.792432
25370816	chr6:25370816:C:T	2.91437e-22	-0.294674	-0.985926
25370949	chr6:25370949:C:T	2.23947e-22	-0.561023	-0.982992
25370956	chr6:25370956:ACT:A	4.8907e-22	-0.762916	-3.31813e-10
25371005	chr6:25371005:G:T	5.40773e-23	-1.6415	-1.32351
25371218	chr6:25371218:G:A	3.69786e-22	-4.09142e-10	-1.0425
25371355	chr6:25371355:A:G	4.01474e-22	-4.09142e-10	-0.960279
25371442	chr6:25371442:A:G	7.95758e-23	-1.48871	-1.09
25371449	chr6:25371449:A:G	5.36492e-21	-4.09142e-10	1.63222
25371460	chr6:25371460:G:C	3.36549e-22	-4.09142e-10	-1.13668
25372034	chr6:25372034:A:G	8.28791e-23	-1.49153	-1.0465
25372135	chr6:25372135:G:A	8.05641e-23	-1.45432	-1.11205
25372404	chr6:25372404:ATTATC:A	1.22669e-22	-0.863194	-1.28274
25372437	chr6:25372437:G:A	3.26419e-23	-2.16979	-1.30003
25372762	chr6:25372762:T:C	7.0669e-23	-2.04981	-0.647609
25372922	chr6:25372922:T:A	5.22168e-23	-1.68398	-1.31603
25373108	chr6:25373108:T:C	2.59231e-22	-0.394955	-1.00275
25373153	chr6:25373153:A:G	2.84832e-22	-4.09142e-10	-1.30352
25373282	chr6:25373282:T:A	4.12308e-23	-2.05523	-1.181
25373686	chr6:25373686:G:A	2.77948e-22	-4.09142e-10	-1.32799
25373737	chr6:25373737:T:C	5.98184e-23	-1.61627	-1.24784
25373804	chr6:25373804:C:T	3.74636e-22	-4.09142e-10	-1.02947
25373818	chr6:25373818:C:T	1.11426e-21	0.66778	-0.607257
25373924	chr6:25373924:G:A	3.67633e-22	-4.09142e-10	-1.04834
25373946	chr6:25373946:C:T	3.04562e-22	-4.09142e-10	-1.23655
25374245	chr6:25374245:T:C	4.96394e-22	-4.09142e-10	-0.748052
25374460	chr6:25374460:G:T	1.90899e-22	-1.70368	-3.31813e-10
25374526	chr6:25374526:C:A	6.70332e-23	-1.60567	-1.14456
25374593	chr6:25374593:G:C	3.65638e-22	-4.09142e-10	-1.05378
25374651	chr6:25374651:A:G	2.86409e-22	-4.09142e-10	-1.298
25375305	chr6:25375305:AG:A	1.08256e-21	-4.09142e-10	0.0316637
25375527	chr6:25375527:C:T	2.87213e-22	-4.09142e-10	-1.2952
25375561	chr6:25375561:A:G	4.05333e-22	-4.09142e-10	-0.950713
25375824	chr6:25375824:A:G	3.7603e-23	-2.10576	-1.22257
25375833	chr6:25375833:G:T	3.87175e-22	-4.09142e-10	-0.996545
25376239	chr6:25376239:C:G	3.02557e-22	-4.09142e-10	-1.24315
25377203	chr6:25377203:G:T	2.84807e-22	-4.09142e-10	-1.30361
25377219	chr6:25377219:T:C	4.80807e-22	-4.09142e-10	-0.779956
25377570	chr6:25377570:G:T	3.33978e-23	-2.14338	-1.30355
25377810	chr6:25377810:T:A	5.45545e-22	-4.09142e-10	-0.653636
25377862	chr6:25377862:C:G	3.79136e-22	-4.09142e-10	-1.01753
25377885	chr6:25377885:A:G	2.52986e-22	-0.305227	-1.11686
25378020	chr6:25378020:G:A	8.24748e-23	-2.05414	-0.488787
25378237	chr6:25378237:C:T	6.2507e-23	-1.62167	-1.19847
25378274	chr6:25378274:A:G	4.74086e-22	-4.09142e-10	-0.794032
25378530	chr6:25378530:A:G	3.36846e-22	-4.09142e-10	-1.1358
25379042	chr6:25379042:A:G	6.66031e-23	-1.60443	-1.15224
25379698	chr6:25379698:C:T	5.10617e-22	0.508244	-1.22805
25379907	chr6:25379907:G:A	3.63304e-23	-2.14963	-1.21313
25380603	chr6:25380603:A:G	7.7738e-23	-1.50991	-1.09216
25380736	chr6:25380736:T:C	8.49251e-23	-1.40213	-1.11152
25380767	chr6:25380767:A:G	1.08005e-21	-4.09142e-10	0.02934
25380813	chr6:25380813:G:A	1.07953e-21	-4.09142e-10	0.0288612
25380999	chr6:25380999:G:T	6.34307e-23	-1.53549	-1.26999
25381072	chr6:25381072:C:T	4.44996e-23	-2.12808	-1.03186
25381464	chr6:25381464:C:T	3.70181e-22	-4.09142e-10	-1.04143
25381739	chr6:25381739:A:G	4.52533e-22	-0.840561	-3.31813e-10
25381922	chr6:25381922:C:T	2.79071e-22	-4.09142e-10	-1.32396
25382120	chr6:25382120:CAG:C	2.79007e-22	-4.09142e-10	-1.32418
25382254	chr6:25382254:C:T	2.67105e-22	-0.372176	-0.995603
25382258	chr6:25382258:T:C	6.27732e-23	-1.59849	-1.2174
25382656	chr6:25382656:C:T	2.62595e-22	-0.400571	-0.984236
25382805	chr6:25382805:C:G	3.65581e-22	-4.09142e-10	-1.05393
25383012	chr6:25383012:T:C	3.78849e-22	-0.34975	-0.668535
25383016	chr6:25383016:G:A	5.56909e-23	-1.64389	-1.29171
25383068	chr6:25383068:G:C	3.16016e-22	-4.09142e-10	-1.19963
25383078	chr6:25383078:C:T	3.627e-23	-2.06827	-1.29617
25383094	chr6:25383094:T:C	2.77864e-22	-4.09142e-10	-1.32829
25383173	chr6:25383173:C:G	2.65586e-22	-0.35943	-1.01406
25383207	chr6:25383207:T:G	2.74267e-22	-0.319609	-1.02171
25383572	chr6:25383572:T:G	3.70666e-23	-2.05902	-1.28368
25383586	chr6:25383586:T:C	7.30642e-23	-1.99835	-0.665733
25383669	chr6:25383669:T:A	6.20031e-22	0.0333126	-0.558965
25383773	chr6:25383773:A:G	2.80646e-22	-4.09142e-10	-1.31833
25383782	chr6:25383782:TTTAAA:T	4.10327e-22	-4.09142e-10	-0.938468
25383949	chr6:25383949:C:T	3.84854e-23	-1.98469	-1.32045
25384117	chr6:25384117:G:A	3.20961e-23	-2.17425	-1.31243
25384133	chr6:25384133:C:T	1.37302e-22	-1.67702	-0.356221
25384358	chr6:25384358:C:G	1.69905e-22	-1.82018	-3.31813e-10
25384418	chr6:25384418:T:A	1.29293e-22	-1.10672	-0.986627
25384493	chr6:25384493:T:G	3.59047e-23	-2.16302	-1.21154
25384571	chr6:25384571:T:C	2.90692e-22	-4.09142e-10	-1.28316
25384592	chr6:25384592:A:G	1.90824e-22	-0.417379	-1.28669
25384629	chr6:25384629:A:G	1.22219e-22	-2.14961	-3.31813e-10
25384903	chr6:25384903:T:C	1.25826e-22	-1.10421	-1.01631
25385000	chr6:25385000:A:G	2.83742e-22	-4.09142e-10	-1.30736
25385036	chr6:25385036:A:G	8.68436e-23	-1.20861	-1.2827
25385420	chr6:25385420:A:G	5.37988e-23	-2.15605	-0.814126
25385741	chr6:25385741:G:A	1.35621e-22	-0.784125	-1.26143
25386121	chr6:25386121:C:T	2.78721e-22	-4.09142e-10	-1.32521
25386324	chr6:25386324:C:T	4.35764e-23	-1.95958	-1.22133
25386484	chr6:25386484:C:G	1.44103e-22	-1.42777	-0.557125
25386544	chr6:25386544:G:C	7.99428e-23	-1.31057	-1.26354
25386600	chr6:25386600:G:A	4.12922e-22	-4.09142e-10	-0.932164
25386902	chr6:25386902:C:T	3.0246e-22	-4.09142e-10	-1.24347
25386989	chr6:25386989:G:C	1.04566e-21	-4.09142e-10	-0.0030138
25387015	chr6:25387015:A:G	1.05936e-21	-4.09142e-10	0.0100026
25387460	chr6:25387460:A:T	2.45446e-22	-1.08343	-0.368911
25387498	chr6:25387498:C:G	1.05154e-21	-4.09142e-10	0.00259242
25387551	chr6:25387551:A:G	2.84691e-22	-4.09142e-10	-1.30402
25387597	chr6:25387597:A:T	6.25452e-22	0.596485	-1.11343
25387736	chr6:25387736:T:C	3.07781e-23	-2.20144	-1.32718
25387859	chr6:25387859:A:G	2.57806e-22	-1.0571	-0.346116
25387861	chr6:25387861:C:T	2.61946e-22	-1.05685	-0.330431
25388069	chr6:25388069:C:T	1.04638e-22	-1.13071	-1.17421
25388169	chr6:25388169:G:A	4.47499e-22	-4.09142e-10	-0.851748
25388198	chr6:25388198:TTC:T	2.43563e-22	-1.09916	-0.360892
25388317	chr6:25388317:C:G	2.48767e-22	-1.07124	-0.367666
25388371	chr6:25388371:G:T	2.42217e-22	-1.14011	-0.325475
25388513	chr6:25388513:G:A	4.13933e-22	-4.09142e-10	-0.929717
25388710	chr6:25388710:T:C	2.57295e-22	-1.05503	-0.35017
25388959	chr6:25388959:A:G	2.77842e-22	-4.09142e-10	-1.32837
25388980	chr6:25388980:G:T	2.52791e-22	-1.09446	-0.3284
25389221	chr6:25389221:A:G	3.00832e-22	-4.09142e-10	-1.24887
25389443	chr6:25389443:G:T	1.71488e-22	-0.747998	-1.06291
25389976	chr6:25389976:A:G	2.68292e-22	-0.98744	-0.375907
25389992	chr6:25389992:AAAAC:A	3.04172e-22	-4.09142e-10	-1.23783
25390378	chr6:25390378:G:A	2.86814e-22	-0.91514	-0.381448
25390600	chr6:25390600:G:GC	3.6497e-22	-4.09142e-10	-1.05561
25390642	chr6:25390642:T:C	3.08433e-23	-2.20162	-1.32488
25390652	chr6:25390652:C:T	4.68178e-21	1.49601	-3.31813e-10
25390711	chr6:25390711:C:T	8.22171e-23	-1.27986	-1.2662
25390794	chr6:25390794:G:T	2.82995e-22	-4.09142e-10	-1.30999
25390893	chr6:25390893:G:T	3.66105e-22	-4.09142e-10	-1.0525
25390921	chr6:25390921:T:C	2.70879e-22	-1.01588	-0.337876
25391065	chr6:25391065:T:A	6.52104e-22	0.621873	-1.09709
25391066	chr6:25391066:G:A	7.85737e-22	-4.09142e-10	-0.2888
25391154	chr6:25391154:G:T	2.47738e-22	-1.07137	-0.371683
25391378	chr6:25391378:C:T	2.78102e-22	-4.09142e-10	-1.32743
25391446	chr6:25391446:A:G	2.51422e-22	-1.03985	-0.388435
25391506	chr6:25391506:C:T	3.21548e-22	-4.09142e-10	-1.18228
25391719	chr6:25391719:C:T	2.397e-22	-1.10435	-0.371683
25392117	chr6:25392117:A:G	1.19984e-22	-1.47166	-0.696396
25392214	chr6:25392214:A:T	3.52392e-22	-4.09142e-10	-1.09068
25392336	chr6:25392336:A:G	7.8353e-22	-4.09142e-10	-0.291613
25392475	chr6:25392475:C:T	4.55489e-22	-4.09142e-10	-0.834051
25392521	chr6:25392521:C:G	1.39391e-22	-1.45141	-0.566732
25392705	chr6:25392705:T:C	3.1171e-23	-2.20136	-1.31458
25392731	chr6:25392731:A:G	5.91772e-23	-1.60739	-1.2675
25392918	chr6:25392918:C:T	3.12578e-23	-2.20223	-1.31092
25393007	chr6:25393007:C:T	1.65664e-22	-0.531728	-1.31373
25393078	chr6:25393078:G:A	4.20329e-23	-1.92194	-1.29503
25393331	chr6:25393331:C:G	3.2326e-22	-4.09142e-10	-1.17696
25393355	chr6:25393355:A:G	1.42371e-22	-1.4159	-0.581088
25393433	chr6:25393433:G:A	4.18895e-22	-4.09142e-10	-0.917802
25393504	chr6:25393504:C:T	1.10876e-22	-1.36893	-0.878083
25393570	chr6:25393570:A:T	1.54301e-22	-1.39831	-0.518205
25393679	chr6:25393679:T:A	1.37571e-22	-1.50321	-0.528068
25393761	chr6:25393761:G:T	2.84342e-22	-4.09142e-10	-1.30524
25393876	chr6:25393876:A:T	3.02664e-22	-4.09142e-10	-1.2428
25393877	chr6:25393877:G:A	2.97487e-22	-4.09142e-10	-1.26005
25393955	chr6:25393955:G:A	5.80719e-23	-1.61727	-1.27647
25394211	chr6:25394211:C:T	1.70191e-22	-0.518829	-1.29967
25394234	chr6:25394234:T:C	1.4129e-22	-1.47915	-0.525454
25394315	chr6:25394315:G:A	1.39189e-22	-1.45493	-0.564664
25394322	chr6:25394322:G:T	1.3375e-22	-1.4846	-0.574846
25394376	chr6:25394376:A:G	1.4044e-22	-1.44893	-0.561711
25394613	chr6:25394613:A:G	4.57649e-23	-1.96997	-1.16193
25394677	chr6:25394677:G:A	1.42905e-22	-1.43604	-0.557206
25395049	chr6:25395049:T:C	1.38257e-22	-1.46479	-0.56152
25395259	chr6:25395259:C:T	3.20017e-22	-4.09142e-10	-1.18705
25395306	chr6:25395306:A:G	1.40187e-22	-1.44255	-0.5699
25395426	chr6:25395426:C:T	1.44738e-22	-1.44115	-0.539341
25395744	chr6:25395744:T:C	1.68075e-22	-0.593762	-1.23725
25395805	chr6:25395805:T:C	2.82888e-22	-4.09142e-10	-1.31037
25395826	chr6:25395826:A:G	2.92814e-22	-4.09142e-10	-1.27589
25395953	chr6:25395953:G:A	4.43336e-23	-1.88849	-1.27519
25396207	chr6:25396207:C:T	1.62632e-22	-0.600997	-1.26293
25396657	chr6:25396657:T:A	3.36484e-22	-4.09142e-10	-1.13687
25396662	chr6:25396662:G:A	1.6017e-22	-1.17112	-0.708065
25396849	chr6:25396849:G:A	1.66027e-22	-0.583112	-1.26016
25396954	chr6:25396954:G:A	1.6209e-22	-0.60425	-1.26302
25397018	chr6:25397018:G:A	4.51154e-23	-1.83035	-1.31585
25397031	chr6:25397031:A:T	1.55992e-22	-0.63945	-1.26616
25397061	chr6:25397061:T:C	1.75025e-22	-0.466116	-1.32438
25397470	chr6:25397470:A:G	1.87432e-22	-0.472499	-1.24951
25397775	chr6:25397775:A:G	1.78456e-22	-0.465077	-1.306
25397807	chr6:25397807:G:A	1.78326e-22	-0.51511	-1.2567
25397946	chr6:25397946:T:C	1.65511e-22	-0.601907	-1.24447
25397961	chr6:25397961:A:G	1.71068e-22	-0.575169	-1.23819
25398004	chr6:25398004:T:C	5.81719e-23	-1.62912	-1.2629
25398095	chr6:25398095:T:C	1.68093e-22	-0.794037	-1.03687
25398155	chr6:25398155:G:A	2.78712e-22	-4.09142e-10	-1.32524
25398190	chr6:25398190:T:G	1.74692e-22	-0.524729	-1.26767
25398198	chr6:25398198:T:C	3.89591e-23	-2.1878	-1.10511
25398351	chr6:25398351:A:G	1.0966e-22	-0.930214	-1.32782
25399046	chr6:25399046:A:G	3.07636e-22	-4.09142e-10	-1.2265
25399258	chr6:25399258:G:A	8.44462e-23	-1.19201	-1.3273
25399342	chr6:25399342:T:A	2.92965e-22	-4.09142e-10	-1.27537
25399933	chr6:25399933:C:T	1.12857e-22	-0.967897	-1.2614
25400064	chr6:25400064:G:A	3.22232e-22	-4.09142e-10	-1.18015
25400095	chr6:25400095:G:A	1.18349e-22	-0.910164	-1.27162
25400168	chr6:25400168:C:A	7.80752e-22	-0.877905	0.582742
25400209	chr6:25400209:A:G	2.77883e-22	-4.09142e-10	-1.32822
25400789	chr6:25400789:A:G	1.13969e-22	-0.94109	-1.2784
25400847	chr6:25400847:C:T	9.03256e-22	-0.149416	-3.31813e-10
25400903	chr6:25400903:C:T	9.33016e-23	-1.63889	-0.78069
25401003	chr6:25401003:ATACT:A	1.12928e-22	-0.965761	-1.26291
25401144	chr6:25401144:T:A	2.82956e-22	-4.09142e-10	-1.31013
25401279	chr6:25401279:CAA:C	1.03456e-22	-0.999009	-1.31726
25401383	chr6:25401383:A:G	9.00729e-23	-1.6699	-0.7849
25401688	chr6:25401688:G:A	4.79087e-22	-4.09142e-10	-0.783539
25402075	chr6:25402075:A:G	7.58381e-23	-1.29845	-1.32837
25402303	chr6:25402303:G:A	1.2266e-22	-0.890498	-1.25551
25402346	chr6:25402346:C:T	2.96954e-22	-4.09142e-10	-1.26184
25402394	chr6:25402394:T:C	4.20358e-23	-2.20169	-1.01521
25402721	chr6:25402721:C:T	1.15453e-22	-0.941011	-1.26555
25402833	chr6:25402833:C:G	7.70082e-23	-1.28347	-1.32804
25402997	chr6:25402997:A:G	4.78e-22	-4.09142e-10	-0.785811
25403204	chr6:25403204:C:G	3.22166e-23	-2.20221	-1.28073
25403249	chr6:25403249:C:T	1.15791e-22	-0.92868	-1.27495
25403268	chr6:25403268:A:G	7.91031e-23	-1.25709	-1.32758
25403479	chr6:25403479:A:G	4.69485e-22	-1.32191	0.518121
25403790	chr6:25403790:C:T	3.04315e-22	-4.09142e-10	-1.23736
25403791	chr6:25403791:G:A	5.38581e-23	-1.71909	-1.24998
25403850	chr6:25403850:A:G	2.80033e-22	-4.09142e-10	-1.32051
25404271	chr6:25404271:A:G	8.1384e-23	-1.23687	-1.31938
25404480	chr6:25404480:G:A	9.51221e-23	-1.64563	-0.754627
25404521	chr6:25404521:A:C	1.00535e-22	-1.01806	-1.32686
25404742	chr6:25404742:T:C	1.36078e-22	-0.714182	-1.32801
25404846	chr6:25404846:C:T	9.79375e-23	-1.04452	-1.32658
25404854	chr6:25404854:A:AG	9.62133e-23	-1.06516	-1.32369
25405008	chr6:25405008:T:C	3.64395e-22	-4.09142e-10	-1.05718
25405031	chr6:25405031:G:A	3.03108e-22	-4.09142e-10	-1.24133
25405260	chr6:25405260:T:C	1.1911e-21	-4.09142e-10	0.12721
25405316	chr6:25405316:T:C	2.96592e-22	-4.09142e-10	-1.26306
25405349	chr6:25405349:T:A	3.03719e-22	-4.09142e-10	-1.23932
25405367	chr6:25405367:G:T	1.00123e-22	-1.02451	-1.32451
25405649	chr6:25405649:G:A	9.4032e-23	-1.08614	-1.32565
25405803	chr6:25405803:T:C	3.28544e-23	-2.20178	-1.26155
25405808	chr6:25405808:T:C	2.97104e-22	0.0186555	-1.27999
25406175	chr6:25406175:C:T	3.18346e-22	-4.09142e-10	-1.19228
25406405	chr6:25406405:C:T	1.55058e-22	-0.692473	-1.21915
25406434	chr6:25406434:G:A	1.55826e-22	-0.686662	-1.22002
25406444	chr6:25406444:A:AAAGAAAGAAC	4.71308e-22	-4.09142e-10	-0.799909
25406449	chr6:25406449:T:C	4.7226e-22	-4.09142e-10	-0.797893
25406506	chr6:25406506:G:A	1.52556e-22	-0.711637	-1.21625
25406655	chr6:25406655:A:G	1.58055e-22	-0.669244	-1.22323
25406696	chr6:25406696:T:C	1.50203e-22	-0.722662	-1.22077
25406704	chr6:25406704:A:G	1.43501e-22	-0.740568	-1.24852
25406972	chr6:25406972:C:T	2.91811e-22	-4.09142e-10	-1.27932
25406992	chr6:25406992:C:T	2.83052e-22	-4.09142e-10	-1.30979
25407067	chr6:25407067:C:T	9.72915e-23	-1.05544	-1.32227
25407254	chr6:25407254:C:T	3.14842e-23	-2.189	-1.31693
25407305	chr6:25407305:G:A	9.34052e-23	-1.09466	-1.32382
25407328	chr6:25407328:A:G	9.12732e-23	-1.1221	-1.31946
25407405	chr6:25407405:AT:A	8.70672e-23	-1.17218	-1.31657
25407473	chr6:25407473:G:A	1.12972e-21	-4.09142e-10	0.0743018
25407550	chr6:25407550:A:G	7.25269e-23	-1.3431	-1.32836
25407752	chr6:25407752:G:T	8.30884e-23	-1.22019	-1.31533
25407829	chr6:25407829:T:G	4.43574e-23	-1.98943	-1.17371
25407912	chr6:25407912:G:A	2.04728e-22	-1.63374	-3.31813e-10
25408112	chr6:25408112:T:C	3.58575e-22	-4.09142e-10	-1.07328
25408252	chr6:25408252:C:T	3.54169e-23	-2.06457	-1.32366
25408557	chr6:25408557:A:G	2.78935e-22	-4.09142e-10	-1.32444
25408688	chr6:25408688:A:G	1.71847e-22	-1.80882	-3.31813e-10
25408710	chr6:25408710:C:T	5.60861e-23	-1.90117	-1.02736
25409086	chr6:25409086:T:C	5.5348e-23	-2.09925	-0.842536
25409231	chr6:25409231:G:A	6.83046e-23	-1.41702	-1.31443
25409528	chr6:25409528:AT:A	2.77843e-22	-4.09142e-10	-1.32837
25409546	chr6:25409546:C:T	3.7967e-22	-4.09142e-10	-1.01612
25409557	chr6:25409557:G:A	4.00441e-23	-2.017	-1.24844
25409618	chr6:25409618:C:T	3.43821e-23	-2.09514	-1.32274
25409708	chr6:25409708:C:T	2.88689e-22	-4.09142e-10	-1.29007
25409732	chr6:25409732:A:C	3.22434e-22	-4.09142e-10	-1.17952
25409795	chr6:25409795:A:G	4.42255e-22	-4.09142e-10	-0.863536
25409849	chr6:25409849:C:T	5.55492e-23	-1.61267	-1.32549
25409934	chr6:25409934:G:A	4.75225e-23	-1.93852	-1.1557
25410318	chr6:25410318:A:G	1.70351e-22	-0.66247	-1.15509
25410726	chr6:25410726:C:G	3.15702e-23	-2.17652	-1.32669
25410794	chr6:25410794:A:G	1.16515e-22	-2.1974	-3.31813e-10
25410799	chr6:25410799:C:T	6.78633e-23	-1.71268	-1.02525
25411186	chr6:25411186:G:A	7.04613e-23	-1.66742	-1.03293
25411207	chr6:25411207:C:A	3.14634e-23	-2.18993	-1.31667
25411236	chr6:25411236:G:A	7.3646e-23	-1.62556	-1.03059
25411428	chr6:25411428:A:G	3.17164e-22	-4.09142e-10	-1.196
25411633	chr6:25411633:A:C	2.9767e-22	-4.09142e-10	-1.25944
25411698	chr6:25411698:T:G	2.54269e-22	-1.41703	-3.31813e-10
25411736	chr6:25411736:C:T	6.1965e-22	-4.09142e-10	-0.526268
25411836	chr6:25411836:T:C	7.71725e-23	-1.66146	-0.947915
25412029	chr6:25412029:T:C	2.1104e-22	-0.764531	-0.838846
25412308	chr6:25412308:T:C	3.44002e-22	0.137027	-1.2518
25412400	chr6:25412400:G:A	4.3391e-23	-2.10669	-1.07848
25412474	chr6:25412474:C:T	1.64038e-21	1.5452	-1.09793
25412504	chr6:25412504:C:T	2.77843e-22	-4.09142e-10	-1.32837
25412512	chr6:25412512:T:C	2.77843e-22	-4.09142e-10	-1.32837
25412573	chr6:25412573:A:G	4.15828e-23	-1.99581	-1.23192
25412583	chr6:25412583:G:A	6.35875e-23	-1.62405	-1.17895
25412713	chr6:25412713:A:AG	3.82664e-23	-1.98447	-1.32638
25412759	chr6:25412759:T:C	5.42838e-23	-1.64241	-1.31878
25412946	chr6:25412946:G:A	3.31207e-22	-4.09142e-10	-1.15268
25413188	chr6:25413188:C:T	4.67204e-23	-1.82263	-1.28861
25413239	chr6:25413239:T:C	5.98894e-22	-4.09142e-10	-0.560338
25413600	chr6:25413600:G:A	5.9317e-23	-1.91075	-0.961775
25413935	chr6:25413935:G:C	2.34159e-22	-0.57236	-0.927063
25413945	chr6:25413945:A:G	7.29337e-23	-1.4041	-1.26177
25414097	chr6:25414097:A:G	1.81305e-20	4.09805	-1.24813
25414111	chr6:25414111:A:G	3.07595e-22	-4.09142e-10	-1.22664
25414184	chr6:25414184:C:T	3.10621e-19	6.05347	-0.362563
25414191	chr6:25414191:C:T	8.45057e-21	3.37269	-1.28612
25414309	chr6:25414309:T:C	5.28409e-23	-1.6748	-1.31333
25414618	chr6:25414618:G:A	3.04969e-21	2.3559	-1.28853
25414886	chr6:25414886:G:A	2.7822e-22	-4.09142e-10	-1.32701
25414889	chr6:25414889:C:A	3.46227e-23	-2.18737	-1.22354
25415593	chr6:25415593:G:A	3.86558e-22	-4.09142e-10	-0.998139
25415617	chr6:25415617:A:G	8.44195e-19	7.9811	-1.29038
25415777	chr6:25415777:T:G	2.0028e-20	4.20341	-1.25395
25415827	chr6:25415827:G:A	8.58346e-21	3.40626	-1.30409
25415934	chr6:25415934:G:A	3.56259e-22	0.0994055	-1.17917
25416090	chr6:25416090:C:T	5.3579e-23	-1.6896	-1.28467
25416151	chr6:25416151:G:C	3.16285e-22	-4.09142e-10	-1.19878
25416672	chr6:25416672:A:T	2.49966e-21	2.05962	-1.19113
25416753	chr6:25416753:G:A	3.70544e-22	-4.09142e-10	-1.04045
25416884	chr6:25416884:A:G	3.91679e-20	4.85446	-1.23427
25416961	chr6:25416961:G:A	2.83478e-22	-4.09142e-10	-1.30829
25417195	chr6:25417195:G:T	7.40792e-23	-1.84128	-0.809007
25417217	chr6:25417217:A:G	4.45792e-22	0.468429	-1.324
25417225	chr6:25417225:C:T	2.81414e-22	-4.09142e-10	-1.3156
25417238	chr6:25417238:C:T	1.23843e-22	-2.13641	-3.31813e-10
25417728	chr6:25417728:A:G	3.44668e-20	4.67902	-1.18669
25418029	chr6:25418029:C:T	1.00149e-21	1.23543	-1.28161
25418067	chr6:25418067:A:G	1.37204e-22	-0.78962	-1.24434
25418176	chr6:25418176:A:G	7.24925e-21	3.22143	-1.2882
25418343	chr6:25418343:A:C	1.05943e-20	3.62957	-1.31693
25418907	chr6:25418907:T:C	1.25086e-22	-2.12642	-3.31813e-10
25418908	chr6:25418908:C:T	4.88118e-23	-2.19153	-0.87592
25419039	chr6:25419039:C:T	3.28849e-22	-4.09142e-10	-1.15982
25419040	chr6:25419040:G:A	5.96011e-21	3.06027	-1.32285
25419090	chr6:25419090:A:G	7.99821e-23	-1.58934	-0.984281
25419130	chr6:25419130:G:A	7.55834e-21	3.2967	-1.32171
25419469	chr6:25419469:G:A	3.99319e-23	-1.96736	-1.30089
25419635	chr6:25419635:T:C	1.42374e-19	5.85092	-0.940131
25419652	chr6:25419652:A:G	1.40342e-19	5.84184	-0.945427
25419666	chr6:25419666:G:T	6.03838e-22	-4.09142e-10	-0.552116
25419995	chr6:25419995:A:G	5.68295e-22	-4.09142e-10	-0.612781
25420116	chr6:25420116:C:G	8.39578e-23	-1.95586	-0.569248
25420122	chr6:25420122:A:C	7.59872e-22	1.00247	-1.32474
25420567	chr6:25420567:CCGA:C	3.61614e-23	-2.10348	-1.26395
25420782	chr6:25420782:T:C	9.44079e-22	-4.09142e-10	-0.105212
25420787	chr6:25420787:G:A	2.65804e-22	-0.223096	-1.14957
25420954	chr6:25420954:C:T	5.31133e-23	-2.09041	-0.892584
25421097	chr6:25421097:C:T	4.68747e-23	-2.09074	-1.01721
25421519	chr6:25421519:A:G	6.97851e-23	-1.842	-0.868003
25421906	chr6:25421906:G:T	4.92889e-23	-2.09255	-0.965174
25421967	chr6:25421967:A:G	7.02463e-23	-1.89676	-0.806656
25422125	chr6:25422125:C:T	2.90597e-22	-0.116042	-1.16744
25422172	chr6:25422172:A:G	6.61359e-23	-1.88642	-0.877286
25422337	chr6:25422337:C:T	6.20359e-22	-4.09142e-10	-0.525124
25422624	chr6:25422624:C:T	3.79405e-23	-2.02912	-1.29028
25422720	chr6:25422720:A:G	3.27225e-22	-4.09142e-10	-1.16477
25422733	chr6:25422733:C:T	4.74061e-23	-1.84995	-1.24672
25423267	chr6:25423267:C:T	3.11053e-22	-4.09142e-10	-1.21546
25423445	chr6:25423445:C:T	5.80305e-23	-1.60478	-1.28968
25423505	chr6:25423505:A:C	4.62411e-23	-2.1254	-0.99615
25423576	chr6:25423576:C:T	3.91003e-22	-4.09142e-10	-0.986706
25423651	chr6:25423651:C:T	1.04947e-22	-1.20052	-1.10144
25423830	chr6:25423830:C:G	2.82484e-22	-4.09142e-10	-1.3118
25423963	chr6:25423963:A:G	8.75039e-23	-1.98603	-0.497711
25423982	chr6:25423982:G:A	4.72596e-23	-1.87847	-1.22129
25424028	chr6:25424028:G:A	3.66593e-23	-2.18939	-1.16437
25424099	chr6:25424099:G:A	9.42673e-23	-1.95832	-0.450968
25424778	chr6:25424778:A:T	1.933e-22	-0.375089	-1.31609
25425028	chr6:25425028:T:C	1.15721e-22	-1.34602	-0.858219
25425206	chr6:25425206:T:C	3.17203e-22	-4.09142e-10	-1.19588
25425833	chr6:25425833:T:C	7.47901e-22	0.988068	-1.32622
25426540	chr6:25426540:G:A	9.9679e-21	3.48029	-1.22858
25426612	chr6:25426612:G:A	6.05657e-22	-4.09142e-10	-0.549109
25426630	chr6:25426630:T:G	8.42898e-21	3.41103	-1.32702
25426764	chr6:25426764:G:T	4.22066e-23	-2.19246	-1.02038
25426865	chr6:25426865:G:T	5.28625e-23	-1.72479	-1.26294
25427059	chr6:25427059:G:GTATC	7.08148e-22	-4.09142e-10	-0.392769
25427063	chr6:25427063:C:G	2.09967e-22	-1.60847	-3.31813e-10
25427292	chr6:25427292:G:A	1.30852e-22	-2.08136	-3.31813e-10
25427630	chr6:25427630:C:T	5.24588e-23	-1.85785	-1.13755
25427756	chr6:25427756:G:A	2.8422e-22	-4.09142e-10	-1.30567
25427932	chr6:25427932:A:G	4.38341e-23	-2.19337	-0.981638
25428383	chr6:25428383:G:T	3.15506e-22	-4.09142e-10	-1.20124
25428472	chr6:25428472:C:T	3.61374e-23	-2.07517	-1.29293
25428608	chr6:25428608:T:C	5.81335e-22	-4.09142e-10	-0.590095
25428883	chr6:25428883:C:A	8.31815e-22	-0.138779	-0.0930326
25428962	chr6:25428962:C:A	3.39395e-22	-4.09142e-10	-1.12826
25429534	chr6:25429534:T:C	9.15626e-22	0.701801	-0.837615
25429662	chr6:25429662:C:G	7.68744e-23	-2.15041	-0.462838
25429856	chr6:25429856:T:A	4.66511e-22	-0.81014	-3.31813e-10
25429864	chr6:25429864:T:C	4.6853e-22	-0.805822	-3.31813e-10
25429869	chr6:25429869:C:T	1.20817e-22	-2.16114	-3.31813e-10
25429870	chr6:25429870:G:A	4.27536e-20	3.70779	-3.31813e-10
25429921	chr6:25429921:T:C	7.58013e-23	-1.58289	-1.04442
25430403	chr6:25430403:T:C	7.63748e-22	-0.211408	-0.105776
25430408	chr6:25430408:C:A	8.84684e-23	-1.25671	-1.21607
25430471	chr6:25430471:T:G	2.87268e-22	-4.09142e-10	-1.29501
25430520	chr6:25430520:C:T	3.64514e-22	-4.09142e-10	-1.05686
25430668	chr6:25430668:C:T	5.28419e-23	-1.86898	-1.11913
25430684	chr6:25430684:G:C	7.5349e-22	-0.258613	-0.0720934
25430843	chr6:25430843:A:T	3.63956e-22	-1.05839	-3.31813e-10
25431036	chr6:25431036:T:G	1.3362e-22	-2.06042	-3.31813e-10
25431064	chr6:25431064:T:G	4.0907e-22	-4.09142e-10	-0.941535
25431151	chr6:25431151:T:C	6.12256e-20	5.38895	-1.32205
25431183	chr6:25431183:A:G	2.78189e-22	-4.09142e-10	-1.32712
25431270	chr6:25431270:G:GTC	3.48871e-23	-2.11822	-1.28509
25431346	chr6:25431346:G:A	2.52785e-20	4.43819	-1.2559
25431437	chr6:25431437:C:G	3.08309e-22	0.0935152	-1.31784
25431543	chr6:25431543:G:T	5.79999e-21	2.97593	-1.26574
25431952	chr6:25431952:A:G	7.86245e-22	-4.09142e-10	-0.288153
25432428	chr6:25432428:T:C	8.06429e-23	-1.30496	-1.26044
25432541	chr6:25432541:C:T	4.07571e-23	-1.99952	-1.24827
25432860	chr6:25432860:G:C	2.99934e-22	-4.09142e-10	-1.25186
25432937	chr6:25432937:G:A	1.28458e-22	-2.09982	-3.31813e-10
25433849	chr6:25433849:G:A	6.6527e-22	-4.09142e-10	-0.455229
25434015	chr6:25434015:C:T	6.20359e-22	0.569929	-1.09505
25434141	chr6:25434141:A:G	2.78401e-22	-4.09142e-10	-1.32636
25434242	chr6:25434242:A:T	6.2295e-23	-1.5513	-1.27224
25434265	chr6:25434265:C:T	2.77894e-22	-4.09142e-10	-1.32818
25434290	chr6:25434290:G:A	1.22956e-21	1.48612	-1.32714
25434372	chr6:25434372:T:A	5.00936e-22	-4.09142e-10	-0.738944
25434604	chr6:25434604:A:G	4.62015e-22	0.285903	-1.10573
25434614	chr6:25434614:C:T	5.99205e-22	0.5233	-1.08312
25434699	chr6:25434699:AATTTTTGT:A	2.78169e-22	-4.09142e-10	-1.32719
25434803	chr6:25434803:G:T	2.77882e-22	-4.09142e-10	-1.32823
25434841	chr6:25434841:T:C	9.3993e-22	-4.09142e-10	-0.109617
25434956	chr6:25434956:A:G	4.7667e-23	-2.08159	-1.00959
25435117	chr6:25435117:C:T	2.79031e-22	-4.09142e-10	-1.3241
25435296	chr6:25435296:T:C	4.27009e-23	-2.12363	-1.07758
25435426	chr6:25435426:AT:A	3.43963e-22	0.0382094	-1.1531
25435644	chr6:25435644:G:A	2.63461e-20	4.55034	-1.32669
25435703	chr6:25435703:T:C	2.81203e-22	-4.09142e-10	-1.31635
25436097	chr6:25436097:A:G	6.43811e-23	-1.49512	-1.29548
25436631	chr6:25436631:G:A	2.98109e-22	-4.09142e-10	-1.25796
25436683	chr6:25436683:A:G	3.01737e-22	-4.09142e-10	-1.24586
25436727	chr6:25436727:T:C	1.06386e-22	-1.00119	-1.28715
25436889	chr6:25436889:A:G	2.83854e-22	-4.09142e-10	-1.30696
25437042	chr6:25437042:A:G	9.95939e-23	-1.04109	-1.31323
25437478	chr6:25437478:T:A	7.07995e-23	-1.49827	-1.1973
25437574	chr6:25437574:C:T	1.52542e-22	-0.606747	-1.32123
25437653	chr6:25437653:T:G	2.78679e-22	-4.09142e-10	-1.32536
25437758	chr6:25437758:C:T	2.20237e-21	2.0675	-1.32563
25437789	chr6:25437789:T:C	5.17493e-23	-2.1793	-0.829708
25437944	chr6:25437944:T:G	2.78307e-22	-4.09142e-10	-1.3267
25438193	chr6:25438193:C:T	8.47384e-23	-1.32745	-1.1884
25438713	chr6:25438713:C:T	2.78506e-22	-4.09142e-10	-1.32598
25438927	chr6:25438927:A:C	4.90242e-23	-1.84779	-1.21531
25438999	chr6:25438999:G:A	3.56804e-22	-4.09142e-10	-1.07823
25439264	chr6:25439264:T:C	1.52515e-21	1.61625	-1.24183
25439408	chr6:25439408:A:G	4.12888e-21	2.52211	-1.15177
25439537	chr6:25439537:T:TG	2.78807e-22	-4.09142e-10	-1.3249
25439913	chr6:25439913:G:GT	9.35681e-22	-0.114148	-3.31813e-10
25440074	chr6:25440074:C:T	8.17193e-22	-4.09142e-10	-0.249547
25440217	chr6:25440217:G:A	2.81003e-22	-4.09142e-10	-1.31706
25440244	chr6:25440244:G:A	3.57176e-21	2.44058	-1.21518
25440250	chr6:25440250:G:A	9.07343e-23	-1.12042	-1.32707
25440675	chr6:25440675:G:C	2.78644e-22	-4.09142e-10	-1.32549
25440689	chr6:25440689:A:G	2.99724e-20	-4.09142e-10	3.35261
25440825	chr6:25440825:A:G	8.89659e-21	-4.09142e-10	2.138
25440862	chr6:25440862:C:T	9.92988e-23	-1.03353	-1.32376
25441086	chr6:25441086:A:G	2.77896e-22	-4.09142e-10	-1.32817
25441623	chr6:25441623:G:A	9.92311e-23	-1.22529	-1.13268
25441729	chr6:25441729:G:A	1.43652e-21	-4.09142e-10	0.31456
25441773	chr6:25441773:G:A	2.82607e-22	-4.09142e-10	-1.31137
25441848	chr6:25441848:C:G	2.78415e-22	-4.09142e-10	-1.32631
25442236	chr6:25442236:G:A	1.02086e-22	-1.09326	-1.23635
25442508	chr6:25442508:G:A	4.01375e-22	-4.09142e-10	-0.960525
25442541	chr6:25442541:C:G	6.94519e-22	-4.09142e-10	-0.412202
25442575	chr6:25442575:G:A	9.62825e-22	-4.09142e-10	-0.0855501
25442618	chr6:25442618:ATAGATAAGAAACAGTTCCTACCT:A	3.02372e-22	-4.09142e-10	-1.24377
25442761	chr6:25442761:G:A	5.44967e-23	-2.17524	-0.78204
25442811	chr6:25442811:G:A	1.69068e-22	-0.581304	-1.24382
25443021	chr6:25443021:T:TC	2.78673e-22	-4.09142e-10	-1.32538
25443069	chr6:25443069:A:G	8.15952e-22	-4.09142e-10	-0.251067
25443177	chr6:25443177:A:G	3.97706e-22	-4.09142e-10	-0.969708
25443447	chr6:25443447:G:C	3.28663e-22	-1.16039	-3.31813e-10
25443577	chr6:25443577:G:A	9.0979e-23	-1.13078	-1.31402
25444030	chr6:25444030:C:T	3.31884e-22	-4.09142e-10	-1.15064
25444190	chr6:25444190:G:A	1.38025e-22	-0.731197	-1.29679
25444386	chr6:25444386:A:T	4.13952e-21	2.69944	-1.32652
25444533	chr6:25444533:C:T	1.22596e-22	-0.830211	-1.31631
25444866	chr6:25444866:T:G	7.63535e-22	-4.09142e-10	-0.317463
25445041	chr6:25445041:C:T	1.80675e-22	-0.893367	-0.865353
25445074	chr6:25445074:C:T	1.73568e-22	-0.958718	-0.840132
25445405	chr6:25445405:C:T	3.00428e-22	-4.09142e-10	-1.25021
25445674	chr6:25445674:A:G	1.53765e-22	-0.690876	-1.22912
25445727	chr6:25445727:A:G	1.27887e-21	-4.09142e-10	0.198314
25446055	chr6:25446055:A:G	3.73851e-23	-2.06986	-1.26429
25446080	chr6:25446080:G:T	2.93178e-22	0.0203588	-1.295
25446486	chr6:25446486:C:G	3.52679e-22	-4.09142e-10	-1.08986
25447041	chr6:25447041:G:A	5.42704e-21	2.86727	-1.22354
25447289	chr6:25447289:C:A	3.72875e-23	-2.01807	-1.31869
25447441	chr6:25447441:C:T	4.21126e-22	-4.09142e-10	-0.912489
25447526	chr6:25447526:CTA:C	2.82501e-22	-4.09142e-10	-1.31174
25447983	chr6:25447983:C:T	1.50772e-22	-0.683859	-1.2558
25448002	chr6:25448002:T:A	1.27912e-21	0.198508	-3.31813e-10
25448009	chr6:25448009:G:A	5.39122e-23	-2.18622	-0.781847
25448050	chr6:25448050:G:T	2.83763e-22	-4.09142e-10	-1.30728
25448682	chr6:25448682:C:T	5.37892e-22	-4.09142e-10	-0.667765
25448852	chr6:25448852:T:G	7.66906e-23	-1.28845	-1.32719
25448928	chr6:25448928:T:C	3.53264e-22	-4.09142e-10	-1.08821
25449041	chr6:25449041:T:C	9.58509e-22	1.22917	-1.31921
25449876	chr6:25449876:G:T	4.81451e-23	-2.1585	-0.922705
25450260	chr6:25450260:G:A	3.98523e-22	-4.09142e-10	-0.967658
25451312	chr6:25451312:A:G	4.19483e-23	-2.20185	-1.01714
25451520	chr6:25451520:T:G	8.47364e-22	1.08058	-1.29388
25451671	chr6:25451671:G:C	8.36288e-22	-4.09142e-10	-0.226448
25451907	chr6:25451907:T:C	2.77948e-22	-4.09142e-10	-1.32799
25452422	chr6:25452422:C:T	4.98434e-23	-1.73047	-1.31606
25452555	chr6:25452555:T:C	4.26771e-20	5.02929	-1.3233
25452829	chr6:25452829:A:G	2.08917e-20	4.30279	-1.31111
25452931	chr6:25452931:T:C	9.35376e-22	-4.09142e-10	-0.114473
25453690	chr6:25453690:G:A	2.78676e-22	-4.09142e-10	-1.32537
25453760	chr6:25453760:G:A	8.28715e-22	-4.09142e-10	-0.235546
25454603	chr6:25454603:G:A	1.04082e-21	-4.09142e-10	-0.00765404
25454640	chr6:25454640:AC:A	3.38903e-23	-2.20155	-1.23074
25454641	chr6:25454641:C:A	1.68838e-22	-1.61457	-0.211915
25454787	chr6:25454787:C:T	7.12272e-23	-1.36142	-1.32813
25455072	chr6:25455072:T:A	4.12996e-22	-4.09142e-10	-0.931983
25455191	chr6:25455191:G:A	7.16131e-23	-2.0739	-0.610244
25455321	chr6:25455321:G:A	1.02063e-21	-4.09142e-10	-0.0272497
25455679	chr6:25455679:C:T	3.36702e-23	-2.1978	-1.24101
25456685	chr6:25456685:C:T	5.7803e-22	0.701623	-1.29742
25456869	chr6:25456869:A:G	1.05098e-21	-4.09142e-10	0.00205441
25457023	chr6:25457023:C:A	3.10569e-23	-2.20098	-1.31862
25457183	chr6:25457183:T:C	2.83207e-22	-4.09142e-10	-1.30924
25457560	chr6:25457560:C:T	9.46202e-20	5.82803	-1.32583
25457880	chr6:25457880:C:T	2.88809e-22	-4.09142e-10	-1.28966
25457989	chr6:25457989:C:T	3.74701e-23	-2.01166	-1.32022
25458362	chr6:25458362:G:A	3.1747e-22	-4.09142e-10	-1.19504
25458879	chr6:25458879:C:T	4.25462e-22	-0.902246	-3.31813e-10
25459147	chr6:25459147:G:A	6.39626e-22	-4.09142e-10	-0.494539
25460450	chr6:25460450:T:G	6.61336e-20	5.47151	-1.3275
25460977	chr6:25460977:G:A	6.0582e-22	-4.09142e-10	-0.548839
25461184	chr6:25461184:A:G	1.34279e-21	0.24708	-3.31813e-10
25461259	chr6:25461259:G:C	2.90005e-22	-4.09142e-10	-1.28552
25461640	chr6:25461640:A:G	6.45396e-22	0.691316	-1.17687
25462167	chr6:25462167:T:C	2.84013e-22	-4.09142e-10	-1.3064
25462218	chr6:25462218:C:T	3.27279e-22	-4.09142e-10	-1.16461
25462219	chr6:25462219:G:A	2.88611e-22	-4.09142e-10	-1.29034
25462368	chr6:25462368:A:G	1.71495e-22	-1.88677	0.0759061
25462541	chr6:25462541:A:T	2.93704e-22	-4.09142e-10	-1.27285
25462596	chr6:25462596:T:C	1.15512e-22	-1.14815	-1.0579
25463136	chr6:25463136:T:C	1.20868e-22	-1.85548	-0.305236
25463139	chr6:25463139:T:C	3.14184e-22	-1.20544	-3.31813e-10
25463347	chr6:25463347:A:G	9.12346e-23	-1.44501	-0.996982
25463584	chr6:25463584:C:CA	8.94063e-23	-1.43555	-1.02668
25463971	chr6:25463971:C:T	3.5954e-23	-2.05615	-1.31703
25464111	chr6:25464111:T:C	1.13791e-22	-1.55933	-0.661728
25464264	chr6:25464264:T:C	1.15028e-22	-1.46283	-0.747413
25465107	chr6:25465107:A:G	3.3118e-22	-1.15276	-3.31813e-10
25465522	chr6:25465522:A:G	5.20346e-22	-4.09142e-10	-0.700928
25465625	chr6:25465625:C:T	2.98242e-22	-4.09142e-10	-1.25752
25466017	chr6:25466017:A:G	3.90909e-23	-1.96264	-1.32689
25466096	chr6:25466096:C:T	2.45426e-21	0.850159	-3.31813e-10
25466227	chr6:25466227:T:C	6.53295e-23	-1.72765	-1.04833
25466420	chr6:25466420:G:A	1.23774e-22	-2.13697	-3.31813e-10
25466661	chr6:25466661:A:G	2.40098e-18	8.65771	-0.92174
25466715	chr6:25466715:T:C	8.71889e-23	-1.75722	-0.730122
25467033	chr6:25467033:A:G	2.48231e-18	8.69819	-0.92891
25467158	chr6:25467158:CAA:C	6.3268e-20	5.40517	-1.30546
25467294	chr6:25467294:G:A	1.93938e-22	-1.11554	-0.572341
25467516	chr6:25467516:G:C	2.9986e-22	-4.09142e-10	-1.25211
25467526	chr6:25467526:A:G	3.55798e-22	-4.09142e-10	-1.08106
25467681	chr6:25467681:G:A	2.77886e-22	-4.09142e-10	-1.32821
25467742	chr6:25467742:T:C	2.80559e-18	8.67836	-0.786654
25468220	chr6:25468220:G:A	3.12224e-22	-4.09142e-10	-1.2117
25468541	chr6:25468541:A:G	1.35329e-21	-4.09142e-10	0.254872
25468597	chr6:25468597:G:A	3.66898e-23	-2.02713	-1.3258
25468892	chr6:25468892:G:A	5.6248e-23	-2.14544	-0.780214
25468958	chr6:25468958:T:C	3.00053e-22	-4.09142e-10	-1.25146
25469103	chr6:25469103:T:A	7.39982e-20	5.54511	-1.28874
25469434	chr6:25469434:G:A	2.27731e-17	10.4026	-0.416948
25469711	chr6:25469711:T:C	3.34885e-22	-4.09142e-10	-1.14163
25469800	chr6:25469800:A:G	1.35226e-20	-4.09142e-10	2.55669
25470019	chr6:25470019:T:C	8.75097e-20	5.74787	-1.32379
25470040	chr6:25470040:T:G	3.8313e-22	-4.09142e-10	-1.00705
25470332	chr6:25470332:G:A	1.1618e-22	-2.20028	-3.31813e-10
25470427	chr6:25470427:T:A	4.82858e-22	-4.09142e-10	-0.775698
25470567	chr6:25470567:C:G	2.78236e-22	-4.09142e-10	-1.32695
25470694	chr6:25470694:G:A	3.72957e-22	-4.09142e-10	-1.03396
25470782	chr6:25470782:G:A	2.78338e-22	-4.09142e-10	-1.32659
25471544	chr6:25471544:T:C	3.45143e-22	-1.11146	-3.31813e-10
25471625	chr6:25471625:G:A	5.67282e-22	-4.09142e-10	-0.614565
25471807	chr6:25471807:G:A	1.1888e-20	2.42786	-3.31813e-10
25472082	chr6:25472082:A:C	3.37452e-22	-4.09142e-10	-1.134
25472124	chr6:25472124:T:C	2.85475e-22	-4.09142e-10	-1.30127
25472262	chr6:25472262:A:G	9.9827e-20	5.87087	-1.31509
25472509	chr6:25472509:C:T	3.50679e-23	-2.20168	-1.19645
25472836	chr6:25472836:A:G	2.16716e-17	10.8012	-0.865069
25473185	chr6:25473185:A:G	2.13899e-22	-0.824565	-0.76535
25473556	chr6:25473556:A:G	3.62929e-17	10.3244	0.127324
25473829	chr6:25473829:A:G	3.44666e-22	-4.09142e-10	-1.11285
25473840	chr6:25473840:G:T	2.92311e-21	1.02498	-3.31813e-10
25474232	chr6:25474232:C:T	4.34775e-22	-4.09142e-10	-0.880592
25474541	chr6:25474541:C:T	3.42322e-22	-4.09142e-10	-1.11967
25474542	chr6:25474542:G:A	2.92927e-22	-4.09142e-10	-1.2755
25474903	chr6:25474903:T:C	3.24355e-17	11.2515	-0.91213
25475145	chr6:25475145:C:T	5.2585e-22	-0.690406	-3.31813e-10
25475299	chr6:25475299:G:C	5.1195e-22	-0.717194	-3.31813e-10
25475323	chr6:25475323:C:A	3.40526e-22	-4.09142e-10	-1.12493
25475562	chr6:25475562:A:G	5.92717e-20	5.34714	-1.31268
25475597	chr6:25475597:C:T	2.31689e-22	-1.01598	-0.494052
25475761	chr6:25475761:C:A	2.14965e-22	-0.939704	-0.645244
25475879	chr6:25475879:A:G	3.96946e-22	-4.09142e-10	-0.971621
25475966	chr6:25475966:C:G	4.9661e-22	-4.09142e-10	-0.747617
25476324	chr6:25476324:C:A	2.4086e-22	-0.90712	-0.564087
25476418	chr6:25476418:T:C	1.82924e-17	9.92723	-0.160653
25476490	chr6:25476490:T:C	2.04203e-21	-0.304149	0.970425
25476866	chr6:25476866:G:A	9.14339e-22	-4.09142e-10	-0.13722
25477079	chr6:25477079:T:C	3.69244e-23	-2.01863	-1.32792
25477393	chr6:25477393:G:A	1.08821e-21	-4.09142e-10	0.0368644
25477761	chr6:25477761:T:C	7.80615e-20	5.61511	-1.30528
25478313	chr6:25478313:C:T	6.3753e-20	5.41789	-1.31054
25478383	chr6:25478383:G:A	5.06697e-19	6.98411	-0.803864
25478534	chr6:25478534:C:T	3.13847e-22	-4.09142e-10	-1.20651
25478629	chr6:25478629:T:C	2.78653e-22	-4.09142e-10	-1.32546
25479571	chr6:25479571:T:C	3.43298e-23	-2.12754	-1.29187
25479642	chr6:25479642:T:A	2.85941e-22	-4.09142e-10	-1.29964
25479722	chr6:25479722:CT:C	3.13754e-22	-4.09142e-10	-1.20681
25479802	chr6:25479802:T:G	3.84343e-22	-4.09142e-10	-1.00389
25480100	chr6:25480100:T:G	1.70475e-22	-1.81683	-3.31813e-10
25480139	chr6:25480139:G:A	2.75065e-21	2.27228	-1.30811
25481003	chr6:25481003:T:G	1.13463e-22	-2.17855	-0.0453978
25481195	chr6:25481195:A:C	3.82022e-22	-4.09142e-10	-1.00994
25481217	chr6:25481217:T:C	3.12225e-22	-4.09142e-10	-1.2117
25481763	chr6:25481763:G:A	1.75823e-20	4.10577	-1.28654
25482200	chr6:25482200:T:C	2.81908e-22	-4.09142e-10	-1.31384
25482359	chr6:25482359:T:C	2.93724e-22	-4.09142e-10	-1.27278
25482448	chr6:25482448:A:G	2.15063e-20	4.27793	-1.25725
25482767	chr6:25482767:T:G	2.80735e-22	-4.09142e-10	-1.31801
25482818	chr6:25482818:A:G	4.24349e-22	-4.09142e-10	-0.904865
25483172	chr6:25483172:C:T	3.10337e-23	-2.19506	-1.32529
25483269	chr6:25483269:CT:C	4.14753e-22	-1.01267	0.0849326
25483421	chr6:25483421:C:G	3.84428e-22	-4.09142e-10	-1.00367
25483768	chr6:25483768:T:C	1.23893e-20	2.46917	-3.31813e-10
25483864	chr6:25483864:C:T	2.93813e-22	-4.09142e-10	-1.27248
25484785	chr6:25484785:A:T	9.07856e-22	-4.09142e-10	-0.144336
25485271	chr6:25485271:T:TA	3.2216e-22	-4.09142e-10	-1.18037
25485577	chr6:25485577:G:A	3.03662e-22	-4.09142e-10	-1.23951
25485786	chr6:25485786:T:C	1.48674e-22	-1.94955	-0.00411375
25485800	chr6:25485800:T:A	6.01979e-22	-4.09142e-10	-0.555199
25486384	chr6:25486384:C:T	3.2452e-23	-2.14747	-1.32819
25486398	chr6:25486398:C:A	5.73959e-20	4.73267	-0.730361
25487297	chr6:25487297:T:C	5.81421e-22	0.480021	-1.06997
25487511	chr6:25487511:A:T	3.63308e-22	-4.09142e-10	-1.06017
25487966	chr6:25487966:C:T	1.07078e-21	-4.09142e-10	0.0207209
25488150	chr6:25488150:A:T	3.57315e-23	-2.15247	-1.22692
25488355	chr6:25488355:C:T	1.93991e-19	6.52082	-1.30067
25488379	chr6:25488379:T:C	3.17324e-22	-4.09142e-10	-1.1955
25488956	chr6:25488956:G:A	5.53173e-22	-0.639752	-3.31813e-10
25489225	chr6:25489225:T:C	3.29268e-23	-2.1337	-1.32743
25489399	chr6:25489399:C:T	3.58017e-22	-4.09142e-10	-1.07484
25489861	chr6:25489861:C:T	1.10067e-19	5.21868	-0.565265
25490023	chr6:25490023:T:TTTCTGGC	3.23075e-22	-4.09142e-10	-1.17754
25490105	chr6:25490105:G:A	4.49765e-22	-4.09142e-10	-0.846697
25490227	chr6:25490227:T:G	5.00918e-22	-4.09142e-10	-0.738979
25490541	chr6:25490541:T:C	4.05295e-22	-4.09142e-10	-0.950808
25490779	chr6:25490779:A:G	7.35398e-23	-1.65965	-0.997949
25491280	chr6:25491280:C:T	3.27344e-22	-4.09142e-10	-1.16441
25491439	chr6:25491439:T:C	3.3337e-22	-4.09142e-10	-1.14617
25491579	chr6:25491579:C:G	2.20898e-19	6.2581	-0.908066
25491826	chr6:25491826:T:C	4.70715e-22	-4.09142e-10	-0.801168
25492068	chr6:25492068:C:T	1.0613e-21	1.15168	-1.13985
25492136	chr6:25492136:A:G	1.12216e-19	5.52756	-0.854797
25493230	chr6:25493230:A:G	4.94926e-22	-4.09142e-10	-0.751013
25493607	chr6:25493607:C:T	5.27292e-22	-4.09142e-10	-0.687668
25493705	chr6:25493705:C:T	3.99537e-22	-4.09142e-10	-0.965114
25493890	chr6:25493890:C:T	4.87052e-23	-1.74673	-1.32291
25494275	chr6:25494275:A:G	8.40019e-16	13.5607	0.0327803
25494438	chr6:25494438:G:T	1.11019e-15	13.8533	0.0190408
25494568	chr6:25494568:G:A	3.57682e-22	-0.356778	-0.718998
25494664	chr6:25494664:G:C	5.02076e-22	-4.09142e-10	-0.73667
25494665	chr6:25494665:C:T	5.0256e-22	-4.09142e-10	-0.735707
25494728	chr6:25494728:G:C	1.25464e-14	17.5841	-1.28684
25494802	chr6:25494802:C:T	3.51437e-22	-4.09142e-10	-1.09339
25494990	chr6:25494990:C:T	2.39706e-15	14.2962	0.345881
25496573	chr6:25496573:A:G	3.11009e-22	-4.09142e-10	-1.2156
25496728	chr6:25496728:T:C	3.23831e-22	-4.09142e-10	-1.1752
25498191	chr6:25498191:A:C	3.39332e-22	-4.09142e-10	-1.12844
25498214	chr6:25498214:G:A	5.61429e-21	-4.09142e-10	1.67765
25499381	chr6:25499381:C:T	3.21854e-22	-4.09142e-10	-1.18133
25499573	chr6:25499573:C:T	4.94447e-22	-4.09142e-10	-0.751981
25499613	chr6:25499613:C:T	4.7565e-22	-0.790741	-3.31813e-10
25499667	chr6:25499667:C:T	2.74091e-22	-0.594026	-0.747936
25500349	chr6:25500349:A:G	3.21275e-22	-4.09142e-10	-1.18313
25500713	chr6:25500713:TC:T	2.28676e-22	-1.52312	-3.31813e-10
25500720	chr6:25500720:A:G	4.15623e-20	-4.09142e-10	3.67953
25500767	chr6:25500767:T:A	4.80024e-13	20.3211	-0.379406
25500802	chr6:25500802:T:C	2.29532e-20	2.62264	0.463155
25502849	chr6:25502849:G:A	4.39406e-21	-4.09142e-10	1.43259
25503141	chr6:25503141:C:A	3.37537e-22	-4.09142e-10	-1.13375
25503370	chr6:25503370:A:G	2.29092e-17	9.83251	0.159116
25503457	chr6:25503457:C:A	3.51246e-22	-4.09142e-10	-1.09394
25503623	chr6:25503623:T:C	2.72026e-22	-0.542582	-0.806943
25504209	chr6:25504209:T:C	2.94172e-22	-4.09142e-10	-1.27126
25504334	chr6:25504334:C:T	5.34888e-20	5.14975	-1.21794
25504649	chr6:25504649:C:T	5.32007e-23	-2.09042	-0.890934
25504936	chr6:25504936:G:C	5.07117e-22	-4.09142e-10	-0.72668
25505124	chr6:25505124:A:G	2.79459e-22	-4.09142e-10	-1.32257
25505151	chr6:25505151:A:C	5.95114e-22	-4.09142e-10	-0.56667
25505215	chr6:25505215:G:A	3.32348e-21	2.45559	-1.30225
25505389	chr6:25505389:C:T	2.75291e-19	6.77724	-1.20708
25505471	chr6:25505471:G:T	1.50781e-21	-4.09142e-10	0.362992
25505537	chr6:25505537:G:A	3.8991e-16	13.169	-0.343016
25505873	chr6:25505873:C:G	1.84742e-21	-4.09142e-10	0.566126
25505930	chr6:25505930:G:A	7.48818e-08	32.0825	-0.183197
25506086	chr6:25506086:G:T	1.05904e-07	32.4114	-0.165534
25506170	chr6:25506170:C:T	4.32023e-22	0.430788	-1.31773
25506187	chr6:25506187:A:G	2.61895e-11	22.4639	1.47705
25506282	chr6:25506282:C:T	5.7684e-21	1.70473	-3.31813e-10
25506317	chr6:25506317:C:A	2.90832e-22	-4.09142e-10	-1.28268
25506575	chr6:25506575:G:A	5.72555e-08	31.8177	-0.186782
25506744	chr6:25506744:A:T	7.28941e-08	32.1249	-0.252489
25506781	chr6:25506781:C:T	6.1261e-08	31.9082	-0.209666
25506961	chr6:25506961:T:A	4.04266e-22	-4.09142e-10	-0.953348
25507212	chr6:25507212:G:A	8.38723e-08	32.1832	-0.170569
25507272	chr6:25507272:T:C	1.05248e-07	32.4079	-0.168214
25507356	chr6:25507356:G:A	1.08953e-07	32.4149	-0.140665
25507371	chr6:25507371:CTT:C	6.10351e-22	-4.09142e-10	-0.541388
25507382	chr6:25507382:T:C	2.489e-22	-1.43837	-3.31813e-10
25507396	chr6:25507396:A:G	3.5327e-07	34.3632	-0.912658
25507411	chr6:25507411:T:G	3.29254e-11	22.7314	1.43846
25507556	chr6:25507556:T:A	1.05496e-07	32.3708	-0.128767
25507634	chr6:25507634:T:G	5.50768e-23	-1.64915	-1.29754
25507758	chr6:25507758:CTT:C	7.67228e-08	32.057	-0.133431
25508254	chr6:25508254:T:C	8.61158e-08	32.2006	-0.161578
25508368	chr6:25508368:C:T	1.01924e-07	32.3636	-0.155989
25508401	chr6:25508401:T:G	9.92558e-08	32.3539	-0.172856
25508640	chr6:25508640:T:C	8.99807e-08	32.2375	-0.154536
25508737	chr6:25508737:T:C	9.84949e-08	32.3355	-0.162161
25508780	chr6:25508780:G:GAT	9.24535e-08	32.2955	-0.185408
25509128	chr6:25509128:AG:A	2.05033e-11	22.3124	1.38377
25509355	chr6:25509355:G:A	2.93787e-22	-4.09142e-10	-1.27257
25509432	chr6:25509432:T:C	9.73389e-08	32.4144	-0.252872
25509748	chr6:25509748:T:C	7.90679e-08	32.2094	-0.255739
25509823	chr6:25509823:A:G	7.59e-08	32.1608	-0.248051
25509830	chr6:25509830:G:C	8.40429e-08	32.2736	-0.258869
25509935	chr6:25509935:C:T	7.22353e-08	32.0974	-0.234111
25510008	chr6:25510008:G:A	2.60626e-22	-0.0688657	-1.32347
25510072	chr6:25510072:A:G	5.1259e-08	31.7737	-0.253412
25510420	chr6:25510420:T:C	4.36437e-22	-4.09142e-10	-0.876778
25510421	chr6:25510421:A:G	8.13729e-08	32.2617	-0.279323
25510468	chr6:25510468:CAT:C	4.9342e-19	7.46701	-1.31331
25510780	chr6:25510780:C:CAT	6.32928e-08	31.9854	-0.254248
25510987	chr6:25510987:A:G	1.2873e-07	32.6447	-0.203672
25511081	chr6:25511081:G:A	3.99109e-11	22.9912	1.37102
25511096	chr6:25511096:T:A	1.81563e-07	33.0583	-0.273369
25511651	chr6:25511651:C:T	1.89781e-07	33.092	-0.262742
25511653	chr6:25511653:T:G	4.04266e-22	-4.09142e-10	-0.953348
25511684	chr6:25511684:C:T	2.33956e-07	33.2822	-0.243688
25511728	chr6:25511728:A:G	2.19828e-07	33.2181	-0.241906
25511779	chr6:25511779:A:G	1.89767e-07	33.0666	-0.237441
25511835	chr6:25511835:A:T	8.25984e-22	0.994168	-1.23301
25512010	chr6:25512010:T:G	2.23826e-07	33.2667	-0.272471
25512018	chr6:25512018:G:A	2.44813e-07	33.3898	-0.305998
25512092	chr6:25512092:A:G	1.81655e-07	33.0366	-0.251099
25512138	chr6:25512138:G:A	1.70267e-07	32.9601	-0.239342
25512174	chr6:25512174:G:A	1.86352e-07	33.0752	-0.264214
25512237	chr6:25512237:A:G	1.95451e-07	33.102	-0.243303
25512380	chr6:25512380:A:G	2.19533e-07	33.2563	-0.281415
25512461	chr6:25512461:C:T	2.20459e-07	33.2386	-0.259572
25512476	chr6:25512476:G:C	2.10313e-07	33.1909	-0.258904
25512535	chr6:25512535:C:A	3.6988e-22	-4.09142e-10	-1.04224
25512696	chr6:25512696:A:G	1.60557e-07	32.9327	-0.270659
25512719	chr6:25512719:G:T	1.96194e-07	33.1329	-0.270433
25512738	chr6:25512738:A:G	1.66025e-07	32.9434	-0.247884
25512870	chr6:25512870:A:T	1.98468e-07	33.1339	-0.259923
25512919	chr6:25512919:T:C	2.27199e-07	33.2854	-0.276183
25513012	chr6:25513012:C:T	2.19551e-07	33.1709	-0.196005
25513048	chr6:25513048:G:A	1.70648e-07	32.9768	-0.253881
25513116	chr6:25513116:C:T	1.93593e-07	33.1034	-0.254278
25513507	chr6:25513507:A:G	2.28209e-07	33.2357	-0.222051
25513527	chr6:25513527:A:G	4.67491e-22	-4.09142e-10	-0.808042
25513741	chr6:25513741:C:T	1.63834e-07	33.0142	-0.332003
25513951	chr6:25513951:G:A	6.5258e-23	-1.56759	-1.20948
25513988	chr6:25513988:A:C	1.95475e-07	33.0266	-0.167806
25514255	chr6:25514255:C:T	1.36133e-22	-2.04179	-3.31813e-10
25514260	chr6:25514260:C:T	1.94149e-07	33.0515	-0.199512
25514304	chr6:25514304:T:G	3.24395e-21	2.45691	-1.32778
25514370	chr6:25514370:A:C	1.05163e-11	22.2583	0.77018
25514419	chr6:25514419:C:T	1.51402e-07	32.7319	-0.128564
25514880	chr6:25514880:C:T	2.12411e-07	33.0496	-0.107715
25514922	chr6:25514922:C:T	2.86421e-19	5.6098	-3.31813e-10
25514992	chr6:25514992:G:A	2.90407e-22	-4.09142e-10	-1.28414
25515006	chr6:25515006:G:A	2.06072e-07	33.1002	-0.1886
25515108	chr6:25515108:T:C	4.65808e-22	-4.09142e-10	-0.811647
25515222	chr6:25515222:C:A	1.84431e-07	32.9232	-0.122534
25515348	chr6:25515348:T:A	1.61424e-07	32.7954	-0.128004
25515406	chr6:25515406:G:T	1.82061e-07	32.8839	-0.0962473
25515930	chr6:25515930:G:A	2.34184e-07	33.3098	-0.270318
25516289	chr6:25516289:TCAAAACC:T	2.24686e-21	2.08962	-1.32775
25516387	chr6:25516387:A:G	3.03607e-22	-4.09142e-10	-1.23969
25516567	chr6:25516567:A:G	2.69147e-11	22.9649	1.00339
25516873	chr6:25516873:A:G	2.89491e-22	-4.09142e-10	-1.2873
25517043	chr6:25517043:A:G	2.79423e-22	-4.09142e-10	-1.32269
25517144	chr6:25517144:C:T	3.13448e-22	-0.290698	-0.91709
25517145	chr6:25517145:G:A	3.38084e-07	34.4041	-0.997486
25517441	chr6:25517441:T:A	2.81297e-22	-4.09142e-10	-1.31601
25517604	chr6:25517604:A:G	1.55979e-20	-4.09142e-10	2.69947
25517661	chr6:25517661:A:G	2.84112e-22	-0.263203	-1.04285
25517695	chr6:25517695:G:C	1.85346e-07	33.0492	-0.243625
25517969	chr6:25517969:G:C	3.07115e-07	33.5383	-0.227694
25518119	chr6:25518119:G:A	2.79526e-22	-4.09142e-10	-1.32233
25518204	chr6:25518204:C:T	3.71394e-22	-4.09142e-10	-1.03816
25518339	chr6:25518339:A:T	2.47977e-07	33.3192	-0.22251
25518505	chr6:25518505:A:T	3.08308e-22	-4.09142e-10	-1.22432
25518531	chr6:25518531:C:T	4.22622e-22	-4.09142e-10	-0.908945
25518538	chr6:25518538:G:T	3.02437e-22	-4.09142e-10	-1.24355
25519016	chr6:25519016:A:G	2.79281e-22	-4.09142e-10	-1.3232
25519044	chr6:25519044:T:G	2.72147e-22	-0.300173	-1.04891
25519105	chr6:25519105:TTTTC:T	2.79356e-22	-4.09142e-10	-1.32293
25519191	chr6:25519191:G:C	1.66547e-07	32.8719	-0.173282
25519216	chr6:25519216:T:C	2.79348e-22	-4.09142e-10	-1.32296
25519272	chr6:25519272:G:T	2.79291e-22	-4.09142e-10	-1.32317
25519287	chr6:25519287:G:A	3.59156e-07	34.4637	-0.99655
25519378	chr6:25519378:A:G	2.79291e-22	-4.09142e-10	-1.32317
25519597	chr6:25519597:A:G	2.79261e-22	-4.09142e-10	-1.32327
25519673	chr6:25519673:C:T	2.71567e-22	-0.262562	-1.08865
25519866	chr6:25519866:G:A	2.95538e-22	-0.0621033	-1.20452
25519885	chr6:25519885:C:T	2.79291e-22	-4.09142e-10	-1.32317
25519897	chr6:25519897:G:A	3.20738e-21	2.40195	-1.28416
25519974	chr6:25519974:A:G	2.79333e-22	-4.09142e-10	-1.32302
25519977	chr6:25519977:CA:C	1.67397e-20	-4.09142e-10	2.77012
25519982	chr6:25519982:T:C	1.88122e-07	33.024	-0.203602
25520127	chr6:25520127:T:C	2.79271e-22	-4.09142e-10	-1.32324
25520429	chr6:25520429:G:A	2.79299e-22	-4.09142e-10	-1.32314
25520508	chr6:25520508:G:T	3.35159e-23	-2.1183	-1.3251
25520544	chr6:25520544:A:G	1.94298e-07	33.0867	-0.233927
25520613	chr6:25520613:T:C	2.79335e-22	-4.09142e-10	-1.32301
25520761	chr6:25520761:A:G	2.79317e-22	-4.09142e-10	-1.32308
25521156	chr6:25521156:G:A	8.02007e-23	-1.35677	-1.21412
25521640	chr6:25521640:G:A	6.42718e-22	-4.09142e-10	-0.489716
25521641	chr6:25521641:C:T	2.77883e-22	-4.09142e-10	-1.32822
25522215	chr6:25522215:A:G	6.96882e-08	29.4783	2.34911
25522485	chr6:25522485:T:C	5.73484e-22	0.697206	-1.3009
25522494	chr6:25522494:T:C	4.46261e-22	-4.09142e-10	-0.854517
25523135	chr6:25523135:C:A	9.89718e-22	-0.0580017	-3.31813e-10
25523322	chr6:25523322:G:A	3.15829e-22	-4.09142e-10	-1.20022
25523868	chr6:25523868:A:G	3.08123e-22	-4.09142e-10	-1.22492
25523947	chr6:25523947:C:T	3.15292e-22	-4.09142e-10	-1.20192
25524490	chr6:25524490:C:T	3.09586e-22	-4.09142e-10	-1.22019
25524850	chr6:25524850:A:G	1.8713e-22	-0.549361	-1.17426
25524892	chr6:25524892:T:C	2.46514e-09	27.5371	0.948496
25524896	chr6:25524896:A:G	1.95596e-09	27.3955	0.858691
25525101	chr6:25525101:A:G	2.21669e-22	-0.535107	-1.01913
25525141	chr6:25525141:C:G	1.71938e-21	1.81959	-1.32529
25525452	chr6:25525452:A:G	2.85241e-22	-4.09142e-10	-1.30209
25525825	chr6:25525825:G:A	3.03325e-22	-4.09142e-10	-1.24062
25525894	chr6:25525894:A:G	2.7787e-22	-4.09142e-10	-1.32827
25525922	chr6:25525922:AATAG:A	2.81556e-22	-4.09142e-10	-1.31509
25526091	chr6:25526091:C:T	7.39722e-19	7.85385	-1.29524
25526328	chr6:25526328:A:G	0.405062	46.3207	1.08217
25526474	chr6:25526474:T:C	6.76473e-08	29.5183	2.27936
25526523	chr6:25526523:TC:T	3.64214e-22	-4.09142e-10	-1.05768
25526693	chr6:25526693:C:A	2.77857e-22	-4.09142e-10	-1.32832
25526818	chr6:25526818:G:A	2.79645e-22	-4.09142e-10	-1.3219
25526884	chr6:25526884:T:TA	2.79084e-22	-4.09142e-10	-1.32391
25527735	chr6:25527735:T:C	0.0644201	43.672	1.89231
25527868	chr6:25527868:G:C	2.81994e-22	-4.09142e-10	-1.31354
25528224	chr6:25528224:A:G	1.18396e-22	-2.18139	-3.31813e-10
25528520	chr6:25528520:C:T	3.06087e-22	-4.09142e-10	-1.23155
25528685	chr6:25528685:T:C	7.49121e-22	0.94132	-1.27784
25529186	chr6:25529186:A:C	2.81371e-22	-4.09142e-10	-1.31575
25529421	chr6:25529421:A:G	7.43468e-08	29.334	2.55811
25529433	chr6:25529433:A:G	2.77864e-22	-4.09142e-10	-1.32829
25530223	chr6:25530223:A:G	3.58282e-21	-4.09142e-10	1.22848
25530341	chr6:25530341:C:T	1.57384e-22	-0.937123	-0.959614
25530607	chr6:25530607:C:T	4.11516e-22	-4.09142e-10	-0.935575
25530731	chr6:25530731:C:T	2.69232e-22	-1.35985	-3.31813e-10
25530905	chr6:25530905:T:C	0.00183733	40.8266	1.18054
25530988	chr6:25530988:C:T	9.58288e-22	-4.09142e-10	-0.0902734
25531050	chr6:25531050:T:C	3.05781e-22	-4.09142e-10	-1.23255
25531140	chr6:25531140:G:A	0.00261276	41.2332	1.12604
25531332	chr6:25531332:T:TAGAA	1.21658e-18	7.05613	-3.31813e-10
25531495	chr6:25531495:C:T	1.44692e-22	-1.98082	-3.31813e-10
25531610	chr6:25531610:A:T	2.78705e-22	-4.09142e-10	-1.32527
25531697	chr6:25531697:T:C	6.74067e-16	13.8743	-0.500902
25532657	chr6:25532657:T:G	1.21075e-22	-2.15901	-3.31813e-10
25533099	chr6:25533099:C:T	1.10119e-22	-1.10138	-1.15248
25533702	chr6:25533702:A:G	2.03901e-15	15.1919	-0.711583
25533789	chr6:25533789:A:G	1.26944e-22	-1.14275	-0.968932
25534182	chr6:25534182:T:C	4.62011e-21	-4.09142e-10	1.48275
25534449	chr6:25534449:G:A	7.74894e-22	0.968835	-1.27153
25534495	chr6:25534495:C:A	4.51367e-22	-0.84314	-3.31813e-10
25534527	chr6:25534527:T:A	1.23472e-22	-1.16064	-0.978768
25534684	chr6:25534684:T:A	6.93692e-22	0.88394	-1.29733
25534804	chr6:25534804:C:T	4.60461e-22	0.350427	-1.17362
25534959	chr6:25534959:G:A	8.3369e-22	-0.229561	-3.31813e-10
25535384	chr6:25535384:A:G	6.15949e-22	0.703686	-1.23594
25535408	chr6:25535408:A:G	8.47469e-08	29.588	2.43499
25535536	chr6:25535536:G:A	1.57867e-21	-4.09142e-10	0.408916
25535701	chr6:25535701:G:A	6.8135e-22	0.870646	-1.30199
25536243	chr6:25536243:A:G	3.28599e-22	-4.09142e-10	-1.16058
25536709	chr6:25536709:C:T	0.104925	44.2515	1.80059
25536922	chr6:25536922:C:CT	1.00306e-15	14.2658	-0.49491
25536966	chr6:25536966:C:T	0.0923237	44.0723	1.85191
25537127	chr6:25537127:T:C	3.00079e-22	-4.09142e-10	-1.25138
25537156	chr6:25537156:A:G	1.63446e-22	-0.885307	-0.973629
25537706	chr6:25537706:T:C	1.17002e-07	29.2608	3.08475
25538219	chr6:25538219:C:G	1.66807e-16	12.7921	-0.815145
25538243	chr6:25538243:C:T	4.01132e-22	0.241284	-1.20242
25538632	chr6:25538632:C:A	7.28809e-08	29.2889	2.58326
25538911	chr6:25538911:A:G	1.28331e-22	-1.16832	-0.93249
25540490	chr6:25540490:C:T	5.40652e-11	24.9781	-0.312262
25540699	chr6:25540699:G:A	0.00223741	40.9199	1.28432
25541369	chr6:25541369:A:G	2.79376e-22	-4.09142e-10	-1.32286
25541608	chr6:25541608:A:C	3.55372e-22	-0.0349173	-1.04734
25542161	chr6:25542161:A:G	3.62859e-20	-4.09142e-10	3.54376
25543291	chr6:25543291:G:A	5.7407e-22	-4.09142e-10	-0.60267
25543411	chr6:25543411:G:A	6.2379e-08	29.0035	2.71305
25543493	chr6:25543493:A:G	0.0253416	43.154	1.47731
25543685	chr6:25543685:T:G	6.02143e-19	7.64013	-1.2873
25543718	chr6:25543718:A:C	2.69772e-21	0.944739	-3.31813e-10
25544185	chr6:25544185:G:A	3.60786e-22	-4.09142e-10	-1.06714
25544196	chr6:25544196:T:C	3.22311e-22	0.104598	-1.2845
25545417	chr6:25545417:CAT:C	0.0314735	43.335	1.51305
25545612	chr6:25545612:A:G	3.65271e-22	-4.09142e-10	-1.05478
25545706	chr6:25545706:G:A	3.18201e-22	-4.09142e-10	-1.19274
25546307	chr6:25546307:G:C	3.0131e-22	-4.09142e-10	-1.24728
25546392	chr6:25546392:G:A	1.65312e-22	-1.84759	-3.31813e-10
25546573	chr6:25546573:A:G	4.26623e-08	28.0786	3.25811
25546624	chr6:25546624:C:T	3.42193e-22	-4.09142e-10	-1.12005
25546679	chr6:25546679:A:C	0.018766	43.3719	0.95901
25546685	chr6:25546685:A:C	2.1286e-22	-1.59479	-3.31813e-10
25547012	chr6:25547012:G:A	0.129673	44.6197	1.64419
25547903	chr6:25547903:AAG:A	3.56304e-22	-4.09142e-10	-1.07964
25548060	chr6:25548060:G:A	0.0378414	43.5388	1.49347
25548089	chr6:25548089:A:C	1.35331e-22	-2.0477	-3.31813e-10
25548345	chr6:25548345:A:G	0.0381704	43.6335	1.4074
25548841	chr6:25548841:G:A	3.39833e-22	-4.09142e-10	-1.12697
25549792	chr6:25549792:T:C	8.24795e-22	0.924782	-1.16507
25549911	chr6:25549911:A:G	1.07886e-15	14.6849	-0.841162
25550276	chr6:25550276:G:A	6.37751e-22	0.756786	-1.25426
25550490	chr6:25550490:T:C	6.38179e-22	0.666372	-1.16317
25551183	chr6:25551183:ATGTGTTTAGG:A	6.95132e-22	0.853472	-1.26479
25551651	chr6:25551651:T:A	9.27535e-22	-4.09142e-10	-0.122891
25551654	chr6:25551654:T:A	0.0134564	42.9318	1.06657
25551915	chr6:25551915:G:C	1.33558e-07	29.6001	2.87777
25552193	chr6:25552193:C:T	2.94312e-22	-4.09142e-10	-1.27078
25552640	chr6:25552640:C:T	3.82201e-17	11.4398	-0.936316
25552663	chr6:25552663:C:A	5.76781e-22	-4.09142e-10	-0.597959
25553167	chr6:25553167:C:T	2.9485e-22	-4.09142e-10	-1.26896
25553488	chr6:25553488:G:A	0.0210713	42.6972	1.74962
25553539	chr6:25553539:C:T	2.80882e-22	-4.09142e-10	-1.31749
25553952	chr6:25553952:C:G	1.99229e-07	29.8185	3.05932
25554603	chr6:25554603:A:G	1.11636e-21	-4.09142e-10	0.0624057
25554962	chr6:25554962:G:A	1.61809e-21	-4.09142e-10	0.433582
25555132	chr6:25555132:A:G	6.50536e-22	0.556375	-1.034
25555672	chr6:25555672:C:T	2.79131e-22	-4.09142e-10	-1.32374
25555730	chr6:25555730:AAC:A	1.98179e-22	-0.344755	-1.32149
25556021	chr6:25556021:G:A	1.88245e-07	29.7181	3.10305
25556153	chr6:25556153:T:A	3.98704e-21	-4.09142e-10	1.33538
25556679	chr6:25556679:C:T	1.08055e-21	-4.09142e-10	0.0298016
25556995	chr6:25556995:A:G	3.24821e-23	-2.14649	-1.32824
25558198	chr6:25558198:A:G	2.05026e-22	-1.17708	-0.45521
25558576	chr6:25558576:G:C	3.68537e-22	-4.09142e-10	-1.04588
25559324	chr6:25559324:A:G	3.23231e-21	-4.09142e-10	1.12553
25559571	chr6:25559571:CT:C	2.77568e-07	30.1598	3.04959
25559621	chr6:25559621:A:G	2.78068e-22	-4.09142e-10	-1.32755
25559670	chr6:25559670:A:G	0.010776	42.5976	1.1786
25559750	chr6:25559750:G:A	3.9686e-22	-4.09142e-10	-0.971839
25560459	chr6:25560459:T:C	2.98345e-22	-4.09142e-10	-1.25717
25560543	chr6:25560543:A:G	8.32376e-22	-4.09142e-10	-0.231138
25561402	chr6:25561402:G:A	2.60687e-22	-0.0676988	-1.3244
25561686	chr6:25561686:T:C	2.38651e-22	-1.07345	-0.406972
25561814	chr6:25561814:A:G	3.58656e-22	-4.09142e-10	-1.07306
25562593	chr6:25562593:G:T	2.92335e-22	-4.09142e-10	-1.27752
25562607	chr6:25562607:G:A	2.77846e-22	-4.09142e-10	-1.32836
25564122	chr6:25564122:A:G	5.59571e-16	13.7025	-0.515253
25564785	chr6:25564785:A:T	2.81081e-22	-4.09142e-10	-1.31678
25565109	chr6:25565109:C:T	1.28859e-21	-4.09142e-10	0.20588
25565463	chr6:25565463:C:T	3.31691e-22	-4.09142e-10	-1.15122
25565618	chr6:25565618:G:A	1.4259e-21	-4.09142e-10	0.307135
25565794	chr6:25565794:G:A	1.31811e-22	-1.12444	-0.949609
25566275	chr6:25566275:C:T	2.17436e-22	-1.04931	-0.524202
25566284	chr6:25566284:G:C	2.9589e-22	-4.09142e-10	-1.26543
25566300	chr6:25566300:A:G	1.1797e-07	29.5107	2.84312
25567029	chr6:25567029:CT:C	2.81156e-22	-4.09142e-10	-1.31651
25567038	chr6:25567038:C:T	2.78615e-22	-4.09142e-10	-1.32559
25567271	chr6:25567271:G:A	3.08289e-22	-4.09142e-10	-1.22438
25567343	chr6:25567343:T:TG	3.33917e-22	-4.09142e-10	-1.14453
25567889	chr6:25567889:A:C	2.06752e-22	-0.878161	-0.745742
25568353	chr6:25568353:G:A	1.2257e-22	-1.11687	-1.02987
25568714	chr6:25568714:T:C	1.98175e-22	-0.88292	-0.783351
25568803	chr6:25568803:C:T	3.35409e-22	-4.09142e-10	-1.14007
25568877	chr6:25568877:C:T	2.05465e-21	-4.09142e-10	0.67244
25569309	chr6:25569309:T:TGGA	1.35187e-21	-4.09142e-10	0.253821
25569482	chr6:25569482:A:G	6.96693e-22	0.886671	-1.29575
25570045	chr6:25570045:A:G	6.75721e-20	4.16553	-3.31813e-10
25571105	chr6:25571105:T:G	2.03644e-22	-0.795091	-0.843957
25571198	chr6:25571198:A:G	6.15485e-22	0.777098	-1.31011
25571588	chr6:25571588:A:G	2.76871e-21	0.970714	-3.31813e-10
25571854	chr6:25571854:C:G	2.17548e-07	30.0314	2.93438
25572017	chr6:25572017:A:G	1.24697e-22	-1.29402	-0.835519
25572302	chr6:25572302:A:C	6.55264e-22	0.843646	-1.31403
25572501	chr6:25572501:G:C	2.36318e-22	-0.761999	-0.728245
25572529	chr6:25572529:C:T	1.47697e-21	-4.09142e-10	0.342324
25572940	chr6:25572940:A:C	1.25223e-22	-0.826993	-1.29833
25573401	chr6:25573401:A:ACCT	4.42091e-22	0.402511	-1.26642
25574034	chr6:25574034:C:G	1.61724e-21	-4.09142e-10	0.433053
25574585	chr6:25574585:G:A	8.07669e-22	-0.261269	-3.31813e-10
25574807	chr6:25574807:T:G	3.80687e-22	-4.09142e-10	-1.01344
25574825	chr6:25574825:A:C	4.99064e-22	0.300954	-1.04364
25575273	chr6:25575273:A:G	2.93501e-22	-4.09142e-10	-1.27354
25575286	chr6:25575286:C:T	5.32032e-16	13.5744	-0.437623
25576428	chr6:25576428:C:CA	6.46921e-23	-2.09541	-0.690373
25576619	chr6:25576619:T:C	3.85552e-22	-4.09142e-10	-1.00075
25577022	chr6:25577022:T:A	2.79686e-22	-4.09142e-10	-1.32175
25577612	chr6:25577612:A:T	5.97672e-16	14.3008	-1.04767
25577677	chr6:25577677:G:C	8.53079e-22	1.07557	-1.28214
25577883	chr6:25577883:T:C	1.46736e-21	-4.09142e-10	0.335801
25578205	chr6:25578205:T:C	2.94055e-20	4.61945	-1.28594
25578948	chr6:25578948:T:G	1.11625e-22	-0.936231	-1.30405
25579109	chr6:25579109:TTA:T	2.86442e-22	-4.09142e-10	-1.29789
25579618	chr6:25579618:A:G	5.91537e-21	3.02376	-1.29387
25579625	chr6:25579625:A:G	3.09726e-21	1.07107	0.0117826
25580348	chr6:25580348:G:A	3.59401e-22	-4.09142e-10	-1.07098
25580593	chr6:25580593:C:T	7.7939e-22	0.994867	-1.29178
25581138	chr6:25581138:T:C	1.29208e-21	0.20859	-3.31813e-10
25581652	chr6:25581652:T:C	1.85146e-21	-4.09142e-10	0.568305
25582484	chr6:25582484:C:G	5.40965e-19	7.57069	-1.325
25582529	chr6:25582529:C:G	5.42605e-23	-1.68581	-1.27582
25582875	chr6:25582875:C:T	1.0331e-22	-0.992522	-1.32517
25583015	chr6:25583015:AG:A	2.78319e-22	-4.09142e-10	-1.32665
25583069	chr6:25583069:G:T	1.64632e-21	-4.09142e-10	0.450878
25583157	chr6:25583157:G:C	1.63921e-21	-4.09142e-10	0.446547
25583174	chr6:25583174:T:C	1.57128e-21	-4.09142e-10	0.404224
25583378	chr6:25583378:A:ACT	1.59942e-21	-4.09142e-10	0.421974
25583456	chr6:25583456:T:TTATTATTCATGGTAATATGCTCAGTGC	6.04278e-22	-0.551387	-3.31813e-10
25583478	chr6:25583478:C:T	1.58522e-21	-4.09142e-10	0.413058
25583524	chr6:25583524:C:T	1.65706e-21	-4.09142e-10	0.457378
25583563	chr6:25583563:T:C	1.59018e-21	-4.09142e-10	0.416179
25583686	chr6:25583686:A:G	1.58323e-21	-4.09142e-10	0.411803
25583909	chr6:25583909:A:G	3.61544e-22	-4.09142e-10	-1.06504
25583947	chr6:25583947:G:A	1.62703e-21	-4.09142e-10	0.439089
25584179	chr6:25584179:T:G	1.5991e-21	-4.09142e-10	0.421774
25584280	chr6:25584280:A:G	2.94718e-22	-4.09142e-10	-1.2694
25584428	chr6:25584428:C:G	1.5653e-21	-4.09142e-10	0.400409
25584848	chr6:25584848:T:A	1.57555e-21	-4.09142e-10	0.406939
25585068	chr6:25585068:A:G	1.59018e-21	-4.09142e-10	0.416179
25585151	chr6:25585151:G:A	1.53973e-21	-4.09142e-10	0.383938
25585289	chr6:25585289:A:G	5.78355e-22	0.629687	-1.22492
25585323	chr6:25585323:A:C	2.0962e-21	-4.09142e-10	0.692459
25585412	chr6:25585412:G:A	1.48453e-21	-4.09142e-10	0.347429
25585581	chr6:25585581:A:G	1.45146e-21	-4.09142e-10	0.324904
25585616	chr6:25585616:T:C	9.2747e-15	16.5855	-0.590389
25585623	chr6:25585623:A:G	3.16301e-22	-4.09142e-10	-1.19873
25585632	chr6:25585632:G:A	1.59018e-21	-4.09142e-10	0.416179
25585713	chr6:25585713:G:A	3.50993e-16	13.4538	-0.732983
25585722	chr6:25585722:T:C	8.41394e-22	-4.09142e-10	-0.220362
25585797	chr6:25585797:TGCACC:T	2.09979e-21	-4.09142e-10	0.694169
25585860	chr6:25585860:TG:T	1.63145e-21	-4.09142e-10	0.441802
25586164	chr6:25586164:G:A	2.25252e-21	0.764383	-3.31813e-10
25586178	chr6:25586178:GAC:G	3.09545e-22	-4.09142e-10	-1.22032
25586248	chr6:25586248:G:A	3.55445e-22	-4.09142e-10	-1.08205
25586427	chr6:25586427:C:T	1.10685e-21	0.0538551	-3.31813e-10
25586687	chr6:25586687:C:T	3.58737e-22	-4.09142e-10	-1.07283
25586777	chr6:25586777:AC:A	5.57749e-21	-4.09142e-10	1.67107
25586908	chr6:25586908:A:T	3.05851e-22	-1.23232	-3.31813e-10
25586941	chr6:25586941:G:A	1.27797e-21	-4.09142e-10	0.197605
25586951	chr6:25586951:A:AG	1.78043e-21	-4.09142e-10	0.52919
25587259	chr6:25587259:CTTAAT:C	1.43999e-21	-4.09142e-10	0.316971
25587330	chr6:25587330:T:C	1.38569e-21	-4.09142e-10	0.278528
25587365	chr6:25587365:C:A	1.23489e-21	-4.09142e-10	0.163315
25587508	chr6:25587508:T:C	1.43272e-21	-4.09142e-10	0.31191
25587512	chr6:25587512:A:T	1.3721e-21	-4.09142e-10	0.268673
25587582	chr6:25587582:C:T	2.78424e-22	-4.09142e-10	-1.32628
25587592	chr6:25587592:T:C	1.43599e-21	-4.09142e-10	0.314188
25588552	chr6:25588552:C:T	6.4128e-22	0.811379	-1.30333
25588568	chr6:25588568:C:A	3.67121e-22	-4.09142e-10	-1.04973
25588587	chr6:25588587:C:T	1.72362e-21	0.180235	0.316525
25588607	chr6:25588607:G:A	1.16757e-22	-2.19533	-3.31813e-10
25588774	chr6:25588774:A:C	1.40619e-21	-4.09142e-10	0.293216
25588898	chr6:25588898:C:T	7.48378e-22	-0.337514	-3.31813e-10
25588937	chr6:25588937:A:G	8.33279e-23	-2.19476	-0.337873
25589291	chr6:25589291:T:G	6.21345e-22	0.77756	-1.3011
25589344	chr6:25589344:A:T	3.08813e-22	-4.09142e-10	-1.22269
25589364	chr6:25589364:G:A	1.73042e-22	-0.740399	-1.06149
25589870	chr6:25589870:A:G	1.7229e-22	-0.769289	-1.03696
25589996	chr6:25589996:T:C	8.65555e-15	16.4144	-0.488405
25590083	chr6:25590083:C:T	3.7143e-17	11.771	-1.29614
25590325	chr6:25590325:T:C	9.14178e-16	14.1579	-0.479787
25590486	chr6:25590486:T:A	2.7826e-22	-4.09142e-10	-1.32687
25590623	chr6:25590623:G:C	5.68823e-22	0.617988	-1.22984
25590624	chr6:25590624:A:T	5.82959e-22	0.639675	-1.22698
25591182	chr6:25591182:C:T	3.98713e-22	-0.569415	-0.397766
25591243	chr6:25591243:G:A	3.33768e-22	-4.09142e-10	-1.14497
25591576	chr6:25591576:G:A	3.67121e-22	-4.09142e-10	-1.04973
25592319	chr6:25592319:T:G	2.19922e-22	-0.724368	-0.83778
25593009	chr6:25593009:G:C	3.79701e-22	-4.09142e-10	-1.01604
25594151	chr6:25594151:C:T	1.832e-22	-0.66124	-1.08361
25595213	chr6:25595213:A:G	2.22635e-22	-1.54989	-3.31813e-10
25595269	chr6:25595269:C:CT	5.04908e-23	-1.77302	-1.26061
25595465	chr6:25595465:A:T	3.25984e-22	-4.09142e-10	-1.16857
25595644	chr6:25595644:A:T	2.77871e-22	-4.09142e-10	-1.32827
25595756	chr6:25595756:A:G	2.85254e-22	-4.09142e-10	-1.30204
25595977	chr6:25595977:T:G	3.2621e-22	-4.09142e-10	-1.16788
25596090	chr6:25596090:G:A	3.01159e-22	-4.09142e-10	-1.24778
25596422	chr6:25596422:T:G	5.03078e-16	13.7244	-0.643593
25596815	chr6:25596815:A:T	7.96473e-22	1.01816	-1.29339
25596973	chr6:25596973:AC:A	7.24852e-22	0.931339	-1.30079
25597173	chr6:25597173:A:G	2.84947e-22	-4.09142e-10	-1.30312
25597646	chr6:25597646:C:T	2.9906e-22	-4.09142e-10	-1.25478
25597713	chr6:25597713:G:C	3.68154e-22	-4.09142e-10	-1.04692
25598254	chr6:25598254:T:A	4.59779e-21	-4.09142e-10	1.47791
25598523	chr6:25598523:A:G	7.95795e-22	-4.09142e-10	-0.276081
25598667	chr6:25598667:T:C	3.55423e-22	-4.09142e-10	-1.08211
25598910	chr6:25598910:T:C	5.21379e-22	0.474609	-1.17355
25598915	chr6:25598915:G:A	4.41358e-11	23.538	0.924911
25598992	chr6:25598992:A:G	8.52761e-23	-1.72371	-0.785813
25599006	chr6:25599006:C:T	1.78824e-11	22.9038	0.655631
25599802	chr6:25599802:T:C	5.01463e-22	-4.09142e-10	-0.737892
25599963	chr6:25599963:T:C	8.61916e-08	30.0257	2.01419
25600005	chr6:25600005:A:G	6.21764e-16	14.4088	-1.11617
25600060	chr6:25600060:C:A	7.5822e-22	-4.09142e-10	-0.324448
25600124	chr6:25600124:C:T	1.08157e-21	0.0307503	-3.31813e-10
25600239	chr6:25600239:T:C	6.89075e-22	-4.09142e-10	-0.420071
25600293	chr6:25600293:G:C	5.01288e-22	-4.09142e-10	-0.738241
25600374	chr6:25600374:A:G	7.16666e-23	-1.38687	-1.29652
25600507	chr6:25600507:G:A	5.40654e-21	-4.09142e-10	1.63994
25600544	chr6:25600544:A:G	2.93652e-22	-4.09142e-10	-1.27303
25600599	chr6:25600599:T:C	1.32297e-21	0.877889	-0.645674
25600740	chr6:25600740:G:A	4.48181e-20	3.88076	-0.125813
25600861	chr6:25600861:T:C	8.4062e-16	14.6662	-1.07194
25600897	chr6:25600897:T:A	5.35447e-20	4.39138	-0.458525
25601137	chr6:25601137:G:A	6.8833e-20	4.6359	-0.451881
25601206	chr6:25601206:T:C	2.92847e-22	-4.09142e-10	-1.27577
25601421	chr6:25601421:C:T	3.35086e-22	-4.09142e-10	-1.14104
25601477	chr6:25601477:G:A	2.78371e-22	-4.09142e-10	-1.32647
25601732	chr6:25601732:C:A	8.36293e-20	4.12958	0.249152
25601766	chr6:25601766:T:C	7.47463e-20	4.22944	0.0369959
25602249	chr6:25602249:C:G	5.04833e-23	-1.93917	-1.09461
25602333	chr6:25602333:G:A	8.72722e-20	4.27804	0.143329
25602474	chr6:25602474:A:G	7.88711e-20	4.25262	0.0675276
25602547	chr6:25602547:T:C	9.66197e-22	1.06229	-1.14434
25602571	chr6:25602571:C:T	4.85365e-22	-4.09142e-10	-0.77052
25602585	chr6:25602585:A:G	5.23708e-22	-4.09142e-10	-0.694487
25602698	chr6:25602698:T:G	5.86579e-20	4.13886	-0.114801
25602872	chr6:25602872:A:G	8.26741e-20	4.22411	0.143131
25602874	chr6:25602874:G:A	4.13086e-17	11.4095	-0.828377
25603263	chr6:25603263:G:A	6.42957e-22	-4.09142e-10	-0.489343
25603394	chr6:25603394:G:A	7.81092e-14	18.3436	-0.217622
25603493	chr6:25603493:A:G	8.79654e-20	4.29367	0.135604
25603965	chr6:25603965:C:A	7.00802e-19	7.79506	-1.2905
25604000	chr6:25604000:C:A	3.41769e-22	-4.09142e-10	-1.12129
25604096	chr6:25604096:AG:A	6.65309e-21	-4.09142e-10	1.84741
25604234	chr6:25604234:T:C	2.81394e-22	-4.09142e-10	-1.31567
25604265	chr6:25604265:A:G	1.28988e-22	-0.769229	-1.32647
25604268	chr6:25604268:G:A	1.94058e-22	-1.68727	-3.31813e-10
25604364	chr6:25604364:A:G	2.89816e-22	-4.09142e-10	-1.28618
25604377	chr6:25604377:C:T	5.4773e-22	-4.09142e-10	-0.649639
25604487	chr6:25604487:G:A	7.75434e-20	4.16948	0.133693
25604863	chr6:25604863:G:A	8.56466e-14	18.5428	-0.324697
25604943	chr6:25604943:G:T	6.06094e-22	-4.09142e-10	-0.548387
25604948	chr6:25604948:C:T	7.9391e-21	-4.09142e-10	2.02413
25605284	chr6:25605284:T:C	1.75679e-22	-0.637548	-1.14922
25605358	chr6:25605358:TAATAA:T	2.45266e-22	-0.125992	-1.32709
25605612	chr6:25605612:G:A	1.96339e-22	-1.67558	-3.31813e-10
25605654	chr6:25605654:T:A	8.82274e-22	-4.09142e-10	-0.172919
25605690	chr6:25605690:C:T	1.28941e-13	18.915	-0.28777
25605797	chr6:25605797:A:C	3.397e-22	-4.09142e-10	-1.12736
25605953	chr6:25605953:G:A	3.72495e-20	3.89909	-0.329122
25606444	chr6:25606444:C:T	2.36526e-16	13.0367	-0.710562
25606785	chr6:25606785:T:A	3.88364e-22	-4.09142e-10	-0.993479
25607137	chr6:25607137:C:T	5.98088e-16	12.0554	1.19841
25607226	chr6:25607226:T:A	3.02612e-22	-4.09142e-10	-1.24297
25607343	chr6:25607343:A:G	6.87487e-16	12.1599	1.23328
25607648	chr6:25607648:A:G	6.22405e-16	12.2118	1.08184
25607740	chr6:25607740:A:G	2.98523e-08	31.1636	-0.18395
25607781	chr6:25607781:C:T	5.89836e-16	12.2026	1.0373
25607987	chr6:25607987:T:C	7.35033e-16	12.3138	1.14624
25608131	chr6:25608131:T:C	1.81645e-08	30.7603	-0.277502
25608142	chr6:25608142:G:A	7.89835e-16	12.3401	1.19181
25608146	chr6:25608146:G:A	7.57713e-16	12.2896	1.20076
25608562	chr6:25608562:T:G	1.49035e-21	0.351342	-3.31813e-10
25609050	chr6:25609050:T:G	1.30183e-09	28.01	-0.16283
25609140	chr6:25609140:A:G	3.18002e-22	-4.09142e-10	-1.19337
25609249	chr6:25609249:G:A	5.00611e-16	11.3471	1.72877
25609294	chr6:25609294:G:A	5.25076e-22	-4.09142e-10	-0.691879
25609415	chr6:25609415:G:A	1.23168e-15	12.0521	1.92409
25609510	chr6:25609510:A:G	1.07996e-15	12.2368	1.60801
25609528	chr6:25609528:C:T	1.11976e-15	12.0294	1.85158
25609535	chr6:25609535:T:G	2.85003e-22	-4.09142e-10	-1.30292
25609693	chr6:25609693:T:C	2.84712e-22	-4.09142e-10	-1.30394
25609801	chr6:25609801:A:G	3.70903e-22	-4.09142e-10	-1.03948
25610387	chr6:25610387:A:G	2.8559e-22	-0.558502	-0.742363
25610726	chr6:25610726:A:G	2.52955e-21	0.880374	-3.31813e-10
25611598	chr6:25611598:A:G	7.86866e-17	11.7521	-0.526489
25612052	chr6:25612052:C:T	2.82715e-22	-4.09142e-10	-1.31098
25612287	chr6:25612287:A:C	9.56561e-22	-4.09142e-10	-0.0920776
25612334	chr6:25612334:C:T	2.99433e-22	-4.09142e-10	-1.25353
25612455	chr6:25612455:A:C	7.75918e-16	12.1256	1.38852
25613505	chr6:25613505:A:G	2.78494e-22	-4.09142e-10	-1.32602
25613678	chr6:25613678:T:A	3.11366e-22	-4.09142e-10	-1.21445
25613726	chr6:25613726:G:A	5.34965e-22	-4.09142e-10	-0.67322
25614016	chr6:25614016:A:G	2.7371e-21	-4.09142e-10	0.959231
25614477	chr6:25614477:T:C	2.77842e-22	-4.09142e-10	-1.32837
25614974	chr6:25614974:T:C	2.91573e-22	-0.0583876	-1.22174
25615054	chr6:25615054:T:C	2.88482e-22	-4.09142e-10	-1.29079
25615119	chr6:25615119:G:A	2.21295e-22	-0.287852	-1.26807
25615360	chr6:25615360:T:C	4.65221e-23	-1.81645	-1.29905
25615528	chr6:25615528:G:A	2.84318e-22	-4.09142e-10	-1.30533
25615817	chr6:25615817:A:G	2.84498e-22	-4.09142e-10	-1.3047
25616001	chr6:25616001:G:A	4.69001e-22	-4.09142e-10	-0.804818
25616004	chr6:25616004:C:G	6.90776e-16	11.8502	1.54767
25616010	chr6:25616010:A:G	2.8464e-22	-4.09142e-10	-1.3042
25616047	chr6:25616047:A:G	2.78781e-22	-4.09142e-10	-1.32499
25616225	chr6:25616225:A:G	5.38036e-20	5.0441	-1.10642
25616252	chr6:25616252:T:C	9.96505e-22	1.07433	-1.12549
25616326	chr6:25616326:G:T	2.78315e-22	-4.09142e-10	-1.32667
25616424	chr6:25616424:A:G	1.79259e-22	-0.65246	-1.11413
25616459	chr6:25616459:T:C	1.07494e-08	30.1005	-0.142254
25616460	chr6:25616460:G:A	6.78223e-16	11.7428	1.63679
25616608	chr6:25616608:C:T	3.92723e-22	-4.09142e-10	-0.982318
25616877	chr6:25616877:T:C	5.34965e-22	-4.09142e-10	-0.67322
25617063	chr6:25617063:G:A	3.67959e-17	11.3954	-0.929943
25617217	chr6:25617217:A:G	1.3918e-09	27.9934	-0.0794949
25617316	chr6:25617316:T:G	5.51612e-16	11.8817	1.29125
25617775	chr6:25617775:T:C	9.30458e-22	-0.119745	-3.31813e-10
25618258	chr6:25618258:A:G	1.75512e-09	28.1769	-0.0310102
25618551	chr6:25618551:T:C	2.93087e-21	-4.09142e-10	1.02763
25618779	chr6:25618779:A:C	5.64259e-17	12.2031	-1.3101
25618864	chr6:25618864:TTAAAG:T	4.61527e-22	-4.09142e-10	-0.820882
25619023	chr6:25619023:C:T	4.20319e-22	-4.09142e-10	-0.914407
25619235	chr6:25619235:G:A	2.68841e-22	-1.3613	-3.31813e-10
25619289	chr6:25619289:G:C	3.1245e-22	-4.09142e-10	-1.21098
25619999	chr6:25619999:G:A	2.93521e-22	-4.09142e-10	-1.27347
25620890	chr6:25620890:C:T	1.12067e-22	-1.10001	-1.13632
25621162	chr6:25621162:A:G	3.03527e-22	-4.09142e-10	-1.23995
25621168	chr6:25621168:A:C	2.86967e-22	-4.09142e-10	-1.29605
25621588	chr6:25621588:A:G	3.20443e-22	-1.18572	-3.31813e-10
25621610	chr6:25621610:TG:T	5.88144e-23	-1.6378	-1.24323
25621877	chr6:25621877:A:G	5.99549e-23	-1.68114	-1.18069
25621888	chr6:25621888:C:T	1.56963e-18	7.59228	-0.28135
25621984	chr6:25621984:G:A	2.03436e-17	9.38514	0.487716
25622330	chr6:25622330:A:G	1.25967e-19	4.44827	0.340076
25622377	chr6:25622377:G:A	1.30886e-22	-2.08109	-3.31813e-10
25622637	chr6:25622637:C:T	3.47618e-22	-4.09142e-10	-1.10432
25624122	chr6:25624122:C:T	3.42035e-23	-2.09544	-1.32765
25624172	chr6:25624172:A:T	3.73342e-23	-2.10169	-1.23383
25624188	chr6:25624188:G:A	7.53535e-18	8.98047	-0.100771
25625367	chr6:25625367:A:C	2.55324e-18	7.96727	-0.169819
25625419	chr6:25625419:G:A	1.83986e-21	-4.09142e-10	0.562024
25625508	chr6:25625508:A:G	9.71929e-23	-1.07035	-1.30838
25625527	chr6:25625527:T:A	2.94065e-22	-4.09142e-10	-1.27162
25626411	chr6:25626411:A:G	1.18366e-19	4.35567	0.370447
25626618	chr6:25626618:T:A	2.80887e-18	8.05789	-0.165023
25626739	chr6:25626739:T:C	1.68227e-09	26.9792	1.12432
25626860	chr6:25626860:T:C	3.41479e-22	-4.09142e-10	-1.12214
25627430	chr6:25627430:C:T	3.49285e-09	25.9815	2.85254
25627459	chr6:25627459:C:T	2.13658e-18	7.79172	-0.17243
25628217	chr6:25628217:G:A	2.17312e-18	7.85595	-0.219702
25628283	chr6:25628283:G:A	3.69526e-19	7.16907	-1.30451
25628460	chr6:25628460:G:A	1.14476e-17	8.97248	0.325397
25628468	chr6:25628468:A:G	2.98313e-22	-4.09142e-10	-1.25728
25628696	chr6:25628696:C:A	2.26165e-18	7.61381	0.0623698
25628909	chr6:25628909:C:G	4.39878e-22	-4.09142e-10	-0.868925
25628931	chr6:25628931:A:G	9.0629e-23	-1.47105	-0.977595
25628985	chr6:25628985:C:T	2.64208e-21	-4.09142e-10	0.923899
25629519	chr6:25629519:A:G	2.10226e-18	7.6041	-0.000997678
25629863	chr6:25629863:G:A	1.81177e-18	7.47654	-0.0221516
25629908	chr6:25629908:T:C	1.81018e-18	7.4032	0.0503167
25630251	chr6:25630251:C:T	3.33182e-22	-4.09142e-10	-1.14673
25630321	chr6:25630321:C:T	7.65577e-18	8.24221	0.653333
25630825	chr6:25630825:G:C	1.98522e-18	7.58658	-0.0407574
25630951	chr6:25630951:C:T	1.14596e-18	7.03627	-0.0399422
25631488	chr6:25631488:A:G	3.01311e-22	-4.09142e-10	-1.24728
25631787	chr6:25631787:G:A	2.91759e-22	-4.09142e-10	-1.27949
25631881	chr6:25631881:G:A	2.79678e-22	-4.09142e-10	-1.32178
25631967	chr6:25631967:C:T	1.31701e-22	-1.23275	-0.842136
25632016	chr6:25632016:G:A	5.79499e-22	-4.09142e-10	-0.593259
25632114	chr6:25632114:T:C	4.25114e-18	8.33029	-0.0230121
25632140	chr6:25632140:C:T	2.7843e-22	-4.09142e-10	-1.32625
25632523	chr6:25632523:A:G	4.83298e-18	8.40827	0.0272816
25632582	chr6:25632582:C:T	7.74831e-22	-4.09142e-10	-0.302777
25632824	chr6:25632824:T:C	3.33383e-18	7.97981	0.0844051
25633204	chr6:25633204:C:T	6.98078e-18	9.92503	-1.12178
25633364	chr6:25633364:A:G	2.87989e-22	-4.09142e-10	-1.2925
25633601	chr6:25633601:A:C	7.18294e-17	12.4524	-1.31803
25633805	chr6:25633805:A:G	4.3091e-18	8.30951	0.01131
25633882	chr6:25633882:G:A	1.0212e-20	1.73381	0.542082
25634139	chr6:25634139:C:T	3.26141e-23	-2.19969	-1.27098
25634174	chr6:25634174:T:C	2.79228e-22	-4.09142e-10	-1.32339
25634212	chr6:25634212:T:C	5.2852e-18	8.45759	0.0674125
25634244	chr6:25634244:A:T	2.88454e-22	-4.09142e-10	-1.29089
25634676	chr6:25634676:A:G	3.19957e-22	-4.09142e-10	-1.18724
25635172	chr6:25635172:C:T	4.77429e-17	12.0193	-1.29335
25635303	chr6:25635303:C:T	5.9632e-22	-4.09142e-10	-0.564644
25635437	chr6:25635437:G:T	2.22445e-22	-1.55074	-3.31813e-10
25635584	chr6:25635584:C:T	1.14768e-21	-4.09142e-10	0.0900767
25636199	chr6:25636199:C:G	6.32062e-22	-4.09142e-10	-0.506434
25636512	chr6:25636512:A:G	2.57416e-22	-1.06521	-0.339522
25636687	chr6:25636687:T:C	3.98895e-18	8.386	-0.142381
25636731	chr6:25636731:T:C	6.31977e-22	-4.09142e-10	-0.506569
25636889	chr6:25636889:A:G	4.08393e-18	8.44523	-0.178087
25636980	chr6:25636980:T:C	8.33002e-23	-1.28097	-1.252
25637240	chr6:25637240:C:T	4.67371e-18	8.55613	-0.154085
25637367	chr6:25637367:C:T	3.08003e-22	-4.09142e-10	-1.22531
25637405	chr6:25637405:T:TC	3.43263e-18	8.23946	-0.146041
25637480	chr6:25637480:C:T	3.07849e-18	8.1576	-0.173074
25637701	chr6:25637701:G:A	2.4551e-22	-1.00022	-0.451868
25637707	chr6:25637707:T:C	3.08793e-22	-4.09142e-10	-1.22275
25637839	chr6:25637839:G:A	7.54797e-23	-1.31789	-1.31367
25637983	chr6:25637983:A:G	3.65246e-18	8.38056	-0.225074
25638128	chr6:25638128:G:A	2.80627e-22	-4.09142e-10	-1.31839
25638236	chr6:25638236:A:T	1.22393e-18	8.16888	-1.10673
25638241	chr6:25638241:C:T	3.08701e-11	21.8648	2.24058
25639213	chr6:25639213:C:A	3.08793e-22	-4.09142e-10	-1.22275
25639432	chr6:25639432:T:C	8.31918e-23	-1.82707	-0.707202
25639938	chr6:25639938:C:T	4.07366e-18	8.44041	-0.175784
25640397	chr6:25640397:AAAAC:A	2.88164e-22	-4.09142e-10	-1.29189
25640446	chr6:25640446:A:G	4.22901e-18	8.37278	-0.0707243
25640499	chr6:25640499:C:T	4.01389e-18	8.3148	-0.0649466
25640754	chr6:25640754:A:G	3.46695e-21	1.19561	-3.31813e-10
25640856	chr6:25640856:C:T	2.78962e-22	-4.09142e-10	-1.32435
25640972	chr6:25640972:T:C	6.30795e-18	9.73042	-1.02852
25641408	chr6:25641408:A:T	4.09044e-18	8.36923	-0.100489
25641637	chr6:25641637:C:A	8.00442e-18	10.1469	-1.20679
25641872	chr6:25641872:A:G	4.41019e-18	8.40851	-0.0645044
25642015	chr6:25642015:A:G	4.13876e-18	8.35781	-0.0773263
25642016	chr6:25642016:T:C	7.28823e-18	9.9839	-1.13756
25642349	chr6:25642349:G:A	2.39294e-17	9.07691	0.958288
25642763	chr6:25642763:C:A	8.20833e-23	-1.26057	-1.28712
25642916	chr6:25642916:C:T	1.70123e-22	-1.8189	-3.31813e-10
25643235	chr6:25643235:C:T	4.58949e-22	-4.09142e-10	-0.826482
25643564	chr6:25643564:C:A	1.86822e-22	-0.397053	-1.32821
25643893	chr6:25643893:C:T	2.88756e-22	-4.09142e-10	-1.28984
25643975	chr6:25643975:C:T	7.38234e-18	8.75416	0.105022
25644262	chr6:25644262:T:C	2.89321e-22	-4.09142e-10	-1.28789
25644754	chr6:25644754:T:C	2.91029e-22	-4.09142e-10	-1.282
25644776	chr6:25644776:G:A	6.89654e-23	-1.39403	-1.32779
25645134	chr6:25645134:C:T	3.83244e-17	9.2455	1.26067
25645198	chr6:25645198:A:C	2.92211e-22	-4.09142e-10	-1.27794
25645235	chr6:25645235:A:G	3.25062e-10	24.8579	1.60168
25645575	chr6:25645575:A:C	3.18267e-22	-4.09142e-10	-1.19253
25645604	chr6:25645604:CTT:C	3.17949e-22	-4.09142e-10	-1.19353
25645758	chr6:25645758:A:T	4.64996e-22	-4.09142e-10	-0.813393
25645774	chr6:25645774:A:C	5.36378e-13	20.9068	-0.854138
25645917	chr6:25645917:G:A	7.39368e-18	9.31118	-0.450464
25646032	chr6:25646032:G:GACAA	3.72695e-23	-2.04316	-1.29408
25646540	chr6:25646540:T:C	8.71045e-22	-4.09142e-10	-0.185729
25646568	chr6:25646568:C:T	1.19744e-11	22.8492	0.309217
25646715	chr6:25646715:G:A	8.91499e-23	-1.17824	-1.28687
25647052	chr6:25647052:C:T	1.78512e-11	23.1647	0.392969
25647067	chr6:25647067:C:T	1.1844e-22	-1.23281	-0.948206
25647126	chr6:25647126:A:T	1.05045e-19	5.82611	-1.21939
25647278	chr6:25647278:C:T	9.56867e-21	-4.09142e-10	2.21083
25647344	chr6:25647344:G:A	5.69542e-18	9.23657	-0.636823
25647510	chr6:25647510:AC:A	2.89569e-22	-4.09142e-10	-1.28703
25647681	chr6:25647681:C:T	2.88848e-22	-4.09142e-10	-1.28952
25647690	chr6:25647690:A:G	2.89735e-22	-4.09142e-10	-1.28645
25647716	chr6:25647716:A:G	2.89351e-22	-4.09142e-10	-1.28778
25648118	chr6:25648118:C:T	4.6595e-21	1.49124	-3.31813e-10
25648340	chr6:25648340:G:A	2.80854e-22	-4.09142e-10	-1.31759
25648496	chr6:25648496:A:G	6.31961e-22	-4.09142e-10	-0.506593
25648549	chr6:25648549:C:T	2.90651e-22	-4.09142e-10	-1.2833
25648737	chr6:25648737:A:T	2.94528e-22	-4.09142e-10	-1.27005
25648762	chr6:25648762:T:G	2.92063e-22	-4.09142e-10	-1.27845
25649487	chr6:25649487:A:T	4.50918e-22	-4.09142e-10	-0.844136
25649753	chr6:25649753:C:A	2.90782e-22	-0.20322	-1.07963
25649770	chr6:25649770:A:G	2.82205e-22	-4.09142e-10	-1.31279
25649840	chr6:25649840:T:C	4.0501e-21	1.35108	-3.31813e-10
25649868	chr6:25649868:C:T	7.24081e-18	9.3277	-0.487874
25649894	chr6:25649894:C:T	5.69798e-22	-4.09142e-10	-0.61014
25650056	chr6:25650056:A:C	2.90589e-22	-4.09142e-10	-1.28351
25650060	chr6:25650060:T:G	2.90076e-22	-4.09142e-10	-1.28528
25650096	chr6:25650096:T:C	2.84284e-22	-4.09142e-10	-1.30545
25650589	chr6:25650589:T:A	4.59719e-17	11.9945	-1.30642
25650900	chr6:25650900:A:C	2.90345e-22	-4.09142e-10	-1.28435
25651035	chr6:25651035:A:G	6.9051e-18	9.32808	-0.535729
25651144	chr6:25651144:A:C	3.09303e-22	-4.09142e-10	-1.2211
25651166	chr6:25651166:T:C	2.90018e-22	-4.09142e-10	-1.28548
25651422	chr6:25651422:C:G	6.12061e-18	9.17956	-0.507812
25651436	chr6:25651436:T:C	3.33075e-23	-2.12166	-1.32798
25651586	chr6:25651586:T:C	2.90257e-22	-4.09142e-10	-1.28465
25651764	chr6:25651764:A:C	3.08321e-22	-4.09142e-10	-1.22428
25651774	chr6:25651774:A:T	2.90585e-22	-4.09142e-10	-1.28353
25651876	chr6:25651876:C:A	2.9571e-22	-4.09142e-10	-1.26604
25651901	chr6:25651901:T:C	2.80673e-22	-4.09142e-10	-1.31823
25651997	chr6:25651997:C:A	4.00036e-17	11.8741	-1.32507
25652340	chr6:25652340:AG:A	4.94001e-18	8.84592	-0.388468
25652499	chr6:25652499:G:A	2.98855e-22	-4.09142e-10	-1.25546
25652852	chr6:25652852:TCA:T	2.80451e-22	-4.09142e-10	-1.31902
25652862	chr6:25652862:G:T	5.04198e-18	9.10562	-0.627727
25653173	chr6:25653173:A:G	8.40538e-20	5.43122	-1.04743
25653208	chr6:25653208:T:G	1.94106e-22	-0.3638	-1.32321
25653337	chr6:25653337:T:TC	2.80985e-22	-4.09142e-10	-1.31712
25653380	chr6:25653380:AG:A	3.51832e-22	-4.09142e-10	-1.09227
25653597	chr6:25653597:T:C	8.94012e-23	-1.3761	-1.08619
25653614	chr6:25653614:T:G	4.2444e-18	8.91463	-0.608939
25654000	chr6:25654000:T:A	3.38705e-23	-2.19962	-1.23325
25654037	chr6:25654037:T:A	8.25468e-23	-1.25523	-1.28683
25654324	chr6:25654324:G:T	5.63086e-22	-4.09142e-10	-0.621989
25654489	chr6:25654489:T:C	2.17478e-21	0.729263	-3.31813e-10
25654809	chr6:25654809:TC:T	2.94741e-22	-4.09142e-10	-1.26932
25654831	chr6:25654831:C:T	8.55976e-23	-1.4223	-1.08347
25654855	chr6:25654855:C:T	2.93094e-22	-4.09142e-10	-1.27493
25654876	chr6:25654876:T:C	4.50454e-18	9.02772	-0.662544
25654950	chr6:25654950:A:T	2.78242e-22	-4.09142e-10	-1.32693
25655061	chr6:25655061:C:A	3.00919e-22	-4.09142e-10	-1.24858
25655447	chr6:25655447:G:A	5.45481e-18	9.03869	-0.482099
25655611	chr6:25655611:T:G	4.3764e-18	8.94353	-0.607214
25655658	chr6:25655658:G:GAATT	3.17582e-22	-4.09142e-10	-1.19468
25655695	chr6:25655695:C:G	3.37697e-22	-4.09142e-10	-1.13327
25655867	chr6:25655867:T:G	3.8481e-22	-4.09142e-10	-1.00267
25656293	chr6:25656293:A:G	4.78132e-22	-4.09142e-10	-0.785536
25656485	chr6:25656485:T:C	2.78025e-22	-4.09142e-10	-1.32771
25656563	chr6:25656563:A:G	5.63086e-22	-4.09142e-10	-0.621989
25656635	chr6:25656635:T:A	5.62918e-22	-4.09142e-10	-0.622287
25656650	chr6:25656650:T:C	2.90532e-22	-4.09142e-10	-1.28371
25656718	chr6:25656718:A:G	2.9017e-22	-4.09142e-10	-1.28495
25656747	chr6:25656747:G:A	3.34176e-22	-4.09142e-10	-1.14375
25657058	chr6:25657058:C:T	1.16214e-21	0.102593	-3.31813e-10
25657063	chr6:25657063:A:G	2.64091e-22	-0.066689	-1.31244
25657175	chr6:25657175:A:T	3.75705e-23	-2.00851	-1.32069
25657235	chr6:25657235:A:C	6.44458e-10	25.3602	1.78381
25657334	chr6:25657334:A:G	2.78575e-22	-4.09142e-10	-1.32573
25657362	chr6:25657362:A:G	4.59681e-17	12.0013	-1.31329
25657685	chr6:25657685:A:G	3.3273e-22	-4.09142e-10	-1.14809
25657789	chr6:25657789:C:T	2.90229e-22	-4.09142e-10	-1.28475
25657822	chr6:25657822:G:A	2.85653e-22	-4.09142e-10	-1.30065
25657883	chr6:25657883:C:T	2.78785e-22	-4.09142e-10	-1.32498
25658149	chr6:25658149:C:T	1.41609e-22	-2.00235	-3.31813e-10
25658197	chr6:25658197:G:A	3.48996e-22	-4.09142e-10	-1.10036
25658267	chr6:25658267:C:A	3.02201e-22	-4.09142e-10	-1.24433
25658352	chr6:25658352:T:C	1.57016e-18	8.01569	-0.704429
25658490	chr6:25658490:G:A	1.07404e-21	-4.09142e-10	0.0237639
25658679	chr6:25658679:T:C	3.51596e-18	8.51649	-0.399087
25658812	chr6:25658812:A:G	2.84581e-22	-4.09142e-10	-1.3044
25658901	chr6:25658901:A:G	2.77967e-22	-4.09142e-10	-1.32792
25658944	chr6:25658944:G:A	1.67718e-18	8.03843	-0.661225
25658991	chr6:25658991:G:A	3.89733e-18	7.95553	0.264853
25659031	chr6:25659031:G:A	4.36336e-22	-4.09142e-10	-0.877009
25659092	chr6:25659092:A:G	2.90886e-22	-4.09142e-10	-1.28249
25659609	chr6:25659609:T:C	3.08069e-22	-4.09142e-10	-1.2251
25659725	chr6:25659725:C:A	3.37697e-22	-4.09142e-10	-1.13327
25659747	chr6:25659747:T:A	2.90447e-22	-4.09142e-10	-1.284
25659763	chr6:25659763:T:C	2.77935e-22	-4.09142e-10	-1.32803
25659825	chr6:25659825:G:C	3.03364e-22	-4.09142e-10	-1.24049
25659930	chr6:25659930:C:T	3.33051e-22	-1.14713	-3.31813e-10
25659977	chr6:25659977:T:A	9.60723e-22	-4.09142e-10	-0.0877357
25660079	chr6:25660079:A:G	2.78241e-22	-4.09142e-10	-1.32693
25660119	chr6:25660119:G:A	3.85412e-21	-4.09142e-10	1.30148
25660580	chr6:25660580:C:T	4.80531e-23	-2.05803	-1.02508
25660744	chr6:25660744:A:G	2.8039e-18	7.7288	0.1623
25660836	chr6:25660836:G:A	3.17033e-18	7.83798	0.175945
25660899	chr6:25660899:C:T	2.77946e-22	-4.09142e-10	-1.32799
25661321	chr6:25661321:T:C	2.0591e-22	-0.312627	-1.31535
25661735	chr6:25661735:A:G	3.04752e-21	1.06666	-3.31813e-10
25661756	chr6:25661756:T:G	2.018e-21	0.654442	-3.31813e-10
25662034	chr6:25662034:T:A	3.06682e-21	1.07297	-3.31813e-10
25662357	chr6:25662357:A:G	3.22069e-21	1.12193	-3.31813e-10
25662458	chr6:25662458:G:A	1.49216e-17	9.00674	0.556157
25662495	chr6:25662495:A:C	5.8172e-22	-4.09142e-10	-0.589433
25662525	chr6:25662525:G:A	4.62701e-22	-4.09142e-10	-0.81834
25662575	chr6:25662575:T:C	2.49118e-19	6.31804	-0.847782
25662645	chr6:25662645:A:T	5.99408e-19	7.66794	-1.31967
25662685	chr6:25662685:A:G	2.78588e-22	-4.09142e-10	-1.32569
25662895	chr6:25662895:A:G	2.78282e-22	-4.09142e-10	-1.32679
25663132	chr6:25663132:C:T	2.09144e-22	-0.28416	-1.32824
25663280	chr6:25663280:A:G	3.01574e-22	-4.09142e-10	-1.24641
25663296	chr6:25663296:A:G	2.78272e-22	-4.09142e-10	-1.32682
25663343	chr6:25663343:C:A	1.51378e-21	0.366943	-3.31813e-10
25663382	chr6:25663382:T:G	6.0988e-18	8.14844	0.519744
25663920	chr6:25663920:T:G	2.88265e-22	-4.09142e-10	-1.29154
25663957	chr6:25663957:T:C	2.50476e-19	6.32472	-0.849026
25663992	chr6:25663992:T:A	2.87935e-22	-4.09142e-10	-1.29269
25664753	chr6:25664753:T:A	3.67814e-10	25.1584	1.42473
25664813	chr6:25664813:C:T	9.57122e-20	5.31066	-0.796977
25664863	chr6:25664863:C:T	4.72199e-22	-4.09142e-10	-0.79802
25665334	chr6:25665334:A:G	4.63057e-22	-4.09142e-10	-0.817572
25665651	chr6:25665651:A:G	3.99164e-22	-4.09142e-10	-0.966048
25665929	chr6:25665929:G:A	2.90447e-22	-4.09142e-10	-1.284
25665936	chr6:25665936:G:A	5.47831e-18	8.0809	0.479989
25665947	chr6:25665947:T:C	2.79157e-22	-4.09142e-10	-1.32365
25666071	chr6:25666071:G:A	5.81798e-22	-4.09142e-10	-0.589298
25666304	chr6:25666304:T:C	5.40924e-18	8.05191	0.496287
25666435	chr6:25666435:T:C	2.95625e-22	-4.09142e-10	-1.26633
25666456	chr6:25666456:T:G	5.39286e-18	8.28784	0.257328
25666586	chr6:25666586:C:T	1.4791e-18	7.9466	-0.695083
25666782	chr6:25666782:A:T	7.88121e-23	-1.26997	-1.31839
25666839	chr6:25666839:T:C	2.78029e-22	-4.09142e-10	-1.3277
25667709	chr6:25667709:C:T	2.86658e-22	-4.09142e-10	-1.29713
25667711	chr6:25667711:G:A	3.47835e-11	23.6033	0.621486
25667898	chr6:25667898:A:G	2.95391e-22	-4.09142e-10	-1.26712
25667909	chr6:25667909:A:T	1.07685e-21	-4.09142e-10	0.0263725
25667931	chr6:25667931:G:A	2.85751e-22	-4.09142e-10	-1.3003
25667990	chr6:25667990:C:G	2.85817e-22	-4.09142e-10	-1.30007
25668378	chr6:25668378:C:T	3.0583e-21	1.07019	-3.31813e-10
25668396	chr6:25668396:C:T	8.51262e-22	-4.09142e-10	-0.208702
25668472	chr6:25668472:T:C	1.66973e-19	6.39849	-1.32833
25668693	chr6:25668693:G:A	2.7785e-22	-4.09142e-10	-1.32834
25668763	chr6:25668763:A:G	4.08121e-22	-4.09142e-10	-0.943858
25668929	chr6:25668929:G:A	2.92989e-18	7.59053	0.344524
25668955	chr6:25668955:C:T	1.65842e-19	5.89156	-0.828189
25669050	chr6:25669050:G:T	1.80522e-19	5.84079	-0.6926
25669077	chr6:25669077:G:C	8.84334e-18	8.37497	0.664779
25669167	chr6:25669167:T:C	2.96277e-22	-4.09142e-10	-1.26413
25669268	chr6:25669268:A:G	1.40545e-17	8.06973	1.43329
25669297	chr6:25669297:G:A	1.32083e-19	5.77581	-0.940045
25669441	chr6:25669441:G:A	1.60304e-19	5.92615	-0.896751
25669566	chr6:25669566:G:A	4.12498e-22	-4.09142e-10	-0.93319
25670564	chr6:25670564:T:C	8.94654e-19	7.24957	-0.5008
25670597	chr6:25670597:C:T	7.21748e-23	-1.49948	-1.17685
25670718	chr6:25670718:A:G	1.49648e-22	-1.79277	-0.154372
25670805	chr6:25670805:C:G	3.92271e-22	-4.09142e-10	-0.983469
25670995	chr6:25670995:C:G	2.7858e-22	-4.09142e-10	-1.32572
25671037	chr6:25671037:AAG:A	9.28665e-17	12.2573	-0.866027
25671398	chr6:25671398:CT:C	9.94162e-19	7.34982	-0.495591
25671571	chr6:25671571:G:A	5.52659e-22	-4.09142e-10	-0.640681
25671645	chr6:25671645:C:T	8.74838e-19	7.31454	-0.588163
25672086	chr6:25672086:C:T	2.03602e-22	-1.63926	-3.31813e-10
25672669	chr6:25672669:A:G	5.60932e-23	-2.18994	-0.738463
25673045	chr6:25673045:A:G	9.19985e-20	5.44389	-0.969784
25673052	chr6:25673052:T:C	4.18521e-22	-4.09142e-10	-0.918694
25673398	chr6:25673398:C:T	6.72189e-22	-4.09142e-10	-0.444882
25673533	chr6:25673533:G:A	6.44556e-23	-1.57644	-1.21301
25673717	chr6:25673717:A:G	3.22117e-22	-4.09142e-10	-1.18051
25674315	chr6:25674315:C:A	2.78191e-22	-4.09142e-10	-1.32711
25674497	chr6:25674497:T:C	7.26726e-23	-1.50911	-1.16035
25674507	chr6:25674507:G:A	6.49384e-23	-1.50384	-1.27814
25674691	chr6:25674691:A:G	1.3003e-14	17.1401	-0.807103
25674806	chr6:25674806:T:C	4.22652e-22	-4.09142e-10	-0.908873
25675140	chr6:25675140:C:T	1.6661e-14	17.3057	-0.724795
25675426	chr6:25675426:G:A	4.78806e-22	-4.09142e-10	-0.784127
25675452	chr6:25675452:C:T	4.68629e-22	-4.09142e-10	-0.80561
25675536	chr6:25675536:T:G	1.20952e-10	24.7619	0.709101
25675626	chr6:25675626:C:T	6.21666e-23	-1.5758	-1.2498
25675886	chr6:25675886:T:C	1.38253e-10	24.9863	0.618397
25676169	chr6:25676169:G:A	5.14496e-15	16.4219	-1.01601
25676307	chr6:25676307:C:T	3.13998e-22	-4.09142e-10	-1.20604
25676447	chr6:25676447:C:G	3.5362e-21	1.21539	-3.31813e-10
25676512	chr6:25676512:T:C	1.32927e-10	24.8387	0.72671
25676587	chr6:25676587:G:A	1.42698e-14	17.1792	-0.753208
25676669	chr6:25676669:T:C	4.22933e-22	-4.09142e-10	-0.908209
25676741	chr6:25676741:A:C	3.56515e-22	-0.910733	-0.168311
25676768	chr6:25676768:TTTCCATCCCCTC:T	6.86172e-16	14.5554	-1.16415
25676789	chr6:25676789:CCT:C	3.22938e-22	-4.09142e-10	-1.17796
25677108	chr6:25677108:C:G	6.74178e-23	-1.66619	-1.07832
25677320	chr6:25677320:T:C	3.09209e-22	-4.09142e-10	-1.22141
25677378	chr6:25677378:G:A	3.09098e-22	-4.09142e-10	-1.22176
25677705	chr6:25677705:A:G	6.43177e-23	-1.53932	-1.25227
25678450	chr6:25678450:C:T	7.17806e-23	-1.42606	-1.25575
25678683	chr6:25678683:A:T	3.36525e-23	-2.17019	-1.26915
25678799	chr6:25678799:C:T	4.5432e-22	-4.09142e-10	-0.83662
25678868	chr6:25678868:C:T	7.27524e-22	-4.09142e-10	-0.365774
25678951	chr6:25678951:A:C	2.82848e-22	-4.09142e-10	-1.31051
25679171	chr6:25679171:G:A	3.05099e-22	-4.09142e-10	-1.23479
25679430	chr6:25679430:A:G	3.62643e-22	-0.875091	-0.186911
25679560	chr6:25679560:TC:T	1.04641e-21	-0.00229694	-3.31813e-10
25679732	chr6:25679732:A:G	6.72141e-23	-1.48762	-1.25992
25679899	chr6:25679899:AAAT:A	1.28748e-15	15.3472	-1.32669
25679974	chr6:25679974:A:G	4.03345e-22	-4.09142e-10	-0.95563
25680045	chr6:25680045:CAA:C	1.93913e-16	13.3539	-1.22637
25680049	chr6:25680049:C:T	8.7685e-22	-4.09142e-10	-0.179085
25680103	chr6:25680103:A:C	9.48838e-13	21.5546	-0.931505
25680221	chr6:25680221:CATAATGTCTTA:C	1.51244e-21	-4.09142e-10	0.366058
25680573	chr6:25680573:C:T	3.45788e-22	-4.09142e-10	-1.10959
25680913	chr6:25680913:C:T	2.46887e-16	13.5321	-1.16306
25681027	chr6:25681027:G:A	7.6842e-22	-0.311086	-3.31813e-10
25681390	chr6:25681390:A:G	3.86849e-21	1.3052	-3.31813e-10
25681525	chr6:25681525:G:A	3.23132e-16	13.7735	-1.1353
25682055	chr6:25682055:G:T	6.39743e-22	-4.09142e-10	-0.494355
25682397	chr6:25682397:G:GCACTTCAAGAA	4.28497e-22	-4.09142e-10	-0.895138
25682506	chr6:25682506:A:C	4.186e-22	-4.09142e-10	-0.918506
25682507	chr6:25682507:A:T	4.20277e-22	-4.09142e-10	-0.914508
25682735	chr6:25682735:CAGG:C	5.50473e-22	-4.09142e-10	-0.644643
25683052	chr6:25683052:A:C	2.5309e-11	23.5278	0.378912
25683142	chr6:25683142:G:T	2.89217e-21	-4.09142e-10	1.01434
25683186	chr6:25683186:G:A	5.11152e-22	-4.09142e-10	-0.718755
25683200	chr6:25683200:C:T	4.59688e-22	-4.09142e-10	-0.824875
25683270	chr6:25683270:A:G	2.81896e-22	-4.09142e-10	-1.31388
25683412	chr6:25683412:C:A	8.34332e-22	-0.22879	-3.31813e-10
25683726	chr6:25683726:C:T	4.75092e-23	-2.20092	-0.893578
25683922	chr6:25683922:G:T	1.75782e-21	-4.09142e-10	0.516406
25684051	chr6:25684051:A:G	1.72468e-18	8.72952	-1.32439
25684378	chr6:25684378:C:T	5.65858e-23	-1.66608	-1.25358
25684507	chr6:25684507:G:A	3.10572e-22	-4.09142e-10	-1.217
25684542	chr6:25684542:C:T	3.02691e-22	-1.24271	-3.31813e-10
25684574	chr6:25684574:C:A	3.18054e-21	1.10938	-3.31813e-10
25684708	chr6:25684708:G:A	1.12388e-20	-4.09142e-10	2.37171
25684922	chr6:25684922:CAATAGACTTTAA:C	2.83959e-22	-4.09142e-10	-1.30659
25685083	chr6:25685083:T:C	3.85844e-23	-2.13025	-1.17232
25685172	chr6:25685172:A:G	2.88999e-22	-4.09142e-10	-1.289
25685261	chr6:25685261:G:A	2.01582e-22	-1.64922	-3.31813e-10
25685488	chr6:25685488:A:G	4.51213e-23	-1.95209	-1.19397
25685529	chr6:25685529:G:A	3.93792e-23	-2.055	-1.22718
25685661	chr6:25685661:A:G	3.01367e-22	-0.0992598	-1.14783
25686177	chr6:25686177:C:T	2.09287e-22	-0.376835	-1.23488
25686865	chr6:25686865:T:C	2.80814e-22	-4.09142e-10	-1.31773
25687351	chr6:25687351:T:C	3.27188e-22	0.0151144	-1.18
25687397	chr6:25687397:C:A	1.10396e-21	-4.09142e-10	0.0512414
25689228	chr6:25689228:A:T	1.02833e-20	-4.09142e-10	2.28286
25689259	chr6:25689259:G:C	5.59428e-23	-1.60667	-1.32442
25690062	chr6:25690062:G:A	1.22386e-22	-1.74407	-0.404171
25690708	chr6:25690708:C:A	2.62182e-21	-1.39676	2.31296
25691069	chr6:25691069:C:T	2.19866e-20	-4.09142e-10	3.04277
25691134	chr6:25691134:C:T	1.00795e-22	-1.66526	-0.677071
25691670	chr6:25691670:G:A	2.35007e-21	-1.52789	2.33467
25691793	chr6:25691793:T:C	3.13059e-23	-2.1845	-1.32712
25691923	chr6:25691923:C:A	5.97948e-20	-4.09142e-10	4.04325
25693046	chr6:25693046:C:T	5.02293e-23	-2.18174	-0.857086
25693674	chr6:25693674:TTAAC:T	9.2466e-23	-1.7037	-0.724882
25693878	chr6:25693878:C:T	3.76786e-22	-4.09142e-10	-1.02375
25694130	chr6:25694130:C:T	3.85013e-22	-4.09142e-10	-1.00215
25694263	chr6:25694263:T:G	4.3059e-23	-2.08839	-1.10446
25694456	chr6:25694456:T:C	8.98616e-22	0.967234	-1.1218
25694574	chr6:25694574:A:G	9.42215e-23	-1.71109	-0.69868
25694776	chr6:25694776:C:T	3.68192e-23	-2.02438	-1.32502
25695130	chr6:25695130:C:T	5.05142e-21	-4.09142e-10	1.572
25695213	chr6:25695213:G:T	2.58644e-22	-0.47468	-0.925291
25695238	chr6:25695238:T:C	3.87268e-22	-0.996306	-3.31813e-10
25695317	chr6:25695317:T:C	2.78428e-22	-4.09142e-10	-1.32626
25695592	chr6:25695592:T:C	4.75321e-23	-1.77712	-1.3169
25695963	chr6:25695963:T:C	9.64802e-23	-1.68735	-0.698735
25696383	chr6:25696383:T:A	5.64995e-23	-1.60223	-1.31896
25696887	chr6:25696887:A:G	2.7955e-22	-4.09142e-10	-1.32224
25697348	chr6:25697348:C:G	2.77955e-22	-4.09142e-10	-1.32796
25697400	chr6:25697400:A:G	1.03846e-21	-4.09142e-10	-0.00992566
25698253	chr6:25698253:C:T	3.52811e-22	-0.138601	-0.950887
25698566	chr6:25698566:A:T	3.63816e-23	-2.03674	-1.32462
25698878	chr6:25698878:G:A	3.40407e-22	-4.09142e-10	-1.12528
25698895	chr6:25698895:C:T	3.85582e-23	-1.99171	-1.31155
25698991	chr6:25698991:G:A	3.40913e-22	-4.09142e-10	-1.12379
25699245	chr6:25699245:A:G	3.57364e-22	-4.09142e-10	-1.07667
25699771	chr6:25699771:A:G	3.13897e-22	-0.227682	-0.978675
25699782	chr6:25699782:G:A	2.94194e-22	-4.09142e-10	-1.27118
25700114	chr6:25700114:G:A	2.86772e-22	-1.30694	0.0102057
25700122	chr6:25700122:G:A	3.3099e-23	-2.13788	-1.31804
25700180	chr6:25700180:A:G	2.83705e-22	-4.09142e-10	-1.30749
25701256	chr6:25701256:G:A	3.35655e-22	-4.09142e-10	-1.13934
25701439	chr6:25701439:T:C	4.73857e-22	-4.09142e-10	-0.794517
25701490	chr6:25701490:G:A	3.10949e-22	-0.33205	-0.883743
25701675	chr6:25701675:G:A	5.81377e-23	-1.69869	-1.19392
25702220	chr6:25702220:G:A	7.22399e-23	-1.7517	-0.923733
25702495	chr6:25702495:T:C	2.82182e-22	-4.09142e-10	-1.31287
25702541	chr6:25702541:C:T	3.18888e-23	-2.17601	-1.31716
25702721	chr6:25702721:C:T	7.65476e-22	-4.09142e-10	-0.314924
25702837	chr6:25702837:A:G	3.34047e-23	-2.12759	-1.31913
25702856	chr6:25702856:T:TA	4.89502e-23	-1.85424	-1.21038
25702960	chr6:25702960:G:A	2.44537e-21	-1.34544	2.19197
25703058	chr6:25703058:T:G	6.83212e-22	-1.1715	0.742883
25703301	chr6:25703301:A:C	8.4019e-22	0.891944	-1.11374
25703383	chr6:25703383:G:A	1.72843e-22	-0.585269	-1.21777
25703428	chr6:25703428:A:T	1.64473e-22	-0.630711	-1.22197
25703504	chr6:25703504:T:C	3.62346e-23	-2.03708	-1.32832
25703839	chr6:25703839:A:G	3.2783e-23	-2.14009	-1.32542
25703962	chr6:25703962:C:A	3.18319e-23	-2.17433	-1.32062
25704308	chr6:25704308:T:C	1.45941e-22	-1.97222	-3.31813e-10
25705178	chr6:25705178:G:C	1.45503e-20	-4.09142e-10	2.62994
25705185	chr6:25705185:G:A	6.7631e-22	-4.09142e-10	-0.43877
25705383	chr6:25705383:C:A	6.56526e-22	-4.09142e-10	-0.468459
25705490	chr6:25705490:C:G	3.21377e-23	-2.1809	-1.30449
25705707	chr6:25705707:C:A	6.12806e-23	-1.99787	-0.842085
25705828	chr6:25705828:G:A	7.21277e-23	-1.75336	-0.923623
25705946	chr6:25705946:T:A	1.65778e-22	-0.555402	-1.28937
25706224	chr6:25706224:T:C	3.63843e-23	-2.03341	-1.32787
25706409	chr6:25706409:A:G	4.51839e-23	-1.94196	-1.20272
25706421	chr6:25706421:AT:A	4.55807e-23	-1.93405	-1.20189
25707408	chr6:25707408:T:A	9.70071e-23	-1.56616	-0.814478
25707459	chr6:25707459:G:C	3.63873e-23	-2.03305	-1.32815
25707779	chr6:25707779:CA:C	2.77722e-22	-0.29111	-1.03769
25707866	chr6:25707866:A:G	2.89065e-22	-4.09142e-10	-1.28877
25707888	chr6:25707888:C:T	2.90969e-22	-0.0658	-1.2164
25707969	chr6:25707969:AACTT:A	2.77871e-22	-4.09142e-10	-1.32827
25708486	chr6:25708486:G:T	1.17214e-22	-1.19917	-0.992257
25708573	chr6:25708573:A:T	3.74726e-22	-4.09142e-10	-1.02923
25708732	chr6:25708732:T:C	5.21314e-22	-0.266862	-0.432208
25708838	chr6:25708838:A:G	3.82326e-23	-2.00741	-1.30432
25708856	chr6:25708856:C:T	2.82237e-22	-4.09142e-10	-1.31267
25708986	chr6:25708986:C:T	5.44868e-21	0.861601	0.786106
25708995	chr6:25708995:C:T	1.26023e-22	-1.14388	-0.975076
25709707	chr6:25709707:C:T	4.82682e-21	-4.09142e-10	1.52652
25710123	chr6:25710123:G:A	3.5367e-22	-4.09142e-10	-1.08706
25710182	chr6:25710182:C:T	1.20858e-22	-1.40659	-0.754217
25710204	chr6:25710204:C:T	3.24139e-23	-2.20189	-1.27495
25710253	chr6:25710253:C:T	3.29491e-23	-2.14544	-1.31502
25710381	chr6:25710381:CAAG:C	2.24581e-22	-0.213424	-1.32776
25710389	chr6:25710389:T:C	3.08833e-22	-0.0329365	-1.18969
25710829	chr6:25710829:G:A	1.26264e-22	-2.11705	-3.31813e-10
25711015	chr6:25711015:G:A	3.21448e-23	-2.18643	-1.29874
25711045	chr6:25711045:G:A	3.96356e-22	0.239495	-1.2126
25711083	chr6:25711083:A:G	1.31766e-22	-2.07439	-3.31813e-10
25711110	chr6:25711110:A:G	3.22201e-22	0.0562821	-1.23653
25711326	chr6:25711326:T:A	3.42421e-22	-4.09142e-10	-1.11938
25712008	chr6:25712008:G:C	2.88767e-22	-4.09142e-10	-1.2898
25712015	chr6:25712015:A:G	5.26352e-23	-1.88551	-1.10653
25712205	chr6:25712205:C:A	1.97096e-21	0.392042	0.238813
25712424	chr6:25712424:T:TA	3.23686e-22	-1.17565	-3.31813e-10
25712651	chr6:25712651:G:A	8.62769e-21	-4.09142e-10	2.10731
25712991	chr6:25712991:C:T	8.18605e-23	-1.80557	-0.744831
25713005	chr6:25713005:A:G	4.36229e-23	-1.94577	-1.23407
25713073	chr6:25713073:G:A	3.305e-22	0.0745242	-1.22934
25713139	chr6:25713139:A:G	2.78308e-22	-4.09142e-10	-1.32669
25713819	chr6:25713819:G:A	4.19025e-23	-1.98601	-1.23407
25713843	chr6:25713843:A:C	4.14986e-23	-1.99345	-1.23631
25713858	chr6:25713858:T:A	1.28541e-22	-2.09918	-3.31813e-10
25714237	chr6:25714237:A:G	2.79604e-22	-4.09142e-10	-1.32205
25714368	chr6:25714368:G:C	2.89099e-22	-4.09142e-10	-1.28865
25714511	chr6:25714511:A:G	3.4144e-23	-2.20141	-1.22343
25714543	chr6:25714543:C:T	7.2828e-22	-4.09142e-10	-0.364736
25714557	chr6:25714557:AACTG:A	4.42818e-21	-4.09142e-10	1.44032
25714731	chr6:25714731:A:G	7.95856e-23	-1.44699	-1.1316
25714795	chr6:25714795:G:A	3.3762e-22	-0.0967106	-1.03679
25715256	chr6:25715256:G:A	5.99429e-23	-1.68402	-1.17801
25715306	chr6:25715306:A:G	5.49153e-23	-1.72865	-1.22098
25715371	chr6:25715371:A:G	1.26169e-22	-1.38653	-0.731269
25716034	chr6:25716034:C:T	2.79006e-22	-4.09142e-10	-1.32419
25717023	chr6:25717023:A:G	3.10999e-22	-4.09142e-10	-1.21563
25717064	chr6:25717064:A:G	3.29682e-22	-4.09142e-10	-1.15729
25717357	chr6:25717357:CA:C	1.24649e-21	-1.09821	1.27087
25717463	chr6:25717463:C:A	4.34446e-23	-1.95306	-1.23088
25717615	chr6:25717615:C:T	3.50274e-22	0.109214	-1.20592
25717991	chr6:25717991:T:C	3.58165e-21	-4.09142e-10	1.22816
25718045	chr6:25718045:A:G	3.97728e-21	-4.09142e-10	1.33293
25718238	chr6:25718238:A:G	3.26181e-23	-2.16422	-1.30634
25718534	chr6:25718534:T:A	1.15519e-21	-0.155582	0.252178
25719368	chr6:25719368:G:A	2.73976e-22	-1.34238	-3.31813e-10
25719586	chr6:25719586:C:T	3.2112e-22	0.0338951	-1.2175
25719591	chr6:25719591:C:G	1.15407e-22	-2.19234	-0.0146133
25719970	chr6:25719970:T:A	4.8037e-22	-4.09142e-10	-0.780865
25719987	chr6:25719987:C:G	3.35543e-22	0.0690618	-1.20873
25720386	chr6:25720386:GGA:G	1.45395e-22	-1.84853	-0.127439
25720533	chr6:25720533:T:C	1.10569e-22	-2.19373	-0.0560511
25720584	chr6:25720584:A:G	3.22181e-22	-0.148185	-1.03212
25720675	chr6:25720675:T:G	1.67022e-21	0.465291	-3.31813e-10
25720981	chr6:25720981:T:G	1.21775e-22	-1.50774	-0.645504
25721116	chr6:25721116:G:C	2.7873e-22	-4.09142e-10	-1.32518
25721126	chr6:25721126:G:A	1.25808e-22	-1.45161	-0.66906
25721146	chr6:25721146:C:G	1.39502e-22	-2.01734	-3.31813e-10
25721366	chr6:25721366:TGACA:T	1.06271e-21	1.1157	-1.10254
25721638	chr6:25721638:ATAT:A	4.44e-23	-1.95326	-1.20892
25721685	chr6:25721685:G:A	3.72857e-23	-2.02007	-1.31674
25722078	chr6:25722078:T:C	3.7748e-21	-4.09142e-10	1.28068
25722096	chr6:25722096:C:T	1.48716e-22	-1.95338	-3.31813e-10
25722299	chr6:25722299:T:C	2.79341e-22	-4.09142e-10	-1.32299
25722610	chr6:25722610:G:A	3.9476e-21	-4.09142e-10	1.32544
25722645	chr6:25722645:G:A	3.2803e-23	-2.1379	-1.327
25722688	chr6:25722688:GAAGT:G	3.21205e-23	-2.16185	-1.32407
25722740	chr6:25722740:T:C	1.16577e-22	-2.19687	-3.31813e-10
25722806	chr6:25722806:T:C	4.04571e-21	-4.09142e-10	1.34999
25723108	chr6:25723108:C:T	3.00215e-19	5.65683	-3.31813e-10
25723179	chr6:25723179:G:A	4.97828e-22	0.459909	-1.20508
25723299	chr6:25723299:G:A	9.62266e-23	-1.62274	-0.765976
25724050	chr6:25724050:C:T	3.20652e-22	-4.09142e-10	-1.18507
25724979	chr6:25724979:C:T	7.49593e-22	0.953313	-1.2892
25725278	chr6:25725278:A:G	3.24773e-22	0.0359219	-1.20822
25725458	chr6:25725458:T:C	2.04227e-22	-1.41757	-0.218621
25725605	chr6:25725605:A:C	8.06372e-23	-1.24428	-1.32118
25725697	chr6:25725697:C:T	3.74404e-23	-2.01413	-1.31854
25725731	chr6:25725731:G:A	1.63526e-21	0.444135	-3.31813e-10
25725824	chr6:25725824:C:T	5.80646e-22	-4.09142e-10	-0.59128
25725959	chr6:25725959:C:T	3.38318e-23	-2.10783	-1.32619
25725985	chr6:25725985:G:A	2.63034e-22	-0.0563268	-1.32681
25725986	chr6:25725986:G:A	3.92928e-23	-1.97713	-1.30725
25726393	chr6:25726393:C:T	1.90579e-22	-1.17195	-0.533403
25726558	chr6:25726558:A:C	3.34375e-22	-4.09142e-10	-1.14316
25726826	chr6:25726826:A:G	2.9042e-22	0.0436848	-1.32778
25727037	chr6:25727037:C:T	2.97206e-22	0.063614	-1.32461
25727047	chr6:25727047:C:T	2.78267e-22	-4.09142e-10	-1.32684
25727154	chr6:25727154:G:A	2.96049e-22	-4.09142e-10	-1.2649
25727220	chr6:25727220:G:A	3.78891e-23	-2.00384	-1.31692
25727289	chr6:25727289:G:A	2.82315e-22	0.0111097	-1.32351
25727299	chr6:25727299:T:A	1.24441e-22	-1.54015	-0.591442
25727424	chr6:25727424:C:T	3.97459e-23	-1.95255	-1.32036
25727512	chr6:25727512:C:T	1.2349e-21	0.163323	-3.31813e-10
25727573	chr6:25727573:G:C	1.23759e-22	-2.13709	-3.31813e-10
25727759	chr6:25727759:C:G	2.92933e-22	-4.09142e-10	-1.27548
25727768	chr6:25727768:C:T	1.17238e-21	-0.124729	0.236099
25727801	chr6:25727801:T:C	2.83205e-22	-4.09142e-10	-1.30925
25727870	chr6:25727870:C:T	2.95316e-22	0.0570888	-1.32446
25727948	chr6:25727948:C:T	1.13695e-22	-1.41248	-0.809425
25728827	chr6:25728827:A:G	2.47964e-22	-1.44214	-3.31813e-10
25729001	chr6:25729001:G:C	3.20779e-22	0.135587	-1.32026
25729061	chr6:25729061:T:C	3.38375e-22	-4.09142e-10	-1.13127
25730027	chr6:25730027:T:C	3.07793e-22	0.0957475	-1.32174
25730210	chr6:25730210:C:T	3.15051e-22	0.117209	-1.3199
25730629	chr6:25730629:A:G	3.7596e-23	-2.01048	-1.31805
25730841	chr6:25730841:T:A	3.75536e-23	-2.0127	-1.31696
25731114	chr6:25731114:A:G	3.05505e-22	0.0883482	-1.3218
25731130	chr6:25731130:T:C	2.82269e-22	0.00963474	-1.3222
25731463	chr6:25731463:A:G	2.84439e-22	-4.09142e-10	-1.3049
25731555	chr6:25731555:C:T	3.01944e-22	0.0650686	-1.31025
25731826	chr6:25731826:G:A	4.80636e-22	-4.09142e-10	-0.780311
25732086	chr6:25732086:C:T	3.05812e-22	0.0923099	-1.32476
25732102	chr6:25732102:C:T	3.37597e-22	-4.09142e-10	-1.13357
25732103	chr6:25732103:A:G	8.26179e-23	-1.22491	-1.31629
25732434	chr6:25732434:G:T	2.98705e-22	0.0688829	-1.32485
25732549	chr6:25732549:G:A	2.93031e-22	-4.09142e-10	-1.27514
25732566	chr6:25732566:G:A	2.97485e-22	0.0655448	-1.3256
25733681	chr6:25733681:C:A	3.98797e-22	-0.966971	-3.31813e-10
25733845	chr6:25733845:A:G	3.15882e-23	-2.19505	-1.30759
25734111	chr6:25734111:C:T	2.97765e-22	0.0659503	-1.32507
25734242	chr6:25734242:C:A	8.37086e-23	-1.61738	-0.910703
25734398	chr6:25734398:A:G	9.25427e-23	-1.60752	-0.820231
25734572	chr6:25734572:T:C	2.17634e-21	-1.09326	1.82324
25734741	chr6:25734741:A:G	3.01529e-22	0.0796623	-1.32622
25734801	chr6:25734801:T:C	8.40936e-23	-1.84732	-0.676175
25735223	chr6:25735223:C:T	4.57791e-23	-1.8083	-1.32329
25735588	chr6:25735588:C:G	3.13414e-22	0.117113	-1.32501
25735646	chr6:25735646:A:G	2.9382e-22	0.0546598	-1.32711
25735790	chr6:25735790:A:G	9.73955e-23	-1.26138	-1.11526
25735983	chr6:25735983:C:A	2.55006e-22	-1.41414	-3.31813e-10
25736228	chr6:25736228:G:A	1.61794e-22	-1.44294	-0.426163
25736336	chr6:25736336:T:C	3.18916e-22	0.135404	-1.3259
25736450	chr6:25736450:G:A	9.07569e-23	-1.7249	-0.722336
25736470	chr6:25736470:G:A	2.54083e-22	-1.41776	-3.31813e-10
25736555	chr6:25736555:G:A	4.95187e-22	-4.09142e-10	-0.750487
25737001	chr6:25737001:C:T	2.84505e-22	-4.09142e-10	-1.30467
25737468	chr6:25737468:C:T	2.77876e-22	-4.09142e-10	-1.32825
25737685	chr6:25737685:A:G	5.91304e-22	-0.573091	-3.31813e-10
25737780	chr6:25737780:G:A	2.82e-22	0.00907295	-1.32259
25737787	chr6:25737787:C:T	4.34763e-23	-1.95929	-1.22391
25737792	chr6:25737792:C:T	3.23588e-23	-2.16495	-1.31358
25738114	chr6:25738114:T:C	2.7811e-22	-4.09142e-10	-1.32741
25738330	chr6:25738330:T:G	2.89583e-21	-0.914512	1.93012
25738334	chr6:25738334:AATAG:A	2.81494e-21	-0.942843	1.93012
25738391	chr6:25738391:T:C	2.97672e-22	0.0659338	-1.32536
25738600	chr6:25738600:C:T	3.74827e-22	-4.09142e-10	-1.02896
25738852	chr6:25738852:C:T	3.09366e-22	0.104196	-1.32509
25738891	chr6:25738891:T:C	2.8549e-22	0.0241643	-1.32538
25739000	chr6:25739000:A:G	2.98069e-22	0.0671832	-1.32528
25739290	chr6:25739290:C:T	3.10564e-22	0.106418	-1.32345
25739383	chr6:25739383:TG:T	2.9495e-22	0.0567654	-1.32538
25739416	chr6:25739416:T:G	8.10238e-23	-1.23383	-1.32685
25739442	chr6:25739442:T:C	2.92614e-22	0.0485395	-1.32511
25740013	chr6:25740013:C:G	3.20943e-22	-4.09142e-10	-1.18416
25740274	chr6:25740274:C:T	3.10159e-22	0.10716	-1.3255
25740293	chr6:25740293:T:G	3.99081e-22	-0.966258	-3.31813e-10
25740532	chr6:25740532:G:A	3.11611e-22	-1.21367	-3.31813e-10
25740594	chr6:25740594:A:T	2.9933e-22	0.0720505	-1.32592
25740599	chr6:25740599:T:C	7.38385e-23	-1.71115	-0.942389
25740799	chr6:25740799:G:C	3.27912e-23	-2.17385	-1.29141
25740805	chr6:25740805:A:T	2.96181e-22	0.0604965	-1.32495
25740882	chr6:25740882:C:T	7.67864e-23	-1.6698	-0.944591
25740988	chr6:25740988:G:A	3.03651e-22	0.0875497	-1.32709
25741065	chr6:25741065:AAAAT:A	2.91221e-22	0.0426626	-1.324
25741180	chr6:25741180:A:G	3.01608e-22	0.0763548	-1.32265
25741206	chr6:25741206:A:G	2.91777e-22	0.0462151	-1.32565
25741515	chr6:25741515:G:T	1.39776e-22	-1.45504	-0.560344
25741581	chr6:25741581:C:G	2.64941e-22	-0.0606828	-1.31523
25741726	chr6:25741726:G:A	2.87492e-22	0.0333871	-1.32762
25741742	chr6:25741742:A:G	2.553e-22	-0.0860931	-1.32689
25741847	chr6:25741847:T:C	3.00859e-22	0.0783148	-1.3271
25741933	chr6:25741933:A:G	2.82549e-22	-4.09142e-10	-1.31157
25741996	chr6:25741996:C:T	2.98275e-22	0.0686818	-1.32609
25742301	chr6:25742301:A:T	1.97814e-21	-0.888534	1.52302
25742471	chr6:25742471:A:G	3.29683e-23	-2.13907	-1.3208
25742732	chr6:25742732:A:G	7.82444e-23	-1.66894	-0.926647
25742933	chr6:25742933:C:T	3.00252e-22	0.0728675	-1.32367
25743331	chr6:25743331:G:A	3.22146e-22	0.145928	-1.32634
25743412	chr6:25743412:T:A	3.78295e-23	-2.00353	-1.31881
25743417	chr6:25743417:C:T	2.35922e-21	-1.04821	1.85887
25743486	chr6:25743486:A:G	6.23114e-22	0.805375	-1.32607
25743635	chr6:25743635:C:A	2.88952e-22	-4.09142e-10	-1.28916
25743689	chr6:25743689:T:TA	2.93639e-22	0.0507295	-1.3238
25743748	chr6:25743748:T:G	1.34793e-22	-2.05168	-3.31813e-10
25743751	chr6:25743751:C:A	1.26241e-22	-1.5168	-0.600422
25744056	chr6:25744056:G:A	3.03527e-22	0.0848289	-1.32478
25744650	chr6:25744650:A:G	2.96021e-22	0.0572859	-1.32228
25745015	chr6:25745015:A:T	3.13839e-22	0.120955	-1.32749
25745027	chr6:25745027:A:T	3.31597e-23	-2.13377	-1.32032
25745038	chr6:25745038:T:A	2.93001e-22	0.0503125	-1.32556
25745351	chr6:25745351:A:G	2.92709e-22	0.0504123	-1.32665
25745372	chr6:25745372:A:G	8.0831e-23	-1.23727	-1.32579
25745474	chr6:25745474:T:C	2.98678e-22	0.0694074	-1.32546
25745509	chr6:25745509:T:C	3.00035e-22	-4.09142e-10	-1.25152
25745514	chr6:25745514:T:C	7.5596e-23	-1.69128	-0.938742
25745625	chr6:25745625:G:A	3.10492e-22	0.107234	-1.3245
25745855	chr6:25745855:G:A	3.10501e-22	0.107697	-1.32493
25745990	chr6:25745990:A:G	3.49403e-22	-4.09142e-10	-1.0992
25746267	chr6:25746267:G:A	2.93031e-22	-4.09142e-10	-1.27514
25746322	chr6:25746322:G:A	1.95268e-21	-0.876444	1.49798
25746370	chr6:25746370:CTAAA:C	3.55807e-22	0.245515	-1.32655
25746786	chr6:25746786:G:A	4.76068e-22	-4.09142e-10	-0.789861
25746941	chr6:25746941:T:C	2.94593e-22	-4.09142e-10	-1.26983
25747180	chr6:25747180:C:T	7.46091e-23	-1.65507	-0.988089
25747614	chr6:25747614:A:T	3.07933e-19	6.8105	-1.12829
25748873	chr6:25748873:A:G	2.92617e-22	0.0496231	-1.32618
25748897	chr6:25748897:C:G	3.2857e-22	-4.09142e-10	-1.16067
25749046	chr6:25749046:C:G	1.41787e-22	-1.61454	-0.386558
25749084	chr6:25749084:C:T	1.00003e-22	-1.72037	-0.629851
25749107	chr6:25749107:G:A	1.03507e-22	-1.57418	-0.741604
25749220	chr6:25749220:A:G	2.95249e-22	0.0594623	-1.32706
25749326	chr6:25749326:G:A	2.79833e-22	-4.09142e-10	-1.32123
25749492	chr6:25749492:T:TA	3.3038e-23	-2.16385	-1.29392
25749729	chr6:25749729:A:G	4.29869e-22	-0.891941	-3.31813e-10
25750126	chr6:25750126:G:A	2.89346e-22	0.0390047	-1.3268
25750302	chr6:25750302:T:C	2.91905e-22	0.0476489	-1.32664
25750683	chr6:25750683:G:T	2.34759e-21	-0.925806	1.73153
25750809	chr6:25750809:T:A	3.42608e-23	-2.12427	-1.29715
25750897	chr6:25750897:A:C	1.18321e-22	-1.07781	-1.10421
25751004	chr6:25751004:C:G	2.06279e-22	-2.20076	0.574566
25751092	chr6:25751092:T:A	3.70821e-23	-2.19753	-1.14476
25751155	chr6:25751155:A:T	2.92058e-22	-4.09142e-10	-1.27847
25751218	chr6:25751218:C:G	3.68974e-23	-2.06357	-1.28371
25751493	chr6:25751493:G:A	3.36398e-23	-2.16287	-1.27684
25751891	chr6:25751891:T:C	2.93031e-22	-4.09142e-10	-1.27514
25752631	chr6:25752631:C:T	2.79593e-22	-4.09142e-10	-1.32209
25752868	chr6:25752868:C:T	1.83542e-21	-0.807182	1.36679
25753222	chr6:25753222:T:C	4.39257e-23	-1.96118	-1.21174
25753264	chr6:25753264:A:G	2.91315e-22	-4.09142e-10	-1.28102
25753375	chr6:25753375:C:T	3.28089e-23	-2.18053	-1.28419
25753412	chr6:25753412:C:T	3.03194e-22	0.0847888	-1.32584
25754043	chr6:25754043:C:T	3.33453e-23	-2.16947	-1.27904
25754130	chr6:25754130:C:CCTT	1.02787e-22	-1.73	-0.592768
25754232	chr6:25754232:A:G	3.27965e-22	-4.09142e-10	-1.16252
25755147	chr6:25755147:G:A	2.78141e-22	-4.09142e-10	-1.32729
25755184	chr6:25755184:T:G	4.17284e-22	-0.921654	-3.31813e-10
25755287	chr6:25755287:A:G	2.9335e-22	0.0522971	-1.32635
25755355	chr6:25755355:A:G	3.28098e-23	-2.17762	-1.28707
25755560	chr6:25755560:CA:C	9.19378e-23	-1.81632	-0.617993
25755815	chr6:25755815:G:A	4.69164e-22	-4.09142e-10	-0.804469
25756644	chr6:25756644:T:C	1.16557e-22	-2.19704	-3.31813e-10
25756671	chr6:25756671:A:C	4.18243e-22	-4.09142e-10	-0.91936
25756789	chr6:25756789:A:G	2.85849e-22	0.0274253	-1.32738
25756987	chr6:25756987:C:T	6.55316e-22	-0.470304	-3.31813e-10
25757984	chr6:25757984:C:T	5.8326e-23	-1.91789	-0.971485
25758025	chr6:25758025:T:A	2.65641e-22	-0.0487534	-1.32452
25758220	chr6:25758220:G:T	6.47413e-23	-1.99904	-0.785985
25758249	chr6:25758249:C:T	3.13507e-22	-4.09142e-10	-1.2076
25758352	chr6:25758352:C:T	3.27029e-22	-4.09142e-10	-1.16537
25758696	chr6:25758696:T:C	3.0944e-23	-2.19576	-1.32748
25758774	chr6:25758774:G:T	5.80815e-22	-0.59099	-3.31813e-10
25758838	chr6:25758838:G:T	5.57024e-23	-2.01729	-0.918109
25759245	chr6:25759245:T:C	4.50539e-22	0.202055	-1.04703
25759283	chr6:25759283:G:A	8.66615e-23	-1.65957	-0.833845
25759555	chr6:25759555:T:C	8.12818e-22	0.200538	-0.455453
25759697	chr6:25759697:C:T	9.35521e-23	-1.76247	-0.65443
25759738	chr6:25759738:C:A	4.21425e-23	-2.12425	-1.09011
25760178	chr6:25760178:C:T	3.84717e-23	-2.17445	-1.13105
25760230	chr6:25760230:A:G	3.08521e-22	-4.09142e-10	-1.22363
25760363	chr6:25760363:G:A	6.7448e-22	0.203339	-0.644819
25760775	chr6:25760775:T:A	2.31926e-22	-1.509	-3.31813e-10
25760970	chr6:25760970:A:G	3.63188e-22	-4.09142e-10	-1.0605
25760991	chr6:25760991:T:C	1.18274e-22	-2.18241	-3.31813e-10
25761273	chr6:25761273:C:G	1.20774e-22	-0.833276	-1.32823
25761504	chr6:25761504:G:A	3.91475e-23	-2.1809	-1.10719
25761735	chr6:25761735:C:G	8.67947e-23	-1.74865	-0.743223
25762013	chr6:25762013:T:C	1.43246e-22	-1.99086	-3.31813e-10
25762418	chr6:25762418:C:T	4.05844e-23	-2.01881	-1.23323
25762833	chr6:25762833:C:T	2.09515e-21	-2.18579	2.87775
25762926	chr6:25762926:T:C	7.70585e-22	0.186758	-0.49503
25762964	chr6:25762964:A:G	4.35783e-23	-1.87454	-1.30633
25763071	chr6:25763071:T:C	5.15978e-23	-2.19191	-0.820035
25763163	chr6:25763163:T:C	1.00479e-22	-1.07877	-1.2667
25763645	chr6:25763645:TG:T	9.81581e-22	-4.09142e-10	-0.0662569
25763902	chr6:25763902:A:G	4.96988e-22	-2.14235	1.39549
25763964	chr6:25763964:A:G	7.54113e-22	-0.767932	0.438052
25764180	chr6:25764180:G:A	7.78938e-22	0.229145	-0.526636
25764433	chr6:25764433:G:A	3.11889e-22	-1.21278	-3.31813e-10
25764605	chr6:25764605:G:T	7.67324e-22	0.20185	-0.514363
25764614	chr6:25764614:G:C	4.41303e-23	-2.1272	-1.04107
25764912	chr6:25764912:A:G	4.36438e-23	-2.13829	-1.04107
25765149	chr6:25765149:G:A	1.25076e-21	0.619642	-0.443557
25765715	chr6:25765715:A:G	8.27692e-22	0.209599	-0.44638
25766082	chr6:25766082:TTTAA:T	3.43093e-22	-4.09142e-10	-1.11742
25766182	chr6:25766182:TTA:T	1.0406e-21	0.342867	-0.350736
25766239	chr6:25766239:C:G	8.01939e-23	-1.77752	-0.793455
25766305	chr6:25766305:A:G	1.51612e-22	-0.605872	-1.32823
25766427	chr6:25766427:A:G	5.7703e-22	-0.597528	-3.31813e-10
25766445	chr6:25766445:T:C	1.81543e-22	-1.75393	-3.31813e-10
25767209	chr6:25767209:G:A	5.47191e-22	-0.847473	0.196849
25767433	chr6:25767433:G:A	7.99031e-22	0.182493	-0.454515
25767486	chr6:25767486:C:G	2.78045e-22	-4.09142e-10	-1.32764
25767857	chr6:25767857:T:C	1.76274e-21	0.623411	-0.104208
25768208	chr6:25768208:G:A	2.7801e-22	-4.09142e-10	-1.32776
25768686	chr6:25768686:C:T	7.75815e-22	0.192624	-0.494131
25768764	chr6:25768764:A:G	3.674e-23	-2.04712	-1.30444
25768796	chr6:25768796:T:C	7.91977e-22	-0.798713	0.517823
25769121	chr6:25769121:T:C	5.67244e-22	-1.45505	0.840415
25769131	chr6:25769131:C:T	9.99168e-22	-4.09142e-10	-0.0484985
25769212	chr6:25769212:A:T	4.9239e-23	-2.19081	-0.867922
25769282	chr6:25769282:A:G	4.77372e-23	-2.0853	-1.00441
25769560	chr6:25769560:A:AC	1.65445e-22	-1.84678	-3.31813e-10
25769561	chr6:25769561:A:C	4.01446e-23	-2.07217	-1.19077
25769644	chr6:25769644:A:C	7.25763e-22	0.100144	-0.468342
25770011	chr6:25770011:A:G	3.77892e-22	-0.755785	-0.265028
25770479	chr6:25770479:G:A	7.23456e-22	0.127295	-0.498678
25770532	chr6:25770532:G:C	9.59147e-23	-1.70638	-0.685582
25770638	chr6:25770638:G:A	3.72059e-23	-2.03148	-1.30748
25771262	chr6:25771262:A:T	1.0902e-22	-1.02791	-1.23598
25771392	chr6:25771392:G:A	2.78991e-22	-4.09142e-10	-1.32424
25771701	chr6:25771701:A:G	1.19774e-22	-1.03528	-1.13454
25771819	chr6:25771819:A:G	5.01366e-21	-0.953631	2.51813
25771918	chr6:25771918:G:T	2.5437e-21	-2.15899	3.04495
25772507	chr6:25772507:A:G	3.6085e-22	-4.09142e-10	-1.06696
25772876	chr6:25772876:A:G	7.12691e-22	-0.386374	-3.31813e-10
25773093	chr6:25773093:C:T	3.26545e-22	-4.09142e-10	-1.16685
25773581	chr6:25773581:A:G	4.75434e-23	-1.88445	-1.20933
25773770	chr6:25773770:C:T	4.0493e-22	-2.153	1.20129
25773785	chr6:25773785:A:G	4.58649e-23	-1.91701	-1.21271
25773902	chr6:25773902:C:T	6.2731e-22	-0.811603	0.297622
25773944	chr6:25773944:T:C	2.77971e-22	-4.09142e-10	-1.32791
25773955	chr6:25773955:T:C	5.04924e-23	-2.19269	-0.840913
25774160	chr6:25774160:G:A	4.21701e-23	-2.12835	-1.08536
25775014	chr6:25775014:C:A	4.44599e-23	-2.08877	-1.07207
25775045	chr6:25775045:G:C	3.8169e-23	-2.18097	-1.13243
25775085	chr6:25775085:T:C	3.84267e-22	-1.00409	-3.31813e-10
25775188	chr6:25775188:C:A	3.06931e-22	-0.131061	-1.09774
25775210	chr6:25775210:T:C	2.85273e-22	-4.09142e-10	-1.30198
25775280	chr6:25775280:C:T	3.75169e-22	-4.09142e-10	-1.02804
25775342	chr6:25775342:T:A	4.16528e-22	-0.717277	-0.206192
25775501	chr6:25775501:T:C	1.08562e-22	-1.06097	-1.20714
25775739	chr6:25775739:T:C	3.65321e-22	-4.09142e-10	-1.05464
25775831	chr6:25775831:T:C	8.8948e-23	-1.7427	-0.724669
25775832	chr6:25775832:T:C	6.34068e-22	-0.819984	0.316719
25776062	chr6:25776062:T:C	8.17228e-22	0.172503	-0.422006
25776647	chr6:25776647:T:G	1.20779e-21	-4.09142e-10	0.141128
25776721	chr6:25776721:G:A	3.81137e-23	-2.01922	-1.29563
25776828	chr6:25776828:C:T	3.78127e-22	-4.09142e-10	-1.02019
25777071	chr6:25777071:G:A	9.03615e-23	-1.73875	-0.71285
25777131	chr6:25777131:G:A	3.87697e-23	-2.18514	-1.11264
25777224	chr6:25777224:T:A	3.92811e-22	-4.09142e-10	-0.982094
25777253	chr6:25777253:G:A	1.26056e-21	0.575636	-0.391744
25777424	chr6:25777424:C:G	2.11903e-21	-2.17982	2.88312
25777827	chr6:25777827:C:T	4.29785e-23	-1.87678	-1.31794
25777954	chr6:25777954:C:T	3.98415e-22	-0.967927	-3.31813e-10
25778552	chr6:25778552:A:T	5.11155e-22	-2.1547	1.43595
25778600	chr6:25778600:C:T	1.32947e-22	-2.06547	-3.31813e-10
25778838	chr6:25778838:A:G	3.50055e-23	-2.18515	-1.21476
25778893	chr6:25778893:T:C	5.01821e-22	-2.16168	1.4245
25778934	chr6:25778934:C:T	1.19644e-22	-1.03171	-1.13919
25779109	chr6:25779109:C:T	2.78171e-22	-4.09142e-10	-1.32718
25779164	chr6:25779164:A:G	4.15345e-22	-4.09142e-10	-0.926312
25779499	chr6:25779499:C:T	4.67684e-22	-2.18049	1.37286
25779508	chr6:25779508:A:C	5.20873e-22	-2.1556	1.45569
25779697	chr6:25779697:G:A	5.59407e-22	0.662707	-1.29125
25779816	chr6:25779816:C:T	3.18185e-22	-4.09142e-10	-1.19279
25780104	chr6:25780104:C:T	4.59143e-21	1.6148	-0.13828
25780275	chr6:25780275:C:T	5.1012e-22	-2.15987	1.43909
25780433	chr6:25780433:G:A	3.81552e-23	-2.16125	-1.15251
25780583	chr6:25780583:A:G	6.80273e-22	-1.40771	0.974782
25780870	chr6:25780870:C:T	4.07356e-22	-4.09142e-10	-0.945734
25781249	chr6:25781249:G:T	2.7854e-22	-4.09142e-10	-1.32586
25781493	chr6:25781493:TTG:T	4.8973e-23	-2.11937	-0.944783
25781722	chr6:25781722:A:G	7.23831e-22	0.71208	-1.08294
25781755	chr6:25781755:C:T	3.11061e-22	-4.09142e-10	-1.21543
25782027	chr6:25782027:T:C	2.00204e-21	-2.1812	2.8277
25782086	chr6:25782086:T:G	6.81528e-22	-1.45198	1.02089
25782531	chr6:25782531:A:T	4.53713e-22	-4.09142e-10	-0.837957
25782794	chr6:25782794:T:C	3.22833e-22	-0.489503	-0.688783
25783394	chr6:25783394:C:T	9.04067e-22	0.471751	-0.620269
25783681	chr6:25783681:C:T	4.15289e-23	-2.03578	-1.19325
25783817	chr6:25783817:C:T	8.97404e-22	-4.09142e-10	-0.155915
25784133	chr6:25784133:T:C	4.54595e-22	-4.09142e-10	-0.836015
25784233	chr6:25784233:A:G	2.85705e-22	-4.09142e-10	-1.30046
25784253	chr6:25784253:C:A	5.37975e-20	0.890918	3.04664
25784576	chr6:25784576:G:A	2.30448e-21	-2.17983	2.96702
25784915	chr6:25784915:C:A	8.02924e-22	-4.09142e-10	-0.267162
25785076	chr6:25785076:T:C	5.10309e-20	0.878932	3.00583
25785681	chr6:25785681:T:C	3.25597e-22	-4.09142e-10	-1.16976
25785707	chr6:25785707:G:A	4.28208e-23	-2.01097	-1.18742
25785763	chr6:25785763:C:T	3.84052e-23	-2.04668	-1.26055
25785867	chr6:25785867:T:C	3.57642e-22	-4.09142e-10	-1.07589
25785998	chr6:25785998:T:C	6.56605e-23	-1.60721	-1.16371
25786202	chr6:25786202:A:G	2.85205e-22	-4.09142e-10	-1.30221
25786765	chr6:25786765:C:T	9.18349e-22	-1.84279	1.70995
25787589	chr6:25787589:G:A	1.21896e-22	-1.28886	-0.863394
25787731	chr6:25787731:G:A	1.00431e-22	-1.86443	-0.481524
25788136	chr6:25788136:A:T	6.93463e-22	0.344584	-0.758308
25788314	chr6:25788314:T:TAACA	3.12549e-22	-4.09142e-10	-1.21066
25788793	chr6:25788793:T:C	3.23173e-22	-4.09142e-10	-1.17724
25788833	chr6:25788833:A:G	5.3298e-23	-1.71046	-1.26906
25788904	chr6:25788904:A:G	2.50579e-21	1.95408	-1.08314
25788961	chr6:25788961:G:C	9.30542e-21	2.08665	0.0962795
25790086	chr6:25790086:T:C	4.12116e-22	-4.09142e-10	-0.934118
25790150	chr6:25790150:T:C	1.61853e-22	-0.638032	-1.2307
25790265	chr6:25790265:G:A	4.66199e-23	-1.86956	-1.24383
25790371	chr6:25790371:T:C	3.42927e-22	-4.09142e-10	-1.1179
25791126	chr6:25791126:C:T	5.10738e-21	0.558129	1.02489
25791306	chr6:25791306:C:A	2.86885e-22	-4.09142e-10	-1.29634
25791515	chr6:25791515:G:A	3.26032e-22	-4.09142e-10	-1.16843
25791699	chr6:25791699:C:T	7.03678e-22	-4.09142e-10	-0.3991
25791898	chr6:25791898:C:T	3.50622e-22	-4.09142e-10	-1.09571
25791972	chr6:25791972:A:G	3.79448e-22	-4.09142e-10	-1.0167
25792227	chr6:25792227:T:C	2.81749e-22	-4.09142e-10	-1.31441
25792320	chr6:25792320:A:G	9.9264e-23	-1.33002	-1.02762
25792329	chr6:25792329:A:C	5.80906e-23	-2.12161	-0.771807
25792403	chr6:25792403:G:A	3.43368e-22	-4.09142e-10	-1.11662
25792540	chr6:25792540:C:T	2.35598e-21	-0.726004	1.53529
25792750	chr6:25792750:T:C	1.01823e-20	2.1601	0.112883
25792827	chr6:25792827:T:C	5.90031e-22	-0.575247	-3.31813e-10
25793331	chr6:25793331:G:T	3.38895e-22	-4.09142e-10	-1.12973
25793445	chr6:25793445:G:A	2.51328e-21	1.96877	-1.09485
25794203	chr6:25794203:A:G	5.05086e-23	-1.92116	-1.11212
25795050	chr6:25795050:A:G	9.83875e-23	-1.49265	-0.873855
25795190	chr6:25795190:C:T	2.8415e-22	-4.09142e-10	-1.30592
25796142	chr6:25796142:C:T	3.28264e-22	-4.09142e-10	-1.1616
25796741	chr6:25796741:T:C	2.83084e-22	-4.09142e-10	-1.30968
25796912	chr6:25796912:C:T	4.11928e-22	-4.09142e-10	-0.934572
25797743	chr6:25797743:G:A	1.06404e-20	2.02912	0.287871
25798328	chr6:25798328:C:G	2.88449e-22	-4.09142e-10	-1.2909
25798625	chr6:25798625:C:A	6.21215e-22	-4.09142e-10	-0.523744
25798704	chr6:25798704:G:A	5.07272e-23	-1.93259	-1.09637
25798815	chr6:25798815:C:T	3.64399e-22	-4.09142e-10	-1.05717
25799353	chr6:25799353:A:G	1.22355e-22	-2.18719	0.0386927
25799448	chr6:25799448:G:A	5.08442e-23	-1.93488	-1.09178
25799701	chr6:25799701:G:T	5.63067e-21	0.532507	1.14805
25799969	chr6:25799969:A:C	1.00878e-21	0.673143	-0.712071
25800438	chr6:25800438:T:C	3.77647e-22	-4.09142e-10	-1.02146
25800497	chr6:25800497:CAT:C	3.33681e-22	-4.09142e-10	-1.14524
25800694	chr6:25800694:T:C	1.51501e-20	2.15211	0.518228
25800829	chr6:25800829:T:C	1.16271e-22	-2.19949	-3.31813e-10
25801091	chr6:25801091:G:A	5.19579e-23	-1.94711	-1.05787
25801200	chr6:25801200:AT:A	3.40262e-22	-4.09142e-10	-1.12571
25801743	chr6:25801743:C:T	6.30489e-21	0.541826	1.25183
25801855	chr6:25801855:C:T	9.29031e-23	-1.89791	-0.525958
25802173	chr6:25802173:A:G	4.17059e-22	-4.09142e-10	-0.922195
25802210	chr6:25802210:G:A	6.44149e-23	-1.87151	-0.918567
25802425	chr6:25802425:C:A	3.18708e-22	-4.09142e-10	-1.19115
25802867	chr6:25802867:G:T	4.11934e-22	0.393786	-1.32834
25803446	chr6:25803446:T:C	2.79427e-22	-4.09142e-10	-1.32268
25803484	chr6:25803484:A:G	2.56675e-21	-0.732115	1.62709
25803676	chr6:25803676:G:A	1.1027e-20	2.08296	0.269721
25804389	chr6:25804389:G:T	5.17809e-22	-4.09142e-10	-0.705816
25804400	chr6:25804400:T:C	3.33478e-22	-4.09142e-10	-1.14585
25804457	chr6:25804457:C:A	7.32019e-23	-2.03515	-0.627046
25804693	chr6:25804693:T:A	5.8365e-19	6.69602	-0.374388
25804774	chr6:25804774:A:T	6.14129e-21	0.525421	1.24195
25804855	chr6:25804855:C:T	4.12984e-22	-4.09142e-10	-0.932013
25805103	chr6:25805103:A:T	3.34925e-22	-4.09142e-10	-1.14152
25805732	chr6:25805732:A:G	3.1322e-22	-4.09142e-10	-1.20851
25805804	chr6:25805804:C:G	1.77803e-22	-1.77475	-3.31813e-10
25806348	chr6:25806348:T:C	6.18441e-21	0.50711	1.26726
25806604	chr6:25806604:G:A	3.38533e-22	-4.09142e-10	-1.1308
25806738	chr6:25806738:G:A	3.15602e-22	-4.09142e-10	-1.20094
25807019	chr6:25807019:A:G	1.37649e-22	-2.03071	-3.31813e-10
25807375	chr6:25807375:A:G	5.10213e-23	-1.958	-1.06518
25807452	chr6:25807452:G:A	4.09127e-22	-4.09142e-10	-0.941396
25808372	chr6:25808372:A:T	1.66665e-22	-1.83943	-3.31813e-10
25808515	chr6:25808515:A:T	1.51406e-21	-0.927072	1.2942
25808630	chr6:25808630:T:C	5.35478e-23	-1.80342	-1.17143
25808841	chr6:25808841:A:G	9.02109e-23	-1.89284	-0.560436
25808859	chr6:25808859:C:T	8.82254e-23	-1.8935	-0.582027
25808863	chr6:25808863:A:G	4.1152e-23	-2.13456	-1.10358
25808990	chr6:25808990:A:G	2.33952e-21	-0.682398	1.48468
25809249	chr6:25809249:G:A	1.46052e-21	-0.94217	1.2733
25809296	chr6:25809296:T:C	6.17989e-21	0.509317	1.26432
25809488	chr6:25809488:C:A	5.22747e-23	-1.94118	-1.05773
25809523	chr6:25809523:A:G	2.42428e-21	-0.666835	1.5047
25809659	chr6:25809659:G:A	7.91353e-23	-2.17498	-0.409278
25809668	chr6:25809668:ATGT:A	2.84996e-22	-4.09142e-10	-1.30295
25809681	chr6:25809681:G:A	2.85682e-21	1.98835	-0.98631
25809883	chr6:25809883:A:G	2.77883e-22	-4.09142e-10	-1.32822
25809992	chr6:25809992:G:A	3.39531e-22	-4.09142e-10	-1.12786
25810569	chr6:25810569:G:C	5.53337e-21	0.464502	1.19863
25810716	chr6:25810716:A:G	2.34041e-22	-1.49993	-3.31813e-10
25810764	chr6:25810764:G:A	2.86589e-22	-4.09142e-10	-1.29737
25810806	chr6:25810806:C:T	6.37244e-21	0.611278	1.19304
25811103	chr6:25811103:A:G	3.34933e-22	-4.09142e-10	-1.14149
25811176	chr6:25811176:C:T	6.52103e-21	0.555016	1.27235
25811841	chr6:25811841:A:G	6.89885e-22	-0.418897	-3.31813e-10
25811844	chr6:25811844:C:G	3.15349e-22	-4.09142e-10	-1.20174
25811887	chr6:25811887:A:G	3.4009e-22	-4.09142e-10	-1.12621
25811891	chr6:25811891:A:G	8.43733e-23	-2.17407	-0.346099
25812080	chr6:25812080:T:C	3.45632e-22	-4.09142e-10	-1.11005
25812108	chr6:25812108:C:T	9.30552e-21	-4.09142e-10	2.18294
25812209	chr6:25812209:T:C	2.91436e-22	-4.09142e-10	-1.2806
25812413	chr6:25812413:T:C	2.0131e-21	-0.690909	1.34292
25812485	chr6:25812485:T:C	4.11644e-23	-2.13611	-1.10173
25812922	chr6:25812922:G:A	5.04257e-23	-1.9459	-1.08902
25813582	chr6:25813582:T:C	2.8096e-22	-4.09142e-10	-1.31721
25813910	chr6:25813910:C:T	1.33419e-22	-2.06193	-3.31813e-10
25813944	chr6:25813944:A:G	2.87111e-22	-4.09142e-10	-1.29555
25814331	chr6:25814331:A:G	8.30284e-22	-4.09142e-10	-0.233654
25814351	chr6:25814351:A:G	3.27562e-22	-4.09142e-10	-1.16374
25814645	chr6:25814645:T:C	2.83963e-22	-4.09142e-10	-1.30658
25814889	chr6:25814889:G:A	3.21765e-22	-4.09142e-10	-1.1816
25814951	chr6:25814951:A:T	1.02496e-22	-2.19517	-0.130436
25815235	chr6:25815235:G:GGGAGGGAGGAAT	3.05237e-22	-4.09142e-10	-1.23433
25816127	chr6:25816127:T:C	3.22826e-22	-4.09142e-10	-1.17831
25816632	chr6:25816632:T:C	4.17365e-22	-4.09142e-10	-0.92146
25816988	chr6:25816988:T:C	5.25466e-23	-1.91585	-1.07787
25817069	chr6:25817069:G:A	3.08739e-22	-4.09142e-10	-1.22292
25817290	chr6:25817290:G:A	3.61369e-21	0.525445	0.711618
25817477	chr6:25817477:A:G	4.00954e-22	-0.299095	-0.662479
25817561	chr6:25817561:A:G	5.28258e-23	-1.95737	-1.03105
25817568	chr6:25817568:AT:A	1.44723e-21	-0.613536	0.935519
25818214	chr6:25818214:A:G	5.13638e-23	-1.83399	-1.18249
25818538	chr6:25818538:A:G	5.37854e-23	-1.92878	-1.04165
25818857	chr6:25818857:A:T	2.83013e-22	-4.09142e-10	-1.30993
25819896	chr6:25819896:C:T	2.99038e-22	-4.09142e-10	-1.25485
25819939	chr6:25819939:C:T	3.04989e-22	-4.09142e-10	-1.23515
25820126	chr6:25820126:C:G	3.98235e-23	-2.13427	-1.1367
25820200	chr6:25820200:T:C	4.53795e-21	0.575957	0.888852
25820211	chr6:25820211:C:A	2.24022e-22	-0.22078	-1.3229
25820996	chr6:25820996:C:T	1.51656e-21	-0.696272	1.06505
25821158	chr6:25821158:G:A	3.28371e-22	-4.09142e-10	-1.16128
25821352	chr6:25821352:C:T	1.5395e-21	-0.631959	1.01575
25821542	chr6:25821542:C:T	2.53638e-19	5.79455	-0.306309
25821579	chr6:25821579:T:A	8.93505e-23	-1.5502	-0.912654
25821764	chr6:25821764:TATACA:T	9.66993e-22	-0.653048	0.571817
25821906	chr6:25821906:GA:G	8.41306e-22	-0.702322	0.481855
25822135	chr6:25822135:C:T	7.12147e-22	0.409454	-0.796592
25822186	chr6:25822186:T:C	4.22356e-22	-4.09142e-10	-0.909574
25822392	chr6:25822392:C:T	9.95296e-23	-1.52182	-0.833151
25822433	chr6:25822433:C:T	5.13333e-23	-1.8535	-1.16358
25822525	chr6:25822525:C:A	3.38402e-22	-4.09142e-10	-1.13119
25822906	chr6:25822906:A:G	7.67102e-22	-0.312802	-3.31813e-10
25823151	chr6:25823151:C:T	8.56497e-23	-2.19119	-0.313964
25823216	chr6:25823216:A:T	1.06988e-22	-1.53485	-0.747849
25823546	chr6:25823546:G:A	1.97696e-22	-0.348832	-1.31986
25823758	chr6:25823758:G:A	1.31084e-21	-4.09142e-10	0.222999
25823976	chr6:25823976:A:G	9.15539e-22	-4.09142e-10	-0.135909
25823983	chr6:25823983:G:A	1.91434e-22	-1.70088	-3.31813e-10
25824528	chr6:25824528:A:G	1.0977e-22	-1.29882	-0.958215
25824581	chr6:25824581:C:T	3.04843e-22	-1.45027	0.214647
25825162	chr6:25825162:T:A	7.06162e-22	0.380083	-0.77566
25825321	chr6:25825321:A:ACAAAAATTGAAAGT	3.82807e-22	-4.09142e-10	-1.00789
25825891	chr6:25825891:C:T	3.0555e-22	-1.47908	0.245775
25826038	chr6:25826038:T:C	5.19493e-23	-1.79642	-1.20874
25826286	chr6:25826286:C:T	9.58601e-23	-1.58067	-0.811863
25826758	chr6:25826758:T:A	2.97517e-22	-1.48857	0.228623
25826926	chr6:25826926:T:A	6.15431e-23	-1.97512	-0.860565
25826948	chr6:25826948:C:T	3.28778e-22	-4.09142e-10	-1.16004
25827008	chr6:25827008:T:C	1.46569e-21	0.334662	-3.31813e-10
25827256	chr6:25827256:A:G	3.18047e-22	-1.43057	0.237345
25827288	chr6:25827288:A:G	2.36026e-22	-1.43751	-0.0539699
25827878	chr6:25827878:G:A	1.57144e-18	7.45673	-0.144649
25828188	chr6:25828188:A:G	1.69386e-22	-0.497564	-1.32568
25828421	chr6:25828421:CATAA:C	3.58689e-22	-4.09142e-10	-1.07297
25828758	chr6:25828758:T:C	1.81812e-22	-0.437184	-1.31526
25828826	chr6:25828826:A:G	1.66028e-21	0.788989	-0.329671
25828948	chr6:25828948:C:A	1.25916e-22	-2.11981	-3.31813e-10
25829405	chr6:25829405:A:T	8.9824e-22	-1.21971	1.06472
25829431	chr6:25829431:T:A	1.04159e-22	-1.59094	-0.718564
25829583	chr6:25829583:T:C	1.2382e-21	-4.09142e-10	0.165989
25829716	chr6:25829716:G:A	3.58901e-22	-1.07237	-3.31813e-10
25830070	chr6:25830070:A:G	2.32067e-22	-1.43072	-0.0776767
25830562	chr6:25830562:G:A	2.96915e-22	-4.09142e-10	-1.26198
25830848	chr6:25830848:A:G	6.01125e-23	-1.96927	-0.889935
25831036	chr6:25831036:A:G	1.24323e-21	-4.09142e-10	0.17005
25831375	chr6:25831375:A:G	9.71737e-23	-1.60112	-0.777798
25831590	chr6:25831590:A:G	1.2382e-21	-4.09142e-10	0.165989
25832462	chr6:25832462:TC:T	8.19321e-22	-4.09142e-10	-0.246945
25832463	chr6:25832463:C:T	1.23364e-21	-1.15136	1.31366
25832569	chr6:25832569:T:C	1.90101e-22	-1.48938	-0.218489
25832782	chr6:25832782:T:C	8.36008e-22	-0.735792	0.509008
25833494	chr6:25833494:C:T	6.01648e-23	-1.95832	-0.900012
25834049	chr6:25834049:C:T	1.80048e-22	-1.47993	-0.282272
25834200	chr6:25834200:T:A	1.07563e-22	-1.50289	-0.774451
25834320	chr6:25834320:A:G	1.08591e-22	-1.54046	-0.727376
25834430	chr6:25834430:T:C	1.06416e-22	-1.49898	-0.789083
25834636	chr6:25834636:G:A	8.43868e-22	-0.217426	-3.31813e-10
25834667	chr6:25834667:A:G	1.01359e-22	-1.57014	-0.76661
25835211	chr6:25835211:CA:C	3.83537e-21	1.2966	-3.31813e-10
25835667	chr6:25835667:A:G	1.17334e-22	-1.47237	-0.718025
25836053	chr6:25836053:G:A	8.78725e-23	-1.15467	-1.32486
25836296	chr6:25836296:C:T	2.90679e-22	-4.09142e-10	-1.2832
25836335	chr6:25836335:T:C	3.40797e-22	-4.09142e-10	-1.12413
25837440	chr6:25837440:G:A	3.28637e-22	-4.09142e-10	-1.16047
25837601	chr6:25837601:A:G	1.15977e-22	-1.5067	-0.695327
25837627	chr6:25837627:T:C	6.06515e-23	-1.99147	-0.858812
25837738	chr6:25837738:G:T	3.73675e-22	-4.09142e-10	-1.03204
25837826	chr6:25837826:A:G	4.10006e-22	0.322891	-1.26214
25837953	chr6:25837953:T:G	5.59184e-23	-2.01667	-0.914862
25838051	chr6:25838051:A:C	2.91172e-22	-4.09142e-10	-1.28151
25838426	chr6:25838426:TTATTAGATGTGTGATA:T	1.98875e-22	-1.55148	-0.111267
25840222	chr6:25840222:A:G	3.92639e-22	-0.982532	-3.31813e-10
25840300	chr6:25840300:G:A	5.55122e-23	-2.00316	-0.935655
25840718	chr6:25840718:A:G	5.72782e-22	-1.74708	1.14216
25840879	chr6:25840879:A:G	4.25013e-22	-4.09142e-10	-0.903301
25840893	chr6:25840893:C:T	7.50817e-22	-4.09142e-10	-0.33426
25840910	chr6:25840910:TAA:T	3.469e-22	-4.09142e-10	-1.10638
25841131	chr6:25841131:A:T	2.96681e-22	-4.09142e-10	-1.26276
25841456	chr6:25841456:G:A	4.16732e-22	-4.09142e-10	-0.922978
25841804	chr6:25841804:C:T	8.9471e-23	-1.84636	-0.615146
25841975	chr6:25841975:C:T	2.59284e-22	-0.129853	-1.26764
25842169	chr6:25842169:G:A	6.24808e-22	-4.09142e-10	-0.517978
25842377	chr6:25842377:T:G	5.82186e-22	-1.73616	1.14753
25842723	chr6:25842723:T:G	1.8777e-18	8.10691	-0.616768
25842724	chr6:25842724:T:TA	2.77853e-22	-4.09142e-10	-1.32833
25842863	chr6:25842863:G:A	1.2122e-21	-4.09142e-10	0.144767
25843232	chr6:25843232:T:C	6.31389e-22	-4.09142e-10	-0.507499
25843234	chr6:25843234:A:G	6.3219e-22	-4.09142e-10	-0.506231
25843441	chr6:25843441:A:G	5.0287e-22	-4.09142e-10	-0.735091
25843518	chr6:25843518:C:T	5.78049e-23	-1.85713	-1.04122
25843698	chr6:25843698:C:T	4.75126e-22	-4.09142e-10	-0.791841
25844482	chr6:25844482:G:T	4.79508e-22	-1.50743	0.724772
25846144	chr6:25846144:TG:T	7.13755e-23	-1.37014	-1.31732
25846153	chr6:25846153:A:T	7.30174e-23	-1.35874	-1.30599
25846792	chr6:25846792:T:C	3.7408e-22	-4.09142e-10	-1.03095
25846811	chr6:25846811:C:T	1.95748e-22	-1.67859	-3.31813e-10
25846861	chr6:25846861:C:T	6.97852e-23	-2.08358	-0.626421
25847085	chr6:25847085:T:A	5.64975e-22	-4.09142e-10	-0.618641
25847502	chr6:25847502:C:T	1.38837e-22	-1.38974	-0.632375
25847596	chr6:25847596:A:G	3.51965e-22	-4.09142e-10	-1.09189
25847791	chr6:25847791:A:G	1.47707e-22	-1.40726	-0.552933
25848191	chr6:25848191:T:G	2.84756e-22	-4.09142e-10	-1.30379
25848683	chr6:25848683:G:A	9.13046e-23	-1.914	-0.527223
25849536	chr6:25849536:A:T	3.38736e-22	-4.09142e-10	-1.1302
25849551	chr6:25849551:A:C	4.58431e-22	-1.49705	0.669439
25849610	chr6:25849610:A:G	6.53769e-23	-1.69139	-1.08386
25849677	chr6:25849677:C:T	3.34882e-22	-4.09142e-10	-1.14164
25850617	chr6:25850617:C:T	5.8212e-23	-1.89354	-0.997793
25850874	chr6:25850874:C:A	3.76116e-22	-4.09142e-10	-1.02552
25851110	chr6:25851110:G:A	6.04119e-22	-0.72101	0.16936
25851141	chr6:25851141:T:C	4.78923e-22	-1.44713	0.663251
25851301	chr6:25851301:A:G	4.57776e-22	-1.48581	0.656769
25851893	chr6:25851893:T:C	3.69908e-22	-4.09142e-10	-1.04217
25851956	chr6:25851956:A:G	7.36059e-22	-4.09142e-10	-0.354111
25851980	chr6:25851980:G:A	1.11875e-21	-4.09142e-10	0.0645486
25852611	chr6:25852611:T:C	3.87959e-22	-4.09142e-10	-0.994522
25853357	chr6:25853357:T:A	2.78139e-22	-4.09142e-10	-1.3273
25855396	chr6:25855396:T:C	1.05518e-22	-1.03987	-1.25667
25855973	chr6:25855973:G:A	3.63199e-22	-4.09142e-10	-1.06047
25855997	chr6:25855997:C:T	1.76527e-22	-1.39625	-0.3857
25856193	chr6:25856193:C:T	3.3555e-22	-4.09142e-10	-1.13965
25856653	chr6:25856653:T:C	5.23117e-22	-1.73232	1.0367
25856805	chr6:25856805:C:T	1.37596e-22	-1.54226	-0.488844
25856833	chr6:25856833:T:C	1.28997e-22	-2.09563	-3.31813e-10
25857281	chr6:25857281:TA:T	1.28486e-21	-4.09142e-10	0.20298
25857444	chr6:25857444:G:A	1.41088e-22	-1.51941	-0.486629
25857482	chr6:25857482:G:A	1.43943e-22	-1.50127	-0.48474
25857601	chr6:25857601:C:T	2.77853e-22	-4.09142e-10	-1.32833
25857692	chr6:25857692:G:A	1.05899e-18	7.53467	-0.617263
25857832	chr6:25857832:G:A	4.96855e-22	-4.09142e-10	-0.747124
25858085	chr6:25858085:G:A	4.96377e-22	-4.09142e-10	-0.748087
25858199	chr6:25858199:AAACAC:A	4.80907e-22	-1.56644	0.786697
25858452	chr6:25858452:C:T	3.89479e-22	-4.09142e-10	-0.990612
25858698	chr6:25858698:G:A	3.62674e-22	-4.09142e-10	-1.06192
25859012	chr6:25859012:T:C	2.80289e-22	-1.3196	-3.31813e-10
25859185	chr6:25859185:A:G	2.13205e-21	0.595891	0.113525
25859205	chr6:25859205:T:C	4.21856e-22	-1.45481	0.544054
25859393	chr6:25859393:T:A	3.62118e-22	0.26003	-1.32348
25860311	chr6:25860311:C:T	9.41983e-22	-4.09142e-10	-0.107435
25860352	chr6:25860352:G:A	7.03383e-22	-0.620261	0.22074
25860460	chr6:25860460:A:G	4.21279e-22	-1.50682	0.594695
25860503	chr6:25860503:C:A	6.71283e-22	-4.09142e-10	-0.446232
25860729	chr6:25860729:A:G	3.55868e-22	-4.09142e-10	-1.08086
25860938	chr6:25860938:C:T	5.14624e-23	-2.07427	-0.940296
25861473	chr6:25861473:C:T	9.96341e-22	-4.09142e-10	-0.0513326
25862238	chr6:25862238:C:T	4.6623e-22	-1.70573	0.894989
25862607	chr6:25862607:T:G	2.8428e-22	-4.09142e-10	-1.30546
25862790	chr6:25862790:TGAAAA:T	7.36376e-22	-0.610781	0.2571
25863007	chr6:25863007:A:C	4.43203e-22	-4.09142e-10	-0.861393
25863253	chr6:25863253:G:A	4.74204e-22	-1.6979	0.904119
25863259	chr6:25863259:G:C	2.34652e-21	0.663798	0.141469
25863267	chr6:25863267:T:C	2.88936e-22	-4.09142e-10	-1.28922
25863422	chr6:25863422:T:C	6.75583e-23	-1.79757	-0.944857
25863538	chr6:25863538:G:A	2.82635e-22	-4.09142e-10	-1.31127
25863942	chr6:25863942:A:C	3.74675e-22	-4.09142e-10	-1.02936
25864084	chr6:25864084:G:T	1.27324e-22	-2.10869	-3.31813e-10
25864110	chr6:25864110:A:G	4.52704e-22	-4.09142e-10	-0.840183
25864397	chr6:25864397:A:G	4.15257e-22	-1.50119	0.574663
25864454	chr6:25864454:G:A	6.36397e-23	-1.83171	-0.97047
25864670	chr6:25864670:C:A	4.72684e-22	-1.47544	0.678448
25865074	chr6:25865074:A:G	4.05656e-22	-4.09142e-10	-0.949915
25865847	chr6:25865847:A:G	4.22395e-19	6.6595	-0.661223
25865990	chr6:25865990:A:T	3.61034e-22	-1.06645	-3.31813e-10
25866004	chr6:25866004:T:A	1.61163e-22	-0.560677	-1.31233
25866015	chr6:25866015:A:T	1.50611e-22	-0.628396	-1.31233
25866019	chr6:25866019:A:G	1.15936e-22	-0.970181	-1.23221
25866152	chr6:25866152:C:A	4.41651e-23	-1.88281	-1.28468
25866444	chr6:25866444:A:G	3.84683e-22	-4.09142e-10	-1.003
25866707	chr6:25866707:T:C	6.71363e-23	-1.49167	-1.25702
25866729	chr6:25866729:T:C	5.2915e-23	-2.06135	-0.925383
25866757	chr6:25866757:A:G	6.10463e-22	-4.09142e-10	-0.541204
25867226	chr6:25867226:G:A	1.23965e-22	-2.13543	-3.31813e-10
25867998	chr6:25867998:T:C	8.91983e-23	-1.7395	-0.725058
25868252	chr6:25868252:A:C	2.8426e-22	-4.09142e-10	-1.30553
25869143	chr6:25869143:G:C	4.81493e-22	0.149354	-0.927885
25869620	chr6:25869620:A:G	4.85472e-22	0.124596	-0.894896
25869977	chr6:25869977:C:T	2.84139e-22	-4.09142e-10	-1.30596
25870023	chr6:25870023:G:A	3.43803e-22	-1.11535	-3.31813e-10
25870153	chr6:25870153:C:T	5.90197e-23	-1.89474	-0.982807
25870210	chr6:25870210:C:A	3.60101e-22	-4.09142e-10	-1.06904
25870314	chr6:25870314:T:A	1.40957e-22	-1.65624	-0.350721
25870427	chr6:25870427:C:T	4.87351e-22	0.13092	-0.897357
25870436	chr6:25870436:G:A	6.96781e-22	-4.09142e-10	-0.40895
25870816	chr6:25870816:G:A	6.94732e-23	-1.68137	-1.03311
25870889	chr6:25870889:A:G	6.16368e-23	-1.88746	-0.946704
25870902	chr6:25870902:A:G	1.07153e-21	-4.09142e-10	0.0214208
25871058	chr6:25871058:A:T	2.00514e-22	-1.65454	-3.31813e-10
25871382	chr6:25871382:C:T	1.14271e-22	-1.60652	-0.610327
25871576	chr6:25871576:A:G	2.77879e-22	-4.09142e-10	-1.32824
25872351	chr6:25872351:A:G	1.66046e-22	-0.573746	-1.26941
25872797	chr6:25872797:C:A	4.23603e-22	0.0254316	-0.932056
25872929	chr6:25872929:C:T	3.66509e-22	-4.09142e-10	-1.0514
25872956	chr6:25872956:A:G	1.64559e-22	-0.598064	-1.25409
25872962	chr6:25872962:T:C	1.53395e-22	-1.53551	-0.386897
25873015	chr6:25873015:T:C	5.43805e-22	-4.09142e-10	-0.65683
25873309	chr6:25873309:C:A	3.32159e-22	-1.14981	-3.31813e-10
25873518	chr6:25873518:C:A	6.28038e-22	-0.70473	0.191909
25873655	chr6:25873655:T:C	1.06978e-22	-1.82617	-0.456632
25873664	chr6:25873664:A:T	5.86891e-23	-2.09075	-0.792419
25874195	chr6:25874195:G:A	5.44512e-23	-1.86169	-1.09642
25874595	chr6:25874595:A:C	3.98105e-23	-2.1597	-1.11159
25874856	chr6:25874856:T:C	6.87932e-23	-1.46365	-1.26067
25874984	chr6:25874984:G:A	3.68408e-23	-2.02067	-1.32815
25875339	chr6:25875339:CTGTAT:C	4.26846e-22	-0.828441	-0.0705577
25875861	chr6:25875861:A:G	1.89574e-22	-0.778772	-0.931869
25876338	chr6:25876338:C:T	6.4471e-22	-4.09142e-10	-0.486621
25876532	chr6:25876532:T:C	3.40918e-22	-4.09142e-10	-1.12378
25876642	chr6:25876642:G:A	5.99855e-22	-4.09142e-10	-0.558734
25876715	chr6:25876715:C:T	2.36331e-21	-4.09142e-10	0.812396
25877183	chr6:25877183:G:A	2.94403e-22	-4.09142e-10	-1.27047
25877244	chr6:25877244:T:C	7.36928e-22	-4.09142e-10	-0.352931
25877311	chr6:25877311:T:C	4.90946e-22	-4.09142e-10	-0.759088
25877742	chr6:25877742:G:A	3.94164e-23	-1.97259	-1.30865
25877946	chr6:25877946:A:G	1.51113e-22	-1.93739	-3.31813e-10
25878045	chr6:25878045:A:G	4.62484e-22	-0.818809	-3.31813e-10
25878151	chr6:25878151:C:T	4.25166e-23	-1.92859	-1.27694
25878278	chr6:25878278:A:G	4.36043e-23	-1.90793	-1.27234
25878620	chr6:25878620:A:G	3.30141e-19	6.30685	-0.554991
25878733	chr6:25878733:T:A	5.35719e-23	-1.76542	-1.20898
25878909	chr6:25878909:T:C	4.72996e-22	-4.09142e-10	-0.796335
25879093	chr6:25879093:C:T	3.49014e-23	-2.14181	-1.26108
25879102	chr6:25879102:T:C	3.55223e-23	-2.14359	-1.24167
25879142	chr6:25879142:ATAT:A	3.89357e-22	-4.09142e-10	-0.990926
25879652	chr6:25879652:T:C	8.20508e-22	-4.09142e-10	-0.245498
25879785	chr6:25879785:T:C	8.76591e-22	-4.09142e-10	-0.179381
25879795	chr6:25879795:A:G	5.19725e-23	-1.71736	-1.28734
25880266	chr6:25880266:T:C	3.54668e-23	-2.19679	-1.19004
25880686	chr6:25880686:C:T	8.55389e-22	-4.09142e-10	-0.203865
25881158	chr6:25881158:TAC:T	9.80263e-22	-4.09142e-10	-0.0676007
25881274	chr6:25881274:T:G	1.00116e-21	-4.09142e-10	-0.0465091
25881340	chr6:25881340:A:T	3.08796e-23	-2.19715	-1.32817
25881596	chr6:25881596:C:A	2.10838e-21	0.698255	-3.31813e-10
25882749	chr6:25882749:T:A	6.6321e-23	-1.60769	-1.15323
25882873	chr6:25882873:T:C	2.93329e-22	-4.09142e-10	-1.27413
25882878	chr6:25882878:T:C	3.65083e-23	-2.03414	-1.32374
25883320	chr6:25883320:G:A	2.85497e-22	-4.09142e-10	-1.30119
25883408	chr6:25883408:A:T	1.38061e-22	-0.808855	-1.21887
25883424	chr6:25883424:T:C	3.30128e-22	-4.09142e-10	-1.15594
25883486	chr6:25883486:A:G	3.08098e-23	-2.19935	-1.32824
25883920	chr6:25883920:C:T	3.24988e-23	-2.17524	-1.29898
25884436	chr6:25884436:A:C	3.07617e-23	-2.20088	-1.32827
25884473	chr6:25884473:T:C	2.84048e-22	-4.09142e-10	-1.30628
25884557	chr6:25884557:T:C	4.30096e-23	-1.87014	-1.32386
25884953	chr6:25884953:A:G	3.44082e-23	-2.09613	-1.321
25885324	chr6:25885324:T:C	3.46018e-23	-2.08887	-1.32264
25885354	chr6:25885354:C:T	1.41649e-21	-4.09142e-10	0.300515
25885439	chr6:25885439:A:AC	3.2679e-23	-2.17537	-1.29332
25885586	chr6:25885586:C:T	1.77453e-22	-0.540054	-1.23666
25886003	chr6:25886003:GC:G	8.75884e-22	-0.180188	-3.31813e-10
25886027	chr6:25886027:A:G	2.77903e-22	-4.09142e-10	-1.32815
25886306	chr6:25886306:A:G	1.03494e-21	-4.09142e-10	-0.0133278
25886693	chr6:25886693:C:T	3.63515e-23	-2.03625	-1.32594
25886748	chr6:25886748:T:C	1.46152e-22	-0.737233	-1.23354
25886823	chr6:25886823:T:C	2.77869e-22	-4.09142e-10	-1.32827
25887336	chr6:25887336:T:C	9.52843e-22	-4.09142e-10	-0.095972
25887429	chr6:25887429:G:A	3.94698e-22	-0.0914997	-0.885802
25887453	chr6:25887453:G:A	4.99168e-22	-4.09142e-10	-0.74248
25887458	chr6:25887458:G:C	1.52405e-22	-1.92888	-3.31813e-10
25887548	chr6:25887548:C:A	4.39129e-23	-1.84639	-1.32682
25887585	chr6:25887585:G:A	6.05356e-22	-4.09142e-10	-0.549604
25887731	chr6:25887731:A:C	3.76028e-23	-2.00238	-1.32596
25887866	chr6:25887866:C:G	4.36128e-23	-2.16828	-1.01179
25888871	chr6:25888871:C:G	2.85764e-22	-0.537873	-0.762381
25888909	chr6:25888909:G:A	1.01953e-21	-4.09142e-10	-0.028326
25889256	chr6:25889256:A:G	4.32013e-23	-2.16657	-1.02298
25889302	chr6:25889302:A:G	4.91069e-23	-2.00394	-1.05748
25889880	chr6:25889880:C:T	4.46366e-23	-1.83426	-1.3226
25890123	chr6:25890123:T:A	1.57569e-22	-1.73855	-0.157008
25890428	chr6:25890428:A:G	1.40857e-22	-0.947349	-1.06033
25890477	chr6:25890477:T:G	8.70912e-22	-4.09142e-10	-0.185881
25890595	chr6:25890595:A:G	1.01996e-21	-4.09142e-10	-0.0278988
25890886	chr6:25890886:G:T	1.58941e-22	-1.88689	-3.31813e-10
25890903	chr6:25890903:C:G	3.9334e-22	-0.406163	-0.574586
25891270	chr6:25891270:T:C	5.75354e-22	-4.09142e-10	-0.600436
25891631	chr6:25891631:A:G	1.029e-21	-4.09142e-10	-0.0190762
25892250	chr6:25892250:CA:C	9.84912e-22	-4.09142e-10	-0.0628697
25892301	chr6:25892301:C:T	6.84525e-22	-4.09142e-10	-0.426697
25892511	chr6:25892511:T:C	6.90212e-22	-4.09142e-10	-0.418423
25892669	chr6:25892669:T:A	7.50632e-22	-4.09142e-10	-0.334507
25892817	chr6:25892817:T:C	8.62704e-22	-4.09142e-10	-0.19535
25893174	chr6:25893174:G:A	3.04381e-22	-4.09142e-10	-1.23714
25893491	chr6:25893491:GT:G	6.62978e-22	-4.09142e-10	-0.45868
25893758	chr6:25893758:T:C	7.06712e-22	-4.09142e-10	-0.394799
25893823	chr6:25893823:T:C	6.8829e-22	-4.09142e-10	-0.421212
25893829	chr6:25893829:T:C	1.51733e-22	-0.801314	-1.13199
25894381	chr6:25894381:G:A	1.03831e-22	-1.2118	-1.10086
25894389	chr6:25894389:A:G	4.05138e-22	-4.09142e-10	-0.951194
25894671	chr6:25894671:G:A	2.80064e-22	-4.09142e-10	-1.3204
25894818	chr6:25894818:T:C	6.69094e-22	-4.09142e-10	-0.449497
25894867	chr6:25894867:T:C	6.96555e-22	-4.09142e-10	-0.409276
25895127	chr6:25895127:A:C	7.47303e-22	-4.09142e-10	-0.338951
25895347	chr6:25895347:T:C	1.10333e-22	-1.21719	-1.03473
25895505	chr6:25895505:A:C	2.75206e-22	-1.3379	-3.31813e-10
25896303	chr6:25896303:T:C	3.88449e-22	-4.09142e-10	-0.993261
25896679	chr6:25896679:A:G	1.07978e-22	-1.21825	-1.05525
25896941	chr6:25896941:T:C	5.2626e-22	-4.09142e-10	-0.689627
25897273	chr6:25897273:C:G	1.14567e-22	-1.06246	-1.1518
25897548	chr6:25897548:A:G	1.04016e-22	-1.23012	-1.08075
25898277	chr6:25898277:T:C	1.22024e-22	-2.15121	-3.31813e-10
25898326	chr6:25898326:G:A	1.22382e-22	-2.14827	-3.31813e-10
25898383	chr6:25898383:A:G	1.52403e-22	-2.19141	0.262517
25898396	chr6:25898396:G:A	7.49934e-23	-1.3625	-1.27553
25898470	chr6:25898470:T:G	1.24153e-22	-2.13391	-3.31813e-10
25898846	chr6:25898846:C:T	1.49753e-22	-2.19529	0.248856
25899060	chr6:25899060:T:A	7.28412e-22	-4.09142e-10	-0.364555
25899437	chr6:25899437:G:T	7.32425e-22	-4.09142e-10	-0.35906
25900117	chr6:25900117:T:C	2.93702e-22	-4.09142e-10	-1.27286
25900665	chr6:25900665:A:G	4.59895e-23	-2.20121	-0.925795
25900751	chr6:25900751:A:C	6.59214e-22	-4.09142e-10	-0.464374
25900905	chr6:25900905:C:T	9.6157e-23	-1.26775	-1.12169
25901483	chr6:25901483:T:C	1.84662e-22	-0.409456	-1.32744
25902388	chr6:25902388:A:G	2.98349e-22	-4.09142e-10	-1.25716
25902398	chr6:25902398:T:C	1.60486e-21	1.60149	-1.17612
25902811	chr6:25902811:T:A	7.75412e-22	-4.09142e-10	-0.302027
25903007	chr6:25903007:T:C	3.74212e-22	-0.216381	-0.81422
25903080	chr6:25903080:C:A	3.70075e-23	-2.13513	-1.20917
25903472	chr6:25903472:G:A	8.58408e-22	-0.200342	-3.31813e-10
25903839	chr6:25903839:T:C	1.4219e-22	-0.903048	-1.09521
25904147	chr6:25904147:A:C	4.97587e-22	-4.09142e-10	-0.745651
25904186	chr6:25904186:C:T	1.44637e-21	1.47197	-1.15058
25904424	chr6:25904424:A:C	8.82116e-23	-1.22142	-1.25426
25904753	chr6:25904753:A:G	4.53144e-22	-4.09142e-10	-0.839212
25904883	chr6:25904883:G:A	7.61699e-23	-1.42932	-1.19314
25905535	chr6:25905535:T:C	7.59049e-22	-4.09142e-10	-0.323356
25905719	chr6:25905719:C:T	1.5885e-22	-0.778327	-1.10913
25905812	chr6:25905812:T:C	1.58273e-21	1.55833	-1.14684
25905988	chr6:25905988:G:C	4.49845e-22	-4.09142e-10	-0.846518
25906564	chr6:25906564:G:A	2.89495e-22	-4.09142e-10	-1.28729
25907184	chr6:25907184:T:C	1.07121e-22	-1.16711	-1.11436
25907540	chr6:25907540:G:T	3.73981e-22	-4.09142e-10	-1.03122
25908299	chr6:25908299:A:T	6.17058e-22	-0.530459	-3.31813e-10
25908747	chr6:25908747:A:G	6.44717e-22	0.668629	-1.15524
25908817	chr6:25908817:C:G	2.51954e-22	-0.557341	-0.868834
25908938	chr6:25908938:A:C	7.50158e-23	-1.49833	-1.13939
25909000	chr6:25909000:A:G	7.03784e-22	-4.09142e-10	-0.39895
25909198	chr6:25909198:C:T	5.19309e-22	-4.09142e-10	-0.702923
25909269	chr6:25909269:A:G	1.81344e-22	-0.628665	-1.12636
25909319	chr6:25909319:T:C	3.55873e-22	-4.09142e-10	-1.08085
25909382	chr6:25909382:C:T	3.12618e-22	-4.09142e-10	-1.21044
25909400	chr6:25909400:G:A	3.13233e-22	-4.09142e-10	-1.20847
25909780	chr6:25909780:A:G	3.16525e-22	-4.09142e-10	-1.19802
25910073	chr6:25910073:A:G	3.22454e-22	-4.09142e-10	-1.17946
25910397	chr6:25910397:T:C	5.47939e-22	0.349608	-0.998865
25910640	chr6:25910640:G:A	5.63526e-22	-4.09142e-10	-0.621209
25911274	chr6:25911274:A:G	1.71622e-22	-0.483362	-1.32677
25911547	chr6:25911547:T:C	1.51926e-21	1.50904	-1.13848
25911866	chr6:25911866:T:G	1.82575e-21	1.69826	-1.14393
25911875	chr6:25911875:T:C	1.59593e-21	1.55801	-1.13822
25911948	chr6:25911948:T:C	4.07511e-23	-2.10894	-1.139
25912114	chr6:25912114:A:G	1.78048e-22	-0.452665	-1.3207
25912406	chr6:25912406:A:G	2.71061e-22	-0.215715	-1.13736
25912588	chr6:25912588:C:T	1.47304e-21	1.49775	-1.15809
25912870	chr6:25912870:C:T	1.65029e-21	1.54957	-1.09629
25913071	chr6:25913071:C:T	6.2962e-22	-0.510305	-3.31813e-10
25913849	chr6:25913849:C:T	1.77877e-21	1.65709	-1.12884
25914036	chr6:25914036:G:A	1.76581e-22	-1.78164	-3.31813e-10
25914344	chr6:25914344:C:T	1.75358e-22	-0.477253	-1.31134
25914573	chr6:25914573:G:A	1.60943e-21	1.55725	-1.12904
25914673	chr6:25914673:G:A	1.52513e-21	1.50381	-1.1294
25914790	chr6:25914790:T:A	2.79143e-22	-4.09142e-10	-1.3237
25914906	chr6:25914906:C:T	1.69897e-21	1.54315	-1.06079
25914919	chr6:25914919:G:T	1.68577e-22	-0.507154	-1.32087
25914925	chr6:25914925:C:A	8.08723e-22	-4.09142e-10	-0.259966
25915295	chr6:25915295:T:C	6.70475e-22	-4.09142e-10	-0.447435
25915407	chr6:25915407:G:T	2.81264e-22	-4.09142e-10	-1.31613
25915859	chr6:25915859:G:A	5.61179e-22	-4.09142e-10	-0.625382
25915937	chr6:25915937:G:A	7.25149e-22	-4.09142e-10	-0.369044
25915948	chr6:25915948:A:C	7.28351e-22	-4.09142e-10	-0.364639
25916514	chr6:25916514:AG:A	2.7808e-22	-4.09142e-10	-1.32751
25916751	chr6:25916751:C:T	1.53693e-21	1.51786	-1.13574
25916902	chr6:25916902:C:G	1.40446e-21	0.291983	-3.31813e-10
25917799	chr6:25917799:A:C	1.13009e-22	-1.22654	-1.00142
25917859	chr6:25917859:C:T	1.06054e-22	-1.1585	-1.13298
25917997	chr6:25917997:T:C	2.31004e-20	3.70356	-0.611377
25918021	chr6:25918021:TG:T	3.19297e-22	-1.1893	-3.31813e-10
25918107	chr6:25918107:T:C	7.74734e-23	-1.40931	-1.19618
25918143	chr6:25918143:C:T	3.14313e-22	-4.09142e-10	-1.20503
25918200	chr6:25918200:C:G	8.43999e-22	-4.09142e-10	-0.217271
25918460	chr6:25918460:G:A	1.63929e-21	1.62041	-1.17381
25918598	chr6:25918598:C:T	3.14313e-22	-4.09142e-10	-1.20503
25918627	chr6:25918627:G:A	5.38842e-23	-1.65147	-1.31711
25919321	chr6:25919321:A:C	1.54775e-21	1.55681	-1.16767
25919434	chr6:25919434:G:A	1.68953e-22	-0.497432	-1.32837
25919548	chr6:25919548:A:C	4.11698e-23	-2.12938	-1.10833
25919638	chr6:25919638:T:C	7.68071e-22	-4.09142e-10	-0.31154
25919680	chr6:25919680:A:G	3.13791e-21	1.09589	-3.31813e-10
25920021	chr6:25920021:C:T	1.79166e-22	-1.76711	-3.31813e-10
25920139	chr6:25920139:G:A	6.85648e-22	-0.425057	-3.31813e-10
25920383	chr6:25920383:G:C	1.52e-22	-1.93154	-3.31813e-10
25920511	chr6:25920511:G:T	3.37533e-23	-2.15114	-1.28521
25921533	chr6:25921533:A:G	1.57018e-21	1.57781	-1.17428
25921588	chr6:25921588:TAGA:T	1.60512e-21	1.57586	-1.15033
25921726	chr6:25921726:A:T	1.09119e-22	-1.04126	-1.22172
25921850	chr6:25921850:C:T	3.63363e-22	-1.06002	-3.31813e-10
25922083	chr6:25922083:A:G	1.58507e-21	1.54029	-1.12733
25922157	chr6:25922157:C:T	1.81313e-22	-0.427777	-1.32742
25922692	chr6:25922692:G:A	7.2251e-22	-4.09142e-10	-0.37269
25922961	chr6:25922961:C:T	4.31394e-23	-2.09381	-1.09717
25922983	chr6:25922983:G:T	8.65704e-22	-4.09142e-10	-0.191878
25923480	chr6:25923480:T:G	3.88604e-22	-4.09142e-10	-0.992862
25923930	chr6:25923930:T:C	1.62148e-21	1.595	-1.15933
25924285	chr6:25924285:G:C	1.71111e-21	1.6406	-1.15112
25924427	chr6:25924427:C:T	1.84392e-21	1.72496	-1.16074
25924577	chr6:25924577:G:A	3.01048e-22	-0.10877	-1.13938
25924864	chr6:25924864:G:A	3.88157e-22	-4.09142e-10	-0.994012
25924901	chr6:25924901:A:T	2.87716e-22	-4.09142e-10	-1.29345
25925268	chr6:25925268:C:T	8.85169e-23	-1.33438	-1.13785
25925683	chr6:25925683:G:A	8.62191e-22	-4.09142e-10	-0.195945
25925759	chr6:25925759:G:A	7.99545e-23	-1.37405	-1.19991
25926446	chr6:25926446:A:G	3.40563e-23	-2.13141	-1.296
25926829	chr6:25926829:G:T	2.21876e-22	-0.3752	-1.1781
25926847	chr6:25926847:A:G	8.69033e-22	-4.09142e-10	-0.188041
25927160	chr6:25927160:C:T	1.20324e-22	-2.19332	0.0280839
25927360	chr6:25927360:C:T	2.8057e-22	-4.09142e-10	-1.3186
25927871	chr6:25927871:C:A	6.81613e-22	-4.09142e-10	-0.43096
25928255	chr6:25928255:A:G	3.19856e-22	-4.09142e-10	-1.18755
25928457	chr6:25928457:A:G	2.78846e-22	-4.09142e-10	-1.32476
25929176	chr6:25929176:C:T	2.78776e-22	-4.09142e-10	-1.32501
25929412	chr6:25929412:C:T	9.33748e-22	-4.09142e-10	-0.116216
25929461	chr6:25929461:T:A	2.36349e-21	1.95579	-1.14332
25929689	chr6:25929689:G:T	1.22785e-22	-0.822881	-1.32211
25929860	chr6:25929860:G:A	4.8283e-23	-1.88922	-1.18912
25929888	chr6:25929888:G:A	2.15141e-21	1.88143	-1.16298
25930792	chr6:25930792:G:A	8.79054e-23	-1.3136	-1.16556
25931299	chr6:25931299:T:C	3.86037e-22	-4.09142e-10	-0.999488
25931349	chr6:25931349:A:G	8.37871e-23	-1.2195	-1.30764
25931672	chr6:25931672:C:A	1.71744e-22	-1.80942	-3.31813e-10
25931729	chr6:25931729:A:C	7.90354e-23	-1.49206	-1.09346
25933484	chr6:25933484:T:C	1.24551e-21	1.1908	-1.01892
25933670	chr6:25933670:T:A	9.0023e-22	0.92673	-1.0795
25933704	chr6:25933704:A:T	7.82812e-23	-1.41383	-1.18128
25933777	chr6:25933777:T:C	1.87582e-21	1.11687	-0.535492
25933806	chr6:25933806:G:A	1.22425e-22	-2.04504	-0.102889
25934134	chr6:25934134:A:AAATC	4.59977e-22	-4.09142e-10	-0.824245
25934293	chr6:25934293:A:G	1.79312e-21	-4.09142e-10	0.536288
25934296	chr6:25934296:G:A	1.09239e-21	1.27077	-1.23007
25934600	chr6:25934600:A:G	3.29501e-22	-4.09142e-10	-1.15784
25934875	chr6:25934875:G:A	1.41735e-21	-4.09142e-10	0.30112
25934999	chr6:25934999:C:A	8.41475e-23	-1.62179	-0.901063
25935199	chr6:25935199:A:C	2.76576e-21	1.27821	-0.308556
25935261	chr6:25935261:A:G	7.53156e-23	-1.64862	-0.985111
25935488	chr6:25935488:G:T	1.14372e-22	-1.00145	-1.21452
25935537	chr6:25935537:T:C	2.8189e-21	1.25815	-0.269466
25935817	chr6:25935817:T:G	1.23609e-22	-2.1383	-3.31813e-10
25935828	chr6:25935828:G:A	2.74845e-21	1.27584	-0.312466
25935992	chr6:25935992:C:T	3.90456e-22	-4.09142e-10	-0.988107
25936174	chr6:25936174:G:T	2.43887e-21	1.12688	-0.283013
25936208	chr6:25936208:C:T	2.98639e-22	-4.09142e-10	-1.25619
25936559	chr6:25936559:C:T	1.22564e-21	1.39863	-1.24284
25936715	chr6:25936715:C:T	6.4413e-22	-4.09142e-10	-0.487522
25936716	chr6:25936716:G:A	9.63967e-22	-0.272515	0.18815
25936805	chr6:25936805:G:A	9.74833e-22	-0.331815	0.258659
25937043	chr6:25937043:G:A	2.78771e-22	-4.09142e-10	-1.32503
25937424	chr6:25937424:G:A	1.26479e-22	-1.53798	-0.577364
25938024	chr6:25938024:C:T	2.47217e-21	1.12505	-0.267622
25938825	chr6:25938825:C:T	1.81844e-22	-0.459501	-1.29277
25939478	chr6:25939478:A:G	4.17118e-22	-4.09142e-10	-0.922054
25939981	chr6:25939981:G:T	6.79774e-22	-4.09142e-10	-0.433661
25940165	chr6:25940165:G:C	4.05627e-22	0.378374	-1.32836
25940552	chr6:25940552:C:T	4.21531e-22	-4.09142e-10	-0.911529
25941032	chr6:25941032:T:TG	3.12193e-23	-2.18754	-1.32685
25941152	chr6:25941152:C:T	1.23933e-22	-2.13568	-3.31813e-10
25941354	chr6:25941354:C:T	1.17237e-22	-0.98487	-1.20636
25942643	chr6:25942643:C:T	2.97645e-22	-4.09142e-10	-1.25952
25943418	chr6:25943418:G:C	7.36368e-23	-1.61855	-1.03773
25943467	chr6:25943467:T:C	2.1839e-21	0.90253	-0.169082
25943875	chr6:25943875:T:C	2.18488e-21	0.86081	-0.126915
25944575	chr6:25944575:G:A	7.63677e-23	-1.6142	-1.00566
25944983	chr6:25944983:A:G	1.31034e-21	-0.261317	0.483934
25945219	chr6:25945219:A:G	4.55927e-22	-4.09142e-10	-0.83309
25945587	chr6:25945587:G:A	3.11211e-21	1.19231	-0.104674
25945591	chr6:25945591:C:T	2.98601e-21	1.1561	-0.109826
25945875	chr6:25945875:G:A	2.77843e-22	-4.09142e-10	-1.32836
25946202	chr6:25946202:C:T	1.5133e-22	-1.93596	-3.31813e-10
25946405	chr6:25946405:AC:A	7.57532e-23	-1.60494	-1.02301
25946783	chr6:25946783:G:C	2.93668e-22	-4.09142e-10	-1.27297
25946852	chr6:25946852:A:G	3.74289e-22	-4.09142e-10	-1.03039
25946969	chr6:25946969:T:C	8.54471e-22	0.961112	-1.16605
25947478	chr6:25947478:A:T	2.63948e-21	1.24542	-0.322504
25947538	chr6:25947538:GC:G	2.57997e-21	1.21897	-0.318864
25947924	chr6:25947924:T:C	7.27915e-22	-4.09142e-10	-0.365238
25947950	chr6:25947950:T:G	9.20704e-22	-4.09142e-10	-0.130283
25947969	chr6:25947969:G:C	1.52922e-21	-4.09142e-10	0.37709
25948193	chr6:25948193:A:G	3.05237e-21	1.13216	-0.0639061
25948230	chr6:25948230:T:C	5.27471e-23	-1.89912	-1.09079
25948510	chr6:25948510:C:T	3.60709e-22	-0.0291719	-1.03818
25948628	chr6:25948628:C:T	2.80569e-22	-4.09142e-10	-1.3186
25948943	chr6:25948943:A:G	1.21617e-22	-1.98187	-0.172679
25949461	chr6:25949461:G:A	1.49931e-22	-1.94525	-3.31813e-10
25949505	chr6:25949505:C:T	3.90358e-22	-4.09142e-10	-0.988359
25949687	chr6:25949687:C:T	1.25393e-22	-1.98526	-0.138709
25949916	chr6:25949916:A:G	3.16607e-22	-0.103768	-1.09399
25950154	chr6:25950154:G:T	8.7394e-22	-4.09142e-10	-0.18241
25950169	chr6:25950169:C:T	3.05147e-21	1.15075	-0.0827882
25950513	chr6:25950513:C:T	2.79985e-22	-4.09142e-10	-1.32069
25950572	chr6:25950572:A:C	3.27203e-21	1.19235	-0.0546046
25950575	chr6:25950575:A:G	2.80887e-22	-4.09142e-10	-1.31747
25950576	chr6:25950576:C:A	1.37229e-21	-0.277097	0.545908
25950606	chr6:25950606:T:A	3.39301e-21	1.22008	-0.0460282
25950686	chr6:25950686:C:T	1.79394e-22	-1.76584	-3.31813e-10
25950820	chr6:25950820:T:A	2.91562e-22	-4.09142e-10	-1.28017
25951032	chr6:25951032:C:T	2.01616e-22	-0.459417	-1.18964
25951063	chr6:25951063:C:T	1.35082e-21	-4.09142e-10	0.253045
25951240	chr6:25951240:G:A	8.06064e-22	-4.09142e-10	-0.263259
25951325	chr6:25951325:T:C	3.66138e-22	-4.09142e-10	-1.05241
25951555	chr6:25951555:A:G	1.1887e-21	-4.09142e-10	0.125193
25952268	chr6:25952268:A:G	8.22845e-22	-4.09142e-10	-0.242654
25952389	chr6:25952389:G:A	3.07396e-22	-4.09142e-10	-1.22728
25953046	chr6:25953046:T:A	1.30205e-21	1.49958	-1.28331
25953132	chr6:25953132:G:A	1.18093e-21	1.35841	-1.23977
25953254	chr6:25953254:C:T	2.80585e-22	-4.09142e-10	-1.31855
25953315	chr6:25953315:TAA:T	2.88298e-22	-4.09142e-10	-1.29143
25953405	chr6:25953405:A:G	2.89567e-21	1.17604	-0.160492
25953456	chr6:25953456:A:G	1.2418e-21	1.39856	-1.22967
25954166	chr6:25954166:G:A	3.2731e-22	-0.0971971	-1.06732
25954206	chr6:25954206:C:G	2.49942e-21	1.18775	-0.319355
25954720	chr6:25954720:G:A	2.77845e-22	-4.09142e-10	-1.32836
25954948	chr6:25954948:G:C	2.87081e-21	1.22917	-0.222247
25955513	chr6:25955513:C:T	8.59504e-23	-1.6039	-0.897746
25955944	chr6:25955944:A:G	4.24854e-22	0.424553	-1.32823
25956256	chr6:25956256:A:G	2.79743e-22	-4.09142e-10	-1.32155
25956442	chr6:25956442:G:C	2.77842e-22	-4.09142e-10	-1.32837
25956881	chr6:25956881:G:A	1.23161e-22	-1.98186	-0.160069
25957180	chr6:25957180:A:G	2.66701e-21	1.27913	-0.345836
25957198	chr6:25957198:T:C	3.90655e-22	0.0770777	-1.06467
25957375	chr6:25957375:C:A	4.62536e-22	-4.09142e-10	-0.818698
25957414	chr6:25957414:A:G	3.28845e-21	1.28728	-0.144534
25957545	chr6:25957545:C:T	2.73854e-21	1.17897	-0.219209
25957554	chr6:25957554:G:A	7.82602e-22	-4.09142e-10	-0.292798
25957939	chr6:25957939:A:G	2.93934e-22	-4.09142e-10	-1.27207
25957940	chr6:25957940:T:A	2.80716e-22	-4.09142e-10	-1.31808
25958007	chr6:25958007:A:G	4.02243e-21	1.46082	-0.116601
25958393	chr6:25958393:A:G	2.9009e-21	1.34488	-0.327525
25958899	chr6:25958899:A:G	2.83678e-21	1.15893	-0.163922
25959218	chr6:25959218:A:G	5.30699e-22	-0.681227	-3.31813e-10
25959595	chr6:25959595:C:T	2.87923e-22	-4.09142e-10	-1.29273
25959985	chr6:25959985:T:C	2.85593e-22	-4.09142e-10	-1.30085
25960587	chr6:25960587:C:T	3.53225e-21	1.4279	-0.213632
25960753	chr6:25960753:T:C	1.53823e-22	-1.91962	-3.31813e-10
25961133	chr6:25961133:G:A	6.19778e-22	-4.09142e-10	-0.52606
25961408	chr6:25961408:C:T	2.84567e-22	-4.09142e-10	-1.30445
25961541	chr6:25961541:G:A	7.16238e-22	-4.09142e-10	-0.38141
25961706	chr6:25961706:T:G	5.07741e-23	-1.83308	-1.19496
25961749	chr6:25961749:C:T	4.86261e-22	-4.09142e-10	-0.768676
25961781	chr6:25961781:G:A	4.25021e-22	-4.09142e-10	-0.903283
25961816	chr6:25961816:A:G	4.30111e-22	-4.09142e-10	-0.891379
25962719	chr6:25962719:T:C	1.01338e-21	-0.0343795	-3.31813e-10
25963228	chr6:25963228:A:G	1.18756e-22	-1.98031	-0.198043
25963715	chr6:25963715:G:A	4.58143e-23	-1.9405	-1.19032
25964151	chr6:25964151:G:T	9.64504e-22	-4.09142e-10	-0.0838075
25965032	chr6:25965032:C:G	2.7908e-22	-4.09142e-10	-1.32392
25965043	chr6:25965043:C:T	2.81622e-22	-4.09142e-10	-1.31486
25965214	chr6:25965214:C:T	2.78588e-22	-4.09142e-10	-1.32569
25965324	chr6:25965324:A:G	7.87075e-22	-4.09142e-10	-0.287099
25965714	chr6:25965714:A:G	8.71335e-22	0.883677	-1.06907
25966313	chr6:25966313:A:G	3.19307e-22	-4.09142e-10	-1.18927
25966791	chr6:25966791:A:G	1.41136e-21	-4.09142e-10	0.296884
25966840	chr6:25966840:C:T	2.12859e-22	-0.431611	-1.16318
25967120	chr6:25967120:A:G	6.75695e-22	0.842788	-1.28247
25967422	chr6:25967422:A:G	3.25554e-22	-4.09142e-10	-1.1699
25967487	chr6:25967487:G:T	2.79552e-22	-4.09142e-10	-1.32223
25968091	chr6:25968091:C:T	2.93981e-22	-4.09142e-10	-1.27191
25968272	chr6:25968272:C:T	4.03014e-22	-4.09142e-10	-0.95645
25969863	chr6:25969863:T:C	4.15376e-22	-4.09142e-10	-0.926237
25969868	chr6:25969868:A:G	1.00128e-21	-4.09142e-10	-0.0463888
25969881	chr6:25969881:T:A	8.13502e-22	0.936403	-1.19048
25969884	chr6:25969884:C:T	3.65262e-23	-2.02933	-1.32806
25970152	chr6:25970152:G:A	2.79011e-22	-4.09142e-10	-1.32417
25970215	chr6:25970215:C:G	2.77958e-22	-4.09142e-10	-1.32795
25970617	chr6:25970617:T:C	4.35852e-22	-4.09142e-10	-0.87812
25970804	chr6:25970804:T:C	1.2909e-21	0.207672	-3.31813e-10
25970946	chr6:25970946:G:A	4.39266e-23	-1.94725	-1.22565
25972329	chr6:25972329:GCCTC:G	3.00763e-22	-4.09142e-10	-1.2491
25972884	chr6:25972884:C:T	1.16003e-21	-4.09142e-10	0.100777
25973976	chr6:25973976:A:G	1.08453e-22	-1.22568	-1.04343
25974133	chr6:25974133:T:A	2.58394e-22	-1.40094	-3.31813e-10
25974222	chr6:25974222:G:A	8.00998e-23	-1.29401	-1.27814
25974304	chr6:25974304:C:T	2.88059e-22	-4.09142e-10	-1.29226
25974935	chr6:25974935:G:A	2.87931e-22	-4.09142e-10	-1.2927
25975119	chr6:25975119:G:A	2.91398e-22	-4.09142e-10	-1.28073
25975441	chr6:25975441:A:G	1.19931e-22	-1.19534	-0.973165
25975871	chr6:25975871:A:G	1.06479e-22	-1.26744	-1.02003
25975937	chr6:25975937:C:T	1.14925e-22	-1.18134	-1.0298
25976036	chr6:25976036:G:A	2.27292e-21	-4.09142e-10	0.773399
25976056	chr6:25976056:C:T	6.34226e-22	-4.09142e-10	-0.503017
25976291	chr6:25976291:A:G	1.3251e-21	0.233819	-3.31813e-10
25976314	chr6:25976314:C:T	2.80371e-22	-4.09142e-10	-1.31931
25976698	chr6:25976698:C:T	2.2146e-21	0.747405	-3.31813e-10
25976699	chr6:25976699:G:A	4.49468e-23	-2.10117	-1.04877
25977133	chr6:25977133:T:A	4.66396e-23	-2.08019	-1.03279
25977645	chr6:25977645:C:T	4.27691e-22	-4.09142e-10	-0.897022
25977889	chr6:25977889:T:G	3.47904e-22	-4.09142e-10	-1.10349
25978162	chr6:25978162:C:T	6.14346e-23	-1.66283	-1.17462
25978174	chr6:25978174:T:C	4.3726e-21	2.7049	-1.27721
25978402	chr6:25978402:A:G	6.02974e-22	-4.09142e-10	-0.553548
25978475	chr6:25978475:A:G	4.84073e-23	-1.76296	-1.31281
25978652	chr6:25978652:C:T	5.79423e-22	-4.09142e-10	-0.593389
25978765	chr6:25978765:C:T	8.52033e-23	-1.19921	-1.31117
25978894	chr6:25978894:T:C	7.30385e-23	-1.56947	-1.09497
25979236	chr6:25979236:C:T	3.67588e-22	-4.09142e-10	-1.04846
25980295	chr6:25980295:A:C	1.12503e-22	-1.18464	-1.04781
25981028	chr6:25981028:A:G	2.83069e-22	-4.09142e-10	-1.30973
25981420	chr6:25981420:A:G	2.32191e-21	-4.09142e-10	0.794725
25982333	chr6:25982333:A:T	3.58452e-22	-4.09142e-10	-1.07363
25982527	chr6:25982527:C:T	2.39469e-21	-4.09142e-10	0.825589
25982972	chr6:25982972:G:A	5.50223e-22	0.594545	-1.23964
25983145	chr6:25983145:G:T	1.27935e-21	0.198686	-3.31813e-10
25983549	chr6:25983549:C:T	5.12662e-23	-1.70291	-1.31548
25985168	chr6:25985168:A:G	1.03624e-21	1.30112	-1.31318
25985294	chr6:25985294:A:T	1.35692e-22	-2.04503	-3.31813e-10
25986223	chr6:25986223:G:A	7.72771e-23	-1.5213	-1.08673
25986422	chr6:25986422:G:A	1.62284e-22	-1.86607	-3.31813e-10
25986464	chr6:25986464:T:C	3.13998e-22	-4.09142e-10	-1.20603
25986798	chr6:25986798:ACCC:A	4.96435e-23	-1.74507	-1.30548
25986803	chr6:25986803:TCAA:T	4.93864e-23	-1.74206	-1.31369
25986809	chr6:25986809:ACC:A	4.89283e-23	-1.75159	-1.31348
25987714	chr6:25987714:A:G	2.79731e-22	-4.09142e-10	-1.32159
25988100	chr6:25988100:G:T	3.09695e-22	-4.09142e-10	-1.21983
25988282	chr6:25988282:T:C	3.50159e-22	-4.09142e-10	-1.09703
25988932	chr6:25988932:T:C	2.80902e-22	-4.09142e-10	-1.31742
25990139	chr6:25990139:G:A	4.39844e-22	0.365664	-1.23466
25990246	chr6:25990246:G:C	6.11069e-21	2.89803	-1.13566
25990412	chr6:25990412:C:T	4.53788e-23	-1.84431	-1.29607
25990446	chr6:25990446:C:A	8.43023e-22	1.09219	-1.31062
25990590	chr6:25990590:C:T	5.33333e-23	-2.05137	-0.927486
25990614	chr6:25990614:T:C	6.96403e-21	3.02291	-1.12982
25990815	chr6:25990815:T:C	4.69197e-22	-4.09142e-10	-0.804398
25990903	chr6:25990903:G:T	1.67072e-21	0.465588	-3.31813e-10
25991007	chr6:25991007:C:T	4.28321e-23	-1.93345	-1.26469
25991392	chr6:25991392:G:A	5.15384e-23	-2.06074	-0.952356
25992081	chr6:25992081:A:G	3.27718e-22	0.15541	-1.31868
25992886	chr6:25992886:C:G	6.92506e-22	0.913241	-1.32835
25993241	chr6:25993241:A:G	4.9839e-23	-1.72437	-1.32225
25993331	chr6:25993331:G:A	8.88873e-22	1.1234	-1.28886
25993870	chr6:25993870:C:T	7.50419e-22	0.991087	-1.32588
25994321	chr6:25994321:A:G	2.82624e-22	-4.09142e-10	-1.31131
25994387	chr6:25994387:A:G	1.04401e-21	-4.09142e-10	-0.00459599
25994531	chr6:25994531:G:T	3.46622e-22	-4.09142e-10	-1.10719
25994613	chr6:25994613:A:C	4.58457e-23	-1.85721	-1.27293
25995326	chr6:25995326:C:T	8.56764e-22	1.12109	-1.32335
25995371	chr6:25995371:A:G	2.80626e-22	-4.09142e-10	-1.3184
25995473	chr6:25995473:A:C	1.15631e-22	-1.14458	-1.06043
25996445	chr6:25996445:G:A	2.79167e-21	0.55796	0.421014
25996554	chr6:25996554:G:A	2.93026e-22	-4.09142e-10	-1.27516
25996574	chr6:25996574:A:G	4.60369e-22	-4.09142e-10	-0.823394
25997230	chr6:25997230:C:T	1.1431e-20	3.71038	-1.32172
25997805	chr6:25997805:T:C	6.98142e-22	-4.09142e-10	-0.406999
25998311	chr6:25998311:G:A	1.27478e-21	-4.09142e-10	0.19511
25998486	chr6:25998486:A:G	3.14826e-22	-4.09142e-10	-1.2034
25998839	chr6:25998839:G:A	3.35139e-22	-4.09142e-10	-1.14088
25998947	chr6:25998947:G:A	1.10605e-22	-1.21219	-1.03726
25999359	chr6:25999359:G:C	6.99166e-22	-4.09142e-10	-0.405534
25999654	chr6:25999654:G:A	2.85262e-22	-4.09142e-10	-1.30201
25999798	chr6:25999798:G:C	2.94355e-22	-4.09142e-10	-1.27063
26000165	chr6:26000165:A:C	1.08227e-21	1.29786	-1.26647
26000342	chr6:26000342:T:G	3.06233e-22	-4.09142e-10	-1.23108
26000657	chr6:26000657:T:G	2.48579e-21	0.539481	0.323443
26000972	chr6:26000972:C:T	3.55633e-22	-4.09142e-10	-1.08152
26001603	chr6:26001603:T:C	1.27556e-21	-4.09142e-10	0.195716
26001660	chr6:26001660:G:A	3.45105e-22	0.2087	-1.32027
26001822	chr6:26001822:C:T	2.78394e-22	-4.09142e-10	-1.32638
26002065	chr6:26002065:C:T	8.41288e-22	-0.220487	-3.31813e-10
26002143	chr6:26002143:C:T	5.48284e-23	-2.04255	-0.90866
26002184	chr6:26002184:A:G	2.92655e-22	-4.09142e-10	-1.27643
26002842	chr6:26002842:C:G	5.17376e-23	-1.70455	-1.30468
26003172	chr6:26003172:G:A	5.97101e-23	-1.81537	-1.05055
26003215	chr6:26003215:G:A	6.33957e-22	-4.09142e-10	-0.503441
26003267	chr6:26003267:A:G	5.09641e-22	-4.09142e-10	-0.721714
26004795	chr6:26004795:A:T	1.85899e-20	3.87073	-0.995774
26005353	chr6:26005353:A:T	1.09223e-21	-4.09142e-10	0.0405513
26006008	chr6:26006008:G:GT	2.67478e-21	0.810576	0.125626
26006355	chr6:26006355:C:T	3.35403e-22	-4.09142e-10	-1.14009
26006988	chr6:26006988:C:T	4.15558e-22	-4.09142e-10	-0.9258
26007128	chr6:26007128:CCTCCTCCTCCTT:ACTCCTCCTCCTT	1.78801e-21	0.533439	-3.31813e-10
26007424	chr6:26007424:ATTC:A	7.15603e-22	-4.09142e-10	-0.382296
26007526	chr6:26007526:C:T	4.05311e-22	-4.09142e-10	-0.950767
26007555	chr6:26007555:GC:G	7.11663e-23	-1.36264	-1.32776
26007557	chr6:26007557:T:G	7.08371e-23	-1.36751	-1.32753
26008032	chr6:26008032:T:C	1.40694e-21	1.59992	-1.30617
26008163	chr6:26008163:T:C	8.2678e-22	-4.09142e-10	-0.237883
26008259	chr6:26008259:C:A	8.8442e-21	2.72014	-0.588049
26008392	chr6:26008392:C:T	1.08504e-22	-1.23863	-1.03001
26009512	chr6:26009512:G:A	2.9413e-22	-4.09142e-10	-1.2714
26009955	chr6:26009955:A:G	1.25022e-22	-2.12693	-3.31813e-10
26009990	chr6:26009990:A:G	2.80494e-22	-4.09142e-10	-1.31887
26010183	chr6:26010183:C:T	2.95064e-22	-4.09142e-10	-1.26823
26010497	chr6:26010497:A:G	1.21948e-22	-2.15183	-3.31813e-10
26011509	chr6:26011509:A:G	2.90352e-22	-4.09142e-10	-1.28433
26011587	chr6:26011587:C:T	3.82349e-22	-4.09142e-10	-1.00909
26012035	chr6:26012035:C:G	1.05372e-21	0.00466153	-3.31813e-10
26012225	chr6:26012225:T:G	6.48434e-22	-4.09142e-10	-0.480861
26012239	chr6:26012239:G:T	1.55453e-22	-1.90908	-3.31813e-10
26012479	chr6:26012479:A:G	6.37804e-23	-2.09545	-0.704523
26012544	chr6:26012544:C:T	2.78176e-22	-4.09142e-10	-1.32717
26012647	chr6:26012647:C:T	6.59549e-22	0.804849	-1.26871
26012756	chr6:26012756:A:T	5.74884e-23	-1.5767	-1.32714
26013043	chr6:26013043:A:C	2.93775e-22	-4.09142e-10	-1.27261
26013376	chr6:26013376:G:A	6.70934e-23	-1.42183	-1.32751
26013787	chr6:26013787:T:C	2.8156e-22	-4.09142e-10	-1.31508
26013825	chr6:26013825:C:T	3.50066e-22	-4.09142e-10	-1.0973
26013987	chr6:26013987:AAAAAACAC:A	1.2404e-22	-2.13482	-3.31813e-10
26014261	chr6:26014261:A:G	6.00204e-23	-2.1114	-0.74934
26014300	chr6:26014300:T:C	6.72996e-22	-4.09142e-10	-0.443683
26014510	chr6:26014510:T:G	2.92841e-22	-4.09142e-10	-1.27579
26014624	chr6:26014624:G:A	1.61053e-22	-0.856612	-1.01708
26015261	chr6:26015261:G:A	5.26713e-23	-1.67353	-1.31782
26015374	chr6:26015374:G:T	4.66967e-23	-1.83195	-1.2798
26015563	chr6:26015563:A:G	2.77994e-22	-4.09142e-10	-1.32782
26016234	chr6:26016234:C:T	6.57562e-22	0.832192	-1.29908
26016499	chr6:26016499:C:T	7.8682e-23	-1.80071	-0.789301
26016524	chr6:26016524:A:G	3.92757e-22	-4.09142e-10	-0.982231
26016619	chr6:26016619:T:C	2.8031e-22	-4.09142e-10	-1.31953
26017148	chr6:26017148:G:A	3.0296e-22	-4.09142e-10	-1.24182
26017235	chr6:26017235:G:A	4.56822e-22	-4.09142e-10	-0.831127
26017370	chr6:26017370:G:A	9.59339e-21	2.21341	-3.31813e-10
26017437	chr6:26017437:G:A	2.72216e-21	-4.09142e-10	0.953758
26017447	chr6:26017447:A:G	3.79874e-23	-2.06869	-1.24947
26017487	chr6:26017487:G:A	3.28788e-22	-4.09142e-10	-1.16001
26017706	chr6:26017706:G:A	2.78411e-22	-4.09142e-10	-1.32632
26017857	chr6:26017857:G:A	1.75606e-21	-4.09142e-10	0.515405
26019012	chr6:26019012:G:C	1.72022e-21	1.80106	-1.30628
26019154	chr6:26019154:T:C	2.80876e-22	-4.09142e-10	-1.31751
26019628	chr6:26019628:G:A	1.58118e-21	0.410502	-3.31813e-10
26020323	chr6:26020323:T:C	3.36464e-22	-4.09142e-10	-1.13693
26021001	chr6:26021001:T:C	2.78161e-22	-4.09142e-10	-1.32722
26021585	chr6:26021585:A:T	5.1229e-22	0.539685	-1.25622
26021644	chr6:26021644:C:T	4.71945e-23	-1.91321	-1.18793
26022164	chr6:26022164:C:T	6.15416e-23	-2.0822	-0.753505
26022176	chr6:26022176:T:G	4.87315e-22	-4.09142e-10	-0.766511
26022381	chr6:26022381:T:C	2.35465e-21	-4.09142e-10	0.808726
26022405	chr6:26022405:T:G	2.33494e-21	-4.09142e-10	0.80032
26022804	chr6:26022804:C:T	2.56447e-20	4.5041	-1.30743
26022978	chr6:26022978:G:T	1.01411e-21	1.29471	-1.32837
26023335	chr6:26023335:T:C	3.25265e-22	-4.09142e-10	-1.17078
26023573	chr6:26023573:C:T	4.34056e-22	-4.09142e-10	-0.882248
26023742	chr6:26023742:G:T	4.24886e-22	-4.09142e-10	-0.903601
26024040	chr6:26024040:AAATAT:A	7.28311e-23	-1.33994	-1.32734
26024642	chr6:26024642:G:A	4.81742e-22	-4.09142e-10	-0.778014
26024966	chr6:26024966:C:T	3.16258e-22	-4.09142e-10	-1.19886
26025492	chr6:26025492:A:G	4.25453e-22	-4.09142e-10	-0.902267
26025636	chr6:26025636:G:A	2.84046e-21	-4.09142e-10	0.996299
26025935	chr6:26025935:C:G	1.22907e-22	-0.873208	-1.27079
26026164	chr6:26026164:T:G	2.81451e-22	-4.09142e-10	-1.31546
26026371	chr6:26026371:G:C	8.81861e-22	1.13771	-1.31109
26026783	chr6:26026783:G:A	3.77264e-22	-4.09142e-10	-1.02248
26026986	chr6:26026986:G:A	2.89004e-22	-4.09142e-10	-1.28898
26027205	chr6:26027205:G:A	1.00859e-21	1.25754	-1.29666
```
