## Supplementary material for "Characterization of shared and ancestry-specific signals driving complex traits using multi-ancestry fine-mapping": susiex_nc3.cs80.cs

```
CS_ID	SNP	BP	REF_ALLELE	ALT_ALLELE	REF_FRQ	BETA	SE	-LOG10P	CS_PIP	OVRL_PIP
1	chr6:25526328:A:G	25526328	G,G	A,A	1,1	inf,inf	inf,inf	18.5881,1.5817	0.204113	0.204117
1	chr6:25536709:C:T	25536709	T,T	C,C	1,1	inf,inf	inf,inf	17.4264,1.9436	0.150367	0.150369
1	chr6:25536966:C:T	25536966	T,T	C,C	1,1	inf,inf	inf,inf	17.3556,1.97011	0.135953	0.135955
1	chr6:25547012:G:A	25547012	A,A	G,G	1,1	inf,inf	inf,inf	17.5338,1.8972	0.116512	0.116514
1	chr6:25527735:T:C	25527735	C,C	T,T	1,1	inf,inf	inf,inf	17.206,1.98937	0.100967	0.100969
1	chr6:25548345:A:G	25548345	G,G	A,A	1,1	inf,inf	inf,inf	17.1189,1.77735	0.0452281	0.04523
1	chr6:25548060:G:A	25548060	A,A	G,G	1,1	inf,inf	inf,inf	17.0915,1.82223	0.0448963	0.0448981
1	chr6:25545417:CAT:C	25545417	C,C	CAT,CAT	1,1	inf,inf	inf,inf	17.0102,1.83057	0.0386977	0.0386995
2	chr6:25559571:CT:C	25559571	C,C	CT,CT	1,1	inf,inf	inf,inf	13.656,2.74557	0.100958	0.100958
2	chr6:25571854:C:G	25571854	G,G	C,C	1,1	inf,inf	inf,inf	13.6133,2.68606	0.0892789	0.0892789
2	chr6:25553952:C:G	25553952	G,G	C,C	1,1	inf,inf	inf,inf	13.5119,2.74983	0.0834501	0.0834501
2	chr6:25556021:G:A	25556021	A,A	G,G	1,1	inf,inf	inf,inf	13.4664,2.77301	0.0819127	0.0819127
2	chr6:25551915:G:C	25551915	C,C	G,G	1,1	inf,inf	inf,inf	13.4165,2.65644	0.0634402	0.0634402
2	chr6:25566300:A:G	25566300	G,G	A,A	1,1	inf,inf	inf,inf	13.3885,2.63859	0.0592443	0.0592443
2	chr6:25627430:C:T	25627430	T,T	C,C	1,1	inf,inf	inf,inf	11.7888,2.6393	0.0525791	0.0525791
2	chr6:25599963:T:C	25599963	C,C	T,T	1,1	inf,inf	inf,inf	13.6516,2.20968	0.0518731	0.0518731
2	chr6:25535408:A:G	25535408	G,G	A,A	1,1	inf,inf	inf,inf	13.4113,2.4233	0.0421987	0.0421987
2	chr6:25529421:A:G	25529421	G,G	A,A	1,1	inf,inf	inf,inf	13.3005,2.48802	0.040499	0.040499
2	chr6:25538632:C:A	25538632	A,A	C,C	1,1	inf,inf	inf,inf	13.2759,2.49888	0.0404587	0.0404587
2	chr6:25522215:A:G	25522215	G,G	A,A	1,1	inf,inf	inf,inf	13.3592,2.37718	0.0403608	0.0403608
2	chr6:25543411:G:A	25543411	A,A	G,G	1,1	inf,inf	inf,inf	13.152,2.56927	0.0385363	0.0385363
2	chr6:25526474:T:C	25526474	C,C	T,T	1,1	inf,inf	inf,inf	13.3705,2.34009	0.0365315	0.0365315
```
