## Supplementary material for "Characterization of shared and ancestry-specific signals driving complex traits using multi-ancestry fine-mapping": susiex_nc3.cs80.snp

```
BP	SNP	PIP(CS1)	LogBF(CS1,Pop1)	LogBF(CS1,Pop2)	PIP(CS2)	LogBF(CS2,Pop1)	LogBF(CS2,Pop2)
24499032	chr6:24499032:C:T	3.17246e-14	-4.09142e-10	-0.830445	1.9367e-06	-4.09142e-10	-0.879059
24499057	chr6:24499057:T:C	3.71494e-15	-1.65837	-1.31681	2.43055e-07	-1.64842	-1.30609
24499062	chr6:24499062:A:G	2.60735e-15	-2.00296	-1.32625	1.67647e-07	-2.00523	-1.32071
24499194	chr6:24499194:A:G	1.17058e-13	-4.09142e-10	0.475127	7.56097e-06	-4.09142e-10	0.482957
24499241	chr6:24499241:G:A	6.49487e-15	-1.12516	-1.29136	4.22839e-07	-1.10635	-1.29446
24499248	chr6:24499248:C:T	3.16295e-14	-4.09142e-10	-0.833448	2.12023e-06	-4.09142e-10	-0.78852
24499323	chr6:24499323:A:G	5.82214e-15	-1.22668	-1.29919	3.78528e-07	-1.20981	-1.30169
24499518	chr6:24499518:G:T	3.08825e-15	-2.1416	-1.01833	1.79991e-07	-2.14982	-1.10507
24499554	chr6:24499554:C:T	1.432e-14	-1.29429	-0.331595	8.36243e-07	-1.38274	-0.336141
24499559	chr6:24499559:AT:A	6.33323e-15	-1.1499	-1.29183	4.12654e-07	-1.13035	-1.29484
24499665	chr6:24499665:TTTC:T	6.05668e-14	-0.183792	-3.31813e-10	3.26078e-06	-0.358076	-3.31813e-10
24499710	chr6:24499710:G:A	9.97554e-15	-1.3584	-0.629003	5.88427e-07	-1.43588	-0.63446
24499740	chr6:24499740:CA:C	1.92923e-14	-4.09142e-10	-1.32783	1.23599e-06	-4.09142e-10	-1.32817
24499850	chr6:24499850:G:A	6.03999e-15	-1.19079	-1.29835	3.93281e-07	-1.17217	-1.3011
24499854	chr6:24499854:T:C	6.05197e-15	-1.18931	-1.29784	3.94095e-07	-1.17058	-1.30063
24499860	chr6:24499860:C:T	5.46279e-15	-1.42246	-1.16712	3.32346e-07	-1.46201	-1.17961
24499901	chr6:24499901:C:T	4.71633e-15	-1.56121	-1.1753	2.83481e-07	-1.60963	-1.19102
24499919	chr6:24499919:G:A	6.21321e-15	-1.16419	-1.29667	4.04789e-07	-1.14498	-1.29945
24500008	chr6:24500008:G:A	3.03945e-15	-2.15173	-1.02414	1.77607e-07	-2.15928	-1.10895
24500140	chr6:24500140:T:G	6.33724e-15	-1.14651	-1.29458	4.13e-07	-1.12684	-1.29751
24500476	chr6:24500476:T:A	3.50839e-15	-1.99075	-1.04163	2.58181e-07	-1.89567	-0.998472
24500604	chr6:24500604:G:A	7.8202e-15	-0.946052	-1.28478	5.09182e-07	-0.926894	-1.2881
24500772	chr6:24500772:A:C	6.46029e-15	-1.11923	-1.30264	4.20319e-07	-1.10164	-1.30514
24500790	chr6:24500790:C:T	1.78652e-14	-1.40468	-3.31813e-10	1.09911e-06	-1.44554	-3.31813e-10
24500901	chr6:24500901:T:G	7.05129e-15	-1.96219	-0.372143	4.50864e-07	-1.92463	-0.412004
24501193	chr6:24501193:C:T	6.30503e-15	-1.15543	-1.29076	4.10657e-07	-1.13615	-1.29389
24501338	chr6:24501338:T:G	1.93849e-14	-4.09142e-10	-1.32304	1.23926e-06	-4.09142e-10	-1.32553
24501411	chr6:24501411:G:C	4.1512e-15	-1.57165	-1.2925	2.72298e-07	-1.54478	-1.29612
24501541	chr6:24501541:C:T	6.36843e-15	-1.14409	-1.2921	4.14468e-07	-1.12568	-1.29512
24501806	chr6:24501806:C:A	2.7223e-14	-4.09142e-10	-0.983476	1.78108e-06	-4.09142e-10	-0.962822
24501814	chr6:24501814:T:G	2.68852e-14	-4.09142e-10	-0.995964	1.75771e-06	-4.09142e-10	-0.976031
24501819	chr6:24501819:T:C	1.48703e-13	-4.09142e-10	0.714415	9.58268e-06	-4.09142e-10	0.719915
24501936	chr6:24501936:T:TGA	2.11572e-14	-4.09142e-10	-1.23556	1.35475e-06	-4.09142e-10	-1.23643
24502036	chr6:24502036:T:C	1.95042e-13	-4.09142e-10	0.985675	1.25132e-05	-4.09142e-10	0.986745
24502045	chr6:24502045:G:A	6.0602e-15	-1.96575	-0.520043	3.68828e-07	-2.01411	-0.523354
24502256	chr6:24502256:A:G	3.30041e-15	-1.94417	-1.14932	2.03537e-07	-1.96503	-1.16692
24502270	chr6:24502270:T:G	2.1201e-14	-4.09142e-10	-1.23349	1.43143e-06	-4.09142e-10	-1.18137
24502323	chr6:24502323:G:A	1.86478e-13	-4.09142e-10	0.940774	1.19409e-05	-4.09142e-10	0.939924
24502451	chr6:24502451:T:C	4.95725e-14	-4.09142e-10	-0.384102	3.15636e-06	-4.09142e-10	-0.390624
24502976	chr6:24502976:C:T	2.19213e-14	-4.09142e-10	-1.20008	1.37802e-06	-4.09142e-10	-1.21939
24503024	chr6:24503024:AG:A	3.76778e-15	-1.78086	-1.18019	2.26576e-07	-1.81768	-1.20704
24503362	chr6:24503362:C:T	5.51635e-15	-1.34595	-1.23387	3.58372e-07	-1.33621	-1.23002
24503369	chr6:24503369:C:T	2.3834e-15	-2.0924	-1.32661	1.53309e-07	-2.09384	-1.3215
24503634	chr6:24503634:G:T	3.49869e-15	-1.89717	-1.13798	2.34458e-07	-1.88515	-1.10537
24503670	chr6:24503670:G:A	5.90157e-15	-1.31672	-1.1956	3.99846e-07	-1.26666	-1.19006
24504010	chr6:24504010:C:T	6.13616e-15	-1.28138	-1.19196	4.16038e-07	-1.23067	-1.18635
24504072	chr6:24504072:C:T	5.17127e-14	-4.09142e-10	-0.341835	3.29114e-06	-4.09142e-10	-0.348807
24504802	chr6:24504802:A:G	2.48989e-15	-2.054	-1.3213	1.59432e-07	-2.05864	-1.31754
24504864	chr6:24504864:C:T	3.28302e-15	-2.18284	-0.915932	2.51908e-07	-2.06979	-0.848944
24504993	chr6:24504993:G:A	7.44386e-15	-1.6043	-0.675854	5.22208e-07	-1.54942	-0.640314
24505126	chr6:24505126:G:A	1.49913e-14	-1.01398	-0.566094	1.05925e-06	-0.954247	-0.528235
24505614	chr6:24505614:C:T	3.31905e-15	-2.16783	-0.92003	2.6012e-07	-2.03253	-0.854125
24505933	chr6:24505933:ACTC:A	1.7462e-14	-1.02646	-0.401051	1.24955e-06	-0.965491	-0.351767
24506051	chr6:24506051:C:T	1.94684e-14	-4.09142e-10	-1.31875	1.25367e-06	-4.09142e-10	-1.31397
24506089	chr6:24506089:G:C	1.55414e-14	-1.03263	-0.511404	1.10897e-06	-0.971092	-0.465523
24506313	chr6:24506313:T:G	1.92862e-14	-4.09142e-10	-1.32815	1.23943e-06	-4.09142e-10	-1.32539
24506636	chr6:24506636:C:T	1.53784e-14	-1.03441	-0.520163	1.09306e-06	-0.973251	-0.477814
24506775	chr6:24506775:A:G	4.72419e-15	-1.63098	-1.10386	2.96935e-07	-1.62153	-1.13276
24506826	chr6:24506826:T:C	6.26524e-15	-1.93654	-0.515984	4.06428e-07	-1.92983	-0.510559
24506842	chr6:24506842:T:TTAGTA	1.93118e-14	-4.09142e-10	-1.32682	1.24438e-06	-4.09142e-10	-1.3214
24506925	chr6:24506925:TTTA:T	7.53458e-15	-1.92868	-0.339361	4.78073e-07	-1.9243	-0.353733
24507170	chr6:24507170:A:T	2.70463e-15	-2.19448	-1.0981	1.83865e-07	-2.1734	-1.0602
24507430	chr6:24507430:A:C	2.28235e-15	-2.2011	-1.26123	1.61728e-07	-2.12817	-1.23371
24507448	chr6:24507448:A:C	9.41398e-15	-1.59586	-0.449478	6.73872e-07	-1.53672	-0.398042
24507486	chr6:24507486:A:G	1.52766e-14	-1.13257	-0.428652	1.09087e-06	-1.0723	-0.380767
24507500	chr6:24507500:A:G	1.56239e-14	-1.08954	-0.449203	1.11523e-06	-1.02906	-0.401925
24507533	chr6:24507533:G:A	6.0172e-15	-1.96866	-0.524262	3.82764e-07	-1.96393	-0.536453
24507653	chr6:24507653:C:A	3.43066e-14	-4.09142e-10	-0.752201	2.14116e-06	-4.09142e-10	-0.778695
24507662	chr6:24507662:ACTC:A	3.76182e-14	-4.09142e-10	-0.66005	2.40252e-06	-4.09142e-10	-0.663523
24508192	chr6:24508192:G:A	3.68005e-15	-1.91145	-1.07316	2.37004e-07	-1.8767	-1.10302
24508234	chr6:24508234:G:A	2.40192e-15	-2.11865	-1.29263	1.51186e-07	-2.1303	-1.29899
24508283	chr6:24508283:G:A	7.95412e-15	-0.915953	-1.2979	4.70724e-07	-1.00047	-1.29305
24508636	chr6:24508636:G:GT	5.15881e-15	-1.92677	-0.720063	3.23655e-07	-1.89419	-0.773926
24509041	chr6:24509041:G:A	2.05162e-14	-4.09142e-10	-1.26632	1.2935e-06	-4.09142e-10	-1.28269
24509076	chr6:24509076:C:T	3.23031e-14	-4.09142e-10	-0.812376	2.02885e-06	-4.09142e-10	-0.832572
24509113	chr6:24509113:TAGTTTATTTA:T	3.44903e-15	-1.86525	-1.1842	2.26157e-07	-1.85707	-1.1695
24510227	chr6:24510227:T:C	1.30499e-14	-1.90097	0.182212	7.833e-07	-1.95654	0.172255
24510332	chr6:24510332:G:A	1.95032e-14	-4.09142e-10	-1.31696	1.26376e-06	-4.09142e-10	-1.30595
24510366	chr6:24510366:T:C	1.43653e-14	-1.62272	-3.31813e-10	8.74085e-07	-1.67462	-3.31813e-10
24510413	chr6:24510413:C:T	4.38767e-15	-1.64238	-1.16636	2.64462e-07	-1.68776	-1.18234
24510556	chr6:24510556:G:A	3.82199e-15	-1.62761	-1.31916	2.26063e-07	-1.7045	-1.32248
24511452	chr6:24511452:C:T	2.02671e-14	-4.09142e-10	-1.27854	1.33301e-06	-4.09142e-10	-1.2526
24511611	chr6:24511611:T:C	2.19935e-14	-4.09142e-10	-1.19679	1.37468e-06	-4.09142e-10	-1.22182
24511675	chr6:24511675:T:C	2.22124e-14	-4.09142e-10	-1.18689	1.44304e-06	-4.09142e-10	-1.17329
24511987	chr6:24511987:A:T	2.19774e-14	-4.09142e-10	-1.19753	1.42735e-06	-4.09142e-10	-1.18422
24512361	chr6:24512361:A:G	2.66491e-15	-2.10801	-1.19936	1.66524e-07	-2.10769	-1.22497
24512609	chr6:24512609:G:A	1.99053e-14	-4.09142e-10	-1.29655	1.29726e-06	-4.09142e-10	-1.27979
24512829	chr6:24512829:G:A	3.58707e-15	-1.91759	-1.09262	2.12355e-07	-1.9133	-1.17624
24512981	chr6:24512981:C:T	2.25321e-14	-1.1726	-3.31813e-10	1.34174e-06	-1.24608	-3.31813e-10
24513408	chr6:24513408:C:T	1.93468e-14	-4.09142e-10	-1.32501	1.24145e-06	-4.09142e-10	-1.32376
24513645	chr6:24513645:T:TTATTGCAGCATCCCATGTACTCACCTACTATTGA	3.46334e-15	-2.09774	-0.947563	2.3053e-07	-2.08396	-0.923463
24513800	chr6:24513800:A:G	2.04465e-14	-4.09142e-10	-1.26973	1.334e-06	-4.09142e-10	-1.25186
24514341	chr6:24514341:A:C	2.30951e-15	-2.1621	-1.28841	1.47258e-07	-2.16917	-1.28645
24514903	chr6:24514903:G:A	3.03716e-15	-2.06714	-1.10948	1.92733e-07	-2.04886	-1.13763
24515140	chr6:24515140:G:C	2.52442e-15	-2.10623	-1.2553	1.66134e-07	-2.09386	-1.24115
24515152	chr6:24515152:T:C	3.34115e-14	-4.09142e-10	-0.778638	2.02442e-06	-4.09142e-10	-0.834762
24515594	chr6:24515594:C:T	8.0464e-15	-2.20231	-3.31813e-10	5.15868e-07	-2.20195	-3.31813e-10
24515692	chr6:24515692:A:C	3.01715e-14	-0.880642	-3.31813e-10	1.67335e-06	-1.02521	-3.31813e-10
24515699	chr6:24515699:G:T	1.93478e-14	-4.09142e-10	-1.32496	1.23712e-06	-4.09142e-10	-1.32725
24516165	chr6:24516165:G:A	1.31392e-14	-1.71194	-3.31813e-10	8.04809e-07	-1.75719	-3.31813e-10
24516178	chr6:24516178:T:C	3.88318e-15	-1.62474	-1.30615	2.9657e-07	-1.43988	-1.31563
24516315	chr6:24516315:A:G	4.12101e-14	-4.09142e-10	-0.568855	2.48254e-06	-4.09142e-10	-0.630759
24516529	chr6:24516529:T:G	1.93272e-14	-4.09142e-10	-1.32602	1.23822e-06	-4.09142e-10	-1.32637
24516537	chr6:24516537:G:T	3.03503e-14	-4.09142e-10	-0.874733	1.94189e-06	-4.09142e-10	-0.876383
24516717	chr6:24516717:A:G	3.08301e-14	-4.09142e-10	-0.859049	1.9695e-06	-4.09142e-10	-0.862263
24517266	chr6:24517266:A:T	1.46187e-14	-1.60524	-3.31813e-10	8.91975e-07	-1.65436	-3.31813e-10
24517440	chr6:24517440:T:C	1.45878e-14	-1.60735	-3.31813e-10	9.03737e-07	-1.64126	-3.31813e-10
24517477	chr6:24517477:T:C	3.59219e-15	-2.06621	-0.942563	2.40465e-07	-2.05145	-0.913776
24517549	chr6:24517549:A:C	1.92942e-14	-4.09142e-10	-1.32774	1.23607e-06	-4.09142e-10	-1.32811
24519005	chr6:24519005:T:A	3.16017e-14	-4.09142e-10	-0.834328	1.98406e-06	-4.09142e-10	-0.854899
24519551	chr6:24519551:C:T	2.20952e-14	-4.09142e-10	-1.19218	1.42852e-06	-4.09142e-10	-1.1834
24519658	chr6:24519658:G:T	2.10683e-14	-4.09142e-10	-1.23977	1.36294e-06	-4.09142e-10	-1.2304
24519799	chr6:24519799:A:G	6.76362e-14	-4.09142e-10	-0.0733953	4.38038e-06	-4.09142e-10	-0.0629081
24519824	chr6:24519824:AT:A	8.88358e-15	-2.10333	-3.31813e-10	5.73063e-07	-2.0968	-3.31813e-10
24519987	chr6:24519987:T:TC	2.24614e-14	-4.09142e-10	-1.17574	1.40441e-06	-4.09142e-10	-1.20043
24520056	chr6:24520056:A:G	3.06095e-14	-4.09142e-10	-0.86623	1.96261e-06	-4.09142e-10	-0.865765
24520344	chr6:24520344:C:T	3.63625e-15	-1.69686	-1.29973	2.74517e-07	-1.52238	-1.31041
24521080	chr6:24521080:G:A	2.14039e-14	-4.09142e-10	-1.22397	1.37119e-06	-4.09142e-10	-1.22437
24521108	chr6:24521108:G:A	3.57243e-15	-1.7018	-1.31249	2.70133e-07	-1.52847	-1.32041
24521275	chr6:24521275:T:C	3.88171e-14	-4.09142e-10	-0.628677	2.34905e-06	-4.09142e-10	-0.686032
24521676	chr6:24521676:T:C	3.50185e-15	-1.71663	-1.31761	2.17258e-07	-1.74924	-1.31747
24521960	chr6:24521960:G:A	4.07291e-15	-1.55472	-1.32846	3.17813e-07	-1.3595	-1.32683
24522260	chr6:24522260:A:G	3.71407e-15	-1.68403	-1.29138	2.30371e-07	-1.71742	-1.29069
24522396	chr6:24522396:A:C	3.74351e-15	-1.65567	-1.31185	2.85216e-07	-1.47499	-1.31956
24522400	chr6:24522400:T:C	2.67523e-15	-2.17529	-1.12821	2.0104e-07	-2.04145	-1.10284
24522566	chr6:24522566:A:C	3.71346e-15	-2.20209	-0.773489	2.09358e-07	-2.20232	-0.901436
24522946	chr6:24522946:G:A	2.96977e-15	-2.06963	-1.12943	1.8856e-07	-2.04955	-1.15883
24523214	chr6:24523214:T:G	1.93447e-14	-4.09142e-10	-1.32512	1.2429e-06	-4.09142e-10	-1.32259
24523680	chr6:24523680:T:C	3.34395e-14	-4.09142e-10	-0.777801	2.08582e-06	-4.09142e-10	-0.804879
24523868	chr6:24523868:T:A	1.59972e-14	-1.51513	-3.31813e-10	9.73614e-07	-1.56678	-3.31813e-10
24523900	chr6:24523900:T:G	4.21279e-14	-4.09142e-10	-0.546829	2.71479e-06	-4.09142e-10	-0.541328
24524476	chr6:24524476:C:T	2.84653e-15	-1.92096	-1.32047	1.78781e-07	-1.94057	-1.32107
24524484	chr6:24524484:C:T	2.07016e-14	-4.09142e-10	-1.25733	1.32734e-06	-4.09142e-10	-1.25686
24525522	chr6:24525522:AC:A	2.5723e-14	-4.09142e-10	-1.04016	1.70826e-06	-4.09142e-10	-1.00457
24525754	chr6:24525754:G:A	8.07065e-15	-2.19931	-3.31813e-10	5.21078e-07	-2.1919	-3.31813e-10
24525776	chr6:24525776:G:A	3.06091e-14	-4.09142e-10	-0.866241	1.88101e-06	-4.09142e-10	-0.908235
24525928	chr6:24525928:A:T	1.32838e-14	-1.701	-3.31813e-10	8.10303e-07	-1.75039	-3.31813e-10
24526015	chr6:24526015:C:A	2.44896e-14	-4.09142e-10	-1.08929	1.66533e-06	-4.09142e-10	-1.03002
24526138	chr6:24526138:T:C	2.60462e-15	-2.00561	-1.32464	1.73325e-07	-1.97088	-1.32175
24526313	chr6:24526313:G:A	1.27939e-14	-1.73857	-3.31813e-10	7.82719e-07	-1.78502	-3.31813e-10
24526513	chr6:24526513:G:A	3.08896e-14	-4.09142e-10	-0.857118	1.8929e-06	-4.09142e-10	-0.901934
24526524	chr6:24526524:T:C	2.59883e-14	-4.09142e-10	-1.02989	1.66075e-06	-4.09142e-10	-1.03277
24526762	chr6:24526762:G:A	4.3394e-15	-1.49282	-1.32699	2.50001e-07	-1.59869	-1.32764
24527122	chr6:24527122:G:A	2.24128e-14	-4.09142e-10	-1.17791	1.43188e-06	-4.09142e-10	-1.18105
24527559	chr6:24527559:G:A	1.95487e-14	-4.09142e-10	-1.31463	1.26104e-06	-4.09142e-10	-1.30811
24527563	chr6:24527563:T:C	1.9317e-14	-4.09142e-10	-1.32655	1.2371e-06	-4.09142e-10	-1.32727
24527605	chr6:24527605:T:A	2.52216e-14	-4.09142e-10	-1.05984	1.61892e-06	-4.09142e-10	-1.05828
24527740	chr6:24527740:G:A	1.96626e-14	-4.09142e-10	-1.30882	1.25945e-06	-4.09142e-10	-1.30937
24527854	chr6:24527854:A:G	1.11219e-14	-1.87863	-3.31813e-10	6.8968e-07	-1.91157	-3.31813e-10
24527865	chr6:24527865:C:T	2.68567e-15	-2.17865	-1.12096	1.98892e-07	-2.05409	-1.10095
24528920	chr6:24528920:G:A	5.15374e-14	-4.09142e-10	-0.345232	3.07659e-06	-4.09142e-10	-0.41622
24528967	chr6:24528967:G:A	2.55451e-14	-1.61671	0.569613	1.47487e-06	-1.66544	0.513968
24529345	chr6:24529345:T:TATTA	3.49943e-14	-4.09142e-10	-0.732353	2.11276e-06	-4.09142e-10	-0.792046
24529812	chr6:24529812:C:T	2.07194e-14	-4.09142e-10	-1.25647	1.33157e-06	-4.09142e-10	-1.25368
24529821	chr6:24529821:G:A	2.89361e-14	-1.51421	0.591758	1.64763e-06	-1.57278	0.532077
24530383	chr6:24530383:C:T	4.02312e-14	-4.09142e-10	-0.592897	2.50692e-06	-4.09142e-10	-0.620989
24530441	chr6:24530441:A:G	7.18705e-15	-1.28237	-1.03289	3.9205e-07	-1.37272	-1.10369
24530645	chr6:24530645:T:C	4.27637e-14	-4.09142e-10	-0.531849	2.7678e-06	-4.09142e-10	-0.521992
24530706	chr6:24530706:G:A	5.07831e-15	-2.15581	-0.506753	2.98634e-07	-2.1427	-0.605874
24531191	chr6:24531191:T:A	2.25884e-15	-2.18812	-1.28457	1.48058e-07	-2.19828	-1.25191
24531222	chr6:24531222:T:G	3.93635e-15	-1.99305	-0.924239	2.23027e-07	-1.99851	-1.04199
24532079	chr6:24532079:TC:T	8.91469e-14	-4.09142e-10	0.202746	5.27212e-06	-4.09142e-10	0.12239
24532184	chr6:24532184:G:A	5.37006e-15	-1.61994	-0.986757	3.41437e-07	-1.70332	-0.911316
24532419	chr6:24532419:A:G	1.939e-14	-4.09142e-10	-1.32278	1.25586e-06	-4.09142e-10	-1.31222
24532846	chr6:24532846:G:A	3.15891e-14	-4.09142e-10	-0.834727	2.19554e-06	-4.09142e-10	-0.753614
24532868	chr6:24532868:G:A	1.95281e-14	-1.31569	-3.31813e-10	1.21315e-06	-1.34682	-3.31813e-10
24532925	chr6:24532925:G:A	2.2496e-15	-2.19039	-1.28639	1.47523e-07	-2.1995	-1.25431
24532929	chr6:24532929:G:T	2.17943e-15	-2.19233	-1.31614	1.40473e-07	-2.20049	-1.30229
24533204	chr6:24533204:A:G	2.2309e-15	-2.18872	-1.29641	1.44502e-07	-2.19872	-1.27578
24533228	chr6:24533228:C:T	2.34252e-15	-2.10909	-1.32722	1.50241e-07	-2.10905	-1.32651
24533277	chr6:24533277:G:C	4.51328e-15	-1.59954	-1.18098	2.66679e-07	-1.68837	-1.17339
24533295	chr6:24533295:A:C	2.63575e-15	-2.17617	-1.1422	1.95927e-07	-2.04774	-1.12232
24533327	chr6:24533327:A:T	5.1594e-15	-1.62181	-1.02491	3.26706e-07	-1.70534	-0.953392
24533965	chr6:24533965:C:A	4.71318e-15	-2.0515	-0.685678	2.61188e-07	-2.09833	-0.784224
24534097	chr6:24534097:G:C	2.25209e-15	-2.19048	-1.2852	1.47751e-07	-2.19952	-1.25275
24534477	chr6:24534477:G:A	2.61252e-15	-2.17885	-1.14837	1.93279e-07	-2.05493	-1.12874
24534496	chr6:24534496:C:T	4.29396e-14	-0.527745	-3.31813e-10	2.9442e-06	-0.460207	-3.31813e-10
24534998	chr6:24534998:A:G	4.15482e-14	-4.09142e-10	-0.560685	2.49583e-06	-4.09142e-10	-0.625422
24535119	chr6:24535119:A:G	2.36266e-14	-4.09142e-10	-1.12516	1.46733e-06	-4.09142e-10	-1.1566
24535185	chr6:24535185:G:A	1.85977e-13	-4.09142e-10	0.938085	1.30343e-05	-4.09142e-10	1.02754
24535552	chr6:24535552:G:A	2.39775e-15	-2.19217	-1.22084	1.56356e-07	-2.20094	-1.19472
24535771	chr6:24535771:C:T	2.24309e-15	-2.19423	-1.28545	1.47474e-07	-2.20108	-1.25307
24535827	chr6:24535827:C:T	3.11328e-15	-1.85546	-1.2964	1.89437e-07	-1.92444	-1.2793
24535931	chr6:24535931:T:C	2.38892e-14	-4.09142e-10	-1.11411	1.48629e-06	-4.09142e-10	-1.14376
24536293	chr6:24536293:T:C	8.42728e-15	-2.15607	-3.31813e-10	5.44874e-07	-2.14724	-3.31813e-10
24536309	chr6:24536309:A:G	4.26514e-14	-4.09142e-10	-0.53448	2.55453e-06	-4.09142e-10	-0.602174
24536478	chr6:24536478:G:A	2.80644e-15	-1.97168	-1.28394	1.73225e-07	-2.02955	-1.26366
24536487	chr6:24536487:AT:A	2.2177e-14	-4.09142e-10	-1.18848	1.44552e-06	-4.09142e-10	-1.17157
24536697	chr6:24536697:C:T	2.17425e-14	-4.09142e-10	-1.20827	1.4177e-06	-4.09142e-10	-1.19101
24537270	chr6:24537270:A:G	2.04195e-14	-4.09142e-10	-1.27105	1.32248e-06	-4.09142e-10	-1.26053
24537637	chr6:24537637:A:G	2.37306e-15	-2.20043	-1.22293	1.56154e-07	-2.20197	-1.19498
24537777	chr6:24537777:G:A	2.69845e-15	-1.9679	-1.32696	1.64181e-07	-2.0283	-1.31853
24537885	chr6:24537885:A:G	1.95392e-14	-4.09142e-10	-1.31512	1.24818e-06	-4.09142e-10	-1.31835
24537973	chr6:24537973:A:G	5.22568e-15	-2.2023	-0.431653	2.91418e-07	-2.20089	-0.572154
24538016	chr6:24538016:A:G	1.93117e-14	-4.09142e-10	-1.32683	1.23906e-06	-4.09142e-10	-1.32569
24538218	chr6:24538218:C:G	2.49795e-15	-2.18055	-1.19152	1.84405e-07	-2.05794	-1.17272
24538399	chr6:24538399:T:C	2.28433e-15	-2.19512	-1.26635	1.51165e-07	-2.20159	-1.22784
24538455	chr6:24538455:T:A	8.19951e-15	-2.18346	-3.31813e-10	5.17595e-07	-2.1986	-3.31813e-10
24538593	chr6:24538593:G:A	2.30848e-15	-2.19967	-1.25128	1.46838e-07	-2.19882	-1.25965
24538613	chr6:24538613:C:T	2.52094e-14	-4.09142e-10	-1.06032	1.65033e-06	-4.09142e-10	-1.03907
24538676	chr6:24538676:G:A	2.6132e-14	-1.90598	0.881607	1.95517e-06	-1.96811	1.09855
24538879	chr6:24538879:A:C	2.29275e-15	-2.19752	-1.26027	1.45957e-07	-2.19633	-1.26816
24538911	chr6:24538911:G:A	6.64376e-15	-1.5896	-0.80426	3.624e-07	-1.6719	-0.883144
24539252	chr6:24539252:C:T	1.25197e-14	-1.76024	-3.31813e-10	7.67675e-07	-1.80443	-3.31813e-10
24539293	chr6:24539293:A:AC	7.48204e-15	-1.65671	-0.61832	4.38315e-07	-1.69946	-0.665403
24539397	chr6:24539397:T:G	3.81483e-15	-2.11017	-0.838478	2.21329e-07	-2.13182	-0.916323
24539672	chr6:24539672:G:A	2.11248e-14	-4.09142e-10	-1.23709	1.36632e-06	-4.09142e-10	-1.22792
24539784	chr6:24539784:G:A	1.9604e-14	-4.09142e-10	-1.3118	1.25729e-06	-4.09142e-10	-1.31109
24539887	chr6:24539887:C:T	2.89847e-15	-2.19687	-1.02649	1.75773e-07	-2.18819	-1.09042
24540311	chr6:24540311:T:C	2.44453e-15	-2.08583	-1.30785	1.56676e-07	-2.08123	-1.31239
24540422	chr6:24540422:C:T	2.06611e-14	-4.09142e-10	-1.25929	1.31364e-06	-4.09142e-10	-1.26724
24540427	chr6:24540427:A:G	2.87405e-15	-2.19145	-1.04036	1.85342e-07	-2.18842	-1.03718
24540487	chr6:24540487:A:G	2.6945e-15	-2.16721	-1.12912	1.71664e-07	-2.17169	-1.13057
24540592	chr6:24540592:T:C	1.39904e-13	-4.09142e-10	0.653418	9.16487e-06	-4.09142e-10	0.675335
24540812	chr6:24540812:G:A	2.70743e-14	-4.09142e-10	-0.988955	1.79483e-06	-4.09142e-10	-0.955134
24540819	chr6:24540819:C:T	1.95757e-14	-4.09142e-10	-1.31325	1.26534e-06	-4.09142e-10	-1.30471
24540941	chr6:24540941:TTGTA:T	2.3718e-15	-2.15926	-1.26463	1.50502e-07	-2.1643	-1.26953
24541114	chr6:24541114:T:A	1.23024e-14	-1.77774	-3.31813e-10	7.56467e-07	-1.81914	-3.31813e-10
24541225	chr6:24541225:G:A	2.74805e-15	-2.19224	-1.08441	1.74061e-07	-2.17796	-1.11043
24541275	chr6:24541275:A:G	2.57449e-14	-4.09142e-10	-1.0393	1.57809e-06	-4.09142e-10	-1.08382
24541410	chr6:24541410:CTTAA:C	2.22329e-14	-1.18597	-3.31813e-10	1.40643e-06	-1.19899	-3.31813e-10
24541840	chr6:24541840:T:A	1.45058e-14	-1.61299	-3.31813e-10	8.77735e-07	-1.67045	-3.31813e-10
24542035	chr6:24542035:G:A	2.38025e-15	-2.18299	-1.23734	1.51033e-07	-2.17107	-1.25923
24542431	chr6:24542431:AAAAT:A	1.76693e-14	-1.41571	-3.31813e-10	1.08084e-06	-1.4623	-3.31813e-10
24543492	chr6:24543492:G:A	2.98687e-15	-1.98628	-1.20703	1.86213e-07	-2.00435	-1.21655
24543912	chr6:24543912:A:G	1.78295e-14	-1.40669	-3.31813e-10	1.09261e-06	-1.45147	-3.31813e-10
24544065	chr6:24544065:A:G	1.03717e-14	-1.62562	-0.322841	5.9223e-07	-1.69016	-0.373743
24544104	chr6:24544104:G:A	3.59707e-15	-2.15073	-0.85669	2.27103e-07	-2.14583	-0.87656
24544161	chr6:24544161:CAT:C	8.05265e-15	-2.20154	-3.31813e-10	5.17064e-07	-2.19963	-3.31813e-10
24544170	chr6:24544170:A:T	9.27237e-14	-4.09142e-10	0.242085	6.02947e-06	-4.09142e-10	0.256616
24544247	chr6:24544247:T:C	2.01983e-14	-4.09142e-10	-1.28194	1.28657e-06	-4.09142e-10	-1.28806
24544673	chr6:24544673:C:T	2.6383e-15	-2.20207	-1.11533	1.67379e-07	-2.20188	-1.12566
24545255	chr6:24545255:T:C	2.04417e-14	-4.09142e-10	-1.26996	1.30125e-06	-4.09142e-10	-1.27672
24545368	chr6:24545368:A:C	4.22404e-15	-2.1896	-0.657146	2.6516e-07	-2.1875	-0.679961
24546356	chr6:24546356:T:C	6.62575e-15	-1.41669	-0.979888	3.84034e-07	-1.48078	-1.01629
24546376	chr6:24546376:C:T	3.98589e-15	-2.18877	-0.716005	2.50368e-07	-2.186	-0.738871
24546480	chr6:24546480:C:T	6.37858e-15	-1.38422	-1.05037	3.72897e-07	-1.44335	-1.08314
24546799	chr6:24546799:A:G	1.8596e-14	-1.36459	-3.31813e-10	1.27711e-06	-1.29544	-3.31813e-10
24547123	chr6:24547123:T:C	1.23524e-14	-1.85824	0.0845516	7.03927e-07	-1.90707	0.0159462
24547422	chr6:24547422:T:C	5.68506e-15	-2.12161	-0.428092	3.54474e-07	-2.09203	-0.485135
24547905	chr6:24547905:C:T	2.46423e-14	-4.09142e-10	-1.08308	1.60589e-06	-4.09142e-10	-1.06637
24548333	chr6:24548333:G:T	3.67116e-15	-2.15424	-0.832792	2.33864e-07	-2.14832	-0.844741
24548513	chr6:24548513:G:A	1.64562e-14	-1.48684	-3.31813e-10	1.04652e-06	-1.49457	-3.31813e-10
24548558	chr6:24548558:TGGAG:T	2.47749e-15	-2.20221	-1.17809	1.57183e-07	-2.20225	-1.18814
24548926	chr6:24548926:T:G	2.21034e-14	-4.09142e-10	-1.19181	1.38531e-06	-4.09142e-10	-1.21412
24548927	chr6:24548927:G:T	3.03077e-15	-1.88345	-1.29527	2.07154e-07	-1.81673	-1.29761
24549059	chr6:24549059:C:T	2.02372e-14	-4.09142e-10	-1.28002	1.28146e-06	-4.09142e-10	-1.29204
24549282	chr6:24549282:C:T	1.95957e-14	-4.09142e-10	-1.31223	1.24773e-06	-4.09142e-10	-1.31871
24549440	chr6:24549440:T:C	2.16806e-14	-4.09142e-10	-1.21112	1.37351e-06	-4.09142e-10	-1.22267
24549499	chr6:24549499:T:C	8.80678e-15	-2.11202	-3.31813e-10	5.56883e-07	-2.12544	-3.31813e-10
24549678	chr6:24549678:C:G	7.61442e-15	-1.81553	-0.441967	4.76293e-07	-1.78323	-0.498539
24549682	chr6:24549682:G:A	2.17302e-14	-4.09142e-10	-1.20884	1.41204e-06	-4.09142e-10	-1.19501
24549813	chr6:24549813:T:C	6.15204e-15	-2.20166	-0.269098	3.76068e-07	-2.197	-0.321032
24550206	chr6:24550206:T:C	2.04241e-14	-4.09142e-10	-1.27082	1.31314e-06	-4.09142e-10	-1.26762
24550736	chr6:24550736:T:C	3.87642e-15	-1.74357	-1.18905	2.59192e-07	-1.69064	-1.19959
24551027	chr6:24551027:G:A	8.86767e-15	-2.10513	-3.31813e-10	5.80736e-07	-2.0835	-3.31813e-10
24551207	chr6:24551207:G:A	4.2085e-15	-1.86999	-0.980437	2.63519e-07	-1.89596	-0.977713
24551396	chr6:24551396:A:G	4.01057e-15	-2.18738	-0.711228	2.52112e-07	-2.16176	-0.756163
24551436	chr6:24551436:T:C	2.1985e-15	-2.20034	-1.29942	1.41894e-07	-2.19674	-1.29597
24551501	chr6:24551501:T:C	2.23859e-15	-2.20162	-1.28007	1.44038e-07	-2.20231	-1.2754
24552569	chr6:24552569:A:T	2.97336e-14	-4.09142e-10	-0.895261	1.89342e-06	-4.09142e-10	-0.901657
24552825	chr6:24552825:C:A	3.6558e-15	-2.19916	-0.792063	2.27971e-07	-2.18487	-0.833707
24552980	chr6:24552980:CTCTCT:C	2.22054e-13	-4.09142e-10	1.11538	1.45813e-05	-4.09142e-10	1.13969
24553100	chr6:24553100:T:C	2.19947e-14	-4.09142e-10	-1.19674	1.42194e-06	-4.09142e-10	-1.18802
24553210	chr6:24553210:A:T	1.98844e-14	-4.09142e-10	-1.2976	1.26368e-06	-4.09142e-10	-1.30601
24553632	chr6:24553632:A:G	3.56411e-15	-2.20197	-0.814654	2.21175e-07	-2.19313	-0.855709
24553770	chr6:24553770:A:G	3.60431e-15	-2.20142	-0.803992	2.23939e-07	-2.19094	-0.84548
24553985	chr6:24553985:C:T	2.08312e-14	-4.09142e-10	-1.25109	1.31603e-06	-4.09142e-10	-1.26542
24554046	chr6:24554046:G:T	2.39166e-15	-2.1917	-1.22385	1.53797e-07	-2.18957	-1.22259
24554206	chr6:24554206:G:A	2.06011e-14	-4.09142e-10	-1.2622	1.30282e-06	-4.09142e-10	-1.27551
24554388	chr6:24554388:T:C	3.56969e-15	-2.20222	-0.812846	2.20859e-07	-2.1949	-0.855372
24554444	chr6:24554444:G:A	9.36807e-15	-2.05023	-3.31813e-10	6.00957e-07	-2.04927	-3.31813e-10
24554534	chr6:24554534:T:C	3.57941e-15	-2.20208	-0.810257	2.21607e-07	-2.19413	-0.852761
24554827	chr6:24554827:G:GT	4.74312e-15	-1.78684	-0.944004	2.94561e-07	-1.82195	-0.940366
24555037	chr6:24555037:C:T	2.07007e-14	-4.09142e-10	-1.25737	1.30846e-06	-4.09142e-10	-1.27119
24555073	chr6:24555073:G:A	2.23846e-14	-4.09142e-10	-1.17916	1.44767e-06	-4.09142e-10	-1.17009
24555224	chr6:24555224:C:T	3.57285e-15	-2.20207	-0.812102	2.21189e-07	-2.19393	-0.854852
24555253	chr6:24555253:C:T	3.54748e-15	-2.20166	-0.819642	2.19949e-07	-2.19215	-0.862257
24555265	chr6:24555265:A:G	3.56757e-15	-2.20146	-0.81419	2.21294e-07	-2.19145	-0.856855
24555453	chr6:24555453:C:T	2.40119e-15	-2.18238	-1.2292	1.54567e-07	-2.17993	-1.22724
24555605	chr6:24555605:T:C	3.53104e-15	-2.20191	-0.824031	2.18603e-07	-2.19317	-0.867364
24556008	chr6:24556008:T:C	3.62517e-15	-2.19905	-0.800587	2.25616e-07	-2.18462	-0.844342
24556058	chr6:24556058:G:A	2.0231e-14	-4.09142e-10	-1.28032	1.28169e-06	-4.09142e-10	-1.29186
24556096	chr6:24556096:T:A	2.04816e-14	-4.09142e-10	-1.26801	1.29659e-06	-4.09142e-10	-1.28031
24556358	chr6:24556358:A:C	3.72294e-15	-2.20097	-0.772058	2.30754e-07	-2.18943	-0.81702
24556447	chr6:24556447:A:G	2.18315e-14	-4.09142e-10	-1.20419	1.38128e-06	-4.09142e-10	-1.21703
24556941	chr6:24556941:C:T	1.94791e-14	-4.09142e-10	-1.3182	1.2425e-06	-4.09142e-10	-1.32292
24556963	chr6:24556963:T:C	3.31524e-15	-2.19856	-0.890452	2.07152e-07	-2.18358	-0.93076
24557093	chr6:24557093:T:C	3.50957e-15	-2.19306	-0.838989	2.19596e-07	-2.17279	-0.883221
24557108	chr6:24557108:A:G	3.58103e-15	-2.20132	-0.810571	2.22008e-07	-2.19072	-0.854365
24557317	chr6:24557317:T:C	3.39219e-15	-2.18762	-0.878439	2.14119e-07	-2.16299	-0.918272
24557399	chr6:24557399:T:A	3.44486e-15	-2.20136	-0.849291	2.14046e-07	-2.19085	-0.89076
24557561	chr6:24557561:A:T	3.85385e-15	-1.80386	-1.13461	2.42863e-07	-1.8112	-1.1441
24557800	chr6:24557800:TGCTGTG:T	3.26228e-15	-2.19783	-0.907279	2.04347e-07	-2.18176	-0.946221
24558205	chr6:24558205:A:C	3.40456e-15	-2.1977	-0.864726	2.13092e-07	-2.18121	-0.904865
24558291	chr6:24558291:A:T	3.46579e-15	-2.20082	-0.843774	2.15475e-07	-2.18907	-0.88588
24558447	chr6:24558447:T:G	3.55631e-15	-2.20075	-0.818066	2.20982e-07	-2.18895	-0.860762
24558528	chr6:24558528:A:G	3.45887e-15	-2.18747	-0.859124	2.17579e-07	-2.16277	-0.902466
24558570	chr6:24558570:G:A	3.52939e-15	-2.19905	-0.827361	2.19903e-07	-2.18451	-0.870104
24558801	chr6:24558801:G:A	1.92889e-14	-4.09142e-10	-1.32801	1.23707e-06	-4.09142e-10	-1.3273
24559053	chr6:24559053:A:G	2.36594e-15	-2.17919	-1.24718	1.52296e-07	-2.17609	-1.24588
24559205	chr6:24559205:A:G	2.73707e-15	-2.13317	-1.14748	1.70385e-07	-2.10597	-1.20377
24559227	chr6:24559227:A:T	2.41054e-14	-4.09142e-10	-1.1051	1.56446e-06	-4.09142e-10	-1.0925
24559359	chr6:24559359:A:G	4.00492e-15	-1.75439	-1.14563	2.8939e-07	-1.62712	-1.1529
24559632	chr6:24559632:G:A	3.92638e-15	-1.78639	-1.13343	2.8172e-07	-1.66557	-1.14131
24559644	chr6:24559644:A:T	3.52225e-15	-2.20231	-0.826124	2.15905e-07	-2.1979	-0.875062
24559692	chr6:24559692:TTTC:T	3.48302e-15	-2.19867	-0.840969	2.15539e-07	-2.18585	-0.888807
24559745	chr6:24559745:G:A	3.55036e-15	-1.80533	-1.21516	2.50897e-07	-1.7052	-1.21755
24559774	chr6:24559774:A:T	3.30318e-15	-2.20219	-0.890461	2.03469e-07	-2.1996	-0.932688
24559803	chr6:24559803:C:A	1.95762e-13	-4.09142e-10	0.989359	1.28249e-05	-4.09142e-10	1.01135
24560105	chr6:24560105:C:T	2.1256e-14	-4.09142e-10	-1.2309	1.34622e-06	-4.09142e-10	-1.24274
24560113	chr6:24560113:C:T	2.38704e-14	-1.1149	-3.31813e-10	1.60901e-06	-1.06442	-3.31813e-10
24560115	chr6:24560115:C:T	2.2864e-14	-4.09142e-10	-1.15798	1.53019e-06	-4.09142e-10	-1.11465
24560471	chr6:24560471:T:G	1.92814e-14	-4.09142e-10	-1.3284	1.23563e-06	-4.09142e-10	-1.32846
24560932	chr6:24560932:C:T	1.95878e-14	-4.09142e-10	-1.31263	1.25242e-06	-4.09142e-10	-1.31497
24560933	chr6:24560933:G:A	2.11648e-14	-4.09142e-10	-1.2352	1.33521e-06	-4.09142e-10	-1.25096
24562026	chr6:24562026:T:C	6.11291e-15	-1.22601	-1.25112	4.49653e-07	-1.07361	-1.26571
24563057	chr6:24563057:T:C	2.97325e-14	-1.61918	0.723884	1.68509e-06	-1.65604	0.637818
24563265	chr6:24563265:A:G	1.99846e-14	-4.09142e-10	-1.29258	1.28314e-06	-4.09142e-10	-1.29073
24563901	chr6:24563901:C:A	1.78239e-14	-1.84562	0.438622	1.06966e-06	-1.93779	0.465093
24564312	chr6:24564312:A:G	6.01277e-14	-1.41843	1.22736	3.32399e-06	-1.46245	1.12357
24564316	chr6:24564316:T:C	5.69294e-14	-1.45475	1.20902	3.15385e-06	-1.49776	1.10634
24564351	chr6:24564351:A:G	5.89345e-14	-1.40876	1.19765	3.26084e-06	-1.45311	1.09505
24564361	chr6:24564361:C:T	1.94016e-14	-4.09142e-10	-1.32218	1.24511e-06	-4.09142e-10	-1.32082
24564466	chr6:24564466:A:AG	5.46795e-14	-1.46037	1.17432	3.07377e-06	-1.47442	1.05728
24564546	chr6:24564546:C:T	2.21769e-14	-4.09142e-10	-1.18849	1.41486e-06	-4.09142e-10	-1.19301
24564645	chr6:24564645:TAGGGCA:T	2.10146e-14	-4.09142e-10	-1.24232	1.32445e-06	-4.09142e-10	-1.25904
24564778	chr6:24564778:G:A	6.03484e-14	-1.40774	1.22033	3.33903e-06	-1.45183	1.11747
24564974	chr6:24564974:A:G	7.94272e-14	-1.63113	1.71843	4.31702e-06	-1.66669	1.58921
24565146	chr6:24565146:G:A	8.17511e-15	-2.12231	-0.0641337	5.36519e-07	-2.07792	-0.0847755
24565182	chr6:24565182:A:G	9.11146e-14	-1.54643	1.77101	4.93126e-06	-1.58488	1.64043
24565480	chr6:24565480:C:T	1.94807e-14	-4.09142e-10	-1.31812	1.24199e-06	-4.09142e-10	-1.32333
24565526	chr6:24565526:G:A	5.51534e-14	-4.09142e-10	-0.277421	4.10401e-06	-4.09142e-10	-0.128078
24565825	chr6:24565825:G:A	8.4692e-15	-2.1511	-3.31813e-10	5.35091e-07	-2.16536	-3.31813e-10
24566411	chr6:24566411:T:A	6.29397e-15	-2.1181	-0.329851	4.13604e-07	-2.07344	-0.349449
24566545	chr6:24566545:A:C	3.31785e-14	-4.09142e-10	-0.785638	2.11022e-06	-4.09142e-10	-0.79325
24566948	chr6:24566948:A:G	8.04678e-15	-2.20227	-3.31813e-10	5.16183e-07	-2.20134	-3.31813e-10
24566995	chr6:24566995:G:A	9.28615e-15	-2.10825	0.0492303	5.52829e-07	-2.11596	-0.0167916
24567554	chr6:24567554:A:G	2.0341e-14	-4.09142e-10	-1.2749	1.30383e-06	-4.09142e-10	-1.27473
24567675	chr6:24567675:C:T	2.05135e-14	-4.09142e-10	-1.26645	1.29597e-06	-4.09142e-10	-1.28079
24567949	chr6:24567949:C:T	5.45032e-14	-1.50209	1.21281	2.97793e-06	-1.54336	1.09454
24568165	chr6:24568165:T:C	2.66542e-15	-2.18405	-1.12313	1.65995e-07	-2.16703	-1.16881
24568332	chr6:24568332:G:C	3.21222e-14	-4.09142e-10	-0.817992	2.0753e-06	-4.09142e-10	-0.809938
24568620	chr6:24568620:G:C	1.94904e-14	-4.09142e-10	-1.31761	1.24964e-06	-4.09142e-10	-1.31719
24568673	chr6:24568673:G:A	1.9374e-14	-4.09142e-10	-1.32361	1.23785e-06	-4.09142e-10	-1.32667
24570116	chr6:24570116:A:G	6.26653e-14	-1.543	1.39327	3.41406e-06	-1.58041	1.26827
24570203	chr6:24570203:C:A	2.0906e-14	-1.93997	0.692466	1.2615e-06	-2.01823	0.710492
24570327	chr6:24570327:C:T	3.0924e-14	-4.09142e-10	-0.856006	1.88802e-06	-4.09142e-10	-0.904513
24570491	chr6:24570491:G:A	6.84266e-14	-1.50659	1.44481	3.73224e-06	-1.54256	1.31953
24570493	chr6:24570493:C:T	2.22924e-14	-1.88871	0.705421	1.33617e-06	-1.97498	0.724747
24570511	chr6:24570511:C:T	2.00378e-14	-1.93806	0.64814	1.20958e-06	-2.01607	0.666294
24571435	chr6:24571435:T:C	1.9931e-14	-4.09142e-10	-1.29526	1.2806e-06	-4.09142e-10	-1.29272
24571703	chr6:24571703:G:A	1.97324e-14	-4.09142e-10	-1.30527	1.26004e-06	-4.09142e-10	-1.3089
24572722	chr6:24572722:T:A	2.44685e-14	-4.09142e-10	-1.09015	1.57909e-06	-4.09142e-10	-1.0832
24573587	chr6:24573587:T:C	1.93206e-14	-4.09142e-10	-1.32637	1.24569e-06	-4.09142e-10	-1.32036
24574298	chr6:24574298:G:A	2.45008e-14	-4.09142e-10	-1.08883	1.58655e-06	-4.09142e-10	-1.07848
24574310	chr6:24574310:G:A	2.78699e-14	-4.09142e-10	-0.95999	1.75659e-06	-4.09142e-10	-0.97667
24574681	chr6:24574681:T:G	2.61732e-14	-4.09142e-10	-1.0228	1.69726e-06	-4.09142e-10	-1.01103
24574795	chr6:24574795:C:T	2.39424e-15	-2.08696	-1.32751	1.43622e-07	-2.15221	-1.3284
24574866	chr6:24574866:A:G	1.72885e-14	-1.95878	0.521277	9.35383e-07	-2.06256	0.455717
24575112	chr6:24575112:A:C	3.08792e-14	-4.09142e-10	-0.857458	1.94067e-06	-4.09142e-10	-0.877011
24575292	chr6:24575292:A:G	1.29028e-14	-1.90453	0.174435	6.9461e-07	-2.01538	0.110929
24575809	chr6:24575809:A:G	2.13991e-14	-1.92862	0.704434	1.28898e-06	-2.01385	0.727659
24576109	chr6:24576109:T:C	2.8366e-14	-1.69926	0.756912	1.55984e-06	-1.72409	0.628629
24576403	chr6:24576403:C:T	3.92413e-14	-2.0956	1.47779	2.20656e-06	-2.09495	1.34635
24576700	chr6:24576700:G:A	2.00923e-14	-4.09142e-10	-1.2872	1.30961e-06	-4.09142e-10	-1.27031
24577415	chr6:24577415:G:A	2.29919e-14	-4.09142e-10	-1.1524	1.48287e-06	-4.09142e-10	-1.14606
24577587	chr6:24577587:A:G	5.19361e-14	-4.09142e-10	-0.337525	3.39363e-06	-4.09142e-10	-0.318141
24577780	chr6:24577780:G:C	1.97721e-14	-4.09142e-10	-1.30327	1.28539e-06	-4.09142e-10	-1.28898
24577809	chr6:24577809:T:A	2.94102e-14	-4.09142e-10	-0.906199	1.80024e-06	-4.09142e-10	-0.952125
24577822	chr6:24577822:A:C	4.51233e-15	-2.10737	-0.67336	3.00499e-07	-2.05677	-0.685587
24578044	chr6:24578044:G:A	2.85822e-13	-0.636531	2.00436	1.6429e-05	-0.681944	1.94095
24578661	chr6:24578661:A:G	2.29145e-14	-4.09142e-10	-1.15577	1.44951e-06	-4.09142e-10	-1.16882
24579525	chr6:24579525:A:T	2.40035e-14	-2.11252	1.00318	1.331e-06	-2.12289	0.868781
24579548	chr6:24579548:C:T	4.21477e-14	-2.11636	1.57	2.41433e-06	-2.11396	1.45534
24579594	chr6:24579594:G:A	3.03293e-14	-2.11838	1.24295	1.74616e-06	-2.11738	1.13475
24579639	chr6:24579639:G:C	2.2649e-15	-2.17721	-1.29279	1.46499e-07	-2.15218	-1.3086
24579676	chr6:24579676:G:A	3.16009e-14	-4.09142e-10	-0.834352	1.98401e-06	-4.09142e-10	-0.854923
24579808	chr6:24579808:G:A	3.43185e-15	-2.17889	-0.875545	2.33307e-07	-2.1667	-0.82874
24580611	chr6:24580611:G:A	2.46869e-14	-4.09142e-10	-1.08126	1.59449e-06	-4.09142e-10	-1.07349
24580785	chr6:24580785:C:T	2.85221e-15	-2.13826	-1.10119	1.8697e-07	-2.10009	-1.11676
24581055	chr6:24581055:G:A	2.23671e-14	-1.93089	0.750938	1.3568e-06	-2.01529	0.780377
24581981	chr6:24581981:A:T	2.6664e-14	-4.09142e-10	-1.00422	1.72616e-06	-4.09142e-10	-0.994146
24582806	chr6:24582806:C:T	8.15131e-15	-2.18936	-3.31813e-10	5.18008e-07	-2.19781	-3.31813e-10
24582841	chr6:24582841:A:G	2.26027e-14	-4.09142e-10	-1.16947	1.46986e-06	-4.09142e-10	-1.15487
24583043	chr6:24583043:C:A	3.76026e-14	-4.09142e-10	-0.660467	2.47007e-06	-4.09142e-10	-0.635798
24583249	chr6:24583249:C:T	2.02795e-14	-4.09142e-10	-1.27793	1.29316e-06	-4.09142e-10	-1.28295
24583283	chr6:24583283:A:G	3.0692e-15	-2.13339	-1.03273	1.92769e-07	-2.17296	-1.01335
24583582	chr6:24583582:G:A	2.02138e-14	-4.09142e-10	-1.28117	1.28698e-06	-4.09142e-10	-1.28774
24583591	chr6:24583591:G:C	2.05931e-14	-4.09142e-10	-1.26259	1.35306e-06	-4.09142e-10	-1.23767
24583953	chr6:24583953:T:C	3.00218e-15	-2.08938	-1.09882	1.99392e-07	-2.11986	-1.03266
24584138	chr6:24584138:A:G	5.52191e-15	-2.16897	-0.409847	3.70907e-07	-2.15945	-0.372392
24584260	chr6:24584260:A:T	1.10824e-14	-2.08278	0.200598	8.89428e-07	-1.74041	0.0831953
24584395	chr6:24584395:A:G	2.54747e-14	-4.09142e-10	-1.04985	1.62886e-06	-4.09142e-10	-1.05216
24584986	chr6:24584986:C:A	2.8427e-15	-1.95791	-1.28488	1.78721e-07	-1.98724	-1.27473
24585025	chr6:24585025:A:G	4.80277e-15	-1.94303	-0.775316	2.13598e-07	-2.16391	-0.919795
24585319	chr6:24585319:G:A	2.88167e-15	-1.93088	-1.29829	1.80479e-07	-1.95497	-1.29721
24585414	chr6:24585414:A:G	1.35129e-14	-0.409965	-1.27393	8.81087e-07	-0.40692	-1.25972
24585945	chr6:24585945:C:T	6.87983e-15	-2.15108	-0.207866	5.77798e-07	-2.15197	0.0633961
24586082	chr6:24586082:C:T	2.55174e-15	-2.12699	-1.22377	1.74569e-07	-2.12674	-1.15874
24586271	chr6:24586271:T:C	1.93853e-14	-4.09142e-10	-1.32303	1.24189e-06	-4.09142e-10	-1.32341
24586402	chr6:24586402:T:C	3.49179e-14	-4.09142e-10	-0.73454	2.29005e-06	-4.09142e-10	-0.711467
24586468	chr6:24586468:T:C	1.15788e-14	-0.668343	-1.17002	7.36792e-07	-0.679914	-1.16558
24587030	chr6:24587030:A:G	2.75501e-14	-4.09142e-10	-0.971535	1.70346e-06	-4.09142e-10	-1.00738
24587111	chr6:24587111:C:T	9.2449e-15	-2.1821	0.118629	5.48996e-07	-2.19904	0.0593317
24587248	chr6:24587248:C:G	3.11898e-14	-0.847447	-3.31813e-10	2.06439e-06	-0.815209	-3.31813e-10
24587343	chr6:24587343:T:C	2.38568e-15	-2.19845	-1.21961	1.59524e-07	-2.16644	-1.20916
24587372	chr6:24587372:C:T	8.32333e-14	-4.09142e-10	0.134108	5.13556e-06	-4.09142e-10	0.0961454
24589008	chr6:24589008:G:C	2.55951e-15	-2.14429	-1.20343	1.65618e-07	-2.15244	-1.18567
24589048	chr6:24589048:T:C	1.35575e-14	-1.6806	-3.31813e-10	9.01162e-07	-1.64411	-3.31813e-10
24589274	chr6:24589274:G:A	9.40189e-15	-2.07943	0.0328009	7.95459e-07	-2.08199	0.313111
24589334	chr6:24589334:G:T	1.03317e-14	-1.95233	-3.31813e-10	6.25177e-07	-2.00976	-3.31813e-10
24590319	chr6:24590319:A:C	2.2773e-15	-2.17738	-1.28716	1.43611e-07	-2.2009	-1.27979
24590561	chr6:24590561:T:C	2.23179e-14	-4.09142e-10	-1.18215	1.45194e-06	-4.09142e-10	-1.16715
24590621	chr6:24590621:G:A	2.13726e-14	-4.09142e-10	-1.22543	1.37541e-06	-4.09142e-10	-1.22129
24591478	chr6:24591478:G:C	2.61366e-14	-4.09142e-10	-1.0242	1.5675e-06	-4.09142e-10	-1.09056
24591755	chr6:24591755:T:G	3.47272e-14	-4.09142e-10	-0.740017	2.30104e-06	-4.09142e-10	-0.706681
24592948	chr6:24592948:G:A	3.67936e-15	-2.09214	-0.892664	2.67131e-07	-1.99147	-0.868592
24592984	chr6:24592984:TA:T	7.20694e-15	-2.2023	-0.110199	4.37577e-07	-2.19642	-0.170125
24593493	chr6:24593493:C:T	3.90194e-14	-4.09142e-10	-0.62348	2.60274e-06	-4.09142e-10	-0.583476
24593634	chr6:24593634:C:T	2.29204e-14	-4.09142e-10	-1.15551	1.47844e-06	-4.09142e-10	-1.14906
24594024	chr6:24594024:C:G	3.30927e-14	-4.09142e-10	-0.788227	2.19074e-06	-4.09142e-10	-0.755802
24594402	chr6:24594402:T:G	1.20972e-14	-1.79457	-3.31813e-10	7.22279e-07	-1.86539	-3.31813e-10
24595323	chr6:24595323:GATCATGAGGTCA:G	1.93412e-14	-4.09142e-10	-1.3253	1.24849e-06	-4.09142e-10	-1.31811
24595625	chr6:24595625:T:C	2.49548e-15	-2.16993	-1.20313	1.62092e-07	-2.13723	-1.2224
24596514	chr6:24596514:C:G	2.1407e-14	-4.09142e-10	-1.22382	1.40877e-06	-4.09142e-10	-1.19732
24596875	chr6:24596875:C:G	1.20041e-14	-1.80229	-3.31813e-10	7.94704e-07	-1.76983	-3.31813e-10
24597253	chr6:24597253:A:G	1.05035e-14	-0.619481	-1.31635	4.20877e-07	-1.10182	-1.30364
24598155	chr6:24598155:A:C	2.56725e-14	-4.09142e-10	-1.04212	1.64973e-06	-4.09142e-10	-1.03943
24599018	chr6:24599018:C:A	1.03268e-14	-2.10835	0.155557	8.99225e-07	-2.1103	0.464038
24599134	chr6:24599134:C:CT	3.00355e-14	0.13851	-1.02367	1.88058e-06	0.105967	-1.01443
24599538	chr6:24599538:G:A	1.99197e-14	-4.09142e-10	-1.29583	1.28433e-06	-4.09142e-10	-1.2898
24599902	chr6:24599902:C:T	3.91027e-14	-4.09142e-10	-0.621348	2.56017e-06	-4.09142e-10	-0.599968
24599917	chr6:24599917:G:A	8.02459e-15	-2.10015	-0.104882	4.67495e-07	-2.1465	-0.15391
24601012	chr6:24601012:G:A	2.69163e-15	-2.16856	-1.12883	1.68068e-07	-2.18406	-1.13937
24601576	chr6:24601576:G:A	9.54357e-15	-2.03167	-3.31813e-10	5.84193e-07	-2.07757	-3.31813e-10
24602046	chr6:24602046:C:T	1.93378e-14	-4.09142e-10	-1.32548	1.23635e-06	-4.09142e-10	-1.32788
24602119	chr6:24602119:G:A	1.0267e-14	-1.9586	-3.31813e-10	6.24075e-07	-2.01153	-3.31813e-10
24602271	chr6:24602271:C:T	4.5483e-14	-4.09142e-10	-0.470201	3.00036e-06	-4.09142e-10	-0.44131
24602311	chr6:24602311:A:G	2.9672e-15	-2.12648	-1.07344	1.93321e-07	-2.13429	-1.04916
24602526	chr6:24602526:T:C	4.76278e-15	-1.6496	-1.0771	3.24418e-07	-1.62016	-1.0456
24602578	chr6:24602578:A:T	9.45941e-15	-2.04053	-3.31813e-10	5.80037e-07	-2.08471	-3.31813e-10
24602788	chr6:24602788:G:A	9.29678e-15	-2.05787	-3.31813e-10	6.01148e-07	-2.04896	-3.31813e-10
24602825	chr6:24602825:A:T	9.56238e-15	-2.0297	-3.31813e-10	5.85475e-07	-2.07538	-3.31813e-10
24602829	chr6:24602829:A:T	2.6022e-15	-2.03534	-1.29584	1.60949e-07	-2.07338	-1.29333
24602964	chr6:24602964:T:A	2.19945e-14	-4.09142e-10	-1.19675	1.42172e-06	-4.09142e-10	-1.18817
24603071	chr6:24603071:G:A	4.80591e-15	-1.63812	-1.07957	3.27111e-07	-1.60917	-1.04833
24603750	chr6:24603750:C:CA	1.94492e-14	-4.09142e-10	-1.31973	1.24212e-06	-4.09142e-10	-1.32322
24604796	chr6:24604796:T:C	3.65496e-15	-2.06026	-0.93119	2.26288e-07	-2.02299	-1.003
24604829	chr6:24604829:C:T	3.79094e-15	-2.20226	-0.752668	2.55368e-07	-2.20204	-0.703047
24605077	chr6:24605077:G:A	1.93926e-14	-4.09142e-10	-1.32265	1.24785e-06	-4.09142e-10	-1.31862
24605341	chr6:24605341:C:T	9.06611e-15	-2.13838	0.0553872	5.26078e-07	-2.17153	-0.0108227
24605593	chr6:24605593:A:G	2.13958e-14	-4.09142e-10	-1.22435	1.37912e-06	-4.09142e-10	-1.2186
24605612	chr6:24605612:C:G	1.1106e-13	-4.09142e-10	0.422536	6.99955e-06	-4.09142e-10	0.405803
24605613	chr6:24605613:C:T	3.3433e-15	-2.10137	-0.979212	2.4028e-07	-2.0374	-0.928597
24605808	chr6:24605808:C:G	2.61796e-15	-2.10916	-1.21599	1.74367e-07	-2.05347	-1.23316
24605841	chr6:24605841:C:A	2.76078e-14	-4.09142e-10	-0.96944	1.6903e-06	-4.09142e-10	-1.01514
24605900	chr6:24605900:G:A	2.16532e-14	-4.09142e-10	-1.21239	1.40312e-06	-4.09142e-10	-1.20134
24605958	chr6:24605958:CAG:C	2.0122e-14	-4.09142e-10	-1.28572	1.29214e-06	-4.09142e-10	-1.28374
24606200	chr6:24606200:G:C	2.45188e-14	-4.09142e-10	-1.0881	1.5165e-06	-4.09142e-10	-1.12364
24606213	chr6:24606213:A:G	2.57996e-14	-4.09142e-10	-1.03718	1.5896e-06	-4.09142e-10	-1.07656
24606499	chr6:24606499:G:A	2.75482e-15	-1.96325	-1.31094	1.80346e-07	-1.9473	-1.30562
24607083	chr6:24607083:C:T	2.55005e-14	-4.09142e-10	-1.04884	1.57314e-06	-4.09142e-10	-1.08697
24607922	chr6:24607922:T:C	2.69229e-14	-4.09142e-10	-0.994561	1.72306e-06	-4.09142e-10	-0.995941
24608079	chr6:24608079:A:G	1.06164e-14	-1.92514	-3.31813e-10	6.42592e-07	-1.98229	-3.31813e-10
24608133	chr6:24608133:A:T	3.52439e-14	-4.09142e-10	-0.725246	2.31267e-06	-4.09142e-10	-0.701639
24608331	chr6:24608331:A:G	6.17871e-15	-2.18382	-0.282605	3.28778e-07	-2.20017	-0.452249
24608459	chr6:24608459:C:T	1.07785e-14	-2.04777	0.13779	9.08593e-07	-2.04934	0.41344
24608645	chr6:24608645:G:C	2.67205e-15	-2.19854	-1.10615	1.89718e-07	-2.05287	-1.14939
24608706	chr6:24608706:G:A	7.96856e-14	-4.09142e-10	0.0905499	5.08614e-06	-4.09142e-10	0.0864767
24609295	chr6:24609295:A:G	2.56222e-14	-4.09142e-10	-1.04408	1.58362e-06	-4.09142e-10	-1.08033
24609347	chr6:24609347:G:A	2.19913e-14	-0.369191	-0.827703	1.36509e-06	-0.408149	-0.820674
24609572	chr6:24609572:G:A	2.05413e-14	-4.09142e-10	-1.2651	1.32184e-06	-4.09142e-10	-1.26102
24610434	chr6:24610434:C:T	2.60024e-15	-2.11821	-1.21372	1.72484e-07	-2.06574	-1.23175
24610795	chr6:24610795:T:A	9.68218e-15	-2.1548	0.137547	5.64021e-07	-2.18253	0.0698224
24610915	chr6:24610915:T:C	5.4954e-15	-2.19387	-0.389757	2.97446e-07	-2.20232	-0.550248
24610964	chr6:24610964:C:A	2.39606e-14	-4.09142e-10	-1.11113	1.4869e-06	-4.09142e-10	-1.14335
24610984	chr6:24610984:A:C	2.9706e-14	-0.896191	-3.31813e-10	2.29209e-06	-0.71058	-3.31813e-10
24611000	chr6:24611000:T:C	5.23042e-15	-2.20076	-0.432287	3.75074e-07	-2.18435	-0.336321
24611265	chr6:24611265:A:G	3.47507e-15	-2.2023	-0.839618	2.33336e-07	-2.20185	-0.793469
24611495	chr6:24611495:T:C	3.09219e-14	-4.09142e-10	-0.856073	2.0103e-06	-4.09142e-10	-0.841758
24611540	chr6:24611540:T:C	2.09198e-14	-4.09142e-10	-1.24684	1.34619e-06	-4.09142e-10	-1.24277
24611923	chr6:24611923:G:C	2.66107e-15	-1.9814	-1.32741	1.72904e-07	-1.96682	-1.32824
24612326	chr6:24612326:C:T	2.42983e-14	-4.09142e-10	-1.09713	1.53513e-06	-4.09142e-10	-1.11143
24612582	chr6:24612582:C:T	6.83495e-15	-2.10044	-0.265049	4.3614e-07	-2.05105	-0.318784
24612674	chr6:24612674:C:T	2.52923e-14	-4.09142e-10	-1.05704	1.57715e-06	-4.09142e-10	-1.08442
24613067	chr6:24613067:T:A	2.31923e-14	-4.09142e-10	-1.14372	1.44396e-06	-4.09142e-10	-1.17266
24613210	chr6:24613210:A:G	1.0612e-14	-1.92555	-3.31813e-10	6.41507e-07	-1.98398	-3.31813e-10
24613619	chr6:24613619:G:A	1.0368e-14	-1.94881	-3.31813e-10	6.15583e-07	-2.02523	-3.31813e-10
24614164	chr6:24614164:T:G	1.11967e-14	-2.13573	0.263812	6.45317e-07	-2.16934	0.191281
24614222	chr6:24614222:G:A	1.92808e-14	-4.09142e-10	-1.32843	1.23935e-06	-4.09142e-10	-1.32546
24614835	chr6:24614835:G:A	2.34206e-15	-2.16446	-1.27205	1.54549e-07	-2.12343	-1.28386
24615166	chr6:24615166:A:T	3.32785e-14	-4.09142e-10	-0.782628	2.21437e-06	-4.09142e-10	-0.745073
24615341	chr6:24615341:T:TA	2.1836e-14	-4.09142e-10	-1.20398	1.44001e-06	-4.09142e-10	-1.1754
24615732	chr6:24615732:C:T	3.09744e-14	-4.09142e-10	-0.854377	2.00539e-06	-4.09142e-10	-0.844205
24616074	chr6:24616074:G:T	2.83537e-15	-2.20065	-1.04472	1.8725e-07	-2.12112	-1.09423
24616424	chr6:24616424:C:T	1.46484e-14	-1.60321	-3.31813e-10	7.86406e-07	-1.78032	-3.31813e-10
24616427	chr6:24616427:G:A	2.08517e-14	-4.09142e-10	-1.2501	1.34231e-06	-4.09142e-10	-1.24565
24616476	chr6:24616476:G:A	1.94516e-14	-4.09142e-10	-1.31961	1.25834e-06	-4.09142e-10	-1.31025
24616649	chr6:24616649:G:A	8.70525e-15	-2.12361	-3.31813e-10	5.5638e-07	-2.12635	-3.31813e-10
24616761	chr6:24616761:T:C	9.72651e-15	-2.01268	-3.31813e-10	5.84209e-07	-2.07754	-3.31813e-10
24617302	chr6:24617302:C:T	2.49467e-15	-2.04591	-1.32747	1.60351e-07	-2.04211	-1.32832
24617406	chr6:24617406:C:T	1.94663e-14	-4.09142e-10	-1.31885	1.24354e-06	-4.09142e-10	-1.32208
24617407	chr6:24617407:G:A	3.00747e-15	-2.16968	-1.01676	1.86597e-07	-2.18691	-1.03194
24617564	chr6:24617564:A:C	3.48062e-15	-2.19047	-0.849859	2.11705e-07	-2.17347	-0.919134
24617918	chr6:24617918:C:T	1.92808e-14	-4.09142e-10	-1.32843	1.23641e-06	-4.09142e-10	-1.32783
24617969	chr6:24617969:A:G	1.0056e-14	-2.12792	0.148547	8.5086e-07	-2.13	0.42845
24618196	chr6:24618196:T:G	2.49708e-14	-4.09142e-10	-1.06983	1.54245e-06	-4.09142e-10	-1.10667
24618270	chr6:24618270:G:C	3.31906e-15	-2.18376	-0.9041	2.09453e-07	-2.19341	-0.909891
24618282	chr6:24618282:C:A	2.57334e-14	-4.09142e-10	-1.03975	1.5845e-06	-4.09142e-10	-1.07977
24618326	chr6:24618326:AGG:A	2.95074e-15	-1.9079	-1.29758	1.78876e-07	-1.96752	-1.29359
24618533	chr6:24618533:G:A	6.45899e-15	-2.10313	-0.318941	4.15543e-07	-2.04987	-0.368347
24618963	chr6:24618963:G:T	3.03571e-14	-4.09142e-10	-0.874509	1.99819e-06	-4.09142e-10	-0.847801
24619087	chr6:24619087:GA:G	1.9506e-14	-4.09142e-10	-1.31682	1.2441e-06	-4.09142e-10	-1.32163
24619300	chr6:24619300:C:T	2.5499e-14	-4.09142e-10	-1.0489	1.53187e-06	-4.09142e-10	-1.11355
24619761	chr6:24619761:G:A	5.37255e-14	-4.09142e-10	-0.303651	3.54508e-06	-4.09142e-10	-0.274481
24620096	chr6:24620096:G:A	8.7519e-15	-2.11827	-3.31813e-10	5.52828e-07	-2.13275	-3.31813e-10
24620174	chr6:24620174:T:A	7.04303e-15	-2.0001	-0.335406	4.20488e-07	-1.95167	-0.45471
24620257	chr6:24620257:C:T	4.88787e-15	-2.1986	-0.502185	3.38777e-07	-2.20133	-0.421125
24620401	chr6:24620401:T:C	3.57523e-15	-2.03006	-0.98345	1.97113e-07	-2.13932	-1.0247
24620699	chr6:24620699:G:T	2.02078e-14	-4.09142e-10	-1.28147	1.29827e-06	-4.09142e-10	-1.27901
24621422	chr6:24621422:A:G	2.33026e-14	-4.09142e-10	-1.13897	1.41945e-06	-4.09142e-10	-1.18977
24621970	chr6:24621970:T:A	1.26535e-14	-1.7496	-3.31813e-10	8.61102e-07	-1.68959	-3.31813e-10
24622354	chr6:24622354:G:C	1.93765e-14	-4.09142e-10	-1.32348	1.23897e-06	-4.09142e-10	-1.32576
24622588	chr6:24622588:T:G	2.21543e-13	-4.09142e-10	1.11308	1.27502e-05	-4.09142e-10	1.00551
24622621	chr6:24622621:T:A	2.62637e-15	-2.16418	-1.15775	1.85963e-07	-2.09592	-1.12633
24623290	chr6:24623290:G:T	2.55209e-14	-4.09142e-10	-1.04804	1.69106e-06	-4.09142e-10	-1.01469
24623625	chr6:24623625:T:C	2.00896e-14	-4.09142e-10	-1.28734	1.34133e-06	-4.09142e-10	-1.24638
24623627	chr6:24623627:G:A	8.07197e-15	-2.19914	-3.31813e-10	5.15808e-07	-2.20206	-3.31813e-10
24624277	chr6:24624277:A:G	2.28593e-14	-4.09142e-10	-1.15818	1.41299e-06	-4.09142e-10	-1.19434
24624342	chr6:24624342:G:A	1.92802e-14	-4.09142e-10	-1.32846	1.23658e-06	-4.09142e-10	-1.32769
24624412	chr6:24624412:A:T	2.32281e-14	-4.09142e-10	-1.14218	1.47586e-06	-4.09142e-10	-1.1508
24624629	chr6:24624629:C:G	2.17694e-14	-4.09142e-10	-1.20703	1.41321e-06	-4.09142e-10	-1.19418
24624711	chr6:24624711:T:C	2.13687e-15	-2.20201	-1.32619	1.39873e-07	-2.1841	-1.32296
24624863	chr6:24624863:C:T	2.23649e-14	-4.09142e-10	-1.18005	1.40703e-06	-4.09142e-10	-1.19856
24625041	chr6:24625041:G:A	2.68126e-14	-4.09142e-10	-0.998668	1.66644e-06	-4.09142e-10	-1.02935
24625170	chr6:24625170:C:A	5.23164e-15	-2.00554	-0.627278	3.62005e-07	-1.95663	-0.599514
24625334	chr6:24625334:A:T	3.05872e-15	-1.96831	-1.20124	1.78946e-07	-2.04141	-1.2193
24625668	chr6:24625668:C:T	3.34637e-15	-1.76897	-1.31069	2.31857e-07	-1.70336	-1.29831
24626170	chr6:24626170:G:A	7.53248e-14	-4.09142e-10	0.034271	4.44811e-06	-4.09142e-10	-0.047563
24626321	chr6:24626321:C:A	1.98533e-14	-4.09142e-10	-1.29917	1.26664e-06	-4.09142e-10	-1.30368
24626513	chr6:24626513:C:T	4.55592e-15	-2.16966	-0.601453	3.04197e-07	-2.13824	-0.591883
24626762	chr6:24626762:A:G	6.68292e-14	-4.09142e-10	-0.0853993	3.97868e-06	-4.09142e-10	-0.159093
24626843	chr6:24626843:C:T	8.22776e-15	-2.18002	-3.31813e-10	5.19449e-07	-2.19503	-3.31813e-10
24626866	chr6:24626866:G:C	2.48276e-14	-4.09142e-10	-1.07558	1.57799e-06	-4.09142e-10	-1.08389
24627171	chr6:24627171:T:C	8.05304e-15	-2.20149	-3.31813e-10	5.17428e-07	-2.19893	-3.31813e-10
24627335	chr6:24627335:G:A	2.34868e-15	-2.11537	-1.31831	2.06384e-07	-1.79605	-1.32201
24627433	chr6:24627433:A:C	4.1866e-14	-4.09142e-10	-0.553066	2.586e-06	-4.09142e-10	-0.589928
24627434	chr6:24627434:G:A	3.19757e-14	-4.09142e-10	-0.822562	2.02368e-06	-4.09142e-10	-0.835123
24627862	chr6:24627862:C:A	2.14662e-14	-1.22106	-3.31813e-10	1.21251e-06	-1.34735	-3.31813e-10
24627893	chr6:24627893:C:T	4.97291e-15	-2.00979	-0.673746	3.44611e-07	-1.96088	-0.644497
24627974	chr6:24627974:C:T	3.44837e-15	-1.98403	-1.0656	1.99569e-07	-2.06097	-1.09067
24627975	chr6:24627975:T:C	5.28585e-15	-1.98229	-0.640211	3.67771e-07	-1.93014	-0.610201
24628069	chr6:24628069:G:A	5.38692e-15	-1.68488	-0.918682	3.1594e-07	-1.7314	-0.960842
24628244	chr6:24628244:G:A	5.31768e-15	-1.89793	-0.718569	3.70227e-07	-1.84402	-0.689661
24628328	chr6:24628328:G:GT	8.38885e-15	-2.17448	0.0138433	5.08286e-07	-2.19837	-0.0183806
24628451	chr6:24628451:G:T	1.91925e-14	-1.33302	-3.31813e-10	1.09263e-06	-1.45146	-3.31813e-10
24628765	chr6:24628765:G:A	5.36211e-15	-1.91843	-0.689754	3.73026e-07	-1.86621	-0.659944
24628785	chr6:24628785:G:A	3.39635e-15	-1.8142	-1.25063	1.94895e-07	-1.91495	-1.26039
24628938	chr6:24628938:G:A	5.19293e-15	-1.90017	-0.740066	3.61411e-07	-1.84621	-0.711572
24628943	chr6:24628943:G:A	2.06673e-14	-4.09142e-10	-1.25899	1.31277e-06	-4.09142e-10	-1.2679
24628965	chr6:24628965:G:A	2.20235e-14	-4.09142e-10	-1.19543	1.3697e-06	-4.09142e-10	-1.22545
24629020	chr6:24629020:T:C	2.41431e-15	-2.08477	-1.32136	2.1938e-07	-1.73253	-1.32446
24629384	chr6:24629384:A:G	5.49187e-15	-1.90952	-0.674752	3.82176e-07	-1.85724	-0.644674
24629414	chr6:24629414:C:A	5.15588e-15	-1.91268	-0.734719	3.58466e-07	-1.8596	-0.706365
24629447	chr6:24629447:A:G	5.37646e-15	-1.90659	-0.698914	3.74906e-07	-1.85143	-0.669695
24629494	chr6:24629494:A:G	3.87785e-15	-1.99391	-0.938351	2.67264e-07	-1.94748	-0.91208
24629611	chr6:24629611:A:G	3.76003e-15	-1.95149	-1.01163	2.59187e-07	-1.90174	-0.988507
24629701	chr6:24629701:G:A	3.77804e-15	-1.95247	-1.00587	2.60411e-07	-1.90318	-0.982357
24629884	chr6:24629884:C:T	1.95669e-14	-4.09142e-10	-1.3137	1.2554e-06	-4.09142e-10	-1.31259
24629898	chr6:24629898:A:G	3.83859e-15	-1.92139	-1.02104	2.6576e-07	-1.86712	-0.998088
24629909	chr6:24629909:G:A	4.04368e-15	-1.61784	-1.27254	2.93303e-07	-1.50031	-1.26628
24630052	chr6:24630052:G:C	1.95397e-14	-4.09142e-10	-1.31509	1.26076e-06	-4.09142e-10	-1.30833
24630109	chr6:24630109:G:A	4.24735e-15	-1.88714	-0.954104	2.92776e-07	-1.83811	-0.930275
24630181	chr6:24630181:A:C	3.92658e-15	-1.92987	-0.989903	2.70541e-07	-1.87927	-0.968104
24630616	chr6:24630616:G:A	3.51813e-15	-1.73757	-1.29204	2.34816e-07	-1.68122	-1.30777
24631136	chr6:24631136:C:A	8.14195e-15	-2.19051	-3.31813e-10	5.27569e-07	-2.17952	-3.31813e-10
24631214	chr6:24631214:C:T	2.04135e-14	-1.27134	-3.31813e-10	1.14952e-06	-1.40069	-3.31813e-10
24631330	chr6:24631330:T:C	3.9264e-15	-1.89938	-1.02044	2.71726e-07	-1.84405	-0.998949
24631579	chr6:24631579:A:G	3.81708e-15	-1.90468	-1.04337	2.63985e-07	-1.8498	-1.0221
24631623	chr6:24631623:C:T	2.37285e-14	-4.09142e-10	-1.12086	1.4854e-06	-4.09142e-10	-1.14436
24631654	chr6:24631654:T:TC	2.31978e-15	-2.14193	-1.30414	1.38577e-07	-2.20202	-1.31436
24631656	chr6:24631656:T:C	3.28321e-15	-1.7779	-1.32082	2.2143e-07	-1.72138	-1.32632
24631745	chr6:24631745:G:A	3.12359e-14	-4.09142e-10	-0.845972	2.03148e-06	-4.09142e-10	-0.831279
24631877	chr6:24631877:C:T	3.73748e-15	-1.92558	-1.04355	2.5788e-07	-1.87301	-1.02229
24631879	chr6:24631879:T:C	3.75424e-15	-1.9211	-1.04355	2.59183e-07	-1.86797	-1.02229
24631909	chr6:24631909:C:G	3.79897e-15	-1.90944	-1.04337	2.62537e-07	-1.8553	-1.0221
24632199	chr6:24632199:T:A	2.06773e-14	-4.09142e-10	-1.2585	1.31254e-06	-4.09142e-10	-1.26808
24632304	chr6:24632304:G:A	3.24632e-15	-1.7886	-1.32142	2.19046e-07	-1.73188	-1.32663
24632396	chr6:24632396:TAA:T	3.83607e-15	-1.91597	-1.02712	2.65119e-07	-1.86232	-1.0053
24632402	chr6:24632402:T:C	1.92805e-14	-4.09142e-10	-1.32844	1.23563e-06	-4.09142e-10	-1.32846
24632414	chr6:24632414:A:C	2.40477e-15	-2.20192	-1.20816	1.5672e-07	-2.20079	-1.19255
24633119	chr6:24633119:A:G	2.31811e-14	-1.1442	-3.31813e-10	1.48725e-06	-1.14312	-3.31813e-10
24633201	chr6:24633201:G:A	2.71019e-15	-2.1942	-1.09632	1.77995e-07	-2.17703	-1.08901
24633537	chr6:24633537:A:G	2.15703e-14	-1.21622	-3.31813e-10	1.20989e-06	-1.34951	-3.31813e-10
24633809	chr6:24633809:A:G	2.94554e-14	-4.09142e-10	-0.904662	1.82479e-06	-4.09142e-10	-0.938576
24634035	chr6:24634035:T:A	4.89405e-15	-2.0139	-0.685618	4.51362e-07	-1.599	-0.736531
24634199	chr6:24634199:A:T	7.83765e-14	-1.0177	1.09169	5.92271e-06	-0.851285	1.09004
24634409	chr6:24634409:A:G	1.95009e-14	-4.09142e-10	-1.31708	1.24804e-06	-4.09142e-10	-1.31847
24634718	chr6:24634718:G:A	2.01978e-14	-4.09142e-10	-1.28197	1.30045e-06	-4.09142e-10	-1.27734
24634743	chr6:24634743:C:A	1.99861e-14	-4.09142e-10	-1.2925	1.26203e-06	-4.09142e-10	-1.30732
24635007	chr6:24635007:G:A	1.96097e-14	-4.09142e-10	-1.31152	1.26831e-06	-4.09142e-10	-1.30236
24635617	chr6:24635617:T:A	1.44123e-14	-1.61946	-3.31813e-10	7.67205e-07	-1.80504	-3.31813e-10
24635842	chr6:24635842:GTT:G	6.71857e-15	-2.16367	-0.218998	4.11102e-07	-2.19312	-0.235837
24636048	chr6:24636048:A:G	1.94028e-14	-4.09142e-10	-1.32212	1.23599e-06	-4.09142e-10	-1.32817
24636080	chr6:24636080:CT:C	3.30025e-14	-4.09142e-10	-0.790954	1.98789e-06	-4.09142e-10	-0.852967
24636085	chr6:24636085:C:T	3.6782e-15	-1.94558	-1.03954	2.53443e-07	-1.89466	-1.018
24636182	chr6:24636182:C:T	1.9353e-14	-4.09142e-10	-1.32469	1.23954e-06	-4.09142e-10	-1.3253
24636259	chr6:24636259:T:C	2.70133e-14	-4.09142e-10	-0.991209	1.60042e-06	-4.09142e-10	-1.06977
24636361	chr6:24636361:C:A	5.14204e-15	-1.73016	-0.919926	4.07965e-07	-1.67912	-0.757496
24636437	chr6:24636437:C:G	5.12096e-15	-1.57536	-1.07883	2.92681e-07	-1.66338	-1.10534
24636675	chr6:24636675:A:G	3.57018e-15	-1.96064	-1.05429	2.45756e-07	-1.91074	-1.03272
24636740	chr6:24636740:T:G	2.36079e-14	-4.09142e-10	-1.12596	1.51988e-06	-4.09142e-10	-1.12141
24637215	chr6:24637215:C:T	3.67913e-15	-2.18548	-0.799386	2.36274e-07	-2.17326	-0.80954
24637467	chr6:24637467:T:C	2.72998e-14	-4.09142e-10	-0.980659	1.69862e-06	-4.09142e-10	-1.01023
24637557	chr6:24637557:T:A	2.64579e-14	-4.09142e-10	-1.01199	1.68534e-06	-4.09142e-10	-1.01808
24638512	chr6:24638512:G:T	2.77531e-15	-2.01215	-1.25463	1.85291e-07	-1.98337	-1.2425
24638911	chr6:24638911:A:G	1.89546e-14	-1.34549	-3.31813e-10	1.07515e-06	-1.46758	-3.31813e-10
24638995	chr6:24638995:T:C	2.78683e-15	-2.00145	-1.26119	1.86125e-07	-1.97158	-1.2498
24639289	chr6:24639289:A:G	3.25711e-15	-1.9926	-1.1141	2.2188e-07	-1.94943	-1.09623
24639409	chr6:24639409:C:G	1.18999e-14	-1.81101	-3.31813e-10	7.80057e-07	-1.78843	-3.31813e-10
24639470	chr6:24639470:A:G	5.30371e-15	-1.62338	-0.995751	3.01052e-07	-1.71223	-1.02828
24639488	chr6:24639488:A:G	1.94203e-14	-4.09142e-10	-1.32122	1.2421e-06	-4.09142e-10	-1.32324
24639621	chr6:24639621:G:A	3.64614e-14	-4.09142e-10	-0.691285	2.35737e-06	-4.09142e-10	-0.682496
24639660	chr6:24639660:C:T	2.35804e-14	-4.09142e-10	-1.12712	1.54411e-06	-4.09142e-10	-1.1056
24639783	chr6:24639783:G:A	2.84955e-15	-2.02738	-1.213	1.91509e-07	-1.99472	-1.19814
24639814	chr6:24639814:T:C	1.92852e-14	-4.09142e-10	-1.3282	1.23631e-06	-4.09142e-10	-1.32792
24639854	chr6:24639854:A:AAG	1.94292e-14	-4.09142e-10	-1.32076	1.24603e-06	-4.09142e-10	-1.32008
24640214	chr6:24640214:G:A	3.07901e-15	-2.09791	-1.06502	2.08853e-07	-2.06266	-1.0435
24640260	chr6:24640260:A:C	3.17076e-15	-2.09993	-1.03363	2.15256e-07	-2.06496	-1.01101
24640292	chr6:24640292:G:A	3.13456e-15	-2.10282	-1.04223	2.12464e-07	-2.06863	-1.02039
24640387	chr6:24640387:G:C	2.61279e-15	-2.09817	-1.22895	1.74164e-07	-2.07259	-1.21521
24640837	chr6:24640837:G:A	3.14083e-15	-2.09045	-1.0526	2.13292e-07	-2.05432	-1.03081
24640900	chr6:24640900:C:T	8.09032e-15	-2.19687	-3.31813e-10	5.16477e-07	-2.20077	-3.31813e-10
24641100	chr6:24641100:T:C	3.97692e-15	-2.18972	-0.717315	2.57943e-07	-2.19811	-0.696948
24641190	chr6:24641190:G:A	8.06137e-15	-2.20046	-3.31813e-10	5.15778e-07	-2.20212	-3.31813e-10
24641377	chr6:24641377:C:T	2.4443e-15	-2.0964	-1.29739	1.48006e-07	-2.14496	-1.30559
24641643	chr6:24641643:C:CA	2.26358e-15	-2.1423	-1.32829	1.48027e-07	-2.12255	-1.32785
24641904	chr6:24641904:C:T	1.94812e-14	-4.09142e-10	-1.31809	1.24142e-06	-4.09142e-10	-1.32379
24641905	chr6:24641905:G:A	3.00328e-14	-4.09142e-10	-0.885249	1.90095e-06	-4.09142e-10	-0.897688
24642219	chr6:24642219:G:A	2.4184e-15	-2.08328	-1.32116	1.58901e-07	-2.05684	-1.32268
24642328	chr6:24642328:T:C	2.19534e-15	-2.1765	-1.3247	1.38743e-07	-2.19305	-1.32212
24642460	chr6:24642460:G:C	6.08514e-14	-4.09142e-10	-0.179104	3.63379e-06	-4.09142e-10	-0.249765
24642531	chr6:24642531:C:A	2.62312e-14	-4.09142e-10	-1.02059	1.67321e-06	-4.09142e-10	-1.0253
24642658	chr6:24642658:A:G	2.0347e-14	-1.27461	-3.31813e-10	1.14977e-06	-1.40048	-3.31813e-10
24642680	chr6:24642680:A:G	1.94984e-14	-4.09142e-10	-1.31721	1.25909e-06	-4.09142e-10	-1.30965
24642683	chr6:24642683:G:A	1.96876e-14	-4.09142e-10	-1.30755	1.26116e-06	-4.09142e-10	-1.30801
24642731	chr6:24642731:T:C	6.61404e-15	-1.59477	-0.803572	4.12949e-07	-1.56854	-0.855939
24642738	chr6:24642738:A:G	6.65187e-15	-1.5991	-0.793539	4.14255e-07	-1.57402	-0.847292
24644094	chr6:24644094:C:T	3.90447e-15	-2.08048	-0.844932	2.31689e-07	-2.14316	-0.859242
24644272	chr6:24644272:G:A	3.06449e-15	-2.08272	-1.08494	2.06802e-07	-2.04544	-1.07059
24644440	chr6:24644440:A:C	1.07935e-13	-4.09142e-10	0.393989	6.92193e-06	-4.09142e-10	0.394652
24644866	chr6:24644866:A:G	2.54072e-14	-4.09142e-10	-1.05251	1.62142e-06	-4.09142e-10	-1.05674
24644906	chr6:24644906:C:T	2.84262e-15	-2.0842	-1.15862	1.9121e-07	-2.04734	-1.14708
24644967	chr6:24644967:G:C	2.96817e-15	-2.0866	-1.11299	1.99997e-07	-2.05008	-1.09942
24645181	chr6:24645181:TACTA:T	2.23094e-15	-2.18607	-1.29905	1.48433e-07	-2.15241	-1.29525
24645192	chr6:24645192:C:A	2.9942e-15	-2.08221	-1.10865	2.01759e-07	-2.04519	-1.09554
24645239	chr6:24645239:C:T	3.07298e-15	-2.06978	-1.09511	2.07608e-07	-2.03069	-1.08146
24645402	chr6:24645402:G:A	5.48679e-15	-1.65294	-0.932259	3.1112e-07	-1.73911	-0.968512
24645447	chr6:24645447:C:T	2.09588e-14	-1.24498	-3.31813e-10	1.18066e-06	-1.37397	-3.31813e-10
24645469	chr6:24645469:G:T	2.30784e-15	-2.1552	-1.29603	1.57592e-07	-2.08206	-1.30573
24645715	chr6:24645715:T:G	3.54158e-15	-1.84215	-1.18081	2.43756e-07	-1.78364	-1.16799
24645739	chr6:24645739:T:G	2.95507e-15	-2.08622	-1.1178	1.99003e-07	-2.04952	-1.10496
24645781	chr6:24645781:G:A	5.66346e-15	-1.64416	-0.909344	3.20467e-07	-1.73093	-0.947091
24645969	chr6:24645969:C:T	3.70133e-15	-2.20187	-0.77698	2.37782e-07	-2.19958	-0.776859
24646276	chr6:24646276:C:T	2.93584e-15	-2.1153	-1.09525	1.97028e-07	-2.0826	-1.08186
24646399	chr6:24646399:C:T	2.72129e-14	-4.09142e-10	-0.983846	1.723e-06	-4.09142e-10	-0.995977
24646593	chr6:24646593:C:T	3.04135e-15	-2.20104	-0.974203	1.99265e-07	-2.19872	-0.954442
24646924	chr6:24646924:TA:T	3.00792e-15	-2.10297	-1.08332	2.02358e-07	-2.06817	-1.06959
24646956	chr6:24646956:G:C	2.96795e-15	-2.10947	-1.0902	1.99385e-07	-2.07584	-1.07672
24646963	chr6:24646963:A:T	3.95454e-15	-2.1899	-0.722771	2.59207e-07	-2.19795	-0.692222
24646991	chr6:24646991:C:A	2.83085e-15	-2.11804	-1.12892	1.91646e-07	-2.0733	-1.11885
24647262	chr6:24647262:G:C	1.95457e-14	-4.09142e-10	-1.31478	1.25197e-06	-4.09142e-10	-1.31532
24647879	chr6:24647879:G:C	2.94322e-15	-2.10035	-1.10768	1.97999e-07	-2.06491	-1.09463
24647927	chr6:24647927:G:GA	5.55494e-15	-1.59301	-0.979839	3.16169e-07	-1.67962	-1.0119
24647931	chr6:24647931:C:T	3.99816e-15	-2.19641	-0.705298	2.56018e-07	-2.18967	-0.712879
24648178	chr6:24648178:G:A	2.9607e-15	-2.09975	-1.10236	1.99139e-07	-2.06446	-1.08933
24648227	chr6:24648227:T:C	2.74053e-15	-2.10476	-1.17462	1.85815e-07	-2.05557	-1.16748
24648390	chr6:24648390:T:C	8.32337e-15	-2.16847	-3.31813e-10	5.44678e-07	-2.1476	-3.31813e-10
24648491	chr6:24648491:T:C	4.6381e-15	-1.93874	-0.814493	2.68214e-07	-2.00415	-0.851867
24648755	chr6:24648755:A:G	3.48141e-15	-2.19901	-0.841089	2.22687e-07	-2.20169	-0.840342
24648833	chr6:24648833:C:T	8.09641e-15	-2.19612	-3.31813e-10	5.27609e-07	-2.17944	-3.31813e-10
24648933	chr6:24648933:T:C	2.85753e-15	-2.12777	-1.10981	1.90284e-07	-2.09745	-1.10183
24649337	chr6:24649337:T:C	2.13379e-14	-4.09142e-10	-1.22705	1.39505e-06	-4.09142e-10	-1.20711
24649490	chr6:24649490:C:A	2.77266e-15	-2.02119	-1.24655	1.82721e-07	-2.00097	-1.23886
24650009	chr6:24650009:T:C	2.34447e-15	-2.16485	-1.27063	1.47683e-07	-2.19645	-1.25628
24650398	chr6:24650398:C:T	3.18003e-15	-2.19819	-0.932459	2.04827e-07	-2.19918	-0.926455
24650443	chr6:24650443:C:T	8.58487e-15	-2.18223	0.0446961	5.36148e-07	-2.19036	0.0269759
24650488	chr6:24650488:A:G	1.93461e-14	-4.09142e-10	-1.32505	1.23562e-06	-4.09142e-10	-1.32847
24650533	chr6:24650533:A:G	2.35129e-15	-2.13023	-1.30235	1.60684e-07	-2.06432	-1.30404
24650756	chr6:24650756:A:C	2.34425e-14	-4.09142e-10	-1.13299	1.48902e-06	-4.09142e-10	-1.14192
24650958	chr6:24650958:T:C	1.92843e-14	-4.09142e-10	-1.32825	1.2366e-06	-4.09142e-10	-1.32768
24651092	chr6:24651092:C:G	3.37389e-15	-1.96721	-1.10426	2.21157e-07	-1.94654	-1.10238
24651160	chr6:24651160:G:A	3.4183e-15	-1.82934	-1.22905	2.34254e-07	-1.75588	-1.23552
24651177	chr6:24651177:T:C	2.5848e-15	-2.13854	-1.19936	1.99942e-07	-1.93274	-1.21703
24651376	chr6:24651376:C:T	2.57571e-14	-4.09142e-10	-1.03883	1.63345e-06	-4.09142e-10	-1.04935
24651775	chr6:24651775:T:C	1.63937e-14	-0.808005	-0.682634	1.12478e-06	-0.84629	-0.576166
24651792	chr6:24651792:G:A	2.31201e-14	-4.09142e-10	-1.14684	1.59535e-06	-4.09142e-10	-1.07295
24651974	chr6:24651974:C:T	2.46405e-15	-2.1974	-1.18833	1.56117e-07	-2.20115	-1.19604
24651984	chr6:24651984:T:TC	5.14954e-15	-1.56883	-1.0798	3.5806e-07	-1.56676	-1.00034
24652449	chr6:24652449:C:A	2.44505e-14	-4.09142e-10	-1.09089	1.54973e-06	-4.09142e-10	-1.10196
24652451	chr6:24652451:C:T	3.71497e-14	-4.09142e-10	-0.672584	2.47033e-06	-4.09142e-10	-0.635692
24652615	chr6:24652615:T:C	2.44241e-14	-4.09142e-10	-1.09197	1.54872e-06	-4.09142e-10	-1.10262
24652658	chr6:24652658:T:TA	3.9787e-14	-4.09142e-10	-0.603999	2.69636e-06	-4.09142e-10	-0.54814
24652669	chr6:24652669:AAC:A	2.4825e-14	-4.09142e-10	-1.07569	1.57267e-06	-4.09142e-10	-1.08727
24652987	chr6:24652987:C:T	2.4868e-14	-4.09142e-10	-1.07396	1.60662e-06	-4.09142e-10	-1.06591
24653045	chr6:24653045:G:C	2.42378e-14	-4.09142e-10	-1.09963	1.53655e-06	-4.09142e-10	-1.1105
24653055	chr6:24653055:T:C	8.07222e-15	-2.19911	-3.31813e-10	5.18722e-07	-2.19643	-3.31813e-10
24653148	chr6:24653148:G:A	2.63301e-14	-0.0801404	-0.936685	1.8751e-06	-0.061511	-0.849871
24653228	chr6:24653228:T:C	8.20133e-15	-2.18324	-3.31813e-10	5.34791e-07	-2.16592	-3.31813e-10
24653337	chr6:24653337:C:T	8.05398e-15	-2.20137	-3.31813e-10	5.16825e-07	-2.20009	-3.31813e-10
24653893	chr6:24653893:C:T	2.23914e-14	-4.09142e-10	-1.17886	1.53628e-06	-4.09142e-10	-1.11068
24654038	chr6:24654038:G:A	2.69957e-15	-2.15991	-1.13454	1.69115e-07	-2.17374	-1.14347
24654806	chr6:24654806:C:T	2.44482e-14	-4.09142e-10	-1.09098	1.54932e-06	-4.09142e-10	-1.10223
24654815	chr6:24654815:C:T	3.48349e-14	-4.09142e-10	-0.73692	2.22986e-06	-4.09142e-10	-0.738104
24654894	chr6:24654894:C:T	2.49949e-14	-4.09142e-10	-1.06887	1.58319e-06	-4.09142e-10	-1.0806
24654948	chr6:24654948:A:G	2.54794e-14	-4.09142e-10	-1.04967	1.61387e-06	-4.09142e-10	-1.06141
24655526	chr6:24655526:C:T	2.48186e-14	-4.09142e-10	-1.07595	1.57217e-06	-4.09142e-10	-1.08759
24656343	chr6:24656343:A:G	4.35517e-15	-1.59488	-1.22129	3.02579e-07	-1.53804	-1.19741
24657147	chr6:24657147:C:T	3.53965e-14	-4.09142e-10	-0.720926	2.31942e-06	-4.09142e-10	-0.698725
24657239	chr6:24657239:G:A	2.51357e-14	-4.09142e-10	-1.06325	1.59207e-06	-4.09142e-10	-1.07501
24657500	chr6:24657500:CATA:C	6.32308e-15	-1.90065	-0.542681	3.79142e-07	-1.84873	-0.661153
24657570	chr6:24657570:T:A	3.27625e-14	-4.09142e-10	-0.798254	2.09415e-06	-4.09142e-10	-0.800893
24657625	chr6:24657625:CTATTAA:C	2.81221e-15	-1.95284	-1.30073	1.91024e-07	-1.90235	-1.29305
24658283	chr6:24658283:G:A	2.45574e-14	-4.09142e-10	-1.08653	1.55617e-06	-4.09142e-10	-1.09782
24658888	chr6:24658888:T:C	1.92814e-14	-4.09142e-10	-1.3284	1.23563e-06	-4.09142e-10	-1.32846
24658894	chr6:24658894:A:G	2.49223e-15	-2.19181	-1.18255	1.57391e-07	-2.19796	-1.1911
24658944	chr6:24658944:G:C	2.5733e-14	-0.575761	-0.464004	2.01168e-06	-0.436085	-0.404988
24659254	chr6:24659254:T:C	2.47404e-14	-4.09142e-10	-1.0791	1.56744e-06	-4.09142e-10	-1.0906
24659520	chr6:24659520:C:G	8.07609e-15	-2.19863	-3.31813e-10	5.18824e-07	-2.19623	-3.31813e-10
24660124	chr6:24660124:T:C	2.60291e-15	-2.05721	-1.2737	2.4531e-07	-1.67576	-1.26951
24660376	chr6:24660376:T:C	2.41405e-14	-1.96993	0.866281	1.39233e-06	-1.99297	0.783913
24660715	chr6:24660715:T:C	2.823e-14	-4.09142e-10	-0.947153	1.78806e-06	-4.09142e-10	-0.958912
24661283	chr6:24661283:T:C	2.46224e-14	-0.107121	-0.976762	1.72933e-06	-0.0940281	-0.898278
24661372	chr6:24661372:G:A	1.92804e-14	-4.09142e-10	-1.32845	1.23853e-06	-4.09142e-10	-1.32612
24661763	chr6:24661763:C:T	3.25885e-14	-4.09142e-10	-0.803579	2.16791e-06	-4.09142e-10	-0.766277
24661829	chr6:24661829:G:GAA	3.39671e-14	-0.762147	-3.31813e-10	1.88437e-06	-0.906447	-3.31813e-10
24662003	chr6:24662003:G:A	2.32265e-14	-1.91241	0.770162	1.33559e-06	-1.9406	0.689924
24662232	chr6:24662232:C:T	5.13793e-15	-1.89634	-0.75455	3.1373e-07	-1.847	-0.852262
24662356	chr6:24662356:T:C	2.43546e-14	-4.09142e-10	-1.09482	1.54462e-06	-4.09142e-10	-1.10527
24662453	chr6:24662453:TAA:T	1.9469e-14	-4.09142e-10	-1.31872	1.24316e-06	-4.09142e-10	-1.32239
24662536	chr6:24662536:C:T	2.21942e-15	-2.17012	-1.32018	1.57213e-07	-2.07273	-1.31746
24662600	chr6:24662600:G:GTA	2.36504e-14	-4.09142e-10	-1.12416	1.50043e-06	-4.09142e-10	-1.13429
24662691	chr6:24662691:T:C	2.5066e-14	-4.09142e-10	-1.06603	1.58873e-06	-4.09142e-10	-1.07711
24663321	chr6:24663321:TC:T	2.34601e-14	-4.09142e-10	-1.13224	1.48957e-06	-4.09142e-10	-1.14155
24663871	chr6:24663871:T:C	1.93615e-14	-4.09142e-10	-1.32425	1.26227e-06	-4.09142e-10	-1.30713
24663912	chr6:24663912:G:A	2.8906e-14	-4.09142e-10	-0.923491	1.82996e-06	-4.09142e-10	-0.935747
24663954	chr6:24663954:A:C	2.46218e-15	-2.20215	-1.18434	1.56792e-07	-2.20005	-1.19282
24664237	chr6:24664237:C:T	4.81731e-14	-4.09142e-10	-0.412738	2.75067e-06	-4.09142e-10	-0.5282
24664329	chr6:24664329:A:AT	1.66066e-14	-1.47774	-3.31813e-10	1.10693e-06	-1.43845	-3.31813e-10
24664457	chr6:24664457:T:C	2.40579e-15	-2.20113	-1.20853	1.52794e-07	-2.20232	-1.21639
24664480	chr6:24664480:C:G	7.5983e-14	-4.09142e-10	0.0429707	4.69094e-06	-4.09142e-10	0.0055898
24664702	chr6:24664702:C:G	8.10694e-15	-2.19482	-3.31813e-10	5.21354e-07	-2.19137	-3.31813e-10
24665112	chr6:24665112:A:C	3.81137e-15	-1.69824	-1.25131	2.65858e-07	-1.62848	-1.23635
24665126	chr6:24665126:C:T	3.7659e-14	-4.09142e-10	-0.658968	2.33414e-06	-4.09142e-10	-0.692399
24665475	chr6:24665475:A:G	2.74971e-14	-4.09142e-10	-0.973458	1.8193e-06	-4.09142e-10	-0.941593
24665831	chr6:24665831:T:A	2.56925e-14	-4.09142e-10	-1.04134	1.62658e-06	-4.09142e-10	-1.05356
24665832	chr6:24665832:C:A	2.56205e-14	-4.09142e-10	-1.04415	1.62215e-06	-4.09142e-10	-1.05629
24666100	chr6:24666100:AAT:A	2.22718e-14	-4.09142e-10	-1.18422	1.34768e-06	-4.09142e-10	-1.24166
24666105	chr6:24666105:C:T	2.4121e-14	-4.09142e-10	-1.10445	1.43637e-06	-4.09142e-10	-1.17792
24666125	chr6:24666125:T:C	2.44906e-15	-2.19012	-1.20171	1.54754e-07	-2.19698	-1.20898
24666275	chr6:24666275:T:C	6.01089e-14	-0.19138	-3.31813e-10	3.80207e-06	-0.204496	-3.31813e-10
24667036	chr6:24667036:AGCGCGCATGCGCGCTTCGTCACAAGGGTGCGAG:A	2.97185e-14	-4.09142e-10	-0.89577	1.8462e-06	-4.09142e-10	-0.92691
24667095	chr6:24667095:C:T	5.11339e-15	-1.9857	-0.669981	3.62692e-07	-1.85119	-0.703056
24667176	chr6:24667176:GTCC:G	2.28211e-15	-2.13411	-1.32832	1.39338e-07	-2.18306	-1.32783
24667273	chr6:24667273:A:G	1.94842e-14	-4.09142e-10	-1.31794	1.26597e-06	-4.09142e-10	-1.30421
24667571	chr6:24667571:G:A	1.77539e-14	-0.643776	-0.767159	1.37017e-06	-0.562061	-0.663045
24668240	chr6:24668240:A:C	3.17753e-14	-4.09142e-10	-0.828851	2.11439e-06	-4.09142e-10	-0.791275
24668304	chr6:24668304:C:T	8.05121e-15	-2.20172	-3.31813e-10	5.15701e-07	-2.20227	-3.31813e-10
24668440	chr6:24668440:C:CA	2.08332e-14	-4.09142e-10	-1.25099	1.30332e-06	-4.09142e-10	-1.27513
24669173	chr6:24669173:A:T	4.09697e-15	-1.73735	-1.13995	2.64603e-07	-1.67687	-1.1927
24669206	chr6:24669206:G:A	4.78189e-14	-0.420118	-3.31813e-10	2.679e-06	-0.554599	-3.31813e-10
24669514	chr6:24669514:G:T	3.90748e-15	-2.00168	-0.922964	2.78415e-07	-1.8719	-0.946782
24669717	chr6:24669717:T:C	1.90812e-14	-0.352585	-0.98625	1.34143e-06	-0.334895	-0.911414
24669731	chr6:24669731:T:A	2.78573e-14	-4.09142e-10	-0.960446	1.83866e-06	-4.09142e-10	-0.931008
24669970	chr6:24669970:A:G	2.67453e-14	-4.09142e-10	-1.00118	1.74254e-06	-4.09142e-10	-0.9847
24670044	chr6:24670044:A:G	1.93688e-14	-4.09142e-10	-1.32388	1.23842e-06	-4.09142e-10	-1.3262
24670602	chr6:24670602:C:T	4.04578e-15	-1.76748	-1.12238	2.59891e-07	-1.71061	-1.17692
24671230	chr6:24671230:A:T	4.088e-15	-1.74042	-1.13906	2.64131e-07	-1.6801	-1.19125
24671379	chr6:24671379:G:A	1.94086e-14	-4.09142e-10	-1.32182	1.24323e-06	-4.09142e-10	-1.32233
24671780	chr6:24671780:T:C	1.93239e-14	-4.09142e-10	-1.3262	1.25552e-06	-4.09142e-10	-1.31249
24672150	chr6:24672150:C:T	2.3009e-14	-4.09142e-10	-1.15165	1.58528e-06	-4.09142e-10	-1.07928
24672231	chr6:24672231:TGA:T	1.12496e-14	-1.86721	-3.31813e-10	6.96652e-07	-1.90151	-3.31813e-10
24672512	chr6:24672512:G:A	6.6012e-15	-1.79406	-0.606227	5.05137e-07	-1.70695	-0.516017
24673381	chr6:24673381:A:G	5.36114e-14	0.147986	-0.453764	4.08244e-06	0.189355	-0.322704
24673575	chr6:24673575:A:G	6.21517e-15	-1.74192	-0.718626	3.84394e-07	-1.67962	-0.81651
24673608	chr6:24673608:G:T	2.61039e-15	-2.13805	-1.18999	1.62837e-07	-2.15725	-1.1978
24673656	chr6:24673656:T:C	6.06124e-15	-1.78641	-0.699218	3.73069e-07	-1.72624	-0.799792
24673685	chr6:24673685:G:T	2.32119e-15	-2.12178	-1.32368	1.70722e-07	-1.986	-1.32176
24673756	chr6:24673756:G:A	6.19262e-15	-1.7475	-0.716682	3.82448e-07	-1.68584	-0.815362
24674076	chr6:24674076:A:G	2.79555e-14	-4.09142e-10	-0.956927	1.76755e-06	-4.09142e-10	-0.970447
24674172	chr6:24674172:C:T	1.94598e-14	-4.09142e-10	-1.31919	1.25741e-06	-4.09142e-10	-1.31099
24674191	chr6:24674191:C:T	2.56507e-15	-2.11835	-1.2272	1.53397e-07	-2.17006	-1.24471
24674456	chr6:24674456:T:C	5.70867e-15	-1.79487	-0.750685	3.52382e-07	-1.73598	-0.847103
24674491	chr6:24674491:G:A	5.73202e-15	-1.76255	-0.77892	3.55766e-07	-1.6997	-0.873825
24674565	chr6:24674565:C:T	6.34603e-15	-1.88609	-0.553624	4.63862e-07	-1.7288	-0.579413
24674702	chr6:24674702:C:A	2.83786e-15	-2.12017	-1.12432	1.68677e-07	-2.17012	-1.14969
24675013	chr6:24675013:AG:A	8.19514e-15	-2.184	-3.31813e-10	5.34171e-07	-2.16708	-3.31813e-10
24675096	chr6:24675096:A:G	2.43827e-14	-0.220056	-0.873608	1.74166e-06	-0.202866	-0.782336
24675404	chr6:24675404:T:A	2.37139e-14	-1.9851	0.863627	1.37691e-06	-2.00612	0.785918
24675579	chr6:24675579:T:G	2.01679e-14	-4.09142e-10	-1.28345	1.29742e-06	-4.09142e-10	-1.27966
24675600	chr6:24675600:G:GT	7.2598e-14	-0.00260103	-3.31813e-10	5.16169e-06	0.101222	-3.31813e-10
24675948	chr6:24675948:A:G	6.36838e-15	-1.73574	-0.700458	3.93829e-07	-1.6713	-0.800579
24676046	chr6:24676046:T:TTA	2.54573e-14	-4.09142e-10	-1.05054	1.64264e-06	-4.09142e-10	-1.04374
24676311	chr6:24676311:T:A	2.24753e-15	-2.16937	-1.30834	1.5976e-07	-2.06944	-1.30468
24676622	chr6:24676622:G:A	1.50973e-14	-2.04637	0.473342	8.29951e-07	-2.06289	0.336461
24676975	chr6:24676975:C:T	4.64725e-14	-0.448679	-3.31813e-10	2.59648e-06	-0.585887	-3.31813e-10
24677098	chr6:24677098:C:T	2.55781e-14	-4.09142e-10	-1.0458	1.62683e-06	-4.09142e-10	-1.05341
24677360	chr6:24677360:G:A	6.15309e-15	-1.76491	-0.705675	3.79905e-07	-1.70264	-0.805239
24677476	chr6:24677476:G:A	2.53181e-15	-2.16184	-1.19676	1.58641e-07	-2.17693	-1.20423
24677740	chr6:24677740:G:A	3.10439e-15	-1.82763	-1.32709	2.10873e-07	-1.76809	-1.32845
24677760	chr6:24677760:C:T	1.60341e-14	-2.0168	0.503985	8.79613e-07	-2.03492	0.3666
24677933	chr6:24677933:A:T	6.27467e-15	-1.73557	-0.715449	3.88444e-07	-1.6714	-0.814245
24678024	chr6:24678024:G:A	3.41912e-14	-4.09142e-10	-0.75557	2.26461e-06	-4.09142e-10	-0.722641
24678142	chr6:24678142:G:A	6.23817e-15	-1.76904	-0.687817	3.8526e-07	-1.70657	-0.787308
24678170	chr6:24678170:A:G	5.92923e-15	-1.7983	-0.709343	3.65642e-07	-1.73739	-0.808758
24678457	chr6:24678457:G:A	2.14722e-14	-2.00013	0.779353	1.24901e-06	-2.02039	0.7027
24678705	chr6:24678705:A:G	3.03104e-14	-4.09142e-10	-0.87605	2.00354e-06	-4.09142e-10	-0.845125
24678940	chr6:24678940:C:T	2.18508e-14	-4.09142e-10	-1.2033	1.3928e-06	-4.09142e-10	-1.20872
24678950	chr6:24678950:C:A	3.15226e-15	-1.81107	-1.32835	2.15184e-07	-1.74997	-1.32633
24679533	chr6:24679533:T:G	2.92409e-14	-4.09142e-10	-0.911972	1.93007e-06	-4.09142e-10	-0.882484
24679700	chr6:24679700:A:G	3.30956e-14	-4.09142e-10	-0.788139	2.12752e-06	-4.09142e-10	-0.785085
24679725	chr6:24679725:C:T	2.10429e-14	-4.09142e-10	-1.24097	1.31414e-06	-4.09142e-10	-1.26686
24679766	chr6:24679766:T:C	2.18177e-14	-4.09142e-10	-1.20482	1.31826e-06	-4.09142e-10	-1.26373
24679794	chr6:24679794:C:T	1.94491e-14	-4.09142e-10	-1.31974	1.25646e-06	-4.09142e-10	-1.31174
24679829	chr6:24679829:T:C	2.02083e-14	-4.09142e-10	-1.28145	1.30011e-06	-4.09142e-10	-1.27759
24680480	chr6:24680480:T:C	5.77107e-15	-1.79535	-0.739326	3.56548e-07	-1.73517	-0.836159
24680485	chr6:24680485:A:G	5.69424e-15	-1.80846	-0.739622	3.51388e-07	-1.74941	-0.836494
24680489	chr6:24680489:A:G	5.68163e-15	-1.81167	-0.738632	3.50417e-07	-1.75315	-0.835524
24681193	chr6:24681193:A:G	2.15192e-14	-0.307358	-0.911235	1.5352e-06	-0.287556	-0.823823
24681408	chr6:24681408:T:C	2.81977e-14	-4.09142e-10	-0.948299	1.84067e-06	-4.09142e-10	-0.929912
24681427	chr6:24681427:T:C	1.90274e-14	-0.355694	-0.985964	1.33655e-06	-0.338401	-0.911549
24681827	chr6:24681827:G:A	8.59965e-15	-2.13582	-3.31813e-10	5.86018e-07	-2.07445	-3.31813e-10
24682169	chr6:24682169:T:A	1.8562e-14	-1.36642	-3.31813e-10	1.36794e-06	-1.22673	-3.31813e-10
24682922	chr6:24682922:G:A	3.20084e-15	-1.84454	-1.27959	2.193e-07	-1.79856	-1.25879
24683049	chr6:24683049:A:G	3.181e-15	-2.16977	-0.960571	2.48759e-07	-1.96618	-0.965135
24683169	chr6:24683169:A:ACCT	1.95066e-14	-4.09142e-10	-1.31679	1.281e-06	-4.09142e-10	-1.2924
24684341	chr6:24684341:C:G	8.07909e-15	-2.19826	-3.31813e-10	5.15683e-07	-2.20231	-3.31813e-10
24684568	chr6:24684568:C:T	2.01791e-14	-0.29335	-0.989543	1.41869e-06	-0.275353	-0.914958
24684591	chr6:24684591:A:T	2.03613e-14	-0.290078	-0.983823	1.43098e-06	-0.273039	-0.908641
24684793	chr6:24684793:A:G	2.49013e-14	-0.181897	-0.89072	1.78176e-06	-0.161767	-0.800671
24685089	chr6:24685089:A:C	1.958e-14	-4.09142e-10	-1.31303	1.24945e-06	-4.09142e-10	-1.31734
24685277	chr6:24685277:A:T	8.07779e-15	-2.19842	-3.31813e-10	5.1569e-07	-2.20229	-3.31813e-10
24685715	chr6:24685715:C:T	2.31803e-14	-4.09142e-10	-1.14424	1.59768e-06	-4.09142e-10	-1.07149
24685735	chr6:24685735:TG:T	3.30338e-14	-4.09142e-10	-0.790008	2.15909e-06	-4.09142e-10	-0.770356
24686343	chr6:24686343:G:A	2.78661e-14	-0.456016	-0.504112	2.39664e-06	-0.363415	-0.302557
24686540	chr6:24686540:T:C	3.11764e-14	-4.09142e-10	-0.847878	2.07078e-06	-4.09142e-10	-0.812117
24686600	chr6:24686600:T:C	4.00296e-14	-4.09142e-10	-0.59792	2.71309e-06	-4.09142e-10	-0.541953
24686689	chr6:24686689:CTCT:C	2.00485e-14	-4.09142e-10	-1.28938	1.3359e-06	-4.09142e-10	-1.25044
24686810	chr6:24686810:C:T	2.70356e-15	-2.03342	-1.25955	2.60593e-07	-1.6305	-1.25434
24687497	chr6:24687497:T:G	2.83916e-15	-2.12998	-1.11405	1.76326e-07	-2.15053	-1.12493
24687537	chr6:24687537:A:G	2.3023e-14	-0.0468847	-1.10416	1.59951e-06	-0.0268621	-1.04348
24687660	chr6:24687660:A:C	1.96324e-14	-4.09142e-10	-1.31036	1.29496e-06	-4.09142e-10	-1.28156
24687771	chr6:24687771:T:C	1.66592e-14	-0.397716	-1.07686	1.15476e-06	-0.385028	-1.01112
24687938	chr6:24687938:C:T	2.57036e-14	-4.09142e-10	-1.04091	1.67122e-06	-4.09142e-10	-1.02649
24688066	chr6:24688066:T:C	1.96129e-14	-4.09142e-10	-1.31135	1.24642e-06	-4.09142e-10	-1.31977
24688195	chr6:24688195:T:C	3.41301e-14	-4.09142e-10	-0.757361	2.26225e-06	-4.09142e-10	-0.723684
24688275	chr6:24688275:A:T	2.53069e-14	-4.09142e-10	-1.05646	1.58829e-06	-4.09142e-10	-1.07738
24688621	chr6:24688621:C:T	5.6017e-14	0.214197	-0.47608	4.26267e-06	0.255457	-0.345604
24688730	chr6:24688730:A:G	2.1798e-14	-0.216996	-0.988723	1.53112e-06	-0.201006	-0.913039
24688755	chr6:24688755:A:G	2.01078e-14	-0.275959	-1.01047	1.41199e-06	-0.258417	-0.936624
24689083	chr6:24689083:T:C	1.89192e-14	-0.536744	-0.810616	1.32573e-06	-0.497798	-0.760284
24689084	chr6:24689084:A:G	2.14207e-14	-0.218232	-1.00495	1.50088e-06	-0.202529	-0.93146
24689549	chr6:24689549:T:C	3.12743e-15	-1.82026	-1.32707	1.86755e-07	-1.89498	-1.32302
24689806	chr6:24689806:T:C	1.92919e-14	-4.09142e-10	-1.32785	1.24088e-06	-4.09142e-10	-1.32422
24690033	chr6:24690033:T:G	2.06951e-14	-4.09142e-10	-1.25764	1.29624e-06	-4.09142e-10	-1.28057
24690160	chr6:24690160:C:A	4.09402e-14	-4.09142e-10	-0.575428	2.54979e-06	-4.09142e-10	-0.604031
24690165	chr6:24690165:C:T	3.31735e-14	-4.09142e-10	-0.785787	2.00237e-06	-4.09142e-10	-0.845712
24690221	chr6:24690221:G:A	4.95979e-14	-0.383591	-3.31813e-10	2.76563e-06	-0.522775	-3.31813e-10
24690634	chr6:24690634:A:G	3.40574e-14	0.266874	-1.02636	2.45046e-06	0.299614	-0.943379
24690799	chr6:24690799:A:G	2.10135e-14	-0.225689	-1.01668	1.46652e-06	-0.21204	-0.94511
24691252	chr6:24691252:G:C	4.63398e-14	-4.09142e-10	-0.451537	2.88188e-06	-4.09142e-10	-0.481599
24691424	chr6:24691424:A:G	1.9697e-14	-4.09142e-10	-1.30707	1.28103e-06	-4.09142e-10	-1.29238
24691755	chr6:24691755:T:C	2.95683e-15	-2.17124	-1.03219	2.00025e-07	-2.18489	-0.964466
24691951	chr6:24691951:C:T	3.56438e-15	-1.69765	-1.3189	2.57646e-07	-1.57808	-1.31813
24692667	chr6:24692667:C:T	2.9802e-14	-4.09142e-10	-0.892962	1.96807e-06	-4.09142e-10	-0.86299
24692847	chr6:24692847:C:T	1.15483e-14	-0.659659	-1.18135	7.59657e-07	-0.617565	-1.19737
24693295	chr6:24693295:C:T	2.75556e-15	-1.94704	-1.32688	1.82648e-07	-1.9118	-1.32844
24693467	chr6:24693467:A:G	1.36257e-13	-4.09142e-10	0.627007	8.87248e-06	-4.09142e-10	0.642912
24693492	chr6:24693492:G:T	3.64787e-14	-4.09142e-10	-0.69081	2.43983e-06	-4.09142e-10	-0.648112
24693618	chr6:24693618:G:A	9.41196e-14	1.56361	-1.30658	8.14482e-06	1.8789	-1.32156
24693642	chr6:24693642:ACT:A	2.03697e-14	-4.09142e-10	-1.27349	1.30684e-06	-4.09142e-10	-1.27243
24693712	chr6:24693712:A:G	4.36133e-14	-4.09142e-10	-0.512176	2.84088e-06	-4.09142e-10	-0.495927
24694056	chr6:24694056:C:T	2.03296e-14	-4.09142e-10	-1.27546	1.28644e-06	-4.09142e-10	-1.28816
24694416	chr6:24694416:T:C	2.41253e-15	-2.2023	-1.20456	1.56764e-07	-2.20225	-1.1908
24694493	chr6:24694493:A:G	8.05059e-15	-2.20179	-3.31813e-10	5.1612e-07	-2.20146	-3.31813e-10
24694772	chr6:24694772:T:A	3.66384e-14	-4.09142e-10	-0.686443	2.36284e-06	-4.09142e-10	-0.680179
24695024	chr6:24695024:T:A	8.09527e-14	1.38942	-1.28309	5.69806e-06	1.44275	-1.24267
24695801	chr6:24695801:T:C	4.39744e-15	-1.56607	-1.24045	2.51289e-07	-1.65211	-1.26908
24695971	chr6:24695971:T:C	4.33428e-15	-2.07609	-0.744891	2.39816e-07	-2.08095	-0.886979
24696028	chr6:24696028:A:G	2.34286e-14	-4.09142e-10	-1.13358	1.48055e-06	-4.09142e-10	-1.14763
24696496	chr6:24696496:G:A	2.09584e-14	-4.09142e-10	-1.245	1.36965e-06	-4.09142e-10	-1.22549
24696868	chr6:24696868:C:T	4.34785e-14	-4.09142e-10	-0.515273	2.63907e-06	-4.09142e-10	-0.569614
24696988	chr6:24696988:C:T	2.09808e-14	-4.09142e-10	-1.24393	1.37129e-06	-4.09142e-10	-1.22429
24697160	chr6:24697160:A:C	8.86577e-14	1.48853	-1.29129	7.65215e-06	1.80728	-1.31233
24697196	chr6:24697196:T:C	4.12333e-14	0.727328	-1.29562	3.86136e-06	1.10158	-1.2906
24697487	chr6:24697487:GTTA:G	1.97574e-14	-4.09142e-10	-1.30401	1.26688e-06	-4.09142e-10	-1.30349
24697987	chr6:24697987:G:A	1.67252e-14	-1.99659	0.525965	1.04458e-06	-2.00791	0.51148
24698272	chr6:24698272:T:C	3.95577e-14	0.0996358	-0.709415	3.34217e-06	0.216479	-0.549902
24698308	chr6:24698308:C:T	2.18754e-14	-4.09142e-10	-1.20218	1.38938e-06	-4.09142e-10	-1.21118
24698550	chr6:24698550:AG:A	2.81757e-15	-2.18257	-1.06909	1.76323e-07	-2.19238	-1.0831
24699424	chr6:24699424:C:A	1.2337e-14	-2.17098	0.396041	7.8382e-07	-2.14987	0.366252
24700007	chr6:24700007:A:G	9.00957e-14	0.807171	-0.593838	8.16933e-06	0.98116	-0.420816
24700687	chr6:24700687:C:T	2.49768e-15	-2.10511	-1.26707	1.54778e-07	-2.1311	-1.2747
24701713	chr6:24701713:A:G	8.51765e-15	-2.1454	-3.31813e-10	5.49249e-07	-2.13925	-3.31813e-10
24702097	chr6:24702097:G:A	2.27741e-14	-4.09142e-10	-1.16192	1.4437e-06	-4.09142e-10	-1.17283
24702221	chr6:24702221:C:A	3.98297e-15	-2.10118	-0.80433	2.46591e-07	-2.13103	-0.809033
24702248	chr6:24702248:C:A	4.18352e-14	-4.09142e-10	-0.553801	2.80499e-06	-4.09142e-10	-0.508641
24702736	chr6:24702736:T:A	9.30035e-14	1.53646	-1.29136	8.61833e-06	1.92216	-1.30832
24702818	chr6:24702818:A:C	1.98536e-14	-4.09142e-10	-1.29915	1.26724e-06	-4.09142e-10	-1.3032
24702911	chr6:24702911:ACT:A	2.74851e-14	-4.09142e-10	-0.973893	1.69195e-06	-4.09142e-10	-1.01416
24703044	chr6:24703044:G:A	4.07224e-14	-4.09142e-10	-0.58076	2.47979e-06	-4.09142e-10	-0.631867
24703108	chr6:24703108:C:A	7.29327e-15	-1.69455	-0.606039	3.74235e-07	-1.78106	-0.741851
24703214	chr6:24703214:A:G	2.66004e-15	-1.99518	-1.31402	1.61608e-07	-2.07135	-1.29127
24703388	chr6:24703388:TA:T	8.26137e-15	-2.17595	-3.31813e-10	5.31644e-07	-2.17182	-3.31813e-10
24703582	chr6:24703582:G:A	8.62415e-15	-2.13297	-3.31813e-10	5.78332e-07	-2.08765	-3.31813e-10
24703592	chr6:24703592:ACT:A	1.05235e-14	-1.93392	-3.31813e-10	6.52713e-07	-1.96666	-3.31813e-10
24703789	chr6:24703789:C:T	8.26081e-15	-2.17602	-3.31813e-10	5.31515e-07	-2.17207	-3.31813e-10
24704340	chr6:24704340:C:T	2.7712e-15	-2.01886	-1.2494	1.66892e-07	-2.07307	-1.25738
24704594	chr6:24704594:A:C	5.01081e-14	-4.09142e-10	-0.373357	3.20685e-06	-4.09142e-10	-0.374755
24705545	chr6:24705545:T:C	2.58712e-15	-2.13217	-1.20482	1.60565e-07	-2.15364	-1.21546
24705607	chr6:24705607:T:C	4.26431e-14	0.773482	-1.30816	4.03298e-06	1.16769	-1.31323
24706542	chr6:24706542:T:C	6.54011e-15	-1.92485	-0.484734	4.00558e-07	-1.96044	-0.494501
24706624	chr6:24706624:A:C	6.71319e-15	-1.93937	-0.444099	4.11287e-07	-1.97417	-0.454334
24707426	chr6:24707426:G:A	2.13044e-14	-4.09142e-10	-1.22863	1.34919e-06	-4.09142e-10	-1.24053
24707758	chr6:24707758:C:T	2.78469e-15	-1.97534	-1.28806	1.70619e-07	-2.05511	-1.25325
24707871	chr6:24707871:C:T	2.56437e-15	-2.13009	-1.21574	1.59157e-07	-2.1519	-1.22601
24708079	chr6:24708079:TA:T	4.97316e-14	-4.09142e-10	-0.380898	3.23782e-06	-4.09142e-10	-0.365141
24708372	chr6:24708372:A:G	2.54954e-15	-2.18454	-1.16709	1.95301e-07	-2.01237	-1.16089
24708974	chr6:24708974:A:G	2.31731e-14	-4.09142e-10	-1.14455	1.48497e-06	-4.09142e-10	-1.14465
24709042	chr6:24709042:T:C	2.65422e-14	-4.09142e-10	-1.0088	1.63884e-06	-4.09142e-10	-1.04605
24709600	chr6:24709600:CATAG:C	4.55273e-15	-2.17799	-0.593821	2.70862e-07	-2.20001	-0.646177
24709602	chr6:24709602:T:C	1.72081e-14	-1.83669	0.394532	1.09008e-06	-1.83323	0.379444
24710085	chr6:24710085:T:C	1.97216e-14	-4.09142e-10	-1.30582	1.25367e-06	-4.09142e-10	-1.31397
24710163	chr6:24710163:G:A	2.811e-14	-4.09142e-10	-0.951413	1.62964e-06	-4.09142e-10	-1.05168
24710335	chr6:24710335:G:A	8.17247e-15	-2.18677	-3.31813e-10	5.29805e-07	-2.17529	-3.31813e-10
24710409	chr6:24710409:C:T	1.9584e-14	-4.09142e-10	-1.31282	1.23926e-06	-4.09142e-10	-1.32552
24710652	chr6:24710652:G:A	1.95732e-14	-4.09142e-10	-1.31338	1.25276e-06	-4.09142e-10	-1.31469
24710692	chr6:24710692:A:G	6.92769e-14	1.13555	-1.18497	5.12345e-06	1.21188	-1.1181
24710791	chr6:24710791:G:A	1.93239e-14	-1.97908	0.652879	1.11305e-06	-1.99491	0.561971
24710801	chr6:24710801:C:A	1.14832e-13	0.827407	-0.371477	1.05183e-05	0.99748	-0.184405
24711176	chr6:24711176:C:T	2.0993e-14	-4.09142e-10	-1.24335	1.33073e-06	-4.09142e-10	-1.25432
24711739	chr6:24711739:T:C	2.86031e-15	-2.00113	-1.23548	1.71637e-07	-2.05792	-1.2445
24711764	chr6:24711764:T:C	1.95697e-14	-4.09142e-10	-1.31355	1.26999e-06	-4.09142e-10	-1.30103
24711816	chr6:24711816:A:G	1.81194e-14	-1.92559	0.535031	1.11085e-06	-1.9434	0.508484
24712916	chr6:24712916:A:C	1.94447e-14	-4.09142e-10	-1.31996	1.23744e-06	-4.09142e-10	-1.32699
24712952	chr6:24712952:T:C	2.11704e-14	-4.09142e-10	-1.23494	1.33909e-06	-4.09142e-10	-1.24806
24713472	chr6:24713472:GAAGCAAAAGTTTT:G	2.45171e-15	-2.15232	-1.23843	1.52953e-07	-2.16984	-1.24783
24713495	chr6:24713495:A:C	2.13134e-14	-1.46371	0.235504	2.004e-06	-1.32424	0.479345
24713899	chr6:24713899:T:C	1.93868e-14	-4.09142e-10	-1.32294	1.23707e-06	-4.09142e-10	-1.3273
24714205	chr6:24714205:G:A	9.37048e-15	-2.09851	0.0485392	5.35203e-07	-2.0965	-0.0686491
24714617	chr6:24714617:G:GT	3.44006e-15	-2.01662	-1.03543	2.49463e-07	-1.92549	-1.003
24714746	chr6:24714746:G:T	3.32057e-14	-4.09142e-10	-0.784816	2.12514e-06	-4.09142e-10	-0.786205
24714818	chr6:24714818:C:T	8.50332e-15	-2.14708	-3.31813e-10	5.28976e-07	-2.17685	-3.31813e-10
24715125	chr6:24715125:T:C	4.68521e-14	-4.09142e-10	-0.440543	3.04259e-06	-4.09142e-10	-0.427332
24715197	chr6:24715197:T:C	1.94457e-14	-4.09142e-10	-1.31991	1.23614e-06	-4.09142e-10	-1.32805
24715271	chr6:24715271:C:T	2.79496e-14	-4.09142e-10	-0.957135	1.83987e-06	-4.09142e-10	-0.93035
24715599	chr6:24715599:C:A	1.45459e-14	-1.61023	-3.31813e-10	8.46283e-07	-1.70694	-3.31813e-10
24715953	chr6:24715953:A:C	1.78989e-13	0.899786	-3.31813e-10	9.82363e-06	0.744748	-3.31813e-10
24716537	chr6:24716537:T:C	1.95478e-14	-4.09142e-10	-1.31468	1.25857e-06	-4.09142e-10	-1.31006
24716572	chr6:24716572:T:C	4.56017e-14	-4.09142e-10	-0.467595	3.04398e-06	-4.09142e-10	-0.426877
24716872	chr6:24716872:C:T	3.71833e-15	-2.20194	-0.772319	2.29404e-07	-2.19461	-0.817704
24717009	chr6:24717009:C:T	6.39117e-14	-4.09142e-10	-0.130036	4.01816e-06	-4.09142e-10	-0.149219
24717173	chr6:24717173:T:C	2.3238e-15	-2.17498	-1.26936	1.8095e-07	-1.98426	-1.26532
24717187	chr6:24717187:A:G	4.78565e-14	-4.09142e-10	-0.419332	3.11051e-06	-4.09142e-10	-0.405255
24717368	chr6:24717368:C:G	4.0441e-14	-4.09142e-10	-0.587694	2.71052e-06	-4.09142e-10	-0.542902
24718436	chr6:24718436:T:C	2.86216e-14	-4.09142e-10	-0.933379	1.88989e-06	-4.09142e-10	-0.903521
24718448	chr6:24718448:T:C	8.16124e-15	-2.18814	-3.31813e-10	5.16431e-07	-2.20086	-3.31813e-10
24718466	chr6:24718466:A:G	3.027e-14	-4.09142e-10	-0.877383	1.83706e-06	-4.09142e-10	-0.931878
24718781	chr6:24718781:T:C	1.9306e-14	-4.09142e-10	-1.32712	1.24224e-06	-4.09142e-10	-1.32312
24719750	chr6:24719750:G:A	1.86397e-14	-1.1652	-0.197048	1.73405e-06	-0.998292	0.00870848
24719896	chr6:24719896:A:C	2.93601e-14	-4.09142e-10	-0.907902	1.69002e-06	-4.09142e-10	-1.0153
24719939	chr6:24719939:C:A	3.31771e-15	-2.17844	-0.909829	2.5665e-07	-1.99251	-0.907569
24720796	chr6:24720796:A:C	2.6174e-15	-2.20222	-1.12314	1.68204e-07	-2.18381	-1.1388
24720908	chr6:24720908:C:T	1.95059e-14	-4.09142e-10	-1.31682	1.24596e-06	-4.09142e-10	-1.32014
24721069	chr6:24721069:C:T	3.16545e-15	-1.94704	-1.1882	2.12094e-07	-1.92752	-1.16325
24721236	chr6:24721236:G:C	1.92828e-14	-4.09142e-10	-1.32833	1.24575e-06	-4.09142e-10	-1.32031
24721272	chr6:24721272:C:A	1.94684e-14	-4.09142e-10	-1.31875	1.23641e-06	-4.09142e-10	-1.32783
24721356	chr6:24721356:T:G	2.20075e-14	0.00605628	-1.20221	1.86034e-06	0.324663	-1.24395
24721423	chr6:24721423:AG:A	8.95747e-14	0.207533	-3.31813e-10	5.03162e-06	0.0756999	-3.31813e-10
24721439	chr6:24721439:A:T	3.55783e-15	-2.16687	-0.851519	2.40459e-07	-2.15333	-0.811916
24721551	chr6:24721551:A:G	6.17779e-14	-4.09142e-10	-0.163993	3.46804e-06	-4.09142e-10	-0.296452
24721690	chr6:24721690:A:G	2.10829e-14	0.0654294	-1.30451	1.13739e-06	-0.102006	-1.3093
24721725	chr6:24721725:G:C	2.4204e-15	-2.20143	-1.20218	1.51174e-07	-2.20115	-1.22822
24721756	chr6:24721756:C:G	1.99738e-14	-4.09142e-10	-1.29312	1.2543e-06	-4.09142e-10	-1.31347
24722000	chr6:24722000:G:C	2.23253e-14	-4.09142e-10	-1.18182	1.34739e-06	-4.09142e-10	-1.24187
24722081	chr6:24722081:C:T	2.21524e-15	-2.17005	-1.32213	1.39205e-07	-2.19529	-1.31656
24722767	chr6:24722767:A:G	3.33803e-14	-4.09142e-10	-0.779573	2.21056e-06	-4.09142e-10	-0.746797
24722781	chr6:24722781:C:T	1.04088e-13	0.357702	-3.31813e-10	5.8674e-06	0.229368	-3.31813e-10
24722812	chr6:24722812:A:G	2.2975e-14	-4.09142e-10	-1.15313	1.48661e-06	-4.09142e-10	-1.14355
24722986	chr6:24722986:T:A	3.06109e-15	-1.85909	-1.30968	2.02314e-07	-1.8278	-1.31018
24723265	chr6:24723265:T:C	1.92846e-14	-4.09142e-10	-1.32823	1.23591e-06	-4.09142e-10	-1.32824
24723743	chr6:24723743:C:T	2.03237e-14	-4.09142e-10	-1.27575	1.27528e-06	-4.09142e-10	-1.29687
24723806	chr6:24723806:C:T	1.82178e-14	-1.40827	0.0231278	1.63424e-06	-1.25141	0.202547
24723851	chr6:24723851:G:A	3.80859e-14	-4.09142e-10	-0.647695	2.50774e-06	-4.09142e-10	-0.620661
24723889	chr6:24723889:T:A	2.08606e-14	-4.09142e-10	-1.24968	1.31767e-06	-4.09142e-10	-1.26418
24723974	chr6:24723974:G:A	2.86147e-14	-4.09142e-10	-0.933618	1.89057e-06	-4.09142e-10	-0.903163
24724073	chr6:24724073:C:T	6.75373e-14	-4.09142e-10	-0.0748586	4.58644e-06	-4.09142e-10	-0.0169381
24724310	chr6:24724310:G:A	1.93031e-14	-4.09142e-10	-1.32727	1.2411e-06	-4.09142e-10	-1.32404
24724695	chr6:24724695:A:G	2.00538e-14	-4.09142e-10	-1.28912	1.30285e-06	-4.09142e-10	-1.27549
24724758	chr6:24724758:C:A	1.98358e-14	-4.09142e-10	-1.30005	1.27112e-06	-4.09142e-10	-1.30014
24725034	chr6:24725034:AGG:A	2.78809e-14	-4.09142e-10	-0.959597	1.84061e-06	-4.09142e-10	-0.929945
24725432	chr6:24725432:G:A	7.60859e-14	-4.09142e-10	0.0443244	4.20886e-06	-4.09142e-10	-0.102851
24725643	chr6:24725643:T:C	2.24921e-15	-2.17406	-1.3029	1.80787e-07	-1.94363	-1.30685
24725663	chr6:24725663:A:C	2.17469e-14	-4.09142e-10	-1.20807	1.37661e-06	-4.09142e-10	-1.22042
24726036	chr6:24726036:T:C	1.31309e-14	-1.38984	-0.322726	1.12301e-06	-1.22801	-0.196025
24726179	chr6:24726179:T:C	3.00861e-14	-0.883475	-3.31813e-10	2.13139e-06	-0.783266	-3.31813e-10
24726180	chr6:24726180:T:G	2.29772e-15	-2.12996	-1.32566	1.40979e-07	-2.1718	-1.32739
24726578	chr6:24726578:G:C	1.7886e-14	-0.0794484	-1.32407	1.03768e-06	-0.174874	-1.32818
24726810	chr6:24726810:C:A	8.63735e-15	-2.13144	-3.31813e-10	5.56699e-07	-2.12577	-3.31813e-10
24726930	chr6:24726930:C:T	4.70959e-14	-4.09142e-10	-0.435352	3.14725e-06	-4.09142e-10	-0.393512
24727177	chr6:24727177:T:TTGATGACC	8.63334e-15	-0.860497	-1.27141	5.51572e-07	-0.886426	-1.2486
24727589	chr6:24727589:G:A	2.38032e-14	-4.09142e-10	-1.11772	1.39269e-06	-4.09142e-10	-1.20881
24727708	chr6:24727708:G:A	1.01263e-14	-1.9724	-3.31813e-10	6.59683e-07	-1.95604	-3.31813e-10
24728274	chr6:24728274:A:G	8.61239e-15	-0.855607	-1.27873	5.49449e-07	-0.881677	-1.25721
24728710	chr6:24728710:T:C	8.4267e-15	-2.15613	-3.31813e-10	5.42565e-07	-2.15149	-3.31813e-10
24728906	chr6:24728906:C:G	2.32295e-13	2.08615	-0.925681	1.52237e-05	2.20343	-1.02061
24728981	chr6:24728981:G:C	8.79459e-15	-2.1134	-3.31813e-10	5.48018e-07	-2.14149	-3.31813e-10
24729106	chr6:24729106:T:C	1.04921e-13	0.365673	-3.31813e-10	6.12209e-06	0.271861	-3.31813e-10
24729183	chr6:24729183:C:G	2.01392e-14	-4.09142e-10	-1.28487	1.30538e-06	-4.09142e-10	-1.27355
24729841	chr6:24729841:G:A	2.47417e-15	-2.16552	-1.21612	2.02167e-07	-1.91894	-1.21977
24729976	chr6:24729976:G:T	8.51473e-15	-2.14574	-3.31813e-10	5.48758e-07	-2.14014	-3.31813e-10
24730084	chr6:24730084:G:A	2.44223e-14	-4.09142e-10	-1.09204	1.58571e-06	-4.09142e-10	-1.07901
24730164	chr6:24730164:C:A	3.64412e-15	-1.79732	-1.1971	2.39452e-07	-1.77042	-1.19903
24730405	chr6:24730405:A:C	2.44272e-14	-4.09142e-10	-1.09184	1.58601e-06	-4.09142e-10	-1.07882
24730502	chr6:24730502:C:T	1.67117e-14	-0.391414	-1.08001	1.2802e-06	-0.246495	-1.04653
24730792	chr6:24730792:T:C	2.50927e-15	-2.17363	-1.19391	1.56507e-07	-2.20031	-1.19439
24731555	chr6:24731555:T:C	1.45356e-14	-1.38723	-0.223703	1.25614e-06	-1.23128	-0.0807145
24731762	chr6:24731762:G:T	9.26188e-14	0.240953	-3.31813e-10	5.44252e-06	0.1542	-3.31813e-10
24731896	chr6:24731896:T:A	8.55393e-15	-2.14115	-3.31813e-10	5.51462e-07	-2.13522	-3.31813e-10
24732138	chr6:24732138:G:A	6.23973e-15	-1.3268	-1.1298	3.26091e-07	-1.49762	-1.163
24732209	chr6:24732209:G:A	1.43339e-14	-1.37333	-0.251586	1.22793e-06	-1.22095	-0.113758
24732468	chr6:24732468:T:C	3.50743e-14	-4.09142e-10	-0.73007	2.32122e-06	-4.09142e-10	-0.697951
24732486	chr6:24732486:ATGAGT:A	1.18538e-13	0.487696	-3.31813e-10	6.90472e-06	0.392163	-3.31813e-10
24732506	chr6:24732506:A:AC	2.58309e-15	-2.01026	-1.32829	2.09421e-07	-1.78171	-1.32174
24732549	chr6:24732549:A:G	5.40476e-14	-4.09142e-10	-0.297673	3.60305e-06	-4.09142e-10	-0.258263
24732745	chr6:24732745:A:C	2.01975e-14	-4.09142e-10	-1.28198	1.30173e-06	-4.09142e-10	-1.27635
24732827	chr6:24732827:C:A	3.53513e-15	-1.84388	-1.18091	2.31873e-07	-1.81868	-1.18293
24732896	chr6:24732896:A:G	3.37121e-15	-1.89196	-1.18031	2.20831e-07	-1.86809	-1.1823
24733391	chr6:24733391:C:A	3.29146e-14	-4.09142e-10	-0.793621	1.93843e-06	-4.09142e-10	-0.878167
24733614	chr6:24733614:G:A	2.3893e-14	-4.09142e-10	-1.11395	1.54942e-06	-4.09142e-10	-1.10216
24733756	chr6:24733756:T:C	1.07167e-14	-0.630283	-1.28545	6.81368e-07	-0.658474	-1.26522
24734507	chr6:24734507:A:G	2.38812e-14	-4.09142e-10	-1.11445	1.54864e-06	-4.09142e-10	-1.10267
24734839	chr6:24734839:C:T	1.50357e-14	-1.22797	-0.349143	1.31505e-06	-1.0534	-0.212765
24735080	chr6:24735080:G:T	2.20108e-14	-0.163126	-1.03288	1.68944e-06	-0.015501	-1.00014
24735208	chr6:24735208:T:C	2.36374e-14	-4.09142e-10	-1.12471	1.49388e-06	-4.09142e-10	-1.13867
24735437	chr6:24735437:T:C	1.36119e-14	-1.45272	-0.223882	1.20407e-06	-1.29837	-0.0559669
24735857	chr6:24735857:C:T	2.57169e-14	-4.09142e-10	-1.04039	1.65522e-06	-4.09142e-10	-1.03611
24735877	chr6:24735877:T:C	4.58184e-14	-4.09142e-10	-0.462854	3.07016e-06	-4.09142e-10	-0.418314
24735956	chr6:24735956:G:A	1.18671e-14	-1.81377	-3.31813e-10	7.03701e-07	-1.89144	-3.31813e-10
24736004	chr6:24736004:G:A	3.97744e-15	-1.62584	-1.28106	2.89598e-07	-1.51261	-1.26669
24736286	chr6:24736286:T:C	2.7784e-14	-4.09142e-10	-0.963079	1.78999e-06	-4.09142e-10	-0.95783
24736416	chr6:24736416:G:A	2.77056e-14	-0.0149021	-0.951001	1.82099e-06	-0.0541965	-0.886466
24736708	chr6:24736708:C:A	1.18215e-14	-1.37693	-0.440684	1.01007e-06	-1.21841	-0.31161
24736818	chr6:24736818:G:A	2.51283e-15	-2.07921	-1.28692	2.19736e-07	-1.75901	-1.29636
24736900	chr6:24736900:G:GAC	2.70849e-15	-1.96542	-1.32572	2.22596e-07	-1.71578	-1.32666
24737563	chr6:24737563:T:C	7.77795e-15	-1.46418	-0.772069	6.58821e-07	-1.31027	-0.647074
24737732	chr6:24737732:A:G	5.07098e-15	-1.70844	-0.955561	2.98548e-07	-1.76854	-0.980332
24737929	chr6:24737929:A:T	2.75002e-13	2.31888	-0.989637	1.7827e-05	2.40324	-1.06257
24737940	chr6:24737940:A:C	2.48015e-15	-2.05078	-1.32844	1.97663e-07	-1.84281	-1.31842
24737950	chr6:24737950:C:T	1.31258e-14	-0.389295	-1.32367	7.51162e-07	-0.5011	-1.32508
24737988	chr6:24737988:G:A	5.99166e-15	-1.38328	-1.11389	3.13992e-07	-1.55026	-1.14817
24738011	chr6:24738011:C:G	2.38667e-14	-4.09142e-10	-1.11506	1.40213e-06	-4.09142e-10	-1.20205
24738100	chr6:24738100:T:C	2.53131e-15	-2.05587	-1.30293	2.26211e-07	-1.71615	-1.31018
24738159	chr6:24738159:C:T	2.38746e-15	-2.09538	-1.32193	1.88361e-07	-1.91235	-1.29709
24738254	chr6:24738254:T:C	2.37132e-14	-4.09142e-10	-1.12151	1.53756e-06	-4.09142e-10	-1.10985
24738367	chr6:24738367:G:A	1.08564e-14	-0.617229	-1.28555	6.92798e-07	-0.640257	-1.2668
24738984	chr6:24738984:C:T	2.27569e-15	-2.17118	-1.29408	1.52427e-07	-2.13358	-1.28753
24739304	chr6:24739304:T:C	8.61163e-15	-2.13442	-3.31813e-10	5.55185e-07	-2.1285	-3.31813e-10
24739380	chr6:24739380:C:T	1.98905e-14	-4.09142e-10	-1.2973	1.28379e-06	-4.09142e-10	-1.29023
24739761	chr6:24739761:C:A	1.97091e-14	-4.09142e-10	-1.30646	1.27114e-06	-4.09142e-10	-1.30013
24739855	chr6:24739855:G:T	2.61348e-14	-4.09142e-10	-1.02427	1.69789e-06	-4.09142e-10	-1.01066
24740057	chr6:24740057:C:T	1.96447e-14	-4.09142e-10	-1.30973	1.26716e-06	-4.09142e-10	-1.30326
24740285	chr6:24740285:T:C	2.44675e-15	-2.17086	-1.22192	1.56944e-07	-2.16204	-1.22987
24740308	chr6:24740308:A:T	6.04617e-15	-1.72692	-0.761198	5.05158e-07	-1.58855	-0.63438
24740561	chr6:24740561:C:T	3.87653e-14	-2.00411	1.3741	2.83448e-06	-2.08809	1.5899
24740718	chr6:24740718:A:G	1.96226e-14	-4.09142e-10	-1.31086	1.24916e-06	-4.09142e-10	-1.31757
24740739	chr6:24740739:T:C	2.14211e-14	-4.09142e-10	-1.22316	1.35482e-06	-4.09142e-10	-1.23637
24741233	chr6:24741233:AACCCAGGAGTTCAAG:A	2.22741e-15	-2.16726	-1.31944	1.47077e-07	-2.16248	-1.29436
24741409	chr6:24741409:C:G	1.96696e-14	-4.09142e-10	-1.30846	1.27257e-06	-4.09142e-10	-1.29901
24741726	chr6:24741726:TG:T	2.88165e-14	-4.09142e-10	-0.92659	1.89205e-06	-4.09142e-10	-0.90238
24741902	chr6:24741902:G:A	2.33702e-15	-2.11217	-1.32649	1.37128e-07	-2.20219	-1.3247
24741985	chr6:24741985:T:C	2.28451e-15	-2.1629	-1.29849	1.53028e-07	-2.15803	-1.25915
24742020	chr6:24742020:T:C	2.04892e-14	-4.09142e-10	-1.26764	1.32789e-06	-4.09142e-10	-1.25645
24742133	chr6:24742133:A:G	2.56022e-15	-2.20121	-1.14624	1.82263e-07	-2.15767	-1.08467
24742235	chr6:24742235:A:C	2.74711e-14	-4.09142e-10	-0.974406	1.68925e-06	-4.09142e-10	-1.01576
24742820	chr6:24742820:C:A	2.42475e-15	-2.1026	-1.29921	1.56506e-07	-2.09906	-1.29564
24742952	chr6:24742952:A:G	2.03115e-14	-4.09142e-10	-1.27635	1.25336e-06	-4.09142e-10	-1.31421
24743376	chr6:24743376:G:C	1.95303e-14	-4.09142e-10	-1.31557	1.25012e-06	-4.09142e-10	-1.3168
24743896	chr6:24743896:T:C	2.04713e-14	-4.09142e-10	-1.26851	1.26956e-06	-4.09142e-10	-1.30137
24744117	chr6:24744117:A:T	2.09878e-14	-4.09142e-10	-1.2436	1.27719e-06	-4.09142e-10	-1.29538
24744383	chr6:24744383:T:C	8.46275e-15	-2.15187	-3.31813e-10	5.32796e-07	-2.16966	-3.31813e-10
24744411	chr6:24744411:T:C	2.2744e-15	-2.18446	-1.28136	1.45861e-07	-2.17632	-1.28882
24744632	chr6:24744632:C:T	2.26254e-14	-4.09142e-10	-1.16847	1.48285e-06	-4.09142e-10	-1.14608
24744654	chr6:24744654:G:A	2.27684e-15	-2.16904	-1.29571	1.52775e-07	-2.1639	-1.25493
24744931	chr6:24744931:C:T	1.98779e-14	-4.09142e-10	-1.29793	1.27358e-06	-4.09142e-10	-1.29821
24745575	chr6:24745575:A:G	1.99734e-14	-4.09142e-10	-1.29314	1.24324e-06	-4.09142e-10	-1.32233
24745662	chr6:24745662:C:T	2.16232e-14	-4.09142e-10	-1.21377	1.37124e-06	-4.09142e-10	-1.22432
24745702	chr6:24745702:T:A	4.42984e-14	-4.09142e-10	-0.496591	2.92362e-06	-4.09142e-10	-0.467219
24745837	chr6:24745837:G:A	9.62512e-14	-4.09142e-10	0.279423	6.51665e-06	-4.09142e-10	0.334318
24746511	chr6:24746511:C:T	5.38991e-15	-1.69994	-0.903072	4.34894e-07	-1.56019	-0.812508
24746535	chr6:24746535:C:A	2.46601e-14	-4.09142e-10	-1.08235	1.65676e-06	-4.09142e-10	-1.03518
24746542	chr6:24746542:G:GA	2.21288e-15	-2.18065	-1.31259	1.46371e-07	-2.1772	-1.28445
24746598	chr6:24746598:G:A	3.88702e-14	-4.09142e-10	-0.627311	2.54719e-06	-4.09142e-10	-0.605053
24746825	chr6:24746825:A:G	2.07185e-14	-4.09142e-10	-1.25651	1.3216e-06	-4.09142e-10	-1.2612
24747004	chr6:24747004:TAG:T	1.98271e-14	-4.09142e-10	-1.30049	1.28055e-06	-4.09142e-10	-1.29276
24747040	chr6:24747040:A:G	2.03104e-14	-4.09142e-10	-1.2764	1.25493e-06	-4.09142e-10	-1.31296
24747183	chr6:24747183:A:G	2.0236e-14	-4.09142e-10	-1.28008	1.25239e-06	-4.09142e-10	-1.31499
24747207	chr6:24747207:G:A	2.01507e-14	-4.09142e-10	-1.2843	1.24976e-06	-4.09142e-10	-1.31709
24747380	chr6:24747380:C:A	2.33207e-15	-2.18349	-1.2573	1.49392e-07	-2.17478	-1.26645
24747417	chr6:24747417:T:C	1.99742e-14	-4.09142e-10	-1.2931	1.27755e-06	-4.09142e-10	-1.2951
24747788	chr6:24747788:C:T	3.05061e-15	-2.01447	-1.15772	1.69173e-07	-2.18096	-1.13592
24747803	chr6:24747803:T:C	2.22226e-15	-2.17954	-1.30948	1.47355e-07	-2.17586	-1.27909
24747866	chr6:24747866:C:T	2.32461e-15	-2.11628	-1.32771	1.36885e-07	-2.20227	-1.32638
24748283	chr6:24748283:G:A	1.41548e-13	0.665099	-3.31813e-10	8.22708e-06	0.567389	-3.31813e-10
24748419	chr6:24748419:T:C	1.92855e-13	2.29259	-1.31819	1.42684e-05	2.44579	-1.32778
24748420	chr6:24748420:G:A	5.27098e-14	-4.09142e-10	-0.322737	3.16352e-06	-4.09142e-10	-0.388356
24748599	chr6:24748599:C:T	3.09647e-15	-1.99794	-1.15934	1.69814e-07	-2.17521	-1.13788
24748876	chr6:24748876:T:C	2.27522e-15	-2.16555	-1.29992	1.6513e-07	-2.0663	-1.27476
24749014	chr6:24749014:A:G	2.56376e-15	-2.03439	-1.31167	1.63603e-07	-2.04155	-1.30881
24749185	chr6:24749185:C:T	8.40674e-15	-1.76081	-0.397693	5.13729e-07	-1.74845	-0.457652
24749234	chr6:24749234:C:G	1.95899e-14	-4.09142e-10	-1.31253	1.26312e-06	-4.09142e-10	-1.30645
24749251	chr6:24749251:T:C	2.29207e-15	-2.12979	-1.32829	1.36772e-07	-2.202	-1.32748
24749474	chr6:24749474:A:T	1.18688e-14	-0.486334	-1.32729	7.45371e-07	-0.511405	-1.32251
24749682	chr6:24749682:C:T	2.45255e-14	-4.09142e-10	-1.08783	1.59493e-06	-4.09142e-10	-1.07321
24750527	chr6:24750527:C:T	3.07877e-14	-4.09142e-10	-0.860424	1.82409e-06	-4.09142e-10	-0.938959
24750828	chr6:24750828:A:C	2.02623e-14	-4.09142e-10	-1.27878	1.34314e-06	-4.09142e-10	-1.24503
24750987	chr6:24750987:G:A	3.10355e-14	-4.09142e-10	-0.852409	2.01817e-06	-4.09142e-10	-0.837854
24750988	chr6:24750988:G:T	4.26469e-15	-2.1131	-0.724074	2.76287e-07	-2.11046	-0.715896
24751473	chr6:24751473:T:C	2.2222e-15	-2.17673	-1.31232	1.47159e-07	-2.17286	-1.28342
24751627	chr6:24751627:T:C	2.92565e-14	-4.09142e-10	-0.911439	1.67929e-06	-4.09142e-10	-1.02167
24752172	chr6:24752172:C:T	2.79314e-15	-2.19635	-1.06402	1.72308e-07	-2.1999	-1.09861
24752313	chr6:24752313:C:T	9.76646e-14	0.294	-3.31813e-10	5.70252e-06	0.200865	-3.31813e-10
24752318	chr6:24752318:G:A	8.93654e-15	-2.09739	-3.31813e-10	5.77878e-07	-2.08844	-3.31813e-10
24752365	chr6:24752365:A:C	1.3316e-13	1.93181	-1.3278	9.82997e-06	2.06535	-1.31996
24752406	chr6:24752406:A:G	7.79852e-14	-4.09142e-10	0.0689796	5.29133e-06	-4.09142e-10	0.126026
24752416	chr6:24752416:G:A	4.42448e-14	-4.09142e-10	-0.497802	2.92016e-06	-4.09142e-10	-0.468404
24753108	chr6:24753108:A:C	1.96096e-14	-4.09142e-10	-1.31152	1.26463e-06	-4.09142e-10	-1.30526
24753153	chr6:24753153:A:G	2.06451e-14	-4.09142e-10	-1.26006	1.26678e-06	-4.09142e-10	-1.30357
24753160	chr6:24753160:C:T	1.09239e-14	-0.570137	-1.32644	6.88613e-07	-0.592233	-1.32089
24753509	chr6:24753509:C:T	2.01264e-14	-4.09142e-10	-1.28551	1.27897e-06	-4.09142e-10	-1.29399
24753565	chr6:24753565:C:T	8.11097e-15	-2.19432	-3.31813e-10	5.35672e-07	-2.16428	-3.31813e-10
24753705	chr6:24753705:G:A	2.23978e-15	-2.16594	-1.31522	1.48295e-07	-2.16108	-1.28752
24753891	chr6:24753891:T:C	7.38434e-14	-4.09142e-10	0.0144082	4.97849e-06	-4.09142e-10	0.0650849
24754201	chr6:24754201:G:A	1.03386e-14	-1.95165	-3.31813e-10	6.47522e-07	-1.97465	-3.31813e-10
24754334	chr6:24754334:C:T	2.02148e-14	-4.09142e-10	-1.28112	1.30219e-06	-4.09142e-10	-1.276
24754583	chr6:24754583:C:T	1.38858e-14	-1.65667	-3.31813e-10	7.40828e-07	-1.84003	-3.31813e-10
24754631	chr6:24754631:T:C	1.55044e-13	2.04516	-1.28898	1.11057e-05	2.18109	-1.31368
24755313	chr6:24755313:C:T	2.76257e-14	-4.09142e-10	-0.968791	1.5912e-06	-4.09142e-10	-1.07555
24755601	chr6:24755601:A:T	2.4782e-14	-4.09142e-10	-1.07742	1.48432e-06	-4.09142e-10	-1.14508
24755942	chr6:24755942:G:A	1.93306e-14	-4.09142e-10	-1.32585	1.24079e-06	-4.09142e-10	-1.3243
24756072	chr6:24756072:A:G	4.50292e-15	-1.72786	-1.05495	2.65294e-07	-1.77953	-1.08743
24756388	chr6:24756388:G:A	2.05101e-14	-4.09142e-10	-1.26662	1.27478e-06	-4.09142e-10	-1.29727
24756549	chr6:24756549:C:T	2.44591e-14	-1.09054	-3.31813e-10	1.84779e-06	-0.92605	-3.31813e-10
24756608	chr6:24756608:G:A	3.48669e-15	-2.09048	-0.94811	2.00207e-07	-2.13135	-1.0171
24756669	chr6:24756669:G:A	3.68396e-15	-2.00201	-0.981544	2.08365e-07	-2.05954	-1.04897
24756810	chr6:24756810:C:T	4.03504e-15	-1.99174	-0.900782	2.40552e-07	-2.02009	-0.944775
24757202	chr6:24757202:A:G	2.34851e-15	-2.10607	-1.32769	1.59076e-07	-2.05241	-1.326
24757334	chr6:24757334:T:A	2.34415e-15	-2.11876	-1.31686	1.55227e-07	-2.0936	-1.3093
24757377	chr6:24757377:C:T	9.9509e-15	-1.98988	-3.31813e-10	6.01216e-07	-2.04884	-3.31813e-10
24758596	chr6:24758596:A:C	2.42787e-14	-4.09142e-10	-1.09794	1.57524e-06	-4.09142e-10	-1.08563
24758945	chr6:24758945:C:G	2.1642e-14	-4.09142e-10	-1.2129	1.34051e-06	-4.09142e-10	-1.24699
24759171	chr6:24759171:A:G	2.74794e-15	-1.9613	-1.31538	2.94257e-07	-1.45199	-1.31135
24759388	chr6:24759388:C:T	2.18245e-14	-4.09142e-10	-1.20451	1.34902e-06	-4.09142e-10	-1.24066
24759455	chr6:24759455:A:G	8.2074e-15	-2.1825	-3.31813e-10	5.30142e-07	-2.17465	-3.31813e-10
24759538	chr6:24759538:C:T	4.22511e-15	-1.93566	-0.910832	2.34976e-07	-1.99008	-0.998237
24759563	chr6:24759563:G:A	2.75725e-14	-4.09142e-10	-0.970721	1.63316e-06	-4.09142e-10	-1.04953
24759647	chr6:24759647:C:T	7.63935e-15	-1.11427	-1.13995	4.28347e-07	-1.2585	-1.12937
24760053	chr6:24760053:T:C	2.09678e-14	-4.09142e-10	-1.24455	1.29526e-06	-4.09142e-10	-1.28133
24760199	chr6:24760199:A:G	2.9523e-15	-2.11545	-1.08951	1.72117e-07	-2.15106	-1.14856
24760217	chr6:24760217:C:T	8.58583e-15	-2.13743	-3.31813e-10	5.59147e-07	-2.12139	-3.31813e-10
24760730	chr6:24760730:G:A	2.55833e-15	-2.17965	-1.16853	1.51728e-07	-2.16814	-1.25757
24760945	chr6:24760945:A:G	2.69966e-14	-4.09142e-10	-0.991827	1.60344e-06	-4.09142e-10	-1.06789
24761068	chr6:24761068:G:C	4.25455e-14	-4.09142e-10	-0.536965	2.73343e-06	-4.09142e-10	-0.534485
24761186	chr6:24761186:G:T	3.65391e-15	-2.16632	-0.825418	2.44874e-07	-2.13249	-0.814566
24761288	chr6:24761288:C:T	3.28991e-15	-1.816	-1.28068	2.39201e-07	-1.67336	-1.29713
24761655	chr6:24761655:G:A	5.40262e-14	-4.09142e-10	-0.298069	3.50895e-06	-4.09142e-10	-0.284724
24761658	chr6:24761658:CAGGA:C	5.40942e-14	-4.09142e-10	-0.296812	3.51327e-06	-4.09142e-10	-0.283495
24761662	chr6:24761662:A:ATCCT	5.43659e-14	-4.09142e-10	-0.291802	3.5309e-06	-4.09142e-10	-0.278491
24761666	chr6:24761666:T:C	5.40409e-14	-4.09142e-10	-0.297798	3.5097e-06	-4.09142e-10	-0.284511
24761669	chr6:24761669:GGCTCCCACCAGT:G	5.58601e-14	-4.09142e-10	-0.264689	3.62871e-06	-4.09142e-10	-0.251165
24762343	chr6:24762343:C:T	2.17387e-14	-4.09142e-10	-1.20845	1.44268e-06	-4.09142e-10	-1.17354
24762829	chr6:24762829:C:T	2.46316e-14	-4.09142e-10	-1.08351	1.56465e-06	-4.09142e-10	-1.09238
24762846	chr6:24762846:T:C	9.00471e-15	-1.41432	-0.675476	4.64928e-07	-1.51585	-0.790069
24762847	chr6:24762847:G:A	9.1659e-15	-1.41089	-0.661161	4.72496e-07	-1.51269	-0.77708
24762921	chr6:24762921:A:G	1.00402e-14	-1.33007	-0.650867	5.14445e-07	-1.43731	-0.767398
24762940	chr6:24762940:C:T	9.68801e-15	-1.40359	-0.613058	4.97456e-07	-1.50558	-0.732708
24762969	chr6:24762969:A:G	2.09636e-14	-4.09142e-10	-1.24475	1.30523e-06	-4.09142e-10	-1.27366
24763004	chr6:24763004:C:T	8.23521e-15	-1.54052	-0.638605	4.28034e-07	-1.63288	-0.755714
24763285	chr6:24763285:G:C	8.4097e-15	-1.47869	-0.67946	4.3655e-07	-1.57517	-0.793721
24763347	chr6:24763347:G:C	8.44447e-15	-1.49513	-0.658897	4.38344e-07	-1.59046	-0.774329
24763519	chr6:24763519:G:A	2.4353e-15	-2.08495	-1.31251	1.59787e-07	-2.05487	-1.31908
24763827	chr6:24763827:C:A	2.39031e-14	-4.09142e-10	-1.11353	1.43905e-06	-4.09142e-10	-1.17606
24763873	chr6:24763873:G:A	9.11246e-15	-1.36594	-0.71196	4.70558e-07	-1.47081	-0.823065
24763919	chr6:24763919:G:GTAAT	9.51032e-15	-1.41737	-0.617788	4.89143e-07	-1.51796	-0.737183
24763999	chr6:24763999:A:G	9.03989e-15	-1.40788	-0.678009	4.66575e-07	-1.50936	-0.793017
24764307	chr6:24764307:T:C	9.26899e-15	-1.43062	-0.630247	4.77772e-07	-1.53033	-0.748335
24764573	chr6:24764573:GAA:G	2.22897e-15	-2.19322	-1.29278	1.3952e-07	-2.18465	-1.32494
24764637	chr6:24764637:C:A	2.0939e-14	-4.09142e-10	-1.24592	1.35383e-06	-4.09142e-10	-1.23711
24764638	chr6:24764638:T:C	9.25819e-15	-1.43008	-0.63195	4.77138e-07	-1.52987	-0.750119
24764694	chr6:24764694:T:C	9.19365e-15	-1.42721	-0.641818	4.741e-07	-1.52727	-0.759109
24764699	chr6:24764699:G:A	9.56237e-15	-2.0297	-3.31813e-10	5.82117e-07	-2.08113	-3.31813e-10
24764739	chr6:24764739:T:C	5.54474e-14	-4.09142e-10	-0.272105	3.41891e-06	-4.09142e-10	-0.310722
24764749	chr6:24764749:T:C	8.89391e-15	-1.43107	-0.671105	4.59957e-07	-1.53082	-0.785843
24764756	chr6:24764756:C:T	8.7551e-15	-1.45286	-0.665038	4.53462e-07	-1.55065	-0.780234
24764978	chr6:24764978:G:A	9.10219e-15	-1.41663	-0.662396	4.69967e-07	-1.51938	-0.775754
24765005	chr6:24765005:CTG:C	9.42236e-15	-1.42713	-0.617328	4.84881e-07	-1.52712	-0.736773
24765022	chr6:24765022:T:C	1.14314e-14	-1.85118	-3.31813e-10	6.85234e-07	-1.91804	-3.31813e-10
24765141	chr6:24765141:C:CA	3.34366e-15	-1.9794	-1.10108	2.46545e-07	-1.90823	-1.03202
24765192	chr6:24765192:T:TA	1.93546e-14	-4.09142e-10	-1.32461	1.25405e-06	-4.09142e-10	-1.31366
24765320	chr6:24765320:C:T	9.83603e-15	-1.39168	-0.609806	5.05152e-07	-1.49329	-0.729644
24765327	chr6:24765327:A:G	9.50905e-15	-1.42557	-0.609724	4.89353e-07	-1.52492	-0.729795
24765386	chr6:24765386:G:A	9.1944e-15	-1.41621	-0.652737	4.74759e-07	-1.51612	-0.768871
24765540	chr6:24765540:G:A	8.91455e-15	-1.43051	-0.669343	4.61433e-07	-1.52949	-0.783974
24765597	chr6:24765597:C:T	2.07844e-14	-1.25334	-3.31813e-10	1.50562e-06	-1.13084	-3.31813e-10
24765675	chr6:24765675:A:G	8.11058e-15	-2.19437	-3.31813e-10	5.17401e-07	-2.19898	-3.31813e-10
24765710	chr6:24765710:G:A	8.805e-15	-2.11222	-3.31813e-10	5.56009e-07	-2.12701	-3.31813e-10
24765773	chr6:24765773:G:A	2.80737e-15	-2.11985	-1.13544	1.65492e-07	-2.15444	-1.18443
24765886	chr6:24765886:C:T	7.15088e-15	-1.36308	-0.957219	4.10399e-07	-1.43211	-0.998555
24765998	chr6:24765998:G:A	4.86447e-14	-0.402997	-3.31813e-10	3.66909e-06	-0.240099	-3.31813e-10
24766225	chr6:24766225:C:T	8.83137e-15	-1.42384	-0.685389	4.5751e-07	-1.52334	-0.798657
24766410	chr6:24766410:C:T	3.28725e-15	-2.00659	-1.09089	2.40921e-07	-1.94283	-1.0205
24766447	chr6:24766447:G:GT	2.38996e-15	-2.16375	-1.25251	1.60616e-07	-2.15635	-1.21243
24766518	chr6:24766518:G:A	7.64208e-15	-1.29761	-0.956257	4.37725e-07	-1.36869	-0.997521
24766586	chr6:24766586:T:G	9.11526e-15	-1.42551	-0.652083	4.70793e-07	-1.52495	-0.768431
24766781	chr6:24766781:A:C	6.93929e-15	-1.41668	-0.933659	3.99661e-07	-1.48069	-0.976492
24766787	chr6:24766787:G:A	2.89555e-13	-4.09142e-10	1.38081	1.61563e-05	-4.09142e-10	1.24227
24767219	chr6:24767219:C:A	3.35884e-15	-1.95807	-1.11788	2.47012e-07	-1.88737	-1.05099
24767252	chr6:24767252:C:T	2.43739e-14	-4.09142e-10	-1.09402	1.46276e-06	-4.09142e-10	-1.15972
24767299	chr6:24767299:AAAACTGGCTAATTTT:A	8.47964e-15	-2.14987	-3.31813e-10	5.2863e-07	-2.17751	-3.31813e-10
24767589	chr6:24767589:G:A	7.36149e-15	-1.63726	-0.654021	3.85528e-07	-1.72214	-0.77105
24767742	chr6:24767742:G:A	3.26946e-15	-2.13608	-0.966839	1.90184e-07	-2.16676	-1.03305
24767953	chr6:24767953:G:T	8.88591e-15	-1.4332	-0.669869	4.6014e-07	-1.53197	-0.7843
24768159	chr6:24768159:C:T	3.50794e-15	-1.70434	-1.32817	2.4572e-07	-1.61616	-1.32745
24768221	chr6:24768221:C:T	7.45783e-15	-1.65277	-0.625508	3.89945e-07	-1.73691	-0.744884
24768227	chr6:24768227:A:G	2.80306e-15	-2.12131	-1.13552	1.65294e-07	-2.15551	-1.18456
24768404	chr6:24768404:T:G	3.27986e-15	-2.01869	-1.08105	2.40187e-07	-1.95687	-1.00951
24768838	chr6:24768838:C:T	5.68081e-15	-1.22667	-1.32377	3.24251e-07	-1.34424	-1.32203
24768865	chr6:24768865:A:G	7.96303e-15	-1.44151	-0.771222	4.15399e-07	-1.53882	-0.879742
24769016	chr6:24769016:C:A	8.42336e-15	-2.15653	-3.31813e-10	5.24957e-07	-2.18448	-3.31813e-10
24769123	chr6:24769123:A:G	2.19193e-14	-4.09142e-10	-1.20017	1.4551e-06	-4.09142e-10	-1.16497
24769232	chr6:24769232:A:C	9.04921e-15	-1.46985	-0.615013	4.66772e-07	-1.56888	-0.733074
24769397	chr6:24769397:G:T	3.3583e-15	-2.16103	-0.915068	2.22555e-07	-2.12847	-0.914158
24769420	chr6:24769420:G:A	2.33697e-14	-4.09142e-10	-1.1361	1.44306e-06	-4.09142e-10	-1.17327
24769443	chr6:24769443:A:C	7.44719e-15	-1.70902	-0.57068	3.88659e-07	-1.78811	-0.696982
24769609	chr6:24769609:C:T	4.00266e-15	-1.85572	-1.04486	2.23392e-07	-1.90436	-1.13451
24769770	chr6:24769770:G:A	1.25836e-14	-1.75515	-3.31813e-10	7.48849e-07	-1.82926	-3.31813e-10
24770115	chr6:24770115:A:G	8.70382e-15	-1.47654	-0.647242	4.4949e-07	-1.57192	-0.767765
24770156	chr6:24770156:G:A	2.43017e-15	-2.15184	-1.24774	1.63819e-07	-2.14306	-1.20597
24770248	chr6:24770248:A:C	9.63839e-15	-2.12045	0.0986621	5.99755e-07	-2.13241	0.0811316
24770255	chr6:24770255:T:C	7.99996e-15	-1.51371	-0.694388	4.16859e-07	-1.60655	-0.808504
24770308	chr6:24770308:C:T	8.07247e-15	-2.19908	-3.31813e-10	5.16065e-07	-2.20157	-3.31813e-10
24770353	chr6:24770353:A:C	8.05123e-15	-2.20171	-3.31813e-10	5.1569e-07	-2.20229	-3.31813e-10
24770974	chr6:24770974:C:T	2.4304e-14	-4.09142e-10	-1.0969	1.45595e-06	-4.09142e-10	-1.16439
24771241	chr6:24771241:C:T	3.86177e-15	-1.9398	-0.996611	2.82018e-07	-1.86494	-0.94089
24771266	chr6:24771266:C:T	2.11991e-14	-4.09142e-10	-1.23358	1.31627e-06	-4.09142e-10	-1.26524
24771461	chr6:24771461:A:G	9.27811e-15	-1.42725	-0.63263	4.7705e-07	-1.52671	-0.753464
24771542	chr6:24771542:TG:T	1.93624e-14	-4.09142e-10	-1.32421	1.25502e-06	-4.09142e-10	-1.31289
24771570	chr6:24771570:A:G	2.37274e-15	-2.17828	-1.24521	1.59624e-07	-2.17203	-1.20295
24771734	chr6:24771734:A:G	2.90819e-15	-2.12685	-1.09316	1.70882e-07	-2.15976	-1.14707
24771912	chr6:24771912:C:T	3.20224e-15	-1.99142	-1.13226	2.33947e-07	-1.92484	-1.06787
24771975	chr6:24771975:C:T	7.50031e-15	-1.67414	-0.598453	3.92031e-07	-1.75378	-0.722678
24772487	chr6:24772487:G:A	8.86657e-15	-1.53585	-0.569401	4.5729e-07	-1.62589	-0.696595
24772802	chr6:24772802:T:C	8.74811e-15	-1.53396	-0.584742	4.51718e-07	-1.62409	-0.710654
24772889	chr6:24772889:G:C	1.96991e-14	-4.09142e-10	-1.30696	1.25236e-06	-4.09142e-10	-1.31501
24772990	chr6:24772990:C:T	2.5574e-14	-4.09142e-10	-1.04596	1.66964e-06	-4.09142e-10	-1.02744
24773143	chr6:24773143:G:A	8.7184e-15	-1.58119	-0.540915	4.50426e-07	-1.66776	-0.669843
24773230	chr6:24773230:A:G	1.08816e-14	-1.39228	-0.508187	5.53277e-07	-1.49622	-0.635722
24773798	chr6:24773798:A:G	2.60527e-14	-4.09142e-10	-1.02742	1.53569e-06	-4.09142e-10	-1.11106
24773799	chr6:24773799:C:A	3.04239e-15	-2.14599	-1.02891	1.79e-07	-2.17212	-1.08829
24773906	chr6:24773906:T:G	1.18109e-14	-1.30709	-0.511428	5.9412e-07	-1.41062	-0.6501
24774069	chr6:24774069:A:G	2.40787e-14	-4.09142e-10	-1.10621	1.55961e-06	-4.09142e-10	-1.09561
24774922	chr6:24774922:C:G	1.38425e-14	-1.234	-0.425793	6.86919e-07	-1.3429	-0.572683
24774953	chr6:24774953:G:T	2.37971e-15	-2.11024	-1.31031	1.6245e-07	-2.05004	-1.30739
24775078	chr6:24775078:G:C	9.57091e-15	-1.59443	-0.434385	4.86238e-07	-1.68042	-0.580676
24775124	chr6:24775124:A:G	1.93546e-14	-4.09142e-10	-1.32461	1.25405e-06	-4.09142e-10	-1.31366
24775256	chr6:24775256:G:A	2.67431e-14	-4.09142e-10	-1.00126	1.57072e-06	-4.09142e-10	-1.08851
24775611	chr6:24775611:T:C	1.35673e-14	-1.27564	-0.404232	6.73959e-07	-1.38215	-0.552483
24775691	chr6:24775691:C:T	2.73413e-14	-4.09142e-10	-0.979142	1.7246e-06	-4.09142e-10	-0.99505
24776130	chr6:24776130:C:G	4.00969e-15	-2.18639	-0.712434	2.67226e-07	-2.19769	-0.662012
24776369	chr6:24776369:G:T	1.36015e-14	-1.25518	-0.422173	6.77321e-07	-1.36166	-0.567998
24777967	chr6:24777967:G:T	1.3899e-14	-1.22641	-0.429311	6.91194e-07	-1.33456	-0.574817
24777992	chr6:24777992:A:G	2.63973e-14	-4.09142e-10	-1.01428	1.55221e-06	-4.09142e-10	-1.10036
24778200	chr6:24778200:C:T	8.11173e-15	-2.19423	-3.31813e-10	5.17444e-07	-2.1989	-3.31813e-10
24778315	chr6:24778315:G:A	1.38643e-14	-1.25221	-0.406007	6.88528e-07	-1.35988	-0.553356
24778618	chr6:24778618:A:G	2.15003e-14	-1.21947	-3.31813e-10	1.34775e-06	-1.24161	-3.31813e-10
24778792	chr6:24778792:A:G	2.64274e-15	-2.14046	-1.17527	1.79691e-07	-2.13103	-1.12553
24778816	chr6:24778816:T:TA	2.77395e-15	-2.10794	-1.15932	1.64069e-07	-2.14348	-1.20403
24778819	chr6:24778819:C:T	8.25314e-15	-2.17695	-3.31813e-10	5.28715e-07	-2.17735	-3.31813e-10
24779063	chr6:24779063:T:C	2.24675e-15	-2.19959	-1.27846	1.38875e-07	-2.1941	-1.32013
24779133	chr6:24779133:G:A	3.58202e-15	-1.96405	-1.04757	2.5932e-07	-1.89443	-0.9953
24779534	chr6:24779534:C:T	1.04081e-14	-1.54686	-0.3981	5.25967e-07	-1.63594	-0.546616
24779610	chr6:24779610:G:A	5.03769e-14	-4.09142e-10	-0.368006	3.26038e-06	-4.09142e-10	-0.358199
24780035	chr6:24780035:A:G	2.25341e-15	-2.19961	-1.27548	1.39046e-07	-2.19415	-1.31885
24780664	chr6:24780664:A:C	2.17999e-14	-4.09142e-10	-1.20563	1.38639e-06	-4.09142e-10	-1.21334
24780716	chr6:24780716:A:C	8.09163e-15	-2.19671	-3.31813e-10	5.3295e-07	-2.16937	-3.31813e-10
24780797	chr6:24780797:A:G	2.51593e-15	-2.06645	-1.29845	1.73341e-07	-1.9979	-1.29464
24780938	chr6:24780938:C:T	2.6557e-14	-4.09142e-10	-1.00825	1.56104e-06	-4.09142e-10	-1.09469
24781011	chr6:24781011:G:C	1.3476e-14	-1.24336	-0.443271	6.70953e-07	-1.35183	-0.587273
24781060	chr6:24781060:G:A	2.31923e-15	-2.20207	-1.24424	1.40428e-07	-2.19947	-1.30363
24781080	chr6:24781080:A:G	9.59271e-15	-1.59475	-0.431781	4.87546e-07	-1.68057	-0.577845
24781228	chr6:24781228:A:T	2.75593e-14	-4.09142e-10	-0.9712	1.60637e-06	-4.09142e-10	-1.06607
24781239	chr6:24781239:A:AAAT	1.36401e-14	-1.25991	-0.414621	6.78432e-07	-1.36716	-0.560859
24781491	chr6:24781491:G:C	1.31423e-14	-1.252	-0.459699	6.55768e-07	-1.35965	-0.602345
24781507	chr6:24781507:C:T	1.19023e-14	-1.34765	-0.46316	5.97565e-07	-1.45019	-0.604745
24781525	chr6:24781525:T:C	5.11266e-14	-4.09142e-10	-0.353233	3.3147e-06	-4.09142e-10	-0.341676
24781989	chr6:24781989:G:A	8.0537e-15	-2.20141	-3.31813e-10	5.15676e-07	-2.20232	-3.31813e-10
24782230	chr6:24782230:A:G	1.9974e-14	-4.09142e-10	-1.29311	1.28183e-06	-4.09142e-10	-1.29175
24782290	chr6:24782290:A:G	3.1532e-15	-1.93383	-1.2053	2.2969e-07	-1.8587	-1.15237
24782355	chr6:24782355:C:T	2.46024e-15	-2.19647	-1.19081	1.6512e-07	-2.19838	-1.14275
24783427	chr6:24783427:G:A	1.92881e-14	-4.09142e-10	-1.32805	1.23799e-06	-4.09142e-10	-1.32656
24783555	chr6:24783555:A:G	2.62971e-14	-4.09142e-10	-1.01808	1.54799e-06	-4.09142e-10	-1.10309
24783577	chr6:24783577:C:A	2.07881e-14	-4.09142e-10	-1.25316	1.35429e-06	-4.09142e-10	-1.23676
24783603	chr6:24783603:C:T	2.54643e-15	-2.20097	-1.15188	1.7245e-07	-2.19965	-1.09805
24783735	chr6:24783735:G:C	2.18407e-14	-4.09142e-10	-1.20377	1.41409e-06	-4.09142e-10	-1.19356
24783824	chr6:24783824:C:T	1.37611e-14	-1.25891	-0.406778	6.83779e-07	-1.36624	-0.553926
24783867	chr6:24783867:G:T	1.37852e-14	-1.23139	-0.432549	6.85672e-07	-1.34032	-0.577073
24784208	chr6:24784208:C:T	8.65699e-15	-2.12917	-3.31813e-10	5.54951e-07	-2.12892	-3.31813e-10
24784592	chr6:24784592:A:G	1.93422e-14	-4.09142e-10	-1.32525	1.25244e-06	-4.09142e-10	-1.31495
24784663	chr6:24784663:G:A	1.38406e-14	-1.25369	-0.406245	6.8764e-07	-1.36133	-0.553207
24784682	chr6:24784682:C:T	9.22246e-14	0.236687	-3.31813e-10	3.73939e-06	-0.22112	-3.31813e-10
24784811	chr6:24784811:T:C	1.35793e-14	-1.32134	-0.357654	6.75154e-07	-1.42426	-0.508598
24785281	chr6:24785281:G:A	6.41868e-15	-1.23064	-1.19768	3.6262e-07	-1.36484	-1.1896
24785354	chr6:24785354:C:G	2.75574e-15	-2.1418	-1.13205	1.60357e-07	-2.13472	-1.23568
24785460	chr6:24785460:A:G	1.36712e-14	-1.27195	-0.400293	6.79721e-07	-1.37849	-0.547628
24786043	chr6:24786043:C:T	2.54279e-15	-2.15203	-1.20225	1.7217e-07	-2.14299	-1.15633
24786710	chr6:24786710:C:T	2.16378e-14	-4.09142e-10	-1.2131	1.41504e-06	-4.09142e-10	-1.19288
24786875	chr6:24786875:G:A	7.7152e-15	-1.39856	-0.845785	4.43491e-07	-1.46098	-0.892145
24787017	chr6:24787017:C:T	1.22128e-14	-1.35276	-0.432295	6.10791e-07	-1.45565	-0.577396
24787201	chr6:24787201:G:A	2.82772e-15	-2.11821	-1.12986	1.65379e-07	-2.15337	-1.18618
24787229	chr6:24787229:C:T	1.11661e-14	-1.87466	-3.31813e-10	7.75742e-07	-1.79398	-3.31813e-10
24787379	chr6:24787379:A:G	1.33508e-14	-1.22373	-0.472236	6.65945e-07	-1.33298	-0.613606
24787776	chr6:24787776:G:C	1.3499e-14	-1.2283	-0.456625	6.72142e-07	-1.33733	-0.599996
24787799	chr6:24787799:GGA:G	2.35728e-14	-4.09142e-10	-1.12744	1.45453e-06	-4.09142e-10	-1.16536
24787834	chr6:24787834:A:G	2.05884e-14	-4.09142e-10	-1.26281	1.28643e-06	-4.09142e-10	-1.28817
24787839	chr6:24787839:C:G	7.55672e-15	-1.42077	-0.844327	4.33682e-07	-1.48446	-0.891026
24787937	chr6:24787937:A:T	3.66433e-14	-4.09142e-10	-0.686309	2.21367e-06	-4.09142e-10	-0.74539
24788203	chr6:24788203:G:A	4.03512e-15	-2.01698	-0.875525	3.05708e-07	-1.95412	-0.771051
24788513	chr6:24788513:C:T	1.17941e-14	-1.36041	-0.45953	5.94636e-07	-1.45845	-0.601394
24788773	chr6:24788773:A:T	3.30742e-14	-4.09142e-10	-0.788785	2.10617e-06	-4.09142e-10	-0.795174
24788819	chr6:24788819:T:C	3.29342e-15	-2.0104	-1.08522	2.35944e-07	-1.94778	-1.03642
24788893	chr6:24788893:G:C	2.23013e-14	-4.09142e-10	-1.18289	1.4183e-06	-4.09142e-10	-1.19058
24789643	chr6:24789643:G:A	1.84701e-14	-1.37139	-3.31813e-10	8.6568e-07	-1.68428	-3.31813e-10
24789745	chr6:24789745:G:T	3.49688e-15	-2.15684	-0.878832	2.31114e-07	-2.12314	-0.881748
24790234	chr6:24790234:A:C	2.2789e-15	-2.20061	-1.26323	1.39467e-07	-2.19647	-1.3135
24790477	chr6:24790477:A:G	1.29951e-14	-1.25412	-0.468851	6.49347e-07	-1.36162	-0.610213
24790791	chr6:24790791:G:C	1.30108e-14	-1.25262	-0.469135	6.50027e-07	-1.36019	-0.610594
24790872	chr6:24790872:A:G	2.10752e-14	-4.09142e-10	-1.23944	1.36663e-06	-4.09142e-10	-1.2277
24791436	chr6:24791436:G:A	1.95225e-14	-4.09142e-10	-1.31597	1.24622e-06	-4.09142e-10	-1.31993
24791462	chr6:24791462:A:C	1.08734e-14	-1.39478	-0.506446	5.59188e-07	-1.49281	-0.6285
24791861	chr6:24791861:T:C	2.07049e-14	-4.09142e-10	-1.25717	1.3473e-06	-4.09142e-10	-1.24194
24792289	chr6:24792289:T:C	9.62547e-15	-2.11067	0.0875443	5.83948e-07	-2.12132	0.0433353
24792305	chr6:24792305:CA:C	1.39563e-14	-1.23407	-0.417538	6.94374e-07	-1.34229	-0.562498
24792328	chr6:24792328:A:G	1.37871e-14	-1.22466	-0.439152	6.86837e-07	-1.3335	-0.5822
24792545	chr6:24792545:G:A	1.14124e-14	-1.85284	-3.31813e-10	7.22662e-07	-1.86486	-3.31813e-10
24792602	chr6:24792602:C:T	1.92868e-14	-4.09142e-10	-1.32812	1.23767e-06	-4.09142e-10	-1.32681
24792623	chr6:24792623:T:A	1.27841e-14	-1.30283	-0.4365	6.39673e-07	-1.40714	-0.579699
24793030	chr6:24793030:C:T	8.249e-15	-1.35509	-0.822355	4.72651e-07	-1.42082	-0.868618
24793101	chr6:24793101:CTTCTT:C	2.35699e-14	-4.09142e-10	-1.12757	1.54337e-06	-4.09142e-10	-1.10607
24793113	chr6:24793113:TTATCC:T	9.75136e-15	-2.10705	0.0969192	5.927e-07	-2.1179	0.0547874
24793756	chr6:24793756:A:G	2.06061e-14	-4.09142e-10	-1.26195	1.30813e-06	-4.09142e-10	-1.27144
24793815	chr6:24793815:C:T	2.57634e-14	-4.09142e-10	-1.03858	1.5203e-06	-4.09142e-10	-1.12113
24794232	chr6:24794232:C:T	7.34699e-15	-2.11849	-0.174757	4.18055e-07	-2.15263	-0.259555
24794474	chr6:24794474:A:G	2.51737e-15	-2.15387	-1.21046	1.70015e-07	-2.14552	-1.16639
24794687	chr6:24794687:C:T	1.20052e-14	-1.86532	0.0631154	8.12269e-07	-1.77539	0.027428
24794688	chr6:24794688:G:A	8.85631e-15	-2.10641	-3.31813e-10	5.4742e-07	-2.14258	-3.31813e-10
24794756	chr6:24794756:G:A	3.18008e-15	-2.12379	-1.00684	1.85435e-07	-2.15737	-1.06773
24795046	chr6:24795046:C:T	2.52174e-14	-4.09142e-10	-1.06	1.62632e-06	-4.09142e-10	-1.05372
24795774	chr6:24795774:G:A	2.27991e-14	-4.09142e-10	-1.16082	1.39115e-06	-4.09142e-10	-1.20991
24795927	chr6:24795927:C:T	5.23379e-14	-4.09142e-10	-0.329818	3.38843e-06	-4.09142e-10	-0.319676
24796006	chr6:24796006:C:T	2.63378e-14	-4.09142e-10	-1.01653	1.54928e-06	-4.09142e-10	-1.10225
24796226	chr6:24796226:A:G	7.53245e-15	-1.41577	-0.852545	4.33655e-07	-1.47798	-0.897567
24796498	chr6:24796498:C:T	2.07297e-14	-4.09142e-10	-1.25597	1.29268e-06	-4.09142e-10	-1.28333
24797184	chr6:24797184:T:A	1.18792e-14	-1.25805	-0.5547	5.99472e-07	-1.36359	-0.688157
24797412	chr6:24797412:A:G	8.94106e-15	-2.09689	-3.31813e-10	5.51295e-07	-2.13553	-3.31813e-10
24797419	chr6:24797419:A:G	2.63892e-14	-4.09142e-10	-1.01458	1.54543e-06	-4.09142e-10	-1.10474
24797587	chr6:24797587:A:T	1.14908e-14	-1.35163	-0.494366	5.79307e-07	-1.45228	-0.63368
24798171	chr6:24798171:C:T	8.28586e-15	-2.17299	-3.31813e-10	5.27886e-07	-2.17892	-3.31813e-10
24798750	chr6:24798750:G:A	3.56543e-14	-4.09142e-10	-0.713669	2.07328e-06	-4.09142e-10	-0.81091
24799015	chr6:24799015:A:G	1.07589e-14	-1.47748	-0.434327	5.43484e-07	-1.57222	-0.577583
24799050	chr6:24799050:C:T	2.39014e-15	-2.20149	-1.21469	1.42433e-07	-2.20223	-1.28669
24799630	chr6:24799630:A:G	7.25317e-15	-1.47866	-0.827436	4.1794e-07	-1.53866	-0.873805
24799635	chr6:24799635:TCTTTAAAGAGCTG:T	7.02242e-15	-1.51634	-0.822092	4.05213e-07	-1.57474	-0.868642
24801033	chr6:24801033:T:C	1.93712e-14	-4.09142e-10	-1.32375	1.25604e-06	-4.09142e-10	-1.31208
24801236	chr6:24801236:C:T	1.0759e-14	-2.15933	0.247528	6.49668e-07	-2.16913	0.197792
24801374	chr6:24801374:C:A	2.88588e-14	-4.09142e-10	-0.925125	1.66097e-06	-4.09142e-10	-1.03264
24801518	chr6:24801518:G:A	1.98405e-14	-4.09142e-10	-1.29982	1.24767e-06	-4.09142e-10	-1.31876
24801519	chr6:24801519:T:C	1.96237e-14	-4.09142e-10	-1.3108	1.26011e-06	-4.09142e-10	-1.30884
24801627	chr6:24801627:G:A	8.09759e-15	-2.19597	-3.31813e-10	5.16576e-07	-2.20058	-3.31813e-10
24801971	chr6:24801971:G:C	2.36634e-14	-0.0872017	-1.03641	1.16948e-06	-0.271439	-1.11204
24801994	chr6:24801994:A:C	1.92812e-14	-4.09142e-10	-1.32841	1.23566e-06	-4.09142e-10	-1.32844
24802263	chr6:24802263:G:A	1.97292e-14	-4.09142e-10	-1.30544	1.24645e-06	-4.09142e-10	-1.31974
24802389	chr6:24802389:C:T	2.57548e-14	-4.09142e-10	-1.03892	1.52449e-06	-4.09142e-10	-1.11838
24802511	chr6:24802511:A:G	2.05886e-14	-4.09142e-10	-1.2628	1.33709e-06	-4.09142e-10	-1.24954
24802810	chr6:24802810:T:A	4.91718e-15	-2.04397	-0.650836	3.76329e-07	-1.9876	-0.529731
24802934	chr6:24802934:G:A	2.26635e-14	-4.09142e-10	-1.16678	1.42008e-06	-4.09142e-10	-1.18933
24803559	chr6:24803559:C:T	1.97603e-14	-0.846036	-0.457829	9.41795e-07	-1.05354	-0.546466
24803597	chr6:24803597:G:A	5.21566e-15	-1.67073	-0.965142	3.13619e-07	-1.66079	-1.03883
24803690	chr6:24803690:G:C	2.25415e-14	-4.09142e-10	-1.17218	1.43192e-06	-4.09142e-10	-1.18103
24803754	chr6:24803754:A:G	4.96521e-14	0.333681	-0.71618	2.71804e-06	0.224078	-0.764209
24804071	chr6:24804071:A:G	9.86269e-15	-0.678145	-1.32063	5.94745e-07	-0.734091	-1.32557
24804993	chr6:24804993:T:A	2.33337e-14	-4.09142e-10	-1.13764	1.48127e-06	-4.09142e-10	-1.14714
24805054	chr6:24805054:CAGA:C	2.04726e-14	-4.09142e-10	-1.26845	1.32201e-06	-4.09142e-10	-1.26089
24805346	chr6:24805346:G:T	2.47541e-15	-2.19498	-1.18615	1.65658e-07	-2.1787	-1.15917
24805399	chr6:24805399:T:G	3.58158e-15	-1.8304	-1.18134	2.31532e-07	-1.91596	-1.08712
24805582	chr6:24805582:C:G	8.99068e-14	-4.09142e-10	0.211235	5.77619e-06	-4.09142e-10	0.213702
24805598	chr6:24805598:GA:G	2.18316e-15	-2.19154	-1.31523	1.45163e-07	-2.16711	-1.30284
24805820	chr6:24805820:T:C	2.17234e-15	-2.19683	-1.3149	1.4369e-07	-2.17781	-1.30233
24805842	chr6:24805842:A:C	2.17811e-15	-2.19629	-1.31279	1.44326e-07	-2.17641	-1.29932
24806047	chr6:24806047:T:C	5.50677e-14	-4.09142e-10	-0.278975	3.64767e-06	-4.09142e-10	-0.245953
24806110	chr6:24806110:T:C	2.15766e-15	-2.19736	-1.32115	1.42294e-07	-2.17864	-1.31127
24806524	chr6:24806524:A:C	2.17126e-15	-2.20188	-1.31035	1.42682e-07	-2.19126	-1.29592
24806695	chr6:24806695:A:C	2.17864e-15	-2.20205	-1.30678	1.42441e-07	-2.1976	-1.29127
24806871	chr6:24806871:C:T	4.34943e-15	-1.94319	-0.874302	2.6653e-07	-2.00648	-0.855834
24806951	chr6:24806951:A:G	8.90966e-15	-2.1004	-3.31813e-10	5.48124e-07	-2.1413	-3.31813e-10
24807186	chr6:24807186:G:T	1.43737e-14	-1.87901	0.256873	8.99292e-07	-2.06658	0.420395
24807196	chr6:24807196:GT:G	3.19188e-15	-2.02165	-1.10527	3.14908e-07	-1.57031	-1.12521
24807244	chr6:24807244:A:G	1.93181e-14	-4.09142e-10	-1.32649	1.23853e-06	-4.09142e-10	-1.32612
24807328	chr6:24807328:C:T	7.91406e-15	-1.94895	-0.269946	4.88896e-07	-2.11111	-0.144539
24807557	chr6:24807557:C:T	1.57341e-14	-1.89042	0.358711	9.84873e-07	-2.0774	0.522113
24807564	chr6:24807564:A:G	4.13731e-15	-1.94699	-0.920501	2.53682e-07	-2.00897	-0.902744
24807601	chr6:24807601:A:G	7.68377e-15	-1.96033	-0.288098	4.76223e-07	-2.11771	-0.164206
24807665	chr6:24807665:C:T	1.16298e-14	-1.24687	-0.587101	6.31624e-07	-1.48672	-0.51278
24807841	chr6:24807841:T:A	3.41047e-15	-1.89367	-1.16702	2.21009e-07	-1.94007	-1.10953
24808055	chr6:24808055:A:G	7.7526e-15	-1.93458	-0.304932	4.75218e-07	-2.10276	-0.181268
24808320	chr6:24808320:G:A	8.13787e-15	-2.19101	-3.31813e-10	5.1568e-07	-2.20231	-3.31813e-10
24808326	chr6:24808326:G:A	3.10989e-15	-2.04792	-1.10503	2.99621e-07	-1.62033	-1.12495
24808441	chr6:24808441:A:G	8.03045e-15	-1.94386	-0.260434	4.95776e-07	-2.10809	-0.13358
24808543	chr6:24808543:G:A	4.19211e-15	-1.96483	-0.8895	2.57928e-07	-2.02455	-0.870573
24808836	chr6:24808836:T:C	1.02534e-13	0.342654	-3.31813e-10	4.8596e-06	0.0409129	-3.31813e-10
24808845	chr6:24808845:C:T	2.90546e-15	-2.1996	-1.02135	2.01665e-07	-2.18213	-0.959063
24809052	chr6:24809052:A:G	8.03574e-15	-1.95356	-0.250076	4.98304e-07	-2.11365	-0.122936
24809277	chr6:24809277:C:T	8.34754e-15	-1.94335	-0.222221	5.16343e-07	-2.10787	-0.093156
24809543	chr6:24809543:A:G	8.18496e-15	-1.95855	-0.226688	5.0877e-07	-2.11718	-0.0986244
24809625	chr6:24809625:C:T	8.10862e-15	-1.96267	-0.231939	5.04961e-07	-2.11956	-0.103755
24809646	chr6:24809646:A:C	4.00547e-15	-1.97731	-0.922566	2.46489e-07	-2.03554	-0.904941
24809708	chr6:24809708:A:T	4.44759e-15	-1.50315	-1.29202	3.06906e-07	-1.43417	-1.28709
24810073	chr6:24810073:T:A	8.38149e-15	-1.92631	-0.235202	5.1417e-07	-2.09777	-0.107472
24810161	chr6:24810161:C:T	8.13929e-15	-1.95416	-0.236678	5.04729e-07	-2.11469	-0.109083
24810292	chr6:24810292:T:C	4.01758e-15	-1.9762	-0.920661	2.47275e-07	-2.03413	-0.903168
24810354	chr6:24810354:G:A	8.03233e-15	-1.94207	-0.261997	4.94904e-07	-2.1073	-0.136134
24810365	chr6:24810365:T:C	1.06447e-14	-2.02623	0.103751	7.04785e-07	-2.08362	0.19372
24810416	chr6:24810416:A:T	4.56311e-15	-1.44648	-1.32306	2.61055e-07	-1.56385	-1.31921
24810765	chr6:24810765:T:C	2.45349e-15	-2.07401	-1.31601	2.32178e-07	-1.68047	-1.31983
24810776	chr6:24810776:C:T	3.85523e-14	-4.09142e-10	-0.635524	2.39151e-06	-4.09142e-10	-0.668117
24810825	chr6:24810825:G:A	5.20345e-15	-1.42856	-1.20966	3.60351e-07	-1.3585	-1.20222
24810907	chr6:24810907:C:T	5.62098e-15	-1.96562	-0.595409	3.42584e-07	-2.12138	-0.489898
24811343	chr6:24811343:C:T	3.96751e-15	-2.0465	-0.862902	2.45201e-07	-2.16402	-0.781705
24811432	chr6:24811432:T:C	5.87699e-15	-1.95191	-0.564585	3.57097e-07	-2.11353	-0.456261
24811452	chr6:24811452:G:C	5.65289e-15	-1.96776	-0.587612	3.44932e-07	-2.12264	-0.481807
24811478	chr6:24811478:A:C	7.64509e-15	-1.80032	-0.453152	4.4415e-07	-2.01309	-0.338547
24817732	chr6:24817732:C:T	7.92898e-14	-4.09142e-10	0.0855704	5.68546e-06	-4.09142e-10	0.19787
24817954	chr6:24817954:T:C	8.75307e-15	-2.11813	-3.31813e-10	5.6177e-07	-2.11671	-3.31813e-10
24818052	chr6:24818052:T:C	3.15287e-15	-2.11188	-1.02735	1.99405e-07	-2.15087	-1.00159
24818137	chr6:24818137:T:C	2.41177e-15	-2.18124	-1.22594	1.54638e-07	-2.17672	-1.22999
24818199	chr6:24818199:G:C	1.92816e-14	-4.09142e-10	-1.32839	1.23762e-06	-4.09142e-10	-1.32685
24818208	chr6:24818208:C:T	3.57185e-15	-1.99198	-1.02248	2.21576e-07	-2.04905	-0.997977
24818557	chr6:24818557:A:G	3.56402e-15	-1.98634	-1.03031	2.20858e-07	-2.04409	-1.00619
24818599	chr6:24818599:T:C	2.56176e-15	-2.04419	-1.30265	2.4944e-07	-1.62087	-1.30772
24818796	chr6:24818796:G:A	2.42518e-14	-4.09142e-10	-1.09905	1.56314e-06	-4.09142e-10	-1.09335
24819219	chr6:24819219:A:G	3.11566e-15	-2.20229	-0.948813	2.138e-07	-2.19505	-0.887705
24819355	chr6:24819355:A:G	3.46701e-15	-2.0798	-0.964442	2.19419e-07	-2.11807	-0.938749
24819743	chr6:24819743:C:T	7.08011e-15	-1.96733	-0.362916	4.49056e-07	-2.02598	-0.314669
24819796	chr6:24819796:C:T	5.82087e-15	-2.09826	-0.427829	3.74502e-07	-2.1361	-0.3861
24819824	chr6:24819824:A:C	2.6166e-15	-2.12381	-1.20185	1.67066e-07	-2.16848	-1.16093
24819991	chr6:24819991:T:G	4.0384e-15	-1.97971	-0.911978	2.52626e-07	-2.03138	-0.884514
24820248	chr6:24820248:A:G	7.70779e-15	-1.99573	-0.249578	4.91203e-07	-2.05191	-0.199027
24820266	chr6:24820266:T:C	8.00766e-15	-1.96271	-0.244428	5.08426e-07	-2.02081	-0.195671
24820311	chr6:24820311:G:A	9.32984e-15	-2.16062	0.1063	5.69802e-07	-2.17899	0.0764815
24820326	chr6:24820326:C:T	8.0972e-15	-1.95924	-0.236779	5.14023e-07	-2.01756	-0.18797
24820425	chr6:24820425:A:G	8.06858e-15	-1.97037	-0.229187	5.1377e-07	-2.0267	-0.17932
24820535	chr6:24820535:C:G	5.08139e-14	-4.09142e-10	-0.359369	3.59067e-06	-4.09142e-10	-0.261703
24820650	chr6:24820650:T:C	5.72914e-14	-0.239388	-3.31813e-10	2.59288e-06	-0.587275	-3.31813e-10
24820658	chr6:24820658:G:A	1.04985e-14	-2.08235	0.146041	6.2909e-07	-2.11699	0.113463
24820958	chr6:24820958:C:T	1.24638e-13	-4.09142e-10	0.537874	9.29083e-06	-4.09142e-10	0.688985
24821463	chr6:24821463:C:T	2.44746e-14	-4.09142e-10	-1.0899	1.48614e-06	-4.09142e-10	-1.14386
24821603	chr6:24821603:G:A	9.36367e-15	-2.0507	-3.31813e-10	5.51973e-07	-2.1343	-3.31813e-10
24821740	chr6:24821740:C:T	2.90281e-14	-4.09142e-10	-0.919273	1.8084e-06	-4.09142e-10	-0.947599
24821760	chr6:24821760:G:A	3.70454e-14	-4.09142e-10	-0.675394	2.54318e-06	-4.09142e-10	-0.606627
24821823	chr6:24821823:A:G	1.97433e-14	-4.09142e-10	-1.30473	1.26145e-06	-4.09142e-10	-1.30778
24822712	chr6:24822712:G:A	9.24297e-15	-1.84186	-0.221812	5.73682e-07	-1.92012	-0.175602
24823592	chr6:24823592:G:A	3.99622e-14	-4.09142e-10	-0.599605	2.79386e-06	-4.09142e-10	-0.512617
24823762	chr6:24823762:T:C	2.43744e-15	-2.07102	-1.32557	1.49598e-07	-2.13296	-1.30689
24823817	chr6:24823817:C:T	4.30323e-14	-4.09142e-10	-0.525587	3.02139e-06	-4.09142e-10	-0.434327
24824236	chr6:24824236:C:T	2.49563e-13	-4.09142e-10	1.23217	1.85858e-05	-4.09142e-10	1.38236
24824241	chr6:24824241:A:G	1.27769e-14	-1.7399	-3.31813e-10	7.1599e-07	-1.87413	-3.31813e-10
24824361	chr6:24824361:C:T	2.55967e-14	-4.09142e-10	-1.04508	1.54761e-06	-4.09142e-10	-1.10333
24824731	chr6:24824731:T:C	2.45863e-14	-4.09142e-10	-1.08535	1.49134e-06	-4.09142e-10	-1.14037
24825110	chr6:24825110:CATT:C	1.12359e-13	-4.09142e-10	0.434163	7.17355e-06	-4.09142e-10	0.430358
24825283	chr6:24825283:A:G	2.09606e-14	-1.20224	-0.0426531	1.0635e-06	-1.58875	0.110277
24826065	chr6:24826065:T:C	1.97617e-14	-4.09142e-10	-1.30379	1.26255e-06	-4.09142e-10	-1.30691
24826087	chr6:24826087:T:C	1.17789e-14	-2.02127	0.200038	6.92961e-07	-2.07126	0.164438
24826101	chr6:24826101:A:G	2.82235e-15	-2.04917	-1.2008	2.72929e-07	-1.62444	-1.21415
24826155	chr6:24826155:G:A	9.66829e-15	-1.83216	-0.186531	5.98412e-07	-1.91472	-0.138795
24826944	chr6:24826944:A:G	3.49386e-15	-1.82752	-1.20901	2.37138e-07	-1.74473	-1.23443
24827140	chr6:24827140:G:A	3.64565e-15	-1.98201	-1.01199	3.67838e-07	-1.5025	-1.03766
24827308	chr6:24827308:C:T	2.90266e-14	-4.09142e-10	-0.919326	1.80833e-06	-4.09142e-10	-0.94764
24827427	chr6:24827427:G:C	1.85869e-14	-1.20784	-0.157243	9.39102e-07	-1.59599	-0.00688413
24827505	chr6:24827505:T:C	1.97433e-14	-4.09142e-10	-1.30473	1.26145e-06	-4.09142e-10	-1.30778
24827684	chr6:24827684:C:T	5.48322e-15	-2.11424	-0.47161	3.30931e-07	-2.11085	-0.535041
24827893	chr6:24827893:T:C	1.95582e-14	-4.09142e-10	-1.31414	1.26077e-06	-4.09142e-10	-1.30832
24828090	chr6:24828090:C:T	1.64419e-13	0.113338	0.701539	8.60233e-06	-0.197156	0.809147
24828221	chr6:24828221:C:T	2.36986e-14	-4.09142e-10	-1.12212	1.44539e-06	-4.09142e-10	-1.17167
24828262	chr6:24828262:C:T	1.49382e-14	-1.78498	0.201362	9.20432e-07	-1.87106	0.248104
24828301	chr6:24828301:C:T	3.62922e-14	-0.695935	-3.31813e-10	2.65127e-06	-0.565003	-3.31813e-10
24828332	chr6:24828332:A:G	4.88717e-15	-1.65221	-1.04872	3.22666e-07	-1.74	-0.931182
24828586	chr6:24828586:C:T	2.24629e-14	-4.09142e-10	-1.17568	1.4719e-06	-4.09142e-10	-1.15349
24828629	chr6:24828629:T:C	1.39682e-14	-1.83909	0.188334	8.59356e-07	-1.92097	0.229353
24828646	chr6:24828646:T:C	1.36105e-14	-1.83827	0.161569	8.40149e-07	-1.92105	0.20683
24828752	chr6:24828752:G:A	8.73813e-15	-2.11984	-3.31813e-10	5.85179e-07	-2.07588	-3.31813e-10
24828822	chr6:24828822:GAA:G	2.93309e-13	-4.09142e-10	1.39369	2.25744e-05	-4.09142e-10	1.57677
24828990	chr6:24828990:A:T	3.49968e-15	-1.98198	-1.05288	3.5425e-07	-1.50024	-1.07755
24829177	chr6:24829177:G:A	3.43281e-14	-4.09142e-10	-0.751575	2.34999e-06	-4.09142e-10	-0.685631
24829895	chr6:24829895:T:C	1.97433e-14	-4.09142e-10	-1.30473	1.26145e-06	-4.09142e-10	-1.30778
24830193	chr6:24830193:T:C	3.28554e-14	0.523388	-1.31881	2.10123e-06	0.515204	-1.31272
24830453	chr6:24830453:C:T	5.67547e-13	-4.09142e-10	2.05378	3.97696e-05	-4.09142e-10	2.14306
24830699	chr6:24830699:G:A	8.31787e-15	-2.16913	-3.31813e-10	5.36014e-07	-2.16364	-3.31813e-10
24830748	chr6:24830748:C:T	2.51486e-15	-2.19938	-1.16594	1.79268e-07	-2.11666	-1.14226
24830763	chr6:24830763:T:C	3.85107e-14	-4.09142e-10	-0.636602	2.69035e-06	-4.09142e-10	-0.550373
24830794	chr6:24830794:G:C	7.41111e-15	-2.20009	-0.0844654	6.04148e-07	-2.0581	0.0141199
24831003	chr6:24831003:A:G	1.90361e-14	-0.0417086	-1.29949	9.8288e-07	-0.242558	-1.31475
24831006	chr6:24831006:A:G	1.82779e-14	-0.0882973	-1.29355	9.43999e-07	-0.287089	-1.31058
24831044	chr6:24831044:C:T	2.13064e-14	-4.09142e-10	-1.22853	1.32671e-06	-4.09142e-10	-1.25734
24831222	chr6:24831222:A:C	3.58554e-15	-1.70166	-1.30897	2.50449e-07	-1.61059	-1.31395
24831287	chr6:24831287:A:T	1.93101e-14	-4.09142e-10	-1.32691	1.23682e-06	-4.09142e-10	-1.3275
24831510	chr6:24831510:A:G	2.2649e-14	-4.09142e-10	-1.16742	1.38899e-06	-4.09142e-10	-1.21146
24832485	chr6:24832485:C:G	2.33077e-14	-4.09142e-10	-1.13876	1.42294e-06	-4.09142e-10	-1.18732
24832569	chr6:24832569:A:G	2.32133e-14	-4.09142e-10	-1.14281	1.41797e-06	-4.09142e-10	-1.19082
24832656	chr6:24832656:T:C	2.35934e-14	-4.09142e-10	-1.12657	1.438e-06	-4.09142e-10	-1.17679
24833014	chr6:24833014:A:G	2.60641e-14	-4.09142e-10	-1.02698	1.6863e-06	-4.09142e-10	-1.0175
24833079	chr6:24833079:A:G	2.2983e-14	-4.09142e-10	-1.15278	1.40596e-06	-4.09142e-10	-1.19932
24833216	chr6:24833216:G:A	2.33077e-14	-4.09142e-10	-1.13876	1.42294e-06	-4.09142e-10	-1.18732
24833531	chr6:24833531:A:C	2.33663e-14	-4.09142e-10	-1.13625	1.42611e-06	-4.09142e-10	-1.18509
24833535	chr6:24833535:AC:A	2.47267e-14	-4.09142e-10	-1.07965	1.49966e-06	-4.09142e-10	-1.13481
24833600	chr6:24833600:T:C	2.81483e-14	-4.09142e-10	-0.950052	1.84696e-06	-4.09142e-10	-0.926503
24833649	chr6:24833649:AT:A	2.79715e-15	-2.06829	-1.19065	1.72348e-07	-2.08685	-1.21143
24833700	chr6:24833700:A:G	2.90598e-14	-4.09142e-10	-0.918184	1.99226e-06	-4.09142e-10	-0.850775
24833949	chr6:24833949:TTATTCTCTAAAAGA:T	2.29527e-14	-4.09142e-10	-1.1541	1.40428e-06	-4.09142e-10	-1.20052
24834046	chr6:24834046:T:C	2.33456e-14	-4.09142e-10	-1.13713	1.42487e-06	-4.09142e-10	-1.18596
24834050	chr6:24834050:C:T	2.33404e-14	-4.09142e-10	-1.13735	1.42469e-06	-4.09142e-10	-1.18609
24834137	chr6:24834137:G:C	1.96325e-14	-4.09142e-10	-1.31035	1.25417e-06	-4.09142e-10	-1.31357
24834293	chr6:24834293:T:C	2.31543e-14	-4.09142e-10	-1.14536	1.41492e-06	-4.09142e-10	-1.19297
24834558	chr6:24834558:T:C	1.45087e-13	-4.09142e-10	0.689796	9.22448e-06	-4.09142e-10	0.681819
24834618	chr6:24834618:C:T	2.3374e-14	-4.09142e-10	-1.13591	1.42635e-06	-4.09142e-10	-1.18492
24834781	chr6:24834781:A:G	2.21914e-14	-4.09142e-10	-1.18783	1.36489e-06	-4.09142e-10	-1.22897
24834948	chr6:24834948:A:T	5.29485e-15	-2.05294	-0.567867	3.16843e-07	-2.07208	-0.617307
24834972	chr6:24834972:C:T	1.92825e-14	-4.09142e-10	-1.32834	1.2363e-06	-4.09142e-10	-1.32792
24835331	chr6:24835331:T:C	1.9284e-14	-4.09142e-10	-1.32827	1.23563e-06	-4.09142e-10	-1.32846
24835472	chr6:24835472:A:G	2.77475e-15	-2.03952	-1.22746	2.70464e-07	-1.61459	-1.23307
24835933	chr6:24835933:C:A	1.44142e-14	-0.297797	-1.32153	7.88457e-07	-0.459609	-1.31811
24836145	chr6:24836145:G:T	2.07876e-14	-4.09142e-10	-1.25318	1.35314e-06	-4.09142e-10	-1.23762
24836198	chr6:24836198:C:T	1.30838e-14	-1.71617	-3.31813e-10	7.99363e-07	-1.76398	-3.31813e-10
24836311	chr6:24836311:C:T	3.10152e-14	-4.09142e-10	-0.853062	2.00113e-06	-4.09142e-10	-0.846331
24836451	chr6:24836451:T:C	2.34336e-14	-4.09142e-10	-1.13337	1.42847e-06	-4.09142e-10	-1.18344
24836697	chr6:24836697:C:G	2.05668e-14	-4.09142e-10	-1.26386	1.3389e-06	-4.09142e-10	-1.24819
24836834	chr6:24836834:T:A	3.6953e-15	-1.65908	-1.3214	2.61358e-07	-1.55807	-1.32384
24836888	chr6:24836888:G:A	2.34295e-14	-4.09142e-10	-1.13354	1.42729e-06	-4.09142e-10	-1.18427
24836978	chr6:24836978:T:C	2.3134e-15	-2.16412	-1.2847	1.44895e-07	-2.19257	-1.27922
24837153	chr6:24837153:C:T	2.92721e-14	-4.09142e-10	-0.910906	1.82537e-06	-4.09142e-10	-0.938261
24837227	chr6:24837227:A:G	2.31825e-14	-4.09142e-10	-1.14414	1.41507e-06	-4.09142e-10	-1.19286
24837253	chr6:24837253:A:G	2.29762e-14	-4.09142e-10	-1.15308	1.4043e-06	-4.09142e-10	-1.20051
24837347	chr6:24837347:T:TC	2.27901e-14	-4.09142e-10	-1.16121	1.39462e-06	-4.09142e-10	-1.20742
24837855	chr6:24837855:A:T	2.26224e-14	-4.09142e-10	-1.1686	1.38732e-06	-4.09142e-10	-1.21267
24837984	chr6:24837984:A:C	2.08043e-14	-4.09142e-10	-1.25238	1.33298e-06	-4.09142e-10	-1.25263
24838206	chr6:24838206:T:C	1.93018e-14	-4.09142e-10	-1.32734	1.23622e-06	-4.09142e-10	-1.32798
24838333	chr6:24838333:T:C	2.10051e-14	-4.09142e-10	-1.24277	1.31085e-06	-4.09142e-10	-1.26936
24838518	chr6:24838518:A:G	2.10796e-14	-4.09142e-10	-1.23923	1.31458e-06	-4.09142e-10	-1.26653
24838852	chr6:24838852:C:T	2.34611e-14	-4.09142e-10	-1.13219	1.43063e-06	-4.09142e-10	-1.18193
24839518	chr6:24839518:G:A	8.09424e-15	-2.19639	-3.31813e-10	5.23181e-07	-2.18787	-3.31813e-10
24840132	chr6:24840132:G:A	4.03521e-14	-4.09142e-10	-0.589896	2.82164e-06	-4.09142e-10	-0.502723
24840149	chr6:24840149:CT:C	1.92805e-14	-4.09142e-10	-1.32844	1.23568e-06	-4.09142e-10	-1.32842
24840758	chr6:24840758:G:A	2.34921e-14	-4.09142e-10	-1.13087	1.43114e-06	-4.09142e-10	-1.18157
24840992	chr6:24840992:G:A	2.73819e-14	-4.09142e-10	-0.977657	1.86435e-06	-4.09142e-10	-0.917128
24841092	chr6:24841092:A:G	2.27455e-15	-2.19718	-1.26858	1.48747e-07	-2.1835	-1.26205
24841175	chr6:24841175:T:C	1.3398e-13	0.61015	-3.31813e-10	9.24114e-06	0.683622	-3.31813e-10
24841492	chr6:24841492:G:T	2.30009e-14	-4.09142e-10	-1.152	1.40565e-06	-4.09142e-10	-1.19954
24841494	chr6:24841494:G:A	5.06949e-15	-1.47816	-1.18614	3.27031e-07	-1.56298	-1.09476
24841502	chr6:24841502:TCTC:T	1.93004e-14	-4.09142e-10	-1.32742	1.23616e-06	-4.09142e-10	-1.32803
24841826	chr6:24841826:C:T	2.03373e-14	-4.09142e-10	-1.27508	1.28185e-06	-4.09142e-10	-1.29173
24841865	chr6:24841865:G:A	2.06934e-14	-4.09142e-10	-1.25772	1.34649e-06	-4.09142e-10	-1.24254
24841907	chr6:24841907:C:T	1.93014e-14	-4.09142e-10	-1.32736	1.23621e-06	-4.09142e-10	-1.328
24842869	chr6:24842869:A:C	2.07771e-14	-4.09142e-10	-1.25369	1.35191e-06	-4.09142e-10	-1.23852
24842946	chr6:24842946:T:G	1.93004e-14	-4.09142e-10	-1.32742	1.23616e-06	-4.09142e-10	-1.32803
24843003	chr6:24843003:A:G	1.92884e-14	-4.09142e-10	-1.32803	1.23572e-06	-4.09142e-10	-1.32839
24843106	chr6:24843106:G:A	1.94663e-14	-4.09142e-10	-1.31885	1.24477e-06	-4.09142e-10	-1.32109
24843224	chr6:24843224:G:A	3.48334e-15	-2.05417	-0.985379	3.31533e-07	-1.63564	-1.00843
24843267	chr6:24843267:T:C	1.92806e-14	-4.09142e-10	-1.32844	1.23567e-06	-4.09142e-10	-1.32843
24843299	chr6:24843299:C:T	2.59834e-14	-4.09142e-10	-1.03008	1.76151e-06	-4.09142e-10	-0.973873
24843322	chr6:24843322:C:T	1.92806e-14	-4.09142e-10	-1.32844	1.23567e-06	-4.09142e-10	-1.32843
24843512	chr6:24843512:C:T	3.3342e-15	-2.04347	-1.03984	3.21607e-07	-1.61393	-1.06054
24843615	chr6:24843615:G:A	1.93043e-14	-4.09142e-10	-1.32721	1.23633e-06	-4.09142e-10	-1.32789
24843730	chr6:24843730:T:C	1.93074e-14	-4.09142e-10	-1.32705	1.23647e-06	-4.09142e-10	-1.32778
24843758	chr6:24843758:AAAC:A	1.92874e-14	-4.09142e-10	-1.32809	1.2357e-06	-4.09142e-10	-1.32841
24844215	chr6:24844215:T:C	1.18307e-14	-0.521475	-1.29537	6.54119e-07	-0.680035	-1.28447
24844371	chr6:24844371:T:TC	1.26389e-14	-0.649939	-1.10082	5.50553e-07	-1.07962	-1.05725
24844565	chr6:24844565:A:G	2.34282e-14	-4.09142e-10	-1.1336	1.42875e-06	-4.09142e-10	-1.18324
24844586	chr6:24844586:T:A	3.47647e-12	-4.09142e-10	3.86623	0.000245509	-4.09142e-10	3.96329
24844627	chr6:24844627:C:T	1.97225e-14	-4.09142e-10	-1.30578	1.24769e-06	-4.09142e-10	-1.31875
24844658	chr6:24844658:A:G	5.81256e-15	-1.39732	-1.1302	3.79074e-07	-1.48592	-1.02415
24844941	chr6:24844941:C:G	8.6524e-15	-2.1297	-3.31813e-10	5.71117e-07	-2.1002	-3.31813e-10
24844978	chr6:24844978:T:C	2.36074e-14	-4.09142e-10	-1.12598	1.43833e-06	-4.09142e-10	-1.17656
24845102	chr6:24845102:G:A	1.6523e-14	-0.333604	-1.14918	9.241e-07	-0.485527	-1.13345
24845220	chr6:24845220:T:G	2.39667e-14	-4.09142e-10	-1.11087	1.45738e-06	-4.09142e-10	-1.1634
24845284	chr6:24845284:C:T	5.78577e-15	-1.44821	-1.08393	3.92172e-07	-1.39561	-1.08049
24845292	chr6:24845292:C:T	2.32629e-14	-4.09142e-10	-1.14068	1.42023e-06	-4.09142e-10	-1.18923
24845470	chr6:24845470:A:C	7.11706e-15	-1.34416	-0.98088	4.86926e-07	-1.43669	-0.822999
24845553	chr6:24845553:A:G	9.07469e-15	-1.71788	-0.364168	5.61092e-07	-1.79405	-0.32386
24845719	chr6:24845719:A:G	2.32596e-14	-4.09142e-10	-1.14082	1.42004e-06	-4.09142e-10	-1.18935
24845852	chr6:24845852:G:A	2.25618e-14	-4.09142e-10	-1.17128	1.38313e-06	-4.09142e-10	-1.21569
24846035	chr6:24846035:T:C	1.20506e-14	-0.493355	-1.30507	6.66064e-07	-0.647279	-1.29913
24846484	chr6:24846484:T:G	4.90909e-15	-1.67116	-1.02529	3.25336e-07	-1.62555	-1.03739
24846564	chr6:24846564:A:C	2.32591e-14	-4.09142e-10	-1.14084	1.42011e-06	-4.09142e-10	-1.18931
24846635	chr6:24846635:C:T	2.31271e-14	-4.09142e-10	-1.14653	1.41281e-06	-4.09142e-10	-1.19446
24847045	chr6:24847045:G:A	4.09394e-14	-4.09142e-10	-0.575446	2.5277e-06	-4.09142e-10	-0.612732
24847126	chr6:24847126:AT:A	2.31493e-14	-4.09142e-10	-1.14558	1.41409e-06	-4.09142e-10	-1.19356
24847206	chr6:24847206:G:A	5.4327e-15	-1.52468	-1.07042	3.58126e-07	-1.60964	-0.957271
24847858	chr6:24847858:A:G	3.60164e-15	-1.83462	-1.17153	2.70397e-07	-1.73908	-1.10882
24848103	chr6:24848103:T:C	2.30713e-14	-4.09142e-10	-1.14895	1.40852e-06	-4.09142e-10	-1.1975
24848144	chr6:24848144:C:T	9.24783e-15	-2.06315	-3.31813e-10	6.03441e-07	-2.04515	-3.31813e-10
24848175	chr6:24848175:A:G	2.20449e-14	-4.09142e-10	-1.19446	1.44022e-06	-4.09142e-10	-1.17525
24849089	chr6:24849089:A:G	2.26028e-14	-4.09142e-10	-1.16946	1.38469e-06	-4.09142e-10	-1.21457
24849383	chr6:24849383:G:A	1.97973e-14	-4.09142e-10	-1.30199	1.26257e-06	-4.09142e-10	-1.30689
24850162	chr6:24850162:T:A	2.2222e-14	-4.09142e-10	-1.18646	1.36283e-06	-4.09142e-10	-1.23048
24850399	chr6:24850399:C:T	3.42114e-14	-4.09142e-10	-0.75498	2.3551e-06	-4.09142e-10	-0.68346
24850487	chr6:24850487:A:G	6.64687e-15	-1.33929	-1.05411	4.30752e-07	-1.41462	-0.967642
24850524	chr6:24850524:C:T	7.19652e-15	-2.16454	-0.149397	4.38477e-07	-2.13115	-0.233343
24851056	chr6:24851056:C:T	2.25684e-14	-4.09142e-10	-1.17099	1.43196e-06	-4.09142e-10	-1.181
24851083	chr6:24851083:C:T	2.7271e-14	-4.09142e-10	-0.981715	1.6286e-06	-4.09142e-10	-1.05232
24851142	chr6:24851142:G:A	1.03542e-13	-4.09142e-10	0.352437	6.65308e-06	-4.09142e-10	0.355038
24851347	chr6:24851347:AC:A	3.76572e-14	-4.09142e-10	-0.659016	2.50302e-06	-4.09142e-10	-0.622546
24851559	chr6:24851559:T:C	4.39277e-15	-2.02007	-0.787507	3.00653e-07	-2.05616	-0.685677
24852068	chr6:24852068:T:A	8.54402e-15	-0.917897	-1.22441	4.45654e-07	-1.19727	-1.15099
24852103	chr6:24852103:T:C	6.22625e-15	-1.89846	-0.560305	4.23556e-07	-1.81184	-0.587272
24852734	chr6:24852734:T:C	2.69157e-15	-2.00131	-1.29611	1.56035e-07	-2.09594	-1.30178
24853199	chr6:24853199:ACAAAATCAATCCAAC:A	3.52192e-15	-1.93317	-1.09536	1.9758e-07	-2.02838	-1.13328
24853316	chr6:24853316:C:G	2.01794e-14	-4.09142e-10	-1.28288	1.31913e-06	-4.09142e-10	-1.26307
24853434	chr6:24853434:G:A	3.35404e-15	-2.0408	-1.03657	2.42661e-07	-1.98909	-0.96704
24853461	chr6:24853461:A:T	1.96134e-14	-4.09142e-10	-1.31133	1.25678e-06	-4.09142e-10	-1.31149
24853630	chr6:24853630:C:T	1.96836e-14	-4.09142e-10	-1.30776	1.26127e-06	-4.09142e-10	-1.30792
24853672	chr6:24853672:C:T	4.55457e-15	-1.88859	-0.882814	2.96394e-07	-1.98712	-0.768991
24854411	chr6:24854411:C:A	4.81814e-15	-1.55929	-1.15586	2.70679e-07	-1.73605	-1.11082
24854566	chr6:24854566:T:C	2.1912e-15	-2.19056	-1.31253	1.47113e-07	-2.14885	-1.30775
24854951	chr6:24854951:T:C	4.02814e-14	-4.09142e-10	-0.591648	2.61398e-06	-4.09142e-10	-0.57917
24854996	chr6:24854996:T:C	2.45761e-15	-2.06157	-1.32678	1.59391e-07	-2.04828	-1.32815
24855008	chr6:24855008:A:G	8.92237e-15	-2.09898	-3.31813e-10	5.44822e-07	-2.14734	-3.31813e-10
24855370	chr6:24855370:TTA:T	8.07747e-15	-2.19846	-3.31813e-10	5.23434e-07	-2.18739	-3.31813e-10
24855513	chr6:24855513:T:C	4.8662e-15	-1.41391	-1.29132	2.74329e-07	-1.57547	-1.258
24855523	chr6:24855523:G:A	4.32082e-15	-1.78035	-1.04374	2.20956e-07	-1.94235	-1.10748
24856095	chr6:24856095:T:G	2.55133e-15	-2.13459	-1.21634	1.77078e-07	-2.06098	-1.21023
24856193	chr6:24856193:A:T	9.11442e-15	-2.07768	-3.31813e-10	5.89127e-07	-2.06916	-3.31813e-10
24856744	chr6:24856744:A:G	2.30492e-15	-2.19482	-1.25767	1.53291e-07	-2.16044	-1.25501
24856947	chr6:24856947:C:CTG	2.42975e-15	-2.07131	-1.32844	1.6404e-07	-2.01957	-1.32812
24857528	chr6:24857528:G:A	1.94183e-14	-4.09142e-10	-1.32132	1.24088e-06	-4.09142e-10	-1.32422
24857758	chr6:24857758:G:A	2.03661e-14	-4.09142e-10	-1.27367	1.30734e-06	-4.09142e-10	-1.27205
24857775	chr6:24857775:A:C	2.01397e-14	-4.09142e-10	-1.28485	1.29202e-06	-4.09142e-10	-1.28383
24857900	chr6:24857900:T:C	2.29751e-15	-2.13931	-1.3164	1.39271e-07	-2.1879	-1.32348
24858309	chr6:24858309:A:C	4.07801e-15	-1.76669	-1.11524	2.11802e-07	-1.92211	-1.17004
24858783	chr6:24858783:C:G	3.96738e-15	-1.75597	-1.15346	2.06734e-07	-1.91428	-1.20209
24859293	chr6:24859293:T:C	2.32391e-15	-2.14641	-1.29788	1.60371e-07	-2.07382	-1.29649
24859462	chr6:24859462:G:T	2.21911e-14	-4.09142e-10	-1.18785	1.40653e-06	-4.09142e-10	-1.19892
24859473	chr6:24859473:A:G	2.29458e-15	-2.13645	-1.32054	1.38733e-07	-2.18913	-1.32612
24859782	chr6:24859782:C:T	1.92823e-14	-4.09142e-10	-1.32835	1.23566e-06	-4.09142e-10	-1.32844
24860293	chr6:24860293:T:TACA	2.22501e-14	-4.09142e-10	-1.18519	1.4179e-06	-4.09142e-10	-1.19087
24860416	chr6:24860416:C:T	2.31177e-15	-2.13902	-1.31051	1.41505e-07	-2.17776	-1.31771
24860559	chr6:24860559:C:T	2.03532e-14	-4.09142e-10	-1.2743	1.28864e-06	-4.09142e-10	-1.28646
24860577	chr6:24860577:G:C	1.57459e-13	-4.09142e-10	0.771628	1.13814e-05	-4.09142e-10	0.891936
24860910	chr6:24860910:T:C	1.29749e-14	-1.72452	-3.31813e-10	8.65444e-07	-1.68456	-3.31813e-10
24860965	chr6:24860965:A:G	1.29608e-14	-1.72561	-3.31813e-10	8.64499e-07	-1.68565	-3.31813e-10
24861126	chr6:24861126:C:T	2.22086e-14	-4.09142e-10	-1.18706	1.40759e-06	-4.09142e-10	-1.19816
24861256	chr6:24861256:G:A	2.77446e-15	-2.18053	-1.08655	1.71471e-07	-2.19365	-1.10973
24861545	chr6:24861545:G:T	5.91043e-15	-1.85772	-0.653105	3.93074e-07	-1.95872	-0.515085
24861658	chr6:24861658:A:T	2.69671e-15	-2.10544	-1.19007	1.89951e-07	-2.01828	-1.18275
24861878	chr6:24861878:A:T	3.06315e-15	-1.93341	-1.23468	2.01969e-07	-1.91785	-1.22183
24861907	chr6:24861907:A:T	6.34407e-15	-2.20226	-0.237757	4.4039e-07	-2.20232	-0.157819
24862625	chr6:24862625:A:C	2.14803e-14	-4.09142e-10	-1.2204	1.3612e-06	-4.09142e-10	-1.23168
24862847	chr6:24862847:G:A	3.92906e-15	-1.72076	-1.19838	2.57555e-07	-1.71484	-1.18172
24863410	chr6:24863410:G:A	2.25076e-14	-4.09142e-10	-1.17369	1.44716e-06	-4.09142e-10	-1.17044
24863641	chr6:24863641:A:C	3.61382e-15	-1.77492	-1.22785	2.02431e-07	-1.89728	-1.24012
24863772	chr6:24863772:G:A	2.24825e-14	-4.09142e-10	-1.1748	1.44555e-06	-4.09142e-10	-1.17155
24863773	chr6:24863773:C:T	8.55119e-15	-2.18993	0.0484602	5.95823e-07	-2.19018	0.132328
24864026	chr6:24864026:G:C	2.21299e-15	-2.1702	-1.323	1.42694e-07	-2.1728	-1.3143
24865096	chr6:24865096:T:C	5.33529e-15	-2.19635	-0.416847	3.70061e-07	-2.19837	-0.335758
24865108	chr6:24865108:C:A	4.73663e-15	-1.78493	-0.947285	3.0171e-07	-1.89754	-0.840792
24865227	chr6:24865227:G:T	2.35151e-14	-4.09142e-10	-1.1299	1.51342e-06	-4.09142e-10	-1.12567
24865466	chr6:24865466:C:G	2.23867e-14	-4.09142e-10	-1.17907	1.43893e-06	-4.09142e-10	-1.17615
24866241	chr6:24866241:G:A	4.93437e-15	-1.6684	-1.02291	3.04595e-07	-1.80492	-0.92389
24866267	chr6:24866267:A:G	2.2641e-15	-2.19575	-1.27461	1.44957e-07	-2.17442	-1.29694
24866817	chr6:24866817:A:G	5.91961e-15	-1.36295	-1.14632	3.43779e-07	-1.52815	-1.07964
24867294	chr6:24867294:C:T	6.61113e-15	-2.20152	-0.197261	4.60874e-07	-2.20126	-0.113415
24867405	chr6:24867405:T:C	2.25851e-14	-1.17025	-3.31813e-10	1.45077e-06	-1.16795	-3.31813e-10
24867806	chr6:24867806:C:T	2.39084e-14	-4.09142e-10	-1.11331	1.50556e-06	-4.09142e-10	-1.13088
24867821	chr6:24867821:T:C	2.14973e-15	-2.19734	-1.32485	1.37659e-07	-2.20229	-1.32073
24867852	chr6:24867852:T:G	2.17251e-15	-2.18657	-1.32508	1.40028e-07	-2.18797	-1.31799
24867858	chr6:24867858:G:A	8.13956e-15	-1.73963	-0.451176	5.97444e-07	-1.65796	-0.397179
24867940	chr6:24867940:A:G	2.39549e-14	-4.09142e-10	-1.11137	1.52138e-06	-4.09142e-10	-1.12042
24868021	chr6:24868021:C:G	2.18501e-15	-2.18783	-1.31808	1.41434e-07	-2.18897	-1.30699
24868040	chr6:24868040:C:A	2.17253e-15	-2.18927	-1.32237	1.40336e-07	-2.1904	-1.31337
24868389	chr6:24868389:G:A	3.29778e-15	-2.15387	-0.940422	2.92929e-07	-1.79083	-0.977037
24868521	chr6:24868521:C:A	4.51188e-15	-1.79429	-0.986532	2.86135e-07	-1.90603	-0.885306
24868609	chr6:24868609:C:T	2.18155e-15	-2.18561	-1.3219	1.40923e-07	-2.18694	-1.31264
24868629	chr6:24868629:G:T	2.18353e-15	-2.18685	-1.31974	1.41223e-07	-2.1881	-1.30936
24868723	chr6:24868723:C:T	2.17956e-15	-2.18653	-1.32188	1.40799e-07	-2.18777	-1.31269
24868877	chr6:24868877:G:A	2.90617e-15	-2.17692	-1.04378	2.43163e-07	-1.87475	-1.07932
24869506	chr6:24869506:C:T	2.20555e-15	-2.16948	-1.32708	1.41707e-07	-2.17231	-1.32173
24869708	chr6:24869708:G:A	2.89757e-14	-4.09142e-10	-0.921081	1.82202e-06	-4.09142e-10	-0.940094
24869843	chr6:24869843:G:C	5.19859e-15	-1.62242	-1.01673	3.18883e-07	-1.76483	-0.918143
24870610	chr6:24870610:G:A	2.46226e-14	-4.09142e-10	-1.08388	1.58608e-06	-4.09142e-10	-1.07877
24870766	chr6:24870766:G:A	4.59375e-15	-1.69716	-1.06569	2.85027e-07	-1.8223	-0.972916
24870804	chr6:24870804:G:A	2.48041e-15	-2.2004	-1.17871	1.62825e-07	-2.19133	-1.1638
24870827	chr6:24870827:T:C	1.92805e-14	-4.09142e-10	-1.32844	1.23581e-06	-4.09142e-10	-1.32831
24870999	chr6:24870999:C:A	2.85142e-14	-4.09142e-10	-0.937135	1.83007e-06	-4.09142e-10	-0.935689
24871129	chr6:24871129:T:C	2.20086e-15	-2.20131	-1.29737	1.43474e-07	-2.19519	-1.28645
24871786	chr6:24871786:G:A	4.10153e-15	-1.78157	-1.09461	2.3258e-07	-1.91538	-1.08319
24872215	chr6:24872215:T:C	3.14466e-15	-1.97505	-1.16679	1.8502e-07	-2.074	-1.15333
24872457	chr6:24872457:G:A	3.50989e-15	-2.16436	-0.867594	2.18197e-07	-2.17356	-0.888837
24872670	chr6:24872670:T:C	2.76196e-14	-4.09142e-10	-0.969012	1.8802e-06	-4.09142e-10	-0.908666
24872711	chr6:24872711:G:A	4.20462e-15	-1.64165	-1.2097	2.34126e-07	-1.79177	-1.20017
24873079	chr6:24873079:C:A	2.99273e-14	-4.09142e-10	-0.888767	1.90579e-06	-4.09142e-10	-0.895146
24873086	chr6:24873086:C:T	2.91847e-15	-1.98009	-1.23639	1.70158e-07	-2.07356	-1.23751
24873223	chr6:24873223:G:T	4.52235e-15	-1.62864	-1.14986	2.51815e-07	-1.78204	-1.13706
24873498	chr6:24873498:G:T	2.71206e-15	-2.1743	-1.11553	2.32715e-07	-1.85464	-1.14335
24873621	chr6:24873621:C:T	1.94298e-14	-4.09142e-10	-1.32073	1.24558e-06	-4.09142e-10	-1.32044
24874094	chr6:24874094:A:G	3.25512e-15	-1.83714	-1.27018	1.66083e-07	-2.09149	-1.24383
24874252	chr6:24874252:G:C	3.64309e-15	-2.01377	-0.980935	2.24236e-07	-2.10197	-0.93313
24874442	chr6:24874442:C:T	2.69351e-15	-2.16456	-1.13214	2.36416e-07	-1.82337	-1.15883
24874549	chr6:24874549:A:G	2.61505e-14	-4.09142e-10	-1.02367	1.72678e-06	-4.09142e-10	-0.993786
24874833	chr6:24874833:T:A	8.67189e-15	-2.12745	-3.31813e-10	5.30714e-07	-2.17357	-3.31813e-10
24875111	chr6:24875111:G:A	2.96021e-15	-2.01462	-1.18766	1.76026e-07	-2.10573	-1.17144
24875247	chr6:24875247:GT:G	1.34326e-13	-4.09142e-10	0.612733	8.66929e-06	-4.09142e-10	0.619745
24875552	chr6:24875552:C:T	2.21462e-15	-2.16588	-1.32658	1.42139e-07	-2.16256	-1.32843
24875602	chr6:24875602:A:G	3.54177e-15	-1.90512	-1.11779	2.05912e-07	-2.02198	-1.09837
24875663	chr6:24875663:T:A	2.32529e-14	-4.09142e-10	-1.14111	1.60423e-06	-4.09142e-10	-1.0674
24876032	chr6:24876032:T:C	3.85837e-15	-2.10228	-0.835013	2.40217e-07	-2.10858	-0.857675
24876062	chr6:24876062:A:G	3.80973e-15	-1.66546	-1.28452	2.33968e-07	-1.73933	-1.25328
24876158	chr6:24876158:C:T	3.42586e-14	-4.09142e-10	-0.753601	2.24863e-06	-4.09142e-10	-0.729723
24876222	chr6:24876222:G:A	1.37911e-13	-4.09142e-10	0.639071	8.90777e-06	-4.09142e-10	0.646881
24876985	chr6:24876985:G:C	3.33521e-14	-4.09142e-10	-0.780418	2.12851e-06	-4.09142e-10	-0.78462
24877280	chr6:24877280:T:C	1.94902e-14	-4.09142e-10	-1.31763	1.25399e-06	-4.09142e-10	-1.31371
24877433	chr6:24877433:T:C	6.06085e-15	-1.18629	-1.2994	2.86033e-07	-1.46413	-1.32756
24877990	chr6:24877990:T:C	6.03881e-15	-1.33404	-1.15529	2.93607e-07	-1.5577	-1.20786
24878812	chr6:24878812:G:A	1.93312e-14	-4.09142e-10	-1.32582	1.23776e-06	-4.09142e-10	-1.32674
24879201	chr6:24879201:A:G	6.1671e-15	-1.44811	-1.0202	3.32775e-07	-1.6398	-1.00053
24879765	chr6:24879765:A:T	5.62388e-15	-1.23222	-1.3283	2.86523e-07	-1.47919	-1.31079
24879824	chr6:24879824:T:C	3.33864e-15	-1.82817	-1.2538	1.9789e-07	-1.87877	-1.28132
24879862	chr6:24879862:C:T	4.39775e-15	-1.75907	-1.04738	2.48342e-07	-1.905	-1.02799
24879904	chr6:24879904:C:G	8.00024e-14	-4.09142e-10	0.0945179	5.89678e-06	-4.09142e-10	0.234364
24880011	chr6:24880011:A:G	2.01855e-13	-4.09142e-10	1.02001	1.41596e-05	-4.09142e-10	1.11035
24880586	chr6:24880586:A:G	6.31383e-15	-1.15264	-1.29216	2.94101e-07	-1.43791	-1.32596
24881136	chr6:24881136:C:T	2.14055e-14	-4.09142e-10	-1.22389	1.33946e-06	-4.09142e-10	-1.24777
24881270	chr6:24881270:C:T	3.19181e-15	-1.98981	-1.13714	1.87084e-07	-2.07127	-1.14497
24881370	chr6:24881370:G:A	1.55623e-13	-4.09142e-10	0.7599	1.08161e-05	-4.09142e-10	0.840991
24881573	chr6:24881573:T:C	2.44044e-14	-4.09142e-10	-1.09278	1.47268e-06	-4.09142e-10	-1.15296
24881650	chr6:24881650:C:T	4.87362e-15	-2.16343	-0.540277	3.21721e-07	-2.15293	-0.521178
24881674	chr6:24881674:AATAAGT:A	2.31439e-14	-4.09142e-10	-1.14581	1.52357e-06	-4.09142e-10	-1.11898
24881825	chr6:24881825:C:G	2.19271e-14	-4.09142e-10	-1.19982	1.46941e-06	-4.09142e-10	-1.15518
24881894	chr6:24881894:C:T	4.73187e-15	-2.14813	-0.58509	3.13172e-07	-2.13631	-0.564737
24883318	chr6:24883318:C:T	3.42225e-15	-2.172	-0.885245	2.09925e-07	-2.17884	-0.922209
24883921	chr6:24883921:C:G	4.49677e-15	-1.53529	-1.24889	2.42774e-07	-1.65756	-1.29811
24884054	chr6:24884054:CTTT:C	1.5854e-14	-1.52412	-3.31813e-10	1.19046e-06	-1.3657	-3.31813e-10
24884057	chr6:24884057:T:C	3.88509e-15	-2.18414	-0.74625	2.63295e-07	-2.17222	-0.702298
24884101	chr6:24884101:T:C	8.33876e-15	-2.16662	-3.31813e-10	5.22562e-07	-2.18905	-3.31813e-10
24884387	chr6:24884387:C:T	3.39125e-15	-2.17401	-0.892329	2.08139e-07	-2.18065	-0.928939
24885072	chr6:24885072:T:C	4.89296e-15	-1.9896	-0.710145	2.88622e-07	-2.17629	-0.606392
24885078	chr6:24885078:GA:G	2.1052e-14	-4.09142e-10	-1.24054	1.38657e-06	-4.09142e-10	-1.21321
24885151	chr6:24885151:C:T	2.2704e-15	-2.14211	-1.32547	1.57325e-07	-2.07002	-1.31947
24885289	chr6:24885289:C:G	2.31029e-14	-4.09142e-10	-1.14758	1.55989e-06	-4.09142e-10	-1.09543
24885472	chr6:24885472:C:T	8.75643e-15	-1.88102	-0.236729	5.48853e-07	-2.01418	-0.125787
24886284	chr6:24886284:G:A	4.55046e-15	-2.00475	-0.767564	2.69509e-07	-2.18161	-0.669584
24886308	chr6:24886308:A:G	1.33336e-13	-0.300059	0.905391	9.04545e-06	-0.243981	0.906199
24886487	chr6:24886487:A:G	3.38729e-13	-4.09142e-10	1.53766	2.20165e-05	-4.09142e-10	1.55175
24886527	chr6:24886527:C:T	1.32009e-14	-1.70726	-3.31813e-10	7.62344e-07	-1.8114	-3.31813e-10
24886653	chr6:24886653:C:T	2.27601e-15	-2.13693	-1.32818	1.57692e-07	-2.0621	-1.32505
24886665	chr6:24886665:C:T	4.56516e-15	-2.01333	-0.755758	2.72499e-07	-2.18423	-0.655934
24886763	chr6:24886763:C:T	1.51764e-13	-4.09142e-10	0.734785	9.65819e-06	-4.09142e-10	0.727764
24886790	chr6:24886790:C:T	1.43156e-13	-4.09142e-10	0.676395	9.11134e-06	-4.09142e-10	0.669477
24887187	chr6:24887187:G:A	2.4807e-14	-4.09142e-10	-1.07641	1.54658e-06	-4.09142e-10	-1.10399
24887228	chr6:24887228:T:C	8.78393e-15	-1.87264	-0.241976	5.48413e-07	-2.0093	-0.131469
24887257	chr6:24887257:G:A	2.26715e-15	-2.14224	-1.32678	1.57031e-07	-2.06978	-1.32158
24887295	chr6:24887295:G:A	2.15772e-13	-0.398704	1.48539	1.52653e-05	-0.328618	1.51415
24887607	chr6:24887607:T:C	3.471e-15	-2.13253	-0.910571	2.1867e-07	-2.18565	-0.874581
24887996	chr6:24887996:G:A	4.72476e-15	-1.99041	-0.744312	2.78016e-07	-2.17679	-0.643327
24888015	chr6:24888015:AC:A	4.69046e-15	-1.99278	-0.749226	2.76269e-07	-2.17768	-0.648749
24888323	chr6:24888323:C:T	3.44728e-15	-2.16186	-0.888098	2.11384e-07	-2.16935	-0.924767
24888614	chr6:24888614:T:C	3.7981e-15	-1.89969	-1.05335	2.04324e-07	-2.14089	-0.9872
24888727	chr6:24888727:A:C	6.08568e-15	-1.77761	-0.703993	3.58143e-07	-1.93857	-0.628292
24888888	chr6:24888888:G:A	1.43604e-13	-4.09142e-10	0.679519	9.16015e-06	-4.09142e-10	0.67482
24889091	chr6:24889091:A:C	4.58033e-14	-4.09142e-10	-0.463184	2.72782e-06	-4.09142e-10	-0.536539
24889502	chr6:24889502:T:C	3.54809e-15	-2.11056	-0.910571	2.21194e-07	-2.17418	-0.874581
24889878	chr6:24889878:C:T	8.29119e-15	-2.17235	-3.31813e-10	5.23647e-07	-2.18698	-3.31813e-10
24889981	chr6:24889981:T:C	1.19587e-13	-0.43836	0.934861	7.97791e-06	-0.39619	0.932824
24890418	chr6:24890418:T:C	3.58079e-15	-2.14887	-0.863084	2.20458e-07	-2.15369	-0.8984
24890819	chr6:24890819:G:A	2.13846e-15	-2.20168	-1.32577	1.41793e-07	-2.17126	-1.32218
24890923	chr6:24890923:G:A	2.10414e-14	-4.09142e-10	-1.24105	1.3331e-06	-4.09142e-10	-1.25254
24891221	chr6:24891221:A:G	3.65859e-14	-4.09142e-10	-0.687876	2.53092e-06	-4.09142e-10	-0.61146
24891528	chr6:24891528:C:T	2.81967e-15	-1.9431	-1.30782	1.65039e-07	-2.03299	-1.30862
24891648	chr6:24891648:G:C	2.29288e-14	-4.09142e-10	-1.15515	1.43347e-06	-4.09142e-10	-1.17994
24891718	chr6:24891718:G:T	5.07474e-15	-1.33524	-1.32803	2.69356e-07	-1.54299	-1.30877
24891740	chr6:24891740:TAACTCCTGTAATCACACC:T	1.75976e-13	0.100389	0.782422	1.13742e-05	0.110203	0.781103
24891757	chr6:24891757:C:T	8.44059e-15	-2.15449	-3.31813e-10	5.34911e-07	-2.1657	-3.31813e-10
24892431	chr6:24892431:C:T	8.27052e-15	-2.17484	-3.31813e-10	5.49735e-07	-2.13836	-3.31813e-10
24892929	chr6:24892929:C:T	8.73955e-15	-2.11968	-3.31813e-10	5.17605e-07	-2.19859	-3.31813e-10
24893362	chr6:24893362:C:G	2.01048e-14	-4.09142e-10	-1.28658	1.27982e-06	-4.09142e-10	-1.29332
24893550	chr6:24893550:G:A	3.21778e-15	-2.20231	-0.916537	2.00299e-07	-2.19891	-0.949073
24893584	chr6:24893584:T:G	2.14556e-13	0.181933	0.899098	1.39752e-05	0.19937	0.897874
24893823	chr6:24893823:T:C	8.04674e-15	-2.20227	-3.31813e-10	5.15835e-07	-2.20201	-3.31813e-10
24893891	chr6:24893891:A:G	2.01048e-14	-4.09142e-10	-1.28658	1.27982e-06	-4.09142e-10	-1.29332
24893949	chr6:24893949:C:T	4.782e-15	-1.69141	-1.03127	2.88603e-07	-1.69998	-1.08277
24893986	chr6:24893986:A:T	3.21786e-15	-2.20229	-0.916537	2.00523e-07	-2.1978	-0.949073
24894191	chr6:24894191:G:A	2.50202e-15	-2.1017	-1.26874	1.61869e-07	-2.10116	-1.25985
24894359	chr6:24894359:G:A	4.88277e-15	-1.66699	-1.03484	2.94987e-07	-1.6751	-1.08576
24894707	chr6:24894707:C:G	2.77689e-13	-4.09142e-10	1.33896	1.80289e-05	-4.09142e-10	1.35193
24894862	chr6:24894862:C:T	2.52099e-15	-2.0954	-1.26749	1.95813e-07	-1.90425	-1.26638
24895029	chr6:24895029:T:A	7.0647e-14	-4.09142e-10	-0.0298439	4.70887e-06	-4.09142e-10	0.00940536
24895353	chr6:24895353:G:A	2.39465e-15	-2.13942	-1.27489	1.80459e-07	-1.97846	-1.27384
24895509	chr6:24895509:T:C	2.53779e-14	0.128267	-1.18193	1.48109e-06	0.0599634	-1.20722
24895659	chr6:24895659:T:C	7.58427e-15	-0.973444	-1.28802	3.39259e-07	-1.29707	-1.32396
24895775	chr6:24895775:G:A	2.3641e-15	-2.14045	-1.2867	1.78002e-07	-1.98033	-1.28567
24895786	chr6:24895786:C:A	8.78114e-15	-2.11493	-3.31813e-10	5.39329e-07	-2.15747	-3.31813e-10
24895794	chr6:24895794:T:C	2.39916e-15	-2.1333	-1.27912	1.81732e-07	-1.96727	-1.27799
24895858	chr6:24895858:G:A	1.68225e-13	-4.09142e-10	0.837765	1.28229e-05	-4.09142e-10	1.01119
24895958	chr6:24895958:T:C	2.15309e-15	-2.19219	-1.32845	1.37544e-07	-2.19585	-1.32801
24896041	chr6:24896041:T:C	8.82751e-15	-2.10967	-3.31813e-10	5.19296e-07	-2.19532	-3.31813e-10
24896205	chr6:24896205:CCA:C	2.42333e-14	0.0780607	-1.17787	1.41802e-06	0.0130417	-1.20382
24896335	chr6:24896335:A:G	2.91999e-15	-2.16639	-1.04957	2.10868e-07	-2.07916	-1.0174
24896460	chr6:24896460:A:G	8.99243e-14	0.211429	-3.31813e-10	6.38432e-06	0.313802	-3.31813e-10
24897619	chr6:24897619:C:T	2.23811e-15	-2.15495	-1.32695	1.53137e-07	-2.08802	-1.32845
24897967	chr6:24897967:A:T	2.34618e-15	-2.17463	-1.26011	1.55322e-07	-2.12063	-1.28166
24898178	chr6:24898178:T:A	1.03461e-14	-1.95093	-3.31813e-10	6.02329e-07	-2.04699	-3.31813e-10
24898247	chr6:24898247:T:G	1.97964e-14	-4.09142e-10	-1.30204	1.26803e-06	-4.09142e-10	-1.30258
24898594	chr6:24898594:T:C	2.12404e-14	-4.09142e-10	-1.23163	1.41779e-06	-4.09142e-10	-1.19094
24898628	chr6:24898628:T:C	3.12042e-15	-1.97019	-1.17938	1.85712e-07	-2.06454	-1.15906
24898687	chr6:24898687:T:C	8.04829e-15	-2.20208	-3.31813e-10	5.16238e-07	-2.20123	-3.31813e-10
24898785	chr6:24898785:C:T	2.76131e-15	-2.01275	-1.25908	1.6222e-07	-2.0948	-1.26404
24898841	chr6:24898841:G:A	2.40044e-15	-2.17395	-1.23794	1.67723e-07	-2.10802	-1.21746
24898851	chr6:24898851:A:G	4.37245e-15	-1.49043	-1.32179	2.30803e-07	-1.67966	-1.32657
24899340	chr6:24899340:C:A	2.86046e-15	-2.06785	-1.1687	1.89304e-07	-2.07487	-1.12957
24899988	chr6:24899988:GA:G	2.09242e-14	-4.09142e-10	-1.24663	1.37783e-06	-4.09142e-10	-1.21953
24900240	chr6:24900240:C:A	2.39453e-15	-2.1233	-1.29105	1.82419e-07	-1.95142	-1.29008
24900720	chr6:24900720:C:T	2.13888e-15	-2.19906	-1.3282	1.36604e-07	-2.20225	-1.32846
24900741	chr6:24900741:G:C	4.15494e-15	-2.16156	-0.70168	3.01143e-07	-2.20181	-0.538405
24900753	chr6:24900753:G:A	9.87566e-15	-0.853023	-1.14444	4.83697e-07	-1.09157	-1.17477
24900804	chr6:24900804:T:A	2.01459e-14	-4.09142e-10	-1.28454	1.29225e-06	-4.09142e-10	-1.28366
24901122	chr6:24901122:C:T	3.45169e-15	-1.75279	-1.29589	2.2849e-07	-1.76986	-1.24644
24901430	chr6:24901430:A:G	1.49853e-14	-0.308576	-1.27189	8.80488e-07	-0.375362	-1.29196
24901633	chr6:24901633:T:C	3.50752e-14	-4.09142e-10	-0.730044	2.41438e-06	-4.09142e-10	-0.658602
24901778	chr6:24901778:TG:T	4.08075e-14	-4.09142e-10	-0.578673	2.47344e-06	-4.09142e-10	-0.634434
24901885	chr6:24901885:A:G	2.62511e-15	-2.01245	-1.30997	1.78406e-07	-1.99784	-1.2659
24902068	chr6:24902068:G:A	3.71e-14	-4.09142e-10	-0.673923	2.57671e-06	-4.09142e-10	-0.593528
24902118	chr6:24902118:C:T	1.06504e-14	-1.92195	-3.31813e-10	6.84507e-07	-1.9191	-3.31813e-10
24902491	chr6:24902491:A:G	2.38931e-15	-2.13853	-1.278	1.80578e-07	-1.9761	-1.27554
24902917	chr6:24902917:T:C	2.66309e-13	-4.09142e-10	1.29712	2.03497e-05	-4.09142e-10	1.47302
24902919	chr6:24902919:G:C	1.79314e-13	0.590866	0.310734	9.36654e-06	0.432898	0.264203
24902939	chr6:24902939:C:T	2.30019e-14	-4.09142e-10	-1.15196	1.43175e-06	-4.09142e-10	-1.18115
24903640	chr6:24903640:T:C	1.46688e-13	-4.09142e-10	0.700769	9.59924e-06	-4.09142e-10	0.721641
24903647	chr6:24903647:GTT:G	1.92846e-14	-4.09142e-10	-1.32823	1.23573e-06	-4.09142e-10	-1.32838
24903934	chr6:24903934:C:T	1.92815e-14	-4.09142e-10	-1.32839	1.236e-06	-4.09142e-10	-1.32816
24904333	chr6:24904333:C:T	2.31213e-15	-2.16605	-1.28331	1.7056e-07	-2.02764	-1.28108
24904448	chr6:24904448:C:T	2.78589e-15	-2.05537	-1.2076	2.01319e-07	-2.04076	-1.10215
24904755	chr6:24904755:T:C	2.31787e-15	-2.16752	-1.27937	1.70698e-07	-2.03086	-1.27704
24904972	chr6:24904972:A:G	2.07156e-14	-4.09142e-10	-1.25665	1.36763e-06	-4.09142e-10	-1.22697
24905066	chr6:24905066:C:T	6.23748e-14	-4.09142e-10	-0.154378	4.42236e-06	-4.09142e-10	-0.0533683
24905083	chr6:24905083:G:A	8.21232e-15	-2.1819	-3.31813e-10	5.18307e-07	-2.19723	-3.31813e-10
24905587	chr6:24905587:T:C	8.23045e-15	-2.1797	-3.31813e-10	5.18856e-07	-2.19617	-3.31813e-10
24905608	chr6:24905608:C:A	2.38034e-15	-2.16461	-1.25568	1.75986e-07	-2.02442	-1.25297
24905681	chr6:24905681:T:C	2.38329e-15	-2.15872	-1.26034	1.7736e-07	-2.01191	-1.2577
24906313	chr6:24906313:G:T	5.06055e-14	-4.09142e-10	-0.36348	3.26192e-06	-4.09142e-10	-0.357727
24906419	chr6:24906419:C:T	4.43013e-14	-4.09142e-10	-0.496525	2.83724e-06	-4.09142e-10	-0.497212
24906753	chr6:24906753:C:T	3.6184e-14	-4.09142e-10	-0.698921	2.26821e-06	-4.09142e-10	-0.721051
24906847	chr6:24906847:C:T	5.73393e-14	-4.09142e-10	-0.238552	3.88708e-06	-4.09142e-10	-0.182385
24907440	chr6:24907440:A:G	1.30179e-14	-1.72122	-3.31813e-10	9.612e-07	-1.57962	-3.31813e-10
24907798	chr6:24907798:C:T	7.21017e-14	-4.09142e-10	-0.00946159	4.91673e-06	-4.09142e-10	0.0526001
24908417	chr6:24908417:G:A	2.52652e-15	-2.08199	-1.2787	1.75653e-07	-2.06855	-1.21074
24909024	chr6:24909024:A:T	2.61726e-15	-2.15035	-1.17506	1.9699e-07	-1.99261	-1.17203
24909295	chr6:24909295:A:G	2.59961e-15	-2.15774	-1.17444	1.9404e-07	-2.00841	-1.17133
24909297	chr6:24909297:T:C	1.28474e-14	-1.7344	-3.31813e-10	9.65502e-07	-1.57515	-3.31813e-10
24909501	chr6:24909501:T:C	2.17584e-15	-2.18876	-1.32137	1.44264e-07	-2.14773	-1.32843
24909536	chr6:24909536:A:G	7.88571e-14	-4.09142e-10	0.0800978	5.39048e-06	-4.09142e-10	0.144592
24909578	chr6:24909578:T:A	3.58876e-14	-4.09142e-10	-0.707147	2.2989e-06	-4.09142e-10	-0.707612
24909890	chr6:24909890:C:T	1.67074e-13	-4.09142e-10	0.830897	1.01247e-05	-4.09142e-10	0.774933
24909963	chr6:24909963:C:T	4.22419e-14	-4.09142e-10	-0.544126	2.71039e-06	-4.09142e-10	-0.54295
24910370	chr6:24910370:G:A	4.01259e-15	-1.93189	-0.966207	2.58447e-07	-1.84511	-1.048
24910676	chr6:24910676:T:C	2.2625e-14	-4.09142e-10	-1.16849	1.40171e-06	-4.09142e-10	-1.20235
24911297	chr6:24911297:G:A	2.50145e-14	-4.09142e-10	-1.06808	1.53073e-06	-4.09142e-10	-1.1143
24911889	chr6:24911889:C:T	1.9281e-14	-4.09142e-10	-1.32842	1.23791e-06	-4.09142e-10	-1.32662
24912338	chr6:24912338:A:AACCCC	2.24455e-14	-4.09142e-10	-1.17645	1.48583e-06	-4.09142e-10	-1.14407
24912898	chr6:24912898:T:C	2.36661e-15	-2.19227	-1.23381	1.65956e-07	-2.15209	-1.18399
24913260	chr6:24913260:C:T	2.20587e-14	-4.09142e-10	-1.19383	1.45786e-06	-4.09142e-10	-1.16307
24913436	chr6:24913436:A:G	8.05303e-15	-2.20149	-3.31813e-10	5.17334e-07	-2.19911	-3.31813e-10
24913561	chr6:24913561:G:T	2.2544e-15	-2.19403	-1.28062	1.54743e-07	-2.15572	-1.25031
24913774	chr6:24913774:T:C	2.2202e-15	-2.17343	-1.31651	1.39067e-07	-2.19847	-1.31437
24913825	chr6:24913825:C:T	1.9778e-14	-4.09142e-10	-1.30297	1.29667e-06	-4.09142e-10	-1.28024
24913896	chr6:24913896:T:C	6.1704e-14	-4.09142e-10	-0.165191	4.20635e-06	-4.09142e-10	-0.103447
24913926	chr6:24913926:G:A	2.33991e-14	-4.09142e-10	-1.13484	1.44818e-06	-4.09142e-10	-1.16973
24913936	chr6:24913936:C:A	2.38412e-15	-2.20081	-1.2179	1.65996e-07	-2.17158	-1.16425
24913974	chr6:24913974:C:G	2.05035e-14	-4.09142e-10	-1.26695	1.2821e-06	-4.09142e-10	-1.29155
24914218	chr6:24914218:C:A	6.30591e-14	-4.09142e-10	-0.143467	4.30354e-06	-4.09142e-10	-0.080604
24914822	chr6:24914822:A:T	4.50348e-15	-2.19158	-0.591107	3.53958e-07	-2.1874	-0.391217
24915224	chr6:24915224:G:T	2.60922e-14	-4.09142e-10	-1.0259	1.74246e-06	-4.09142e-10	-0.984747
24915430	chr6:24915430:C:T	4.37905e-15	-2.19722	-0.613488	2.90715e-07	-2.17299	-0.602467
24915513	chr6:24915513:C:T	2.44567e-14	-4.09142e-10	-1.09063	1.56775e-06	-4.09142e-10	-1.0904
24915614	chr6:24915614:C:T	6.98041e-14	-4.09142e-10	-0.0418464	4.75983e-06	-4.09142e-10	0.0201693
24915909	chr6:24915909:C:T	2.46439e-14	-4.09142e-10	-1.08301	1.52732e-06	-4.09142e-10	-1.11653
24916348	chr6:24916348:C:T	1.26385e-13	-4.09142e-10	0.551791	8.28778e-06	-4.09142e-10	0.57474
24916822	chr6:24916822:T:C	2.21844e-14	-4.09142e-10	-1.18815	1.46759e-06	-4.09142e-10	-1.15642
24916871	chr6:24916871:G:A	2.75982e-14	-0.969789	-3.31813e-10	1.35166e-06	-1.23871	-3.31813e-10
24917101	chr6:24917101:A:G	2.3336e-15	-2.20155	-1.23858	1.57959e-07	-2.19678	-1.18869
24917474	chr6:24917474:T:C	1.5018e-13	-4.09142e-10	0.724296	1.0207e-05	-4.09142e-10	0.783032
24917568	chr6:24917568:C:A	6.2424e-14	-4.09142e-10	-0.153589	4.25852e-06	-4.09142e-10	-0.0911216
24917586	chr6:24917586:A:G	5.0903e-14	-4.09142e-10	-0.357618	3.53433e-06	-4.09142e-10	-0.277519
24917590	chr6:24917590:C:T	2.10188e-14	-4.09142e-10	-1.24212	1.35099e-06	-4.09142e-10	-1.23921
24917733	chr6:24917733:G:A	2.5181e-15	-2.19245	-1.17158	1.71352e-07	-2.19268	-1.1114
24917922	chr6:24917922:C:T	8.30854e-14	-4.09142e-10	0.13233	5.07725e-06	-4.09142e-10	0.084728
24918096	chr6:24918096:G:A	3.65781e-14	-4.09142e-10	-0.68809	2.37649e-06	-4.09142e-10	-0.674419
24918120	chr6:24918120:C:G	2.23263e-15	-2.19949	-1.28487	1.43284e-07	-2.18164	-1.30133
24918197	chr6:24918197:G:C	2.70368e-15	-2.20069	-1.09223	1.66041e-07	-2.19977	-1.13579
24918470	chr6:24918470:T:C	1.93685e-14	-4.09142e-10	-1.32389	1.23977e-06	-4.09142e-10	-1.32511
24918471	chr6:24918471:C:T	8.04908e-15	-2.20198	-3.31813e-10	5.24724e-07	-2.18492	-3.31813e-10
24919683	chr6:24919683:A:G	8.91261e-15	-2.14291	0.04284	4.35123e-07	-2.18846	-0.183705
24919937	chr6:24919937:C:T	2.32169e-14	-4.09142e-10	-1.14266	1.46205e-06	-4.09142e-10	-1.1602
24920019	chr6:24920019:T:C	1.22487e-14	-1.78212	-3.31813e-10	6.40467e-07	-1.9856	-3.31813e-10
24920321	chr6:24920321:C:T	5.4024e-14	-4.09142e-10	-0.29811	3.33302e-06	-4.09142e-10	-0.336164
24920518	chr6:24920518:C:T	1.61713e-14	-2.19912	0.694823	7.93119e-07	-2.16082	0.388993
24920972	chr6:24920972:T:C	2.56215e-14	-4.09142e-10	-1.04411	1.69968e-06	-4.09142e-10	-1.0096
24921232	chr6:24921232:G:A	7.42904e-15	-2.08239	-0.199749	3.46543e-07	-2.15914	-0.440654
24921460	chr6:24921460:A:G	1.35784e-14	-2.20232	0.523257	6.71418e-07	-2.18418	0.245771
24921841	chr6:24921841:A:T	3.02364e-15	-2.1737	-1.00738	1.82047e-07	-2.19716	-1.04637
24921898	chr6:24921898:C:T	2.08385e-14	-4.09142e-10	-1.25074	1.37278e-06	-4.09142e-10	-1.2232
24921905	chr6:24921905:C:T	8.95204e-15	-2.09566	-3.31813e-10	5.63869e-07	-2.11298	-3.31813e-10
24921917	chr6:24921917:C:T	5.44748e-14	-4.09142e-10	-0.289802	3.74785e-06	-4.09142e-10	-0.21886
24922130	chr6:24922130:T:C	5.15082e-15	-1.71637	-0.932013	2.93762e-07	-1.72239	-1.04264
24922292	chr6:24922292:C:T	4.1796e-15	-1.76847	-1.08885	1.811e-07	-2.12168	-1.12707
24922560	chr6:24922560:A:T	2.70926e-15	-2.11185	-1.17901	1.59575e-07	-2.19058	-1.1847
24922583	chr6:24922583:G:A	1.33682e-14	-1.69466	-3.31813e-10	8.17034e-07	-1.74212	-3.31813e-10
24922711	chr6:24922711:T:C	3.32906e-15	-2.16277	-0.922082	2.12413e-07	-2.15081	-0.938451
24922778	chr6:24922778:T:C	3.41185e-15	-2.16545	-0.894836	2.18913e-07	-2.14789	-0.911227
24922961	chr6:24922961:C:T	2.08223e-14	-4.09142e-10	-1.25151	1.34552e-06	-4.09142e-10	-1.24326
24923066	chr6:24923066:C:T	2.12154e-14	-4.09142e-10	-1.23281	1.37601e-06	-4.09142e-10	-1.22086
24923271	chr6:24923271:T:C	3.6072e-15	-2.16665	-0.837959	2.31796e-07	-2.14638	-0.855558
24923707	chr6:24923707:A:G	9.02223e-15	-1.95594	-0.131904	4.59467e-07	-2.02763	-0.290104
24924472	chr6:24924472:T:C	1.928e-14	-4.09142e-10	-1.32847	1.23748e-06	-4.09142e-10	-1.32697
24924647	chr6:24924647:T:C	3.02221e-15	-1.86649	-1.31507	1.53762e-07	-2.08641	-1.32598
24924870	chr6:24924870:G:T	9.09573e-15	-2.07973	-3.31813e-10	5.31655e-07	-2.1718	-3.31813e-10
24924899	chr6:24924899:TTATAAA:T	4.27484e-14	-4.09142e-10	-0.532208	2.52807e-06	-4.09142e-10	-0.612586
24925431	chr6:24925431:C:T	1.86612e-14	-1.77981	0.418722	1.00407e-06	-1.80275	0.266773
24926025	chr6:24926025:TAAAACAAAAACAAAACAC:T	5.73361e-15	-1.83896	-0.702235	3.46043e-07	-1.92783	-0.673401
24926116	chr6:24926116:C:T	2.74403e-15	-2.2022	-1.07591	1.64324e-07	-2.2021	-1.14386
24926195	chr6:24926195:C:T	2.26625e-14	-4.09142e-10	-1.16683	1.48634e-06	-4.09142e-10	-1.14373
24926502	chr6:24926502:G:A	1.89366e-14	-2.01263	0.666182	1.07791e-06	-1.88149	0.416472
24926630	chr6:24926630:T:A	7.94731e-14	-4.09142e-10	0.0878798	5.00421e-06	-4.09142e-10	0.0702369
24927786	chr6:24927786:A:T	4.35894e-14	-4.09142e-10	-0.512725	2.41512e-06	-4.09142e-10	-0.658292
24927853	chr6:24927853:A:G	2.16371e-15	-2.1877	-1.32802	1.38042e-07	-2.19266	-1.32758
24928501	chr6:24928501:C:T	1.94523e-14	-4.09142e-10	-1.31958	1.25357e-06	-4.09142e-10	-1.31405
24929181	chr6:24929181:G:C	1.94126e-14	-4.09142e-10	-1.32162	1.23943e-06	-4.09142e-10	-1.32539
24929260	chr6:24929260:G:A	2.15413e-15	-2.19614	-1.32402	1.39426e-07	-2.18332	-1.32694
24929362	chr6:24929362:T:C	4.07438e-15	-1.67582	-1.207	2.4966e-07	-1.71304	-1.21466
24929782	chr6:24929782:A:G	1.96896e-14	-4.09142e-10	-1.30745	1.25234e-06	-4.09142e-10	-1.31503
24929923	chr6:24929923:A:T	2.08216e-14	-1.25155	-3.31813e-10	1.34196e-06	-1.24591	-3.31813e-10
24929934	chr6:24929934:G:C	2.05956e-14	-1.26246	-3.31813e-10	1.32757e-06	-1.25669	-3.31813e-10
24930006	chr6:24930006:T:C	2.35597e-15	-2.19197	-1.23861	1.495e-07	-2.19455	-1.24596
24930165	chr6:24930165:A:G	3.07997e-13	-4.09142e-10	1.44255	1.93114e-05	-4.09142e-10	1.42065
24930270	chr6:24930270:G:C	1.93587e-14	-4.09142e-10	-1.3244	1.24615e-06	-4.09142e-10	-1.31999
24930378	chr6:24930378:T:G	3.89426e-14	-4.09142e-10	-0.625451	2.42017e-06	-4.09142e-10	-0.656203
24930666	chr6:24930666:G:C	4.73338e-15	-1.40815	-1.32475	2.29237e-07	-1.6855	-1.32754
24930683	chr6:24930683:G:C	2.68612e-14	-4.09142e-10	-0.996854	1.69599e-06	-4.09142e-10	-1.01177
24930825	chr6:24930825:G:C	5.20473e-15	-1.31727	-1.3207	2.47316e-07	-1.61185	-1.32528
24930855	chr6:24930855:G:A	3.26925e-15	-1.83355	-1.26943	1.83776e-07	-1.93577	-1.29831
24931059	chr6:24931059:T:G	8.26201e-15	-0.847511	-1.32836	3.74736e-07	-1.19314	-1.32844
24931683	chr6:24931683:T:A	2.67454e-14	-4.09142e-10	-1.00117	1.82872e-06	-4.09142e-10	-0.936425
24931917	chr6:24931917:C:T	2.15296e-15	-2.20204	-1.31866	1.38295e-07	-2.19518	-1.32322
24931944	chr6:24931944:T:C	3.67986e-14	-2.17915	1.49707	3.11844e-06	-2.20168	1.79897
24932266	chr6:24932266:C:T	1.64846e-14	-0.220191	-1.26492	1.04073e-06	-0.239805	-1.26031
24932278	chr6:24932278:T:A	1.95551e-14	-4.09142e-10	-1.31431	1.2457e-06	-4.09142e-10	-1.32035
24932413	chr6:24932413:A:T	2.37769e-14	-4.09142e-10	-1.11883	1.40462e-06	-4.09142e-10	-1.20027
24932616	chr6:24932616:C:T	1.64578e-14	-0.234138	-1.2526	1.04121e-06	-0.252096	-1.24756
24932987	chr6:24932987:CAGA:C	5.36452e-15	-1.35385	-1.25388	3.62578e-07	-1.27599	-1.27857
24933780	chr6:24933780:C:T	9.12613e-15	-2.0764	-3.31813e-10	5.57871e-07	-2.12367	-3.31813e-10
24933883	chr6:24933883:C:T	3.79907e-14	-4.09142e-10	-0.650198	2.39963e-06	-4.09142e-10	-0.66473
24934436	chr6:24934436:A:T	8.00818e-15	-0.87863	-1.32845	3.64358e-07	-1.22133	-1.32833
24934942	chr6:24934942:A:C	2.09913e-14	-4.09142e-10	-1.24343	1.38626e-06	-4.09142e-10	-1.21343
24934945	chr6:24934945:TG:T	2.0997e-14	-4.09142e-10	-1.24316	1.38672e-06	-4.09142e-10	-1.2131
24935081	chr6:24935081:G:A	2.02423e-14	-4.09142e-10	-1.27977	1.29393e-06	-4.09142e-10	-1.28236
24935163	chr6:24935163:C:A	4.66276e-15	-1.42451	-1.32342	2.26431e-07	-1.69844	-1.32692
24935208	chr6:24935208:T:C	2.83525e-13	-4.09142e-10	1.35976	1.88402e-05	-4.09142e-10	1.39595
24935352	chr6:24935352:G:A	1.42095e-14	-1.63363	-3.31813e-10	9.64646e-07	-1.57604	-3.31813e-10
24935375	chr6:24935375:A:T	2.56999e-14	-1.04105	-3.31813e-10	1.44739e-06	-1.17028	-3.31813e-10
24935427	chr6:24935427:T:A	1.97679e-14	-4.09142e-10	-1.30348	1.28891e-06	-4.09142e-10	-1.28624
24936164	chr6:24936164:G:A	2.15629e-15	-2.20141	-1.31775	1.38143e-07	-2.2021	-1.31741
24936417	chr6:24936417:G:A	2.35316e-14	-4.09142e-10	-1.1292	1.51754e-06	-4.09142e-10	-1.12295
24937883	chr6:24937883:C:A	6.67789e-15	-1.1146	-1.27414	2.91151e-07	-1.51415	-1.25981
24937955	chr6:24937955:G:A	2.57101e-14	-4.09142e-10	-1.04066	1.62643e-06	-4.09142e-10	-1.05366
24937973	chr6:24937973:G:C	6.70287e-15	-1.10365	-1.28135	2.91262e-07	-1.5057	-1.26788
24937975	chr6:24937975:T:C	1.95053e-14	-4.09142e-10	-1.31685	1.25418e-06	-4.09142e-10	-1.31356
24938049	chr6:24938049:G:A	5.66491e-15	-1.68762	-0.86563	3.47844e-07	-1.71578	-0.880266
24938551	chr6:24938551:T:C	5.2728e-14	-4.09142e-10	-0.322392	3.22182e-06	-4.09142e-10	-0.370097
24938784	chr6:24938784:T:C	9.5728e-15	-2.02861	-3.31813e-10	6.97945e-07	-1.89966	-3.31813e-10
24938831	chr6:24938831:A:G	2.44609e-14	-4.09142e-10	-1.09046	1.57905e-06	-4.09142e-10	-1.08322
24939425	chr6:24939425:C:T	1.93108e-14	-4.09142e-10	-1.32688	1.23664e-06	-4.09142e-10	-1.32764
24939599	chr6:24939599:A:G	4.07672e-15	-1.93148	-0.950763	2.28772e-07	-2.08133	-0.933746
24939639	chr6:24939639:A:G	4.14119e-15	-1.91508	-0.951473	2.31196e-07	-2.07019	-0.934339
24940150	chr6:24940150:T:C	2.54188e-14	-4.09142e-10	-1.05205	1.64167e-06	-4.09142e-10	-1.04433
24940172	chr6:24940172:T:C	2.81444e-15	-1.98219	-1.27058	1.63707e-07	-2.05241	-1.29731
24940274	chr6:24940274:T:G	1.94137e-14	-4.09142e-10	-1.32156	1.25374e-06	-4.09142e-10	-1.31391
24940286	chr6:24940286:C:T	2.07248e-14	-4.09142e-10	-1.25621	1.29248e-06	-4.09142e-10	-1.28348
24940621	chr6:24940621:T:C	2.29918e-15	-2.14063	-1.31436	1.44594e-07	-2.16743	-1.30644
24940649	chr6:24940649:C:T	2.34377e-15	-2.18033	-1.25544	1.50105e-07	-2.16311	-1.27335
24940799	chr6:24940799:C:T	2.2255e-15	-2.18947	-1.29808	1.43217e-07	-2.17516	-1.30828
24940980	chr6:24940980:G:T	1.27576e-14	-1.74141	-3.31813e-10	8.55098e-07	-1.69658	-3.31813e-10
24941208	chr6:24941208:C:T	6.69091e-15	-1.18993	-1.19686	3.0172e-07	-1.5297	-1.2086
24941220	chr6:24941220:G:A	6.1148e-15	-1.55914	-0.917686	3.71704e-07	-1.59646	-0.933237
24941274	chr6:24941274:G:A	3.3528e-15	-1.90831	-1.16944	1.92791e-07	-1.99662	-1.18957
24941339	chr6:24941339:T:C	1.49541e-14	-0.384693	-1.19786	9.45338e-07	-0.403892	-1.19236
24941589	chr6:24941589:T:C	7.22572e-15	-1.05729	-1.2526	3.11944e-07	-1.46908	-1.23589
24941814	chr6:24941814:A:G	3.86412e-15	-1.63359	-1.30222	2.44371e-07	-1.64474	-1.30437
24941832	chr6:24941832:T:C	1.92898e-14	-4.09142e-10	-1.32796	1.2373e-06	-4.09142e-10	-1.32711
24941994	chr6:24941994:T:C	4.33645e-15	-1.61195	-1.20853	2.36515e-07	-1.7308	-1.25098
24942203	chr6:24942203:A:T	2.99193e-14	-4.09142e-10	-0.889036	2.07028e-06	-4.09142e-10	-0.812356
24942316	chr6:24942316:A:C	2.97536e-14	-4.09142e-10	-0.89459	1.91718e-06	-4.09142e-10	-0.889189
24942999	chr6:24942999:C:G	9.0929e-15	-0.777362	-1.30268	5.12461e-07	-0.910343	-1.29823
24943020	chr6:24943020:T:C	2.31395e-15	-2.17843	-1.27015	1.55492e-07	-2.12692	-1.27428
24943226	chr6:24943226:T:C	9.23752e-15	-0.766807	-1.29746	5.20452e-07	-0.900611	-1.29249
24943438	chr6:24943438:G:A	9.0227e-15	-0.792214	-1.29558	5.09996e-07	-0.923038	-1.29036
24943468	chr6:24943468:G:T	2.22345e-14	-1.02607	-0.159823	8.46494e-07	-1.4587	-0.247991
24943547	chr6:24943547:C:T	8.84925e-15	-0.815387	-1.29182	4.99751e-07	-0.947238	-1.28645
24943562	chr6:24943562:G:T	8.95538e-15	-0.796057	-1.29923	5.05071e-07	-0.928686	-1.29441
24943603	chr6:24943603:G:C	2.19441e-15	-2.18936	-1.31226	1.43611e-07	-2.158	-1.32269
24943615	chr6:24943615:A:T	9.06277e-15	-0.787867	-1.2955	5.1121e-07	-0.920624	-1.29039
24943664	chr6:24943664:A:G	6.10926e-15	-1.44328	-1.03446	3.60004e-07	-1.53625	-1.02543
24943785	chr6:24943785:G:A	1.97736e-14	-4.09142e-10	-1.30319	1.2634e-06	-4.09142e-10	-1.30623
24944025	chr6:24944025:A:C	9.23487e-15	-0.763661	-1.30089	5.2011e-07	-0.89755	-1.29621
24944214	chr6:24944214:C:G	9.02227e-15	-0.79399	-1.29385	5.09265e-07	-0.926198	-1.28863
24944363	chr6:24944363:G:C	3.21138e-14	-4.09142e-10	-0.818253	2.23749e-06	-4.09142e-10	-0.734689
24944809	chr6:24944809:T:C	8.72542e-15	-0.835819	-1.28548	4.89321e-07	-0.97505	-1.27973
24944849	chr6:24944849:T:C	8.91606e-15	-0.802349	-1.29734	4.99282e-07	-0.94204	-1.29259
24945004	chr6:24945004:A:G	2.93091e-14	-4.09142e-10	-0.909641	1.89272e-06	-4.09142e-10	-0.902028
24945318	chr6:24945318:G:A	2.30361e-15	-2.18239	-1.27067	1.56586e-07	-2.11953	-1.27466
24945388	chr6:24945388:G:C	2.21882e-14	-4.09142e-10	-1.18798	1.42913e-06	-4.09142e-10	-1.18298
24945623	chr6:24945623:A:G	3.27932e-15	-2.05202	-1.04788	2.85683e-07	-1.69842	-1.09449
24945666	chr6:24945666:A:G	3.27493e-15	-2.04265	-1.05859	2.87705e-07	-1.6814	-1.10446
24945796	chr6:24945796:A:G	2.05286e-14	-1.12491	-0.140816	7.92168e-07	-1.54406	-0.22897
24945917	chr6:24945917:A:G	1.93463e-14	-4.09142e-10	-1.32504	1.2472e-06	-4.09142e-10	-1.31914
24946000	chr6:24946000:C:T	3.20971e-15	-2.0645	-1.05686	2.82103e-07	-1.70303	-1.1025
24946113	chr6:24946113:T:C	2.9954e-15	-2.09506	-1.0954	2.52143e-07	-1.77993	-1.13788
24946131	chr6:24946131:G:A	4.45982e-14	-4.09142e-10	-0.489846	3.13647e-06	-4.09142e-10	-0.396946
24946210	chr6:24946210:A:G	3.1766e-15	-2.07441	-1.05732	2.71757e-07	-1.73946	-1.10343
24946443	chr6:24946443:G:T	3.19366e-15	-2.06565	-1.06072	2.75229e-07	-1.72356	-1.10664
24946530	chr6:24946530:A:G	3.10087e-15	-2.07676	-1.0791	2.65096e-07	-1.74429	-1.12342
24946568	chr6:24946568:G:A	1.99716e-14	-4.09142e-10	-1.29323	1.27825e-06	-4.09142e-10	-1.29455
24946640	chr6:24946640:G:A	3.14709e-15	-2.08403	-1.05704	2.6681e-07	-1.75798	-1.10328
24946658	chr6:24946658:A:G	2.24021e-15	-2.17956	-1.30141	1.5119e-07	-2.12489	-1.30437
24946742	chr6:24946742:T:C	3.57354e-15	-1.97526	-1.03872	3.29108e-07	-1.56408	-1.08733
24946745	chr6:24946745:G:A	2.03023e-14	-4.09142e-10	-1.27681	1.29267e-06	-4.09142e-10	-1.28333
24946755	chr6:24946755:C:T	3.42061e-15	-2.01959	-1.03814	3.05191e-07	-1.64007	-1.08679
24946761	chr6:24946761:G:T	3.44153e-15	-2.01735	-1.03427	3.07346e-07	-1.63664	-1.08318
24946919	chr6:24946919:G:A	1.66668e-14	-1.47412	-3.31813e-10	1.06e-06	-1.48178	-3.31813e-10
24947074	chr6:24947074:ATTC:A	1.96448e-14	-1.1598	-0.149926	7.66001e-07	-1.56809	-0.238521
24947130	chr6:24947130:G:A	2.03662e-14	-4.09142e-10	-1.27366	1.29721e-06	-4.09142e-10	-1.27983
24947313	chr6:24947313:G:A	4.31702e-15	-2.16565	-0.659319	2.92292e-07	-2.18014	-0.589908
24947406	chr6:24947406:A:G	3.22886e-15	-2.06414	-1.05127	3.03515e-07	-1.73513	-0.997236
24947408	chr6:24947408:A:C	3.20442e-15	-2.06575	-1.05726	3.00664e-07	-1.73802	-1.00378
24947544	chr6:24947544:C:T	6.06039e-15	-1.5533	-0.932459	2.74354e-07	-1.86788	-0.965501
24947588	chr6:24947588:G:A	3.95746e-15	-2.05551	-0.856426	3.75923e-07	-1.68828	-0.830136
24947680	chr6:24947680:T:C	9.72999e-15	-2.01233	-3.31813e-10	6.49219e-07	-1.97203	-3.31813e-10
24947918	chr6:24947918:G:A	3.88169e-15	-1.60568	-1.32559	2.17578e-07	-1.74482	-1.32041
24948052	chr6:24948052:C:G	5.04208e-15	-1.60973	-1.05999	2.85239e-07	-1.76908	-1.02539
24948280	chr6:24948280:A:G	4.34413e-15	-1.73558	-1.08313	2.43866e-07	-1.88645	-1.06473
24948562	chr6:24948562:G:A	6.37859e-15	-1.53887	-0.895719	3.25009e-07	-1.69892	-0.965025
24948748	chr6:24948748:C:T	4.30498e-15	-1.67272	-1.15505	2.39271e-07	-1.80387	-1.16633
24948994	chr6:24948994:T:C	5.30427e-15	-1.534	-1.08502	2.88203e-07	-1.6824	-1.10173
24949407	chr6:24949407:G:A	4.87338e-15	-1.60291	-1.10084	2.67096e-07	-1.74321	-1.11698
24949650	chr6:24949650:A:G	4.6985e-14	-4.09142e-10	-0.43771	2.75193e-06	-4.09142e-10	-0.527742
24950257	chr6:24950257:C:T	2.33636e-14	-4.09142e-10	-1.13636	1.40999e-06	-4.09142e-10	-1.19646
24950371	chr6:24950371:C:T	3.781e-15	-2.17095	-0.786598	2.52078e-07	-2.1531	-0.764963
24950601	chr6:24950601:A:G	4.57344e-15	-1.45483	-1.31245	2.60815e-07	-1.56952	-1.31447
24950779	chr6:24950779:CA:C	2.36621e-15	-2.11417	-1.31208	1.4792e-07	-2.13734	-1.31379
24950820	chr6:24950820:G:A	3.07015e-14	-4.09142e-10	-0.863229	2.02306e-06	-4.09142e-10	-0.835433
24950879	chr6:24950879:T:C	2.10202e-14	-4.09142e-10	-1.24206	1.32793e-06	-4.09142e-10	-1.25642
24950971	chr6:24950971:G:A	2.27565e-15	-2.14526	-1.32002	1.59006e-07	-2.07373	-1.30513
24951130	chr6:24951130:T:C	2.03797e-14	-4.09142e-10	-1.273	1.30142e-06	-4.09142e-10	-1.27658
24951567	chr6:24951567:T:C	3.08661e-15	-1.84801	-1.31245	4.237e-07	-1.08471	-1.31406
24951581	chr6:24951581:G:A	2.21369e-15	-2.20221	-1.29067	1.4275e-07	-2.19863	-1.28808
24952175	chr6:24952175:T:A	2.15642e-14	-4.09142e-10	-1.2165	1.39535e-06	-4.09142e-10	-1.2069
24952290	chr6:24952290:T:G	1.16203e-14	-1.83479	-3.31813e-10	6.07443e-07	-2.03854	-3.31813e-10
24952525	chr6:24952525:A:T	2.7308e-15	-2.12236	-1.16058	1.62556e-07	-2.17492	-1.18185
24952530	chr6:24952530:C:G	2.46747e-15	-2.15865	-1.2257	1.56409e-07	-2.19046	-1.20487
24952602	chr6:24952602:G:T	2.62523e-15	-2.1602	-1.16217	1.69336e-07	-2.15798	-1.15794
24952852	chr6:24952852:A:T	2.97169e-15	-2.01167	-1.18674	1.67196e-07	-2.17346	-1.15517
24952857	chr6:24952857:C:T	2.65858e-15	-1.99347	-1.31628	1.67298e-07	-2.01479	-1.31324
24952967	chr6:24952967:G:A	3.47349e-15	-1.7154	-1.32698	2.01707e-07	-1.82636	-1.31463
24953201	chr6:24953201:T:C	3.31937e-15	-1.9067	-1.18106	2.00095e-07	-1.9981	-1.15091
24953279	chr6:24953279:G:C	5.29583e-15	-1.62784	-0.992783	2.86976e-07	-1.8411	-0.947302
24953284	chr6:24953284:T:G	2.90663e-15	-2.03477	-1.18577	1.6591e-07	-2.18213	-1.15422
24953299	chr6:24953299:T:C	3.17893e-15	-1.95753	-1.17346	1.93397e-07	-2.04013	-1.14292
24953334	chr6:24953334:C:T	9.03363e-15	-2.08659	-3.31813e-10	5.20504e-07	-2.193	-3.31813e-10
24953335	chr6:24953335:C:T	2.42154e-15	-2.18235	-1.22078	1.605e-07	-2.17079	-1.19871
24953339	chr6:24953339:A:C	2.18388e-14	-4.09142e-10	-1.20385	1.42452e-06	-4.09142e-10	-1.18621
24953566	chr6:24953566:G:A	2.3214e-15	-2.18356	-1.26181	1.48944e-07	-2.18256	-1.26166
24953609	chr6:24953609:G:A	4.05963e-15	-1.91058	-0.975871	4.9911e-07	-1.29965	-0.935317
24953844	chr6:24953844:A:G	2.13314e-14	-4.09142e-10	-1.22736	1.39194e-06	-4.09142e-10	-1.20934
24953907	chr6:24953907:T:TA	3.16658e-15	-2.02728	-1.10761	1.81899e-07	-2.17923	-1.06511
24954007	chr6:24954007:T:C	2.61048e-15	-2.00391	-1.32409	1.64138e-07	-2.02455	-1.32255
24954655	chr6:24954655:T:C	2.58376e-15	-2.01376	-1.32453	1.62497e-07	-2.03394	-1.32319
24954770	chr6:24954770:G:GTT	2.0432e-14	-1.27044	-3.31813e-10	1.12025e-06	-1.42649	-3.31813e-10
24954771	chr6:24954771:C:CTT	2.09391e-14	-1.24592	-3.31813e-10	1.14558e-06	-1.40413	-3.31813e-10
24955510	chr6:24955510:TCCC:T	3.0113e-15	-1.9848	-1.20037	1.66452e-07	-2.16287	-1.17022
24955611	chr6:24955611:C:T	2.50889e-15	-2.08734	-1.28036	1.49742e-07	-2.15101	-1.28788
24956175	chr6:24956175:TC:T	4.00278e-15	-1.90478	-0.995768	4.93293e-07	-1.29046	-0.956236
24956198	chr6:24956198:G:A	4.0206e-15	-2.03383	-0.862282	2.60596e-07	-2.00811	-0.876714
24956199	chr6:24956199:C:T	2.90789e-15	-2.01622	-1.20389	1.63681e-07	-2.17545	-1.17443
24956218	chr6:24956218:T:C	1.45082e-14	-1.61282	-3.31813e-10	7.08631e-07	-1.88446	-3.31813e-10
24956237	chr6:24956237:C:T	3.29095e-14	-4.09142e-10	-0.793778	2.08702e-06	-4.09142e-10	-0.804305
24956290	chr6:24956290:T:G	3.03378e-15	-1.99572	-1.18201	1.69085e-07	-2.16766	-1.14974
24956332	chr6:24956332:G:T	2.45803e-15	-2.16533	-1.22285	1.57701e-07	-2.18646	-1.20064
24956392	chr6:24956392:A:T	3.88324e-15	-1.79618	-1.13469	2.49896e-07	-1.78783	-1.13892
24956467	chr6:24956467:A:G	2.98744e-15	-1.998	-1.19513	1.665e-07	-2.16833	-1.16447
24956623	chr6:24956623:G:A	3.00435e-15	-2.00284	-1.18464	1.68097e-07	-2.17032	-1.15294
24956689	chr6:24956689:C:CT	3.00604e-15	-2.00074	-1.18618	1.67997e-07	-2.16947	-1.15438
24956823	chr6:24956823:T:C	3.34855e-14	-4.09142e-10	-0.776425	2.26779e-06	-4.09142e-10	-0.721235
24956903	chr6:24956903:G:A	2.43743e-15	-2.06844	-1.32815	1.50357e-07	-2.11324	-1.32154
24956997	chr6:24956997:T:C	2.59276e-15	-2.01198	-1.32284	1.6303e-07	-2.03267	-1.3212
24957013	chr6:24957013:C:T	2.95515e-15	-2.0074	-1.19659	1.6561e-07	-2.17213	-1.16603
24957219	chr6:24957219:TA:T	2.96353e-15	-2.00339	-1.19777	1.6566e-07	-2.17054	-1.16732
24957265	chr6:24957265:A:G	4.07713e-15	-1.8993	-0.982848	5.05141e-07	-1.28089	-0.94207
24957283	chr6:24957283:T:C	2.88919e-15	-2.12147	-1.1051	1.72178e-07	-2.17418	-1.12509
24957292	chr6:24957292:A:T	2.37373e-14	-4.09142e-10	-1.12049	1.45537e-06	-4.09142e-10	-1.16478
24957691	chr6:24957691:A:G	2.95186e-15	-2.00168	-1.20343	1.64732e-07	-2.16985	-1.17363
24957717	chr6:24957717:ACAAAAAAATTAGCTGGG:A	2.05642e-14	-4.09142e-10	-1.26399	1.3312e-06	-4.09142e-10	-1.25396
24957752	chr6:24957752:G:A	4.76748e-14	-0.423136	-3.31813e-10	2.89894e-06	-0.475699	-3.31813e-10
24957785	chr6:24957785:A:C	2.40466e-15	-2.15876	-1.25137	1.53322e-07	-2.18948	-1.22578
24957860	chr6:24957860:G:A	2.11371e-14	-4.09142e-10	-1.23651	1.37104e-06	-4.09142e-10	-1.22447
24957862	chr6:24957862:G:A	3.03972e-15	-1.98727	-1.1885	1.68473e-07	-2.16412	-1.1569
24957911	chr6:24957911:A:C	2.58862e-15	-2.09819	-1.23823	1.54476e-07	-2.15931	-1.24845
24957986	chr6:24957986:G:C	3.91688e-15	-1.7957	-1.12655	2.51576e-07	-1.78936	-1.13069
24958025	chr6:24958025:T:C	1.28693e-14	-1.73269	-3.31813e-10	7.2487e-07	-1.8618	-3.31813e-10
24958060	chr6:24958060:T:C	2.12857e-14	-4.09142e-10	-1.2295	1.38784e-06	-4.09142e-10	-1.2123
24958117	chr6:24958117:C:A	2.94733e-14	-4.09142e-10	-0.904053	2.0073e-06	-4.09142e-10	-0.843253
24958119	chr6:24958119:G:A	2.37272e-14	-4.09142e-10	-1.12092	1.4548e-06	-4.09142e-10	-1.16517
24958279	chr6:24958279:T:C	3.05822e-15	-1.98801	-1.18169	1.69963e-07	-2.16257	-1.14965
24958443	chr6:24958443:A:C	3.09541e-15	-1.97671	-1.18091	1.70638e-07	-2.15962	-1.14863
24958451	chr6:24958451:T:G	3.08138e-15	-1.98087	-1.18129	1.70237e-07	-2.16156	-1.14904
24958499	chr6:24958499:T:G	2.93971e-15	-1.99481	-1.21442	1.63197e-07	-2.16734	-1.1855
24958707	chr6:24958707:G:T	2.33022e-15	-2.11363	-1.32795	1.44387e-07	-2.14875	-1.32655
24958767	chr6:24958767:C:A	2.30426e-15	-2.14744	-1.30534	1.48509e-07	-2.14425	-1.30291
24958873	chr6:24958873:C:T	2.33199e-14	-4.09142e-10	-1.13823	1.43373e-06	-4.09142e-10	-1.17976
24959009	chr6:24959009:T:C	3.28628e-15	-2.14053	-0.957255	1.95774e-07	-2.18523	-0.985609
24959022	chr6:24959022:C:T	2.25086e-15	-2.14967	-1.32656	1.37879e-07	-2.20051	-1.32091
24959178	chr6:24959178:C:T	5.97681e-14	-4.09142e-10	-0.197068	3.74441e-06	-4.09142e-10	-0.219778
24959235	chr6:24959235:G:T	2.37652e-15	-2.1845	-1.23741	1.52534e-07	-2.1835	-1.23691
24959555	chr6:24959555:T:C	2.6886e-15	-2.0604	-1.23812	1.55372e-07	-2.19129	-1.21068
24959616	chr6:24959616:C:T	2.70993e-15	-2.04139	-1.24923	1.54427e-07	-2.18547	-1.22261
24959752	chr6:24959752:A:G	3.70709e-14	-4.09142e-10	-0.674707	2.34725e-06	-4.09142e-10	-0.686796
24960229	chr6:24960229:T:C	1.92906e-14	-4.09142e-10	-1.32792	1.24214e-06	-4.09142e-10	-1.3232
24960330	chr6:24960330:C:T	1.95482e-14	-4.09142e-10	-1.31465	1.24916e-06	-4.09142e-10	-1.31757
24960419	chr6:24960419:C:T	2.6845e-15	-2.05308	-1.24696	1.70235e-07	-2.10344	-1.20718
24960950	chr6:24960950:C:T	2.59768e-15	-2.07089	-1.26204	1.50783e-07	-2.1941	-1.23785
24961023	chr6:24961023:A:C	3.12772e-15	-1.97552	-1.17172	1.99402e-07	-1.96906	-1.18342
24961116	chr6:24961116:T:A	2.19379e-14	-4.09142e-10	-1.19932	1.37433e-06	-4.09142e-10	-1.22207
24961162	chr6:24961162:T:C	2.36713e-15	-2.09942	-1.32645	1.48305e-07	-2.12262	-1.32591
24961428	chr6:24961428:A:G	2.58761e-15	-2.08049	-1.25631	1.51469e-07	-2.1963	-1.23111
24961435	chr6:24961435:T:C	2.61291e-15	-2.06527	-1.2618	1.51059e-07	-2.19263	-1.23749
24961653	chr6:24961653:A:T	3.71951e-15	-1.65583	-1.31812	2.13157e-07	-1.76286	-1.32291
24961815	chr6:24961815:T:C	2.57057e-15	-2.05849	-1.28492	1.4726e-07	-2.19051	-1.26509
24961995	chr6:24961995:A:G	2.75491e-14	-4.09142e-10	-0.97157	1.85738e-06	-4.09142e-10	-0.920876
24962027	chr6:24962027:T:C	1.34697e-14	-1.6871	-3.31813e-10	6.37941e-07	-1.98955	-3.31813e-10
24962061	chr6:24962061:A:C	2.49891e-15	-2.08112	-1.29056	1.454e-07	-2.19633	-1.27198
24962392	chr6:24962392:T:G	2.60181e-15	-2.05106	-1.28027	1.48447e-07	-2.18808	-1.25949
24962398	chr6:24962398:G:T	2.63356e-15	-2.03431	-1.28489	1.48425e-07	-2.18263	-1.26509
24962456	chr6:24962456:G:A	2.68318e-15	-2.01668	-1.28385	1.49635e-07	-2.17578	-1.26382
24962796	chr6:24962796:G:A	2.64687e-15	-2.027	-1.28716	1.4845e-07	-2.17966	-1.26789
24962829	chr6:24962829:G:A	2.32828e-15	-2.16441	-1.278	1.50194e-07	-2.1624	-1.27347
24962863	chr6:24962863:G:A	5.13066e-14	-4.09142e-10	-0.349719	3.30404e-06	-4.09142e-10	-0.344898
24962960	chr6:24962960:C:A	1.99316e-14	-4.09142e-10	-1.29523	1.28686e-06	-4.09142e-10	-1.28784
24963007	chr6:24963007:C:T	1.93569e-14	-4.09142e-10	-1.32449	1.24231e-06	-4.09142e-10	-1.32307
24963008	chr6:24963008:G:A	2.17623e-14	-4.09142e-10	-1.20736	1.34829e-06	-4.09142e-10	-1.24121
24963027	chr6:24963027:G:A	2.67054e-15	-2.00911	-1.29615	1.47811e-07	-2.17295	-1.27891
24963140	chr6:24963140:C:T	2.68127e-15	-2.09409	-1.20716	1.68022e-07	-2.14823	-1.17548
24963150	chr6:24963150:G:A	2.67951e-15	-2.01316	-1.28875	1.48911e-07	-2.17462	-1.26982
24963176	chr6:24963176:C:T	2.4476e-15	-2.11409	-1.27833	1.56308e-07	-2.15005	-1.24592
24963581	chr6:24963581:A:G	2.31034e-15	-2.16419	-1.28596	1.47637e-07	-2.18648	-1.26656
24963649	chr6:24963649:T:C	2.61181e-15	-2.02872	-1.29878	1.46235e-07	-2.18016	-1.28242
24963774	chr6:24963774:T:G	3.82543e-15	-1.61779	-1.32808	2.1391e-07	-1.75381	-1.32843
24963964	chr6:24963964:G:A	1.17012e-14	-1.82785	-3.31813e-10	6.10016e-07	-2.03431	-3.31813e-10
24963976	chr6:24963976:T:C	3.74389e-15	-1.63914	-1.32827	2.10005e-07	-1.77234	-1.32833
24964003	chr6:24964003:T:C	3.68785e-15	-1.65425	-1.32825	2.07308e-07	-1.78524	-1.32835
24964010	chr6:24964010:G:A	2.78647e-14	-4.09142e-10	-0.960178	1.77321e-06	-4.09142e-10	-0.96725
24964097	chr6:24964097:C:G	6.30135e-15	-1.30464	-1.14213	3.19119e-07	-1.58063	-1.10161
24964267	chr6:24964267:C:T	1.37471e-14	-1.66671	-3.31813e-10	8.7491e-07	-1.67368	-3.31813e-10
24964533	chr6:24964533:A:G	4.93288e-15	-1.37105	-1.32057	2.66002e-07	-1.53852	-1.32577
24964642	chr6:24964642:G:C	3.36652e-15	-1.74521	-1.32845	1.91199e-07	-1.86644	-1.32804
24965554	chr6:24965554:G:A	2.45319e-15	-2.11922	-1.27093	1.56821e-07	-2.15424	-1.23845
24965627	chr6:24965627:G:A	8.38208e-15	-2.16144	-3.31813e-10	5.8454e-07	-2.07697	-3.31813e-10
24965921	chr6:24965921:G:A	3.77234e-15	-1.63154	-1.3283	2.11381e-07	-1.76583	-1.32831
24966378	chr6:24966378:C:T	4.39068e-15	-1.53569	-1.27237	2.4694e-07	-1.6541	-1.28455
24966381	chr6:24966381:C:T	1.99451e-14	-4.09142e-10	-1.29455	1.28783e-06	-4.09142e-10	-1.28709
24966413	chr6:24966413:A:G	3.70426e-15	-1.64988	-1.32817	2.07985e-07	-1.78194	-1.32839
24966461	chr6:24966461:G:T	3.88184e-15	-2.00023	-0.930999	2.32588e-07	-2.09466	-0.903866
24966755	chr6:24966755:A:G	3.99539e-15	-1.79849	-1.10391	2.57183e-07	-1.79088	-1.10713
24966821	chr6:24966821:C:T	2.88681e-15	-2.05009	-1.17729	1.72493e-07	-2.1113	-1.18614
24966887	chr6:24966887:G:T	3.86747e-15	-1.60654	-1.3284	2.16121e-07	-1.74377	-1.32819
24967012	chr6:24967012:G:A	3.92743e-15	-2.03586	-0.883696	2.77009e-07	-2.11543	-0.708322
24967333	chr6:24967333:T:A	3.18498e-15	-1.80087	-1.32822	1.81593e-07	-1.91768	-1.32835
24967470	chr6:24967470:G:A	3.91438e-15	-1.59447	-1.32841	2.1845e-07	-1.73311	-1.32813
24967535	chr6:24967535:G:A	3.36521e-14	-4.09142e-10	-0.771465	2.07637e-06	-4.09142e-10	-0.809419
24967845	chr6:24967845:G:T	3.28421e-15	-1.77391	-1.3245	1.85858e-07	-1.89564	-1.32717
24967912	chr6:24967912:T:C	9.70978e-15	-2.01441	-3.31813e-10	5.77987e-07	-2.08825	-3.31813e-10
24968073	chr6:24968073:T:C	3.96043e-15	-1.58274	-1.32844	2.20975e-07	-1.72227	-1.32748
24968165	chr6:24968165:G:A	3.72307e-15	-1.8251	-1.14789	2.39606e-07	-1.81747	-1.15133
24968369	chr6:24968369:C:T	1.29075e-13	-4.09142e-10	0.572857	6.88502e-06	-4.09142e-10	0.389306
24968397	chr6:24968397:G:A	3.84581e-15	-1.84144	-1.09912	2.47541e-07	-1.83384	-1.10238
24968791	chr6:24968791:T:C	4.42371e-15	-1.5231	-1.27746	2.48726e-07	-1.6427	-1.28874
24968814	chr6:24968814:T:A	1.83562e-14	-0.713503	-0.664069	9.19084e-07	-1.04925	-0.575167
24968840	chr6:24968840:G:T	3.55721e-14	-4.09142e-10	-0.715979	2.41348e-06	-4.09142e-10	-0.658972
24969253	chr6:24969253:C:T	3.96368e-15	-1.58383	-1.32653	2.2177e-07	-1.72217	-1.32399
24969255	chr6:24969255:C:T	3.64373e-15	-2.04626	-0.948272	2.21098e-07	-2.12762	-0.921569
24969700	chr6:24969700:C:T	3.28808e-15	-1.76877	-1.32847	1.86797e-07	-1.89013	-1.32765
24969904	chr6:24969904:A:G	3.2772e-14	-4.09142e-10	-0.797963	2.21401e-06	-4.09142e-10	-0.745239
24970126	chr6:24970126:A:G	4.21222e-15	-1.52901	-1.32054	2.34735e-07	-1.67358	-1.31577
24970171	chr6:24970171:G:A	1.92947e-14	-4.09142e-10	-1.32771	1.23589e-06	-4.09142e-10	-1.32825
24970699	chr6:24970699:G:A	2.24228e-14	-4.09142e-10	-1.17746	1.43826e-06	-4.09142e-10	-1.17661
24970769	chr6:24970769:T:A	2.44991e-15	-2.18407	-1.20742	1.57472e-07	-2.18333	-1.20522
24970779	chr6:24970779:G:A	3.67309e-15	-1.89556	-1.09094	2.36686e-07	-1.88651	-1.09455
24970847	chr6:24970847:G:C	3.11274e-15	-1.82356	-1.32847	1.82089e-07	-1.92168	-1.32163
24970886	chr6:24970886:A:G	4.02087e-15	-1.57014	-1.3259	2.24881e-07	-1.70923	-1.323
24971000	chr6:24971000:G:T	2.86362e-15	-2.065	-1.17045	1.71896e-07	-2.12151	-1.1794
24971175	chr6:24971175:A:G	4.25229e-15	-1.5145	-1.32558	2.36324e-07	-1.66007	-1.32253
24971235	chr6:24971235:G:A	2.22965e-15	-2.18812	-1.29758	1.92072e-07	-1.88843	-1.3015
24971389	chr6:24971389:T:A	3.26107e-15	-1.77869	-1.32679	1.85854e-07	-1.89895	-1.32388
24971493	chr6:24971493:A:G	3.154e-15	-1.81187	-1.32699	1.80659e-07	-1.92697	-1.32422
24971494	chr6:24971494:A:G	1.95779e-14	-4.09142e-10	-1.31314	1.24847e-06	-4.09142e-10	-1.31813
24971755	chr6:24971755:T:C	3.31913e-15	-2.19598	-0.891858	2.05401e-07	-2.19624	-0.92659
24971975	chr6:24971975:G:A	1.35629e-14	-1.6802	-3.31813e-10	6.93066e-07	-1.90667	-3.31813e-10
24972056	chr6:24972056:G:A	4.01085e-15	-1.57007	-1.32846	2.23392e-07	-1.71123	-1.32765
24972061	chr6:24972061:G:A	3.97991e-15	-1.57793	-1.32835	2.2197e-07	-1.71815	-1.32711
24972213	chr6:24972213:T:C	5.31867e-15	-1.36566	-1.25066	3.18472e-07	-1.44779	-1.23647
24972289	chr6:24972289:C:G	3.99426e-14	-4.09142e-10	-0.600095	2.75479e-06	-4.09142e-10	-0.5267
24972501	chr6:24972501:A:C	3.17602e-15	-1.80347	-1.32844	1.82912e-07	-1.91128	-1.32751
24972571	chr6:24972571:C:T	1.94471e-14	-4.09142e-10	-1.31984	1.28401e-06	-4.09142e-10	-1.29005
24972602	chr6:24972602:A:G	5.78797e-14	-4.09142e-10	-0.229172	3.67983e-06	-4.09142e-10	-0.237177
24972675	chr6:24972675:T:G	3.71268e-15	-1.65024	-1.32554	2.09959e-07	-1.77884	-1.32204
24972717	chr6:24972717:C:T	3.58917e-15	-1.68115	-1.32847	2.03054e-07	-1.80662	-1.32771
24972880	chr6:24972880:A:G	4.13362e-15	-2.12822	-0.740165	2.66537e-07	-2.10976	-0.752524
24972929	chr6:24972929:T:A	1.30786e-13	0.586022	-3.31813e-10	3.85477e-06	-0.190732	-3.31813e-10
24972969	chr6:24972969:T:A	4.07814e-15	-2.12066	-0.761243	2.6313e-07	-2.10203	-0.773115
24973156	chr6:24973156:T:C	3.4303e-15	-1.72642	-1.32847	1.9487e-07	-1.8476	-1.32787
24973376	chr6:24973376:G:T	5.14351e-15	-1.94521	-0.704598	3.29308e-07	-2.00231	-0.648497
24973505	chr6:24973505:G:C	1.9653e-14	-4.09142e-10	-1.30931	1.26735e-06	-4.09142e-10	-1.30311
24973507	chr6:24973507:G:A	1.98581e-14	-4.09142e-10	-1.29893	1.2737e-06	-4.09142e-10	-1.29811
24974104	chr6:24974104:T:C	3.72214e-14	-4.09142e-10	-0.670654	2.55802e-06	-4.09142e-10	-0.60081
24974375	chr6:24974375:C:A	3.82422e-15	-1.71004	-1.23614	2.38025e-07	-1.74384	-1.23158
24974587	chr6:24974587:C:T	2.47444e-15	-2.18583	-1.19569	2.15038e-07	-1.87762	-1.19936
24974835	chr6:24974835:C:T	2.35738e-15	-2.10465	-1.32534	1.48102e-07	-2.1244	-1.3255
24975053	chr6:24975053:T:G	3.80089e-15	-1.90809	-1.04422	2.45683e-07	-1.89982	-1.04394
24975305	chr6:24975305:A:G	3.64279e-15	-1.93947	-1.05532	2.35301e-07	-1.9314	-1.05553
24975309	chr6:24975309:G:A	6.10051e-14	-4.09142e-10	-0.176581	3.93066e-06	-4.09142e-10	-0.171236
24975478	chr6:24975478:T:C	6.12359e-15	-2.01874	-0.456647	4.15052e-07	-2.01029	-0.409109
24975963	chr6:24975963:T:C	3.48306e-15	-2.13991	-0.899719	2.0996e-07	-2.16021	-0.940676
24976358	chr6:24976358:T:C	2.9551e-15	-1.92187	-1.28213	1.8921e-07	-1.91865	-1.28629
24976388	chr6:24976388:C:T	6.5431e-15	-1.08588	-1.32325	4.23903e-07	-1.07331	-1.32498
24976409	chr6:24976409:G:A	3.78562e-15	-1.90605	-1.05028	2.43288e-07	-1.9026	-1.05095
24976791	chr6:24976791:C:T	2.33926e-14	-4.09142e-10	-1.13512	1.50037e-06	-4.09142e-10	-1.13433
24976946	chr6:24976946:A:C	7.01404e-15	-2.06585	-0.273775	4.73107e-07	-2.06046	-0.228017
24977059	chr6:24977059:T:C	1.29686e-14	-1.823	0.0979935	8.83232e-07	-1.81004	0.145833
24977212	chr6:24977212:AACTC:A	7.14038e-15	-2.06254	-0.259231	4.81896e-07	-2.05717	-0.212902
24977363	chr6:24977363:C:G	3.85093e-15	-1.97244	-0.966783	2.47507e-07	-1.96801	-0.968351
24977661	chr6:24977661:G:A	2.20036e-14	-4.09142e-10	-1.19633	1.52912e-06	-4.09142e-10	-1.11535
24977714	chr6:24977714:G:A	1.92906e-14	-4.09142e-10	-1.32792	1.24018e-06	-4.09142e-10	-1.32478
24977928	chr6:24977928:C:T	5.35353e-15	-2.07138	-0.538405	3.55768e-07	-2.06642	-0.507099
24978234	chr6:24978234:G:A	6.13627e-14	-4.09142e-10	-0.170736	3.77056e-06	-4.09142e-10	-0.212819
24978276	chr6:24978276:C:T	3.36348e-15	-1.94603	-1.12853	2.14986e-07	-1.94107	-1.13615
24978456	chr6:24978456:A:G	8.44947e-15	-2.15343	-3.31813e-10	5.50853e-07	-2.13633	-3.31813e-10
24978655	chr6:24978655:T:C	1.94409e-14	-4.09142e-10	-1.32016	1.23811e-06	-4.09142e-10	-1.32645
24978733	chr6:24978733:A:G	1.94043e-14	-4.09142e-10	-1.32204	1.24948e-06	-4.09142e-10	-1.31731
24978936	chr6:24978936:T:A	2.46034e-15	-2.07425	-1.31299	1.59728e-07	-2.04902	-1.3253
24979125	chr6:24979125:G:A	1.92805e-14	-4.09142e-10	-1.32844	1.23928e-06	-4.09142e-10	-1.32551
24979549	chr6:24979549:T:C	4.28626e-14	0.749469	-1.27901	2.19986e-06	0.504178	-1.25583
24980383	chr6:24980383:C:G	3.57352e-15	-2.14487	-0.869115	2.25029e-07	-2.16541	-0.866157
24980546	chr6:24980546:C:T	4.46422e-14	-4.09142e-10	-0.48886	3.0931e-06	-4.09142e-10	-0.410868
24980995	chr6:24980995:T:C	2.75026e-15	-2.02803	-1.24781	1.76093e-07	-2.00057	-1.27621
24981162	chr6:24981162:G:T	2.76801e-14	-4.09142e-10	-0.966824	1.67166e-06	-4.09142e-10	-1.02623
24981199	chr6:24981199:C:T	2.09212e-14	-4.09142e-10	-1.24678	1.34946e-06	-4.09142e-10	-1.24034
24981319	chr6:24981319:C:T	2.77038e-14	-4.09142e-10	-0.965969	1.673e-06	-4.09142e-10	-1.02543
24981477	chr6:24981477:C:T	1.94276e-14	-4.09142e-10	-1.32085	1.23823e-06	-4.09142e-10	-1.32636
24981772	chr6:24981772:T:C	8.06981e-15	-2.19941	-3.31813e-10	5.16728e-07	-2.20028	-3.31813e-10
24981792	chr6:24981792:G:T	2.76536e-14	-4.09142e-10	-0.967784	1.6702e-06	-4.09142e-10	-1.0271
24981839	chr6:24981839:C:A	2.77038e-14	-4.09142e-10	-0.965969	1.673e-06	-4.09142e-10	-1.02543
24981857	chr6:24981857:G:A	1.94058e-14	-4.09142e-10	-1.32196	1.25355e-06	-4.09142e-10	-1.31406
24982177	chr6:24982177:G:C	1.37007e-14	-1.67009	-3.31813e-10	8.22147e-07	-1.73588	-3.31813e-10
24982786	chr6:24982786:G:T	2.77604e-14	-4.09142e-10	-0.963928	1.67713e-06	-4.09142e-10	-1.02296
24983120	chr6:24983120:C:T	2.67098e-14	-4.09142e-10	-1.00251	1.61856e-06	-4.09142e-10	-1.0585
24983262	chr6:24983262:G:A	3.54921e-15	-2.19965	-0.821166	2.14611e-07	-2.1837	-0.895268
24983492	chr6:24983492:T:C	2.73339e-14	-4.09142e-10	-0.979412	1.65363e-06	-4.09142e-10	-1.03707
24983494	chr6:24983494:C:T	3.39337e-15	-2.17552	-0.890191	2.0906e-07	-2.15026	-0.954913
24984015	chr6:24984015:A:T	2.11597e-14	-4.09142e-10	-1.23544	1.33265e-06	-4.09142e-10	-1.25288
24984016	chr6:24984016:G:A	1.44291e-14	-1.61829	-3.31813e-10	7.06543e-07	-1.88741	-3.31813e-10
24984219	chr6:24984219:T:C	1.93476e-14	-4.09142e-10	-1.32497	1.23622e-06	-4.09142e-10	-1.32798
24984655	chr6:24984655:A:AAAG	3.86189e-15	-1.74675	-1.18963	4.91782e-07	-1.03066	-1.21911
24984710	chr6:24984710:A:G	2.47992e-15	-2.1911	-1.18821	1.58493e-07	-2.19807	-1.18402
24985102	chr6:24985102:C:T	3.55323e-15	-2.20231	-0.81737	2.21189e-07	-2.20024	-0.848541
24985230	chr6:24985230:G:A	3.02275e-15	-1.954	-1.22737	3.8901e-07	-1.25926	-1.22493
24985248	chr6:24985248:C:T	3.14471e-15	-2.19244	-0.949376	1.94947e-07	-2.2005	-0.974568
24985612	chr6:24985612:C:G	2.19674e-14	-4.09142e-10	-1.19798	1.42095e-06	-4.09142e-10	-1.18871
24985803	chr6:24985803:G:GT	2.23509e-15	-2.15774	-1.32552	1.38693e-07	-2.18713	-1.3284
24985935	chr6:24985935:A:C	3.28687e-15	-2.17586	-0.921744	2.03581e-07	-2.18759	-0.944146
24986075	chr6:24986075:T:C	2.08574e-14	-4.09142e-10	-1.24983	1.34251e-06	-4.09142e-10	-1.2455
24986102	chr6:24986102:A:G	2.89591e-15	-1.90631	-1.31793	1.9146e-07	-1.86943	-1.32369
24986986	chr6:24986986:G:A	3.99636e-15	-2.18023	-0.721921	2.52943e-07	-2.16188	-0.752752
24987156	chr6:24987156:C:T	2.30667e-15	-2.1696	-1.28214	2.13361e-07	-1.80128	-1.28353
24987228	chr6:24987228:A:G	1.70241e-13	-4.09142e-10	0.849675	8.98904e-06	-4.09142e-10	0.655964
24987393	chr6:24987393:A:G	1.92803e-14	-4.09142e-10	-1.32846	1.23747e-06	-4.09142e-10	-1.32697
24987394	chr6:24987394:C:T	1.92804e-14	-4.09142e-10	-1.32845	1.23739e-06	-4.09142e-10	-1.32704
24987404	chr6:24987404:A:T	2.16787e-14	-4.09142e-10	-1.21121	1.4002e-06	-4.09142e-10	-1.20343
24987405	chr6:24987405:C:T	1.97398e-14	-4.09142e-10	-1.3049	1.28055e-06	-4.09142e-10	-1.29275
24987613	chr6:24987613:A:G	2.75165e-14	-4.09142e-10	-0.972755	1.6923e-06	-4.09142e-10	-1.01395
24987877	chr6:24987877:C:G	1.72493e-14	-1.43977	-3.31813e-10	9.62756e-07	-1.578	-3.31813e-10
24988061	chr6:24988061:C:T	2.25027e-14	-4.09142e-10	-1.17391	1.48336e-06	-4.09142e-10	-1.14573
24988292	chr6:24988292:T:C	3.55148e-15	-2.18113	-0.839042	2.05889e-07	-2.20082	-0.919636
24988587	chr6:24988587:T:C	8.38194e-15	-2.16146	-3.31813e-10	5.38551e-07	-2.15892	-3.31813e-10
24988735	chr6:24988735:T:C	2.326e-14	-4.09142e-10	-1.1408	1.50419e-06	-4.09142e-10	-1.13179
24988770	chr6:24988770:C:T	2.19578e-14	-4.09142e-10	-1.19842	1.43215e-06	-4.09142e-10	-1.18087
24988832	chr6:24988832:T:C	1.93591e-14	-4.09142e-10	-1.32438	1.24896e-06	-4.09142e-10	-1.31773
24988995	chr6:24988995:A:C	4.35629e-15	-2.20037	-0.615545	2.71681e-07	-2.19723	-0.645936
24989156	chr6:24989156:T:C	1.76274e-14	-1.41808	-3.31813e-10	1.12728e-06	-1.42023	-3.31813e-10
24989415	chr6:24989415:C:T	2.01518e-14	-4.09142e-10	-1.28424	1.31167e-06	-4.09142e-10	-1.26874
24989771	chr6:24989771:G:C	3.32536e-15	-2.19876	-0.887197	2.07449e-07	-2.20137	-0.911538
24989777	chr6:24989777:A:C	3.5719e-15	-2.19959	-0.814856	2.23418e-07	-2.19505	-0.843708
24989885	chr6:24989885:C:A	4.47146e-15	-1.48952	-1.3003	2.45046e-07	-1.63102	-1.31533
24990012	chr6:24990012:T:C	3.97847e-15	-2.19702	-0.709619	2.49059e-07	-2.19249	-0.73762
24990349	chr6:24990349:G:T	1.98091e-14	-4.09142e-10	-1.3014	1.27536e-06	-4.09142e-10	-1.29682
24990434	chr6:24990434:T:C	3.08815e-15	-1.83199	-1.32798	4.00222e-07	-1.12736	-1.32842
24990558	chr6:24990558:C:T	3.82141e-15	-2.18819	-0.75873	2.39977e-07	-2.17873	-0.788523
24991282	chr6:24991282:C:T	2.42529e-14	-4.09142e-10	-1.099	1.51147e-06	-4.09142e-10	-1.12696
24991618	chr6:24991618:C:T	1.9818e-14	-4.09142e-10	-1.30095	1.2761e-06	-4.09142e-10	-1.29623
24991693	chr6:24991693:C:T	4.55149e-15	-1.48858	-1.2835	2.4844e-07	-1.62935	-1.30324
24992198	chr6:24992198:T:C	1.96588e-14	-4.09142e-10	-1.30901	1.26517e-06	-4.09142e-10	-1.30483
24993075	chr6:24993075:A:G	2.04981e-14	-4.09142e-10	-1.2672	1.31883e-06	-4.09142e-10	-1.2633
24993506	chr6:24993506:G:A	9.30321e-15	-2.05718	-3.31813e-10	5.62865e-07	-2.11476	-3.31813e-10
24993976	chr6:24993976:C:T	2.02081e-14	-4.09142e-10	-1.28146	1.29859e-06	-4.09142e-10	-1.27876
24994939	chr6:24994939:C:T	2.18914e-14	-4.09142e-10	-1.20145	1.36429e-06	-4.09142e-10	-1.22941
24995266	chr6:24995266:C:T	1.28133e-13	0.565533	-3.31813e-10	7.06581e-06	0.415225	-3.31813e-10
24995292	chr6:24995292:A:G	2.04897e-14	-4.09142e-10	-1.26762	1.31745e-06	-4.09142e-10	-1.26434
24995402	chr6:24995402:G:A	4.89223e-15	-2.1934	-0.506494	3.98583e-07	-2.15886	-0.301028
24995617	chr6:24995617:T:A	5.00314e-15	-1.61778	-1.0597	3.00913e-07	-1.73268	-1.0083
24996110	chr6:24996110:T:C	3.37031e-15	-2.17238	-0.900152	2.15275e-07	-2.1587	-0.917179
24996311	chr6:24996311:A:T	2.01593e-14	-4.09142e-10	-1.28388	1.29586e-06	-4.09142e-10	-1.28087
24996389	chr6:24996389:C:T	2.1319e-14	-4.09142e-10	-1.22794	1.41476e-06	-4.09142e-10	-1.19308
24996682	chr6:24996682:C:G	2.10517e-14	-4.09142e-10	-1.24056	1.35169e-06	-4.09142e-10	-1.23869
24996786	chr6:24996786:A:G	1.92809e-14	-4.09142e-10	-1.32842	1.24067e-06	-4.09142e-10	-1.32439
24996998	chr6:24996998:T:C	4.34056e-15	-1.65606	-1.16348	2.38524e-07	-1.78194	-1.19138
24997149	chr6:24997149:G:A	2.36589e-15	-2.17868	-1.2477	2.13045e-07	-1.83661	-1.24968
24997234	chr6:24997234:G:A	5.23862e-15	-1.33989	-1.29159	2.80782e-07	-1.50111	-1.30911
24997413	chr6:24997413:T:C	2.10291e-14	-4.09142e-10	-1.24163	1.29771e-06	-4.09142e-10	-1.27944
24997886	chr6:24997886:T:C	2.40452e-14	-4.09142e-10	-1.1076	1.48284e-06	-4.09142e-10	-1.14608
24998437	chr6:24998437:C:T	2.03802e-14	-1.27297	-3.31813e-10	1.12034e-06	-1.42641	-3.31813e-10
24998525	chr6:24998525:AATG:A	2.38042e-14	-4.09142e-10	-1.11768	1.48487e-06	-4.09142e-10	-1.14471
24999026	chr6:24999026:C:T	3.30967e-15	-1.76257	-1.32812	1.44205e-07	-2.14835	-1.32822
24999087	chr6:24999087:G:A	2.02018e-14	-4.09142e-10	-1.28177	1.27753e-06	-4.09142e-10	-1.29511
24999512	chr6:24999512:T:C	3.58758e-15	-2.11545	-0.894608	2.09353e-07	-2.1512	-0.952577
24999739	chr6:24999739:G:T	4.44907e-15	-2.20227	-0.59257	2.80225e-07	-2.1946	-0.617601
25000046	chr6:25000046:T:A	1.99696e-14	-4.09142e-10	-1.29333	1.29808e-06	-4.09142e-10	-1.27916
25000224	chr6:25000224:G:A	2.47462e-14	-4.09142e-10	-1.07887	1.58623e-06	-4.09142e-10	-1.07868
25000532	chr6:25000532:C:T	5.67678e-14	-4.09142e-10	-0.248569	4.11086e-06	-4.09142e-10	-0.126409
25000568	chr6:25000568:T:C	2.15969e-14	-4.09142e-10	-1.21499	1.38765e-06	-4.09142e-10	-1.21243
25001130	chr6:25001130:A:G	4.36633e-14	-4.09142e-10	-0.511032	2.79699e-06	-4.09142e-10	-0.511499
25001705	chr6:25001705:T:C	2.36676e-14	-4.09142e-10	-1.12343	1.47666e-06	-4.09142e-10	-1.15026
25001847	chr6:25001847:G:A	2.194e-14	-4.09142e-10	-1.19923	1.4088e-06	-4.09142e-10	-1.1973
25001991	chr6:25001991:A:G	1.15953e-14	-1.83694	-3.31813e-10	6.66808e-07	-1.9453	-3.31813e-10
25002058	chr6:25002058:G:A	4.90651e-14	-4.09142e-10	-0.39439	3.11485e-06	-4.09142e-10	-0.40386
25002205	chr6:25002205:A:G	3.2648e-15	-2.20106	-0.903281	2.55937e-07	-2.1704	-0.732465
25002232	chr6:25002232:C:A	2.82323e-14	-4.09142e-10	-0.947073	2.00603e-06	-4.09142e-10	-0.843884
25002448	chr6:25002448:A:T	5.06803e-15	-2.19214	-0.472448	3.30453e-07	-2.14805	-0.499281
25002812	chr6:25002812:C:T	2.79919e-15	-2.12482	-1.13339	1.68718e-07	-2.15768	-1.16189
25003395	chr6:25003395:T:C	2.36947e-14	-4.09142e-10	-1.12229	1.64356e-06	-4.09142e-10	-1.04318
25004380	chr6:25004380:A:G	2.67486e-14	-4.09142e-10	-1.00106	1.69172e-06	-4.09142e-10	-1.0143
25005179	chr6:25005179:C:G	5.67808e-14	-4.09142e-10	-0.24834	3.13916e-06	-4.09142e-10	-0.396086
25005182	chr6:25005182:C:T	1.93121e-14	-4.09142e-10	-1.32681	1.23596e-06	-4.09142e-10	-1.32819
25005406	chr6:25005406:A:G	6.26561e-15	-1.50999	-0.942475	4.20622e-07	-1.47396	-0.932099
25006298	chr6:25006298:A:G	4.49792e-15	-1.63147	-1.15245	2.93055e-07	-1.66546	-1.10198
25006482	chr6:25006482:T:C	3.05951e-14	0.395375	-1.26207	1.7475e-06	0.296468	-1.27833
25006557	chr6:25006557:A:G	5.91999e-15	-1.51003	-0.99917	3.94087e-07	-1.47396	-0.997264
25006713	chr6:25006713:C:T	2.93667e-15	-1.93066	-1.2796	1.71567e-07	-2.02789	-1.27494
25006823	chr6:25006823:A:G	2.88285e-14	-4.09142e-10	-0.926175	2.05605e-06	-4.09142e-10	-0.819256
25007122	chr6:25007122:GTTA:G	3.38014e-15	-2.07944	-0.990178	2.13624e-07	-2.11785	-0.965735
25007588	chr6:25007588:T:C	5.75327e-15	-1.32533	-1.21244	2.08213e-07	-1.94889	-1.16035
25008304	chr6:25008304:C:T	5.0518e-15	-1.82768	-0.840115	3.88338e-07	-1.63978	-0.846138
25008504	chr6:25008504:C:A	9.40686e-15	-1.06042	-0.985675	5.3064e-07	-1.2334	-0.940318
25008813	chr6:25008813:G:C	1.02395e-14	-1.25691	-0.704368	5.96233e-07	-1.38068	-0.676488
25009093	chr6:25009093:G:A	8.06835e-15	-1.48892	-0.71067	8.89801e-07	-1.15077	-0.506031
25009329	chr6:25009329:T:C	1.98343e-14	-4.09142e-10	-1.30013	1.27947e-06	-4.09142e-10	-1.29359
25009372	chr6:25009372:T:C	2.26918e-14	-4.09142e-10	-1.16553	1.3999e-06	-4.09142e-10	-1.20364
25009628	chr6:25009628:C:T	5.77639e-15	-1.28313	-1.25063	2.02537e-07	-1.92576	-1.21112
25009749	chr6:25009749:G:T	3.36821e-15	-1.90551	-1.16765	2.47129e-07	-1.73173	-1.20616
25010070	chr6:25010070:A:G	8.61733e-15	-2.13376	-3.31813e-10	5.45481e-07	-2.14613	-3.31813e-10
25010371	chr6:25010371:C:T	5.28546e-15	-1.41358	-1.209	1.99552e-07	-1.9953	-1.15642
25010423	chr6:25010423:T:C	3.65936e-14	-4.09142e-10	-0.687665	2.31214e-06	-4.09142e-10	-0.701868
25010457	chr6:25010457:T:C	3.39674e-14	0.486139	-1.24828	1.92131e-06	0.37967	-1.2667
25010574	chr6:25010574:A:G	1.98726e-14	-4.09142e-10	-1.2982	1.26245e-06	-4.09142e-10	-1.30699
25010771	chr6:25010771:G:A	3.04193e-15	-2.0097	-1.16535	2.18249e-07	-1.86408	-1.19808
25011094	chr6:25011094:A:G	2.97235e-14	-0.895602	-3.31813e-10	1.47574e-06	-1.15088	-3.31813e-10
25011115	chr6:25011115:C:T	5.76625e-15	-1.32593	-1.20959	2.08774e-07	-1.94928	-1.15727
25011702	chr6:25011702:C:T	5.23776e-15	-1.42291	-1.20873	1.98637e-07	-2.00004	-1.15628
25011816	chr6:25011816:G:A	2.09779e-14	-4.09142e-10	-1.24407	1.28362e-06	-4.09142e-10	-1.29036
25011939	chr6:25011939:G:A	1.18091e-14	-0.974703	-0.843969	6.86999e-07	-1.13093	-0.784539
25012064	chr6:25012064:G:A	1.00001e-14	-1.01267	-0.972274	5.75828e-07	-1.16464	-0.92735
25012219	chr6:25012219:T:C	1.32702e-14	-1.70202	-3.31813e-10	6.32178e-07	-1.99863	-3.31813e-10
25012666	chr6:25012666:T:C	5.7538e-15	-1.4249	-1.11278	2.22248e-07	-2.00012	-1.04388
25013754	chr6:25013754:A:G	6.18468e-15	-1.13712	-1.32834	3.79973e-07	-1.17987	-1.32783
25013816	chr6:25013816:A:T	4.17613e-15	-1.82899	-1.02916	3.24926e-07	-1.63855	-1.02565
25013892	chr6:25013892:G:A	2.72875e-15	-2.05234	-1.23135	1.63264e-07	-2.12534	-1.22709
25014202	chr6:25014202:C:T	3.10297e-15	-1.89097	-1.26421	1.53883e-07	-2.18694	-1.22467
25014279	chr6:25014279:A:G	1.18611e-14	-0.904141	-0.910134	6.82386e-07	-1.06291	-0.85929
25014609	chr6:25014609:A:C	2.48479e-14	-4.09142e-10	-1.07477	1.71648e-06	-4.09142e-10	-0.999764
25014940	chr6:25014940:C:T	1.93813e-14	-4.09142e-10	-1.32323	1.23993e-06	-4.09142e-10	-1.32499
25014994	chr6:25014994:CAG:C	1.21126e-14	-0.857985	-0.935307	6.91265e-07	-1.02257	-0.8867
25015332	chr6:25015332:G:A	2.35436e-14	-4.09142e-10	-1.12868	1.56784e-06	-4.09142e-10	-1.09034
25015391	chr6:25015391:T:C	2.08908e-14	-4.09142e-10	-1.24823	1.33783e-06	-4.09142e-10	-1.24899
25015453	chr6:25015453:T:G	6.45346e-15	-1.52457	-0.898353	6.83494e-07	-1.19656	-0.724022
25015560	chr6:25015560:A:G	2.78e-14	-4.09142e-10	-0.962503	1.92111e-06	-4.09142e-10	-0.887139
25016107	chr6:25016107:A:G	1.95059e-14	-0.0532689	-1.26355	1.73412e-06	0.31044	-1.29998
25016705	chr6:25016705:C:T	3.40252e-15	-1.94187	-1.12115	1.80859e-07	-2.19765	-1.05243
25017476	chr6:25017476:T:C	3.11605e-15	-2.1925	-0.95847	2.317e-07	-2.1008	-0.901553
25017545	chr6:25017545:C:T	5.26921e-14	-4.09142e-10	-0.323074	3.34784e-06	-4.09142e-10	-0.331728
25018646	chr6:25018646:G:C	2.57856e-14	-0.209273	-0.82845	1.21751e-06	-0.416303	-0.926929
25019599	chr6:25019599:C:A	1.92806e-14	-4.09142e-10	-1.32844	1.23836e-06	-4.09142e-10	-1.32625
25020792	chr6:25020792:G:T	1.35504e-14	-1.68112	-3.31813e-10	8.32026e-07	-1.72393	-3.31813e-10
25020880	chr6:25020880:G:A	2.46541e-14	-4.09142e-10	-1.0826	1.65421e-06	-4.09142e-10	-1.03672
25020904	chr6:25020904:T:A	2.18888e-14	-4.09142e-10	-1.20157	1.37168e-06	-4.09142e-10	-1.22401
25021137	chr6:25021137:G:A	2.42857e-14	0.0902888	-1.18794	2.20081e-06	0.490062	-1.24128
25021151	chr6:25021151:A:G	2.46224e-13	2.23775	-1.01904	9.35793e-06	1.63833	-0.942144
25021394	chr6:25021394:C:T	3.11949e-14	-4.09142e-10	-0.847286	2.11029e-06	-4.09142e-10	-0.793215
25021566	chr6:25021566:C:T	2.91784e-14	-4.09142e-10	-0.914111	1.85305e-06	-4.09142e-10	-0.923209
25021614	chr6:25021614:A:G	2.26507e-14	-4.09142e-10	-1.16735	1.45593e-06	-4.09142e-10	-1.16439
25021673	chr6:25021673:G:A	1.88769e-14	-0.44709	-0.902509	9.11649e-07	-0.640801	-0.991742
25022236	chr6:25022236:C:T	1.94068e-14	-4.09142e-10	-1.32191	1.27244e-06	-4.09142e-10	-1.2991
25022436	chr6:25022436:T:A	3.35717e-14	-4.09142e-10	-0.773856	2.28123e-06	-4.09142e-10	-0.71533
25022961	chr6:25022961:T:C	1.21645e-13	1.83777	-1.3242	4.23345e-06	1.21757	-1.3146
25022990	chr6:25022990:GCAGT:G	2.32347e-14	-1.14189	-3.31813e-10	9.94727e-07	-1.54533	-3.31813e-10
25023025	chr6:25023025:A:G	9.74906e-14	1.59391	-1.30169	3.53533e-06	1.0255	-1.30274
25023272	chr6:25023272:C:G	1.19355e-13	1.64148	-1.14691	4.38176e-06	1.03956	-1.10216
25023570	chr6:25023570:T:C	2.37674e-14	-4.09142e-10	-1.11923	1.4627e-06	-4.09142e-10	-1.15976
25023601	chr6:25023601:T:C	1.42924e-13	1.83708	-1.16231	5.22429e-06	1.23222	-1.11894
25024217	chr6:25024217:G:A	2.61609e-15	-2.18364	-1.14222	1.83624e-07	-2.09235	-1.14255
25024390	chr6:25024390:A:G	8.69042e-14	-4.09142e-10	0.177268	4.63019e-06	-4.09142e-10	-0.00744563
25024819	chr6:25024819:C:T	1.69923e-14	-0.165932	-1.28884	6.74974e-07	-0.665885	-1.26724
25025123	chr6:25025123:C:T	1.73902e-14	-0.214418	-1.21722	7.04837e-07	-0.709691	-1.18014
25025125	chr6:25025125:G:A	1.93867e-14	-4.09142e-10	-1.32295	1.27174e-06	-4.09142e-10	-1.29966
25025311	chr6:25025311:T:C	1.69736e-14	-0.166125	-1.28975	6.73729e-07	-0.666663	-1.26831
25025320	chr6:25025320:T:C	1.71837e-14	-0.160801	-1.28278	6.82986e-07	-0.661578	-1.25975
25025369	chr6:25025369:A:G	1.93143e-14	-4.09142e-10	-1.32669	1.24098e-06	-4.09142e-10	-1.32414
25025612	chr6:25025612:T:C	1.70758e-14	-0.155135	-1.29474	6.76015e-07	-0.656997	-1.27459
25026200	chr6:25026200:C:T	1.68255e-14	-0.172782	-1.29186	6.67403e-07	-0.6733	-1.2711
25026232	chr6:25026232:G:A	1.70798e-14	-0.153029	-1.29661	6.75389e-07	-0.655394	-1.27711
25026296	chr6:25026296:G:T	3.87293e-15	-2.16791	-0.765615	3.40591e-07	-2.04661	-0.570506
25026353	chr6:25026353:G:A	1.68703e-14	-0.16792	-1.29406	6.68806e-07	-0.668407	-1.2739
25026401	chr6:25026401:T:C	1.53544e-14	-0.26674	-1.2894	6.17733e-07	-0.753707	-1.26804
25026830	chr6:25026830:G:A	1.71538e-14	-0.156738	-1.28858	6.79949e-07	-0.658713	-1.26707
25026867	chr6:25026867:C:T	1.85266e-14	-0.10427	-1.26406	7.32124e-07	-0.613693	-1.23815
25026878	chr6:25026878:G:C	1.60909e-14	-0.350697	-1.15859	1.37423e-06	-0.0421727	-1.17998
25027165	chr6:25027165:G:T	7.59983e-14	0.043172	-3.31813e-10	3.92689e-06	-0.172196	-3.31813e-10
25027251	chr6:25027251:T:C	3.76657e-14	-4.09142e-10	-0.65879	2.66802e-06	-4.09142e-10	-0.558707
25027318	chr6:25027318:C:G	1.44788e-14	-0.333938	-1.28092	5.87991e-07	-0.794862	-1.27622
25027579	chr6:25027579:G:A	1.68166e-14	-0.153355	-1.31182	6.62394e-07	-0.654822	-1.29712
25027610	chr6:25027610:C:A	1.78032e-14	-0.121854	-1.2863	7.03229e-07	-0.627862	-1.26425
25027677	chr6:25027677:T:G	1.91239e-14	-0.0501523	-1.28645	7.48641e-07	-0.565107	-1.26443
25027838	chr6:25027838:C:T	3.26386e-15	-2.20073	-0.903897	2.34541e-07	-2.13447	-0.855697
25027972	chr6:25027972:C:A	6.31021e-14	1.14225	-1.28503	2.39716e-06	0.620486	-1.28624
25027979	chr6:25027979:T:C	2.14206e-14	0.0676043	-1.29079	5.68333e-07	-0.818841	-1.28625
25028083	chr6:25028083:C:G	1.6579e-14	-0.228643	-1.25076	6.70404e-07	-0.718597	-1.22132
25028412	chr6:25028412:G:C	2.40262e-14	-4.09142e-10	-1.10839	1.53366e-06	-4.09142e-10	-1.11239
25028435	chr6:25028435:T:C	1.62227e-14	-0.376163	-1.12496	8.12941e-07	-0.563501	-1.18364
25028572	chr6:25028572:T:C	1.97548e-14	-4.09142e-10	-1.30414	1.27108e-06	-4.09142e-10	-1.30018
25028578	chr6:25028578:A:G	3.91176e-15	-1.87593	-1.04763	2.00976e-07	-2.18518	-0.959429
25028981	chr6:25028981:G:A	9.30735e-15	-0.878497	-1.17824	4.61829e-07	-1.10727	-1.20533
25029441	chr6:25029441:A:T	2.67167e-14	-4.09142e-10	-1.00225	1.80372e-06	-4.09142e-10	-0.950191
25029491	chr6:25029491:G:A	2.24954e-14	-4.09142e-10	-1.17423	1.40233e-06	-4.09142e-10	-1.20191
25029826	chr6:25029826:A:C	2.32604e-14	0.167999	-1.30878	8.73744e-07	-0.376342	-1.29867
25029927	chr6:25029927:T:C	2.21642e-14	-4.09142e-10	-1.18906	1.37901e-06	-4.09142e-10	-1.21868
25030026	chr6:25030026:C:T	1.92802e-14	-4.09142e-10	-1.32846	1.24574e-06	-4.09142e-10	-1.32031
25030172	chr6:25030172:C:T	2.18484e-14	-4.09142e-10	-1.20341	1.36161e-06	-4.09142e-10	-1.23137
25030484	chr6:25030484:T:A	2.18767e-14	-4.09142e-10	-1.20212	1.3632e-06	-4.09142e-10	-1.23021
25030547	chr6:25030547:C:T	2.11547e-14	-4.09142e-10	-1.23568	1.37631e-06	-4.09142e-10	-1.22064
25030662	chr6:25030662:T:A	1.95193e-14	-4.09142e-10	-1.31613	1.25487e-06	-4.09142e-10	-1.31301
25030767	chr6:25030767:C:T	3.13331e-14	-4.09142e-10	-0.842863	2.32956e-06	-4.09142e-10	-0.694364
25030907	chr6:25030907:G:A	1.35738e-14	-0.353331	-1.32607	1.18627e-06	-0.0414969	-1.32773
25030960	chr6:25030960:A:G	3.01461e-14	0.39205	-1.27353	1.11733e-06	-0.181958	-1.24714
25030998	chr6:25030998:C:T	1.24583e-14	-1.76515	-3.31813e-10	9.79827e-07	-1.56042	-3.31813e-10
25031119	chr6:25031119:C:G	2.58268e-14	-4.09142e-10	-1.03613	1.73885e-06	-4.09142e-10	-0.986818
25031144	chr6:25031144:C:T	3.34805e-15	-2.19972	-0.879438	2.42203e-07	-2.12829	-0.829737
25031843	chr6:25031843:G:T	1.93231e-14	-4.09142e-10	-1.32624	1.23831e-06	-4.09142e-10	-1.32629
25032843	chr6:25032843:A:T	2.55339e-14	-4.09142e-10	-1.04753	1.7173e-06	-4.09142e-10	-0.99929
25032877	chr6:25032877:C:G	2.14431e-14	-4.09142e-10	-1.22213	1.39589e-06	-4.09142e-10	-1.20651
25033026	chr6:25033026:A:C	2.4637e-14	-4.09142e-10	-1.08329	1.65325e-06	-4.09142e-10	-1.0373
25033314	chr6:25033314:C:G	2.95671e-15	-2.05883	-1.14464	1.75167e-07	-2.19795	-1.0841
25033777	chr6:25033777:A:G	2.49478e-14	-4.09142e-10	-1.07075	1.67674e-06	-4.09142e-10	-1.02319
25033813	chr6:25033813:A:G	1.94997e-14	-4.09142e-10	-1.31714	1.26504e-06	-4.09142e-10	-1.30494
25033956	chr6:25033956:G:A	1.09555e-14	-1.89369	-3.31813e-10	6.59324e-07	-1.95658	-3.31813e-10
25034220	chr6:25034220:A:G	2.62813e-15	-2.09722	-1.22404	1.69851e-07	-2.14899	-1.16389
25034442	chr6:25034442:G:A	3.18386e-14	-4.09142e-10	-0.826861	1.94548e-06	-4.09142e-10	-0.874532
25034455	chr6:25034455:A:G	1.14748e-14	-1.60391	-0.243472	8.05572e-07	-1.53501	-0.221239
25034614	chr6:25034614:A:G	2.05737e-14	-4.09142e-10	-1.26352	1.27666e-06	-4.09142e-10	-1.2958
25034979	chr6:25034979:G:C	2.41784e-14	-4.09142e-10	-1.10208	1.46531e-06	-4.09142e-10	-1.15797
25035265	chr6:25035265:T:C	3.26104e-15	-2.0739	-1.03159	3.78207e-07	-1.50993	-1.00243
25035356	chr6:25035356:A:G	2.21765e-15	-2.18506	-1.30603	1.38304e-07	-2.19721	-1.32113
25035572	chr6:25035572:G:A	3.98095e-14	-4.09142e-10	-0.603434	2.23138e-06	-4.09142e-10	-0.737421
25035660	chr6:25035660:G:T	2.28935e-14	-4.09142e-10	-1.15668	1.34123e-06	-4.09142e-10	-1.24645
25035692	chr6:25035692:G:A	8.55422e-15	-2.16531	0.0241942	5.38233e-07	-2.17651	0.0170006
25035800	chr6:25035800:G:A	3.95635e-15	-1.69233	-1.21989	1.9996e-07	-1.94114	-1.20854
25035836	chr6:25035836:C:T	2.16848e-14	-4.09142e-10	-1.21093	1.5237e-06	-4.09142e-10	-1.1189
25036157	chr6:25036157:C:A	3.99089e-15	-1.97845	-0.92507	1.96188e-07	-2.13689	-1.03183
25036217	chr6:25036217:A:G	5.75173e-14	-4.09142e-10	-0.235454	3.25882e-06	-4.09142e-10	-0.358678
25036267	chr6:25036267:C:T	3.84251e-15	-1.70734	-1.23408	1.89497e-07	-1.96008	-1.24334
25036269	chr6:25036269:G:A	3.84851e-15	-1.70653	-1.23332	1.89737e-07	-1.95953	-1.24263
25036351	chr6:25036351:C:G	3.95233e-15	-1.67821	-1.23502	1.93343e-07	-1.93905	-1.24428
25036379	chr6:25036379:AC:A	4.0389e-15	-1.65595	-1.23562	1.96168e-07	-1.92402	-1.24481
25036383	chr6:25036383:G:T	2.46431e-14	-0.10321	-0.97983	6.22866e-07	-1.12924	-0.884227
25036424	chr6:25036424:C:T	2.43978e-14	-4.09142e-10	-1.09305	1.42341e-06	-4.09142e-10	-1.18698
25036425	chr6:25036425:G:A	4.3388e-15	-1.65633	-1.16361	2.105e-07	-1.92271	-1.1756
25036752	chr6:25036752:A:G	6.1672e-15	-1.92824	-0.540054	3.26246e-07	-2.18639	-0.473761
25036770	chr6:25036770:T:C	2.62234e-14	-4.09142e-10	-1.02089	1.6504e-06	-4.09142e-10	-1.03902
25036915	chr6:25036915:A:G	2.49658e-14	-4.09142e-10	-1.07003	1.5732e-06	-4.09142e-10	-1.08693
25037144	chr6:25037144:G:A	2.68609e-14	-4.09142e-10	-0.996868	1.68998e-06	-4.09142e-10	-1.01532
25037308	chr6:25037308:C:T	2.40065e-14	-4.09142e-10	-1.10921	1.41122e-06	-4.09142e-10	-1.19559
25037444	chr6:25037444:G:C	2.42589e-15	-2.09466	-1.30669	1.48194e-07	-2.19889	-1.25039
25037845	chr6:25037845:C:T	2.68145e-14	-4.09142e-10	-0.998597	1.68693e-06	-4.09142e-10	-1.01713
25038214	chr6:25038214:A:T	1.61716e-14	-1.50428	-3.31813e-10	8.97101e-07	-1.64863	-3.31813e-10
25038492	chr6:25038492:A:C	1.39445e-14	-1.66919	0.0167388	6.01993e-07	-1.94478	-0.102772
25038493	chr6:25038493:A:C	2.38141e-14	-4.09142e-10	-1.11726	1.46744e-06	-4.09142e-10	-1.15652
25039008	chr6:25039008:C:T	4.26307e-14	-4.09142e-10	-0.534963	2.36956e-06	-4.09142e-10	-0.677339
25039062	chr6:25039062:T:C	8.43264e-15	-1.39427	-0.761159	3.71022e-07	-1.87394	-0.657601
25039076	chr6:25039076:T:C	6.73751e-15	-1.37588	-1.00397	3.65051e-07	-1.55082	-0.996946
25039374	chr6:25039374:G:A	4.81136e-15	-1.77257	-0.943987	2.45375e-07	-2.08533	-0.859677
25039565	chr6:25039565:G:A	4.21152e-15	-1.81783	-1.03188	2.15753e-07	-2.10789	-0.965776
25040075	chr6:25040075:T:C	8.10641e-15	-2.19488	-3.31813e-10	5.26197e-07	-2.18212	-3.31813e-10
25040411	chr6:25040411:C:T	5.16088e-15	-1.91025	-0.736186	2.83453e-07	-2.19631	-0.604438
25040494	chr6:25040494:C:T	4.4453e-15	-1.57565	-1.22004	2.12954e-07	-1.87074	-1.21598
25040557	chr6:25040557:C:T	4.85781e-15	-1.89575	-0.811202	3.08663e-07	-2.11577	-0.599783
25040749	chr6:25040749:C:T	4.34711e-15	-1.92368	-0.894347	2.75381e-07	-2.13031	-0.699333
25040918	chr6:25040918:C:T	4.40024e-15	-1.97447	-0.831414	2.88284e-07	-2.15395	-0.629896
25041159	chr6:25041159:C:T	4.58553e-14	-4.09142e-10	-0.462049	2.53658e-06	-4.09142e-10	-0.609227
25041829	chr6:25041829:T:C	4.58585e-14	-4.09142e-10	-0.461977	2.53677e-06	-4.09142e-10	-0.60915
25042497	chr6:25042497:T:C	3.60706e-15	-2.19551	-0.809137	2.49194e-07	-2.0736	-0.855962
25042750	chr6:25042750:G:C	1.61498e-14	-1.50563	-3.31813e-10	8.95535e-07	-1.65038	-3.31813e-10
25042819	chr6:25042819:G:A	4.53912e-14	-4.09142e-10	-0.472221	2.51358e-06	-4.09142e-10	-0.618334
25042933	chr6:25042933:T:A	4.59588e-15	-1.45926	-1.30312	1.68866e-07	-2.08554	-1.23315
25043131	chr6:25043131:T:C	4.1404e-15	-1.5531	-1.31364	1.59331e-07	-2.11935	-1.25747
25043175	chr6:25043175:A:G	8.7538e-14	-4.09142e-10	0.184534	6.15213e-06	-4.09142e-10	0.276756
25043682	chr6:25043682:A:G	4.60024e-15	-1.44748	-1.31395	1.65997e-07	-2.08206	-1.25376
25043760	chr6:25043760:A:G	5.33618e-14	-4.09142e-10	-0.310444	3.35067e-06	-4.09142e-10	-0.330881
25043936	chr6:25043936:C:CACCCTAA	1.19441e-14	-1.8073	-3.31813e-10	8.48674e-07	-1.70412	-3.31813e-10
25044305	chr6:25044305:G:T	2.45909e-14	-4.09142e-10	-1.08516	1.59998e-06	-4.09142e-10	-1.07005
25044349	chr6:25044349:C:T	2.5272e-15	-2.04041	-1.32001	1.45006e-07	-2.20061	-1.27041
25044486	chr6:25044486:T:C	2.69395e-15	-1.96867	-1.32786	1.40983e-07	-2.20095	-1.29821
25044580	chr6:25044580:C:G	2.52549e-15	-2.04063	-1.32048	1.4462e-07	-2.20043	-1.27325
25044678	chr6:25044678:A:G	2.23637e-14	-4.09142e-10	-1.1801	1.45573e-06	-4.09142e-10	-1.16453
25045083	chr6:25045083:A:T	2.19361e-14	-4.09142e-10	-1.19941	1.42602e-06	-4.09142e-10	-1.18516
25045134	chr6:25045134:A:G	1.17987e-14	-1.81955	-3.31813e-10	7.5749e-07	-1.81779	-3.31813e-10
25045155	chr6:25045155:GA:G	2.16215e-15	-2.19652	-1.31991	1.4585e-07	-2.13798	-1.32724
25045157	chr6:25045157:T:G	2.17573e-15	-2.19527	-1.31491	1.46785e-07	-2.13386	-1.32497
25045205	chr6:25045205:C:T	1.93088e-14	-4.09142e-10	-1.32698	1.23606e-06	-4.09142e-10	-1.32811
25045358	chr6:25045358:A:G	2.80492e-15	-1.99154	-1.26462	1.41066e-07	-2.20189	-1.29668
25045548	chr6:25045548:A:G	2.6419e-15	-1.99298	-1.32306	1.43403e-07	-2.2022	-1.27994
25045570	chr6:25045570:A:G	3.24958e-15	-2.05163	-1.05738	1.72282e-07	-2.17515	-1.12352
25045640	chr6:25045640:CCT:C	2.72099e-15	-1.95907	-1.32748	1.41433e-07	-2.20013	-1.29584
25045645	chr6:25045645:G:A	2.69883e-15	-1.96627	-1.32845	1.40052e-07	-2.20075	-1.30503
25045676	chr6:25045676:A:T	2.69121e-15	-1.97087	-1.32668	1.41859e-07	-2.20111	-1.29185
25045720	chr6:25045720:T:A	2.65609e-14	-4.09142e-10	-1.0081	1.8396e-06	-4.09142e-10	-0.930495
25045882	chr6:25045882:A:G	6.19215e-15	-1.99721	-0.46705	3.8208e-07	-2.00545	-0.496718
25045893	chr6:25045893:A:G	5.30802e-15	-2.20232	-0.416002	3.4974e-07	-2.12352	-0.467085
25046392	chr6:25046392:G:A	2.65047e-15	-1.98463	-1.32817	1.40493e-07	-2.20191	-1.30073
25046866	chr6:25046866:T:A	2.67882e-15	-1.97626	-1.3259	1.42279e-07	-2.20145	-1.28855
25047072	chr6:25047072:A:G	2.66358e-15	-1.98385	-1.32402	1.4318e-07	-2.20184	-1.28185
25047280	chr6:25047280:T:C	2.64199e-15	-1.98917	-1.32684	1.41623e-07	-2.20207	-1.29255
25047438	chr6:25047438:A:ATAC	2.63947e-15	-1.99044	-1.32652	1.41823e-07	-2.20211	-1.29111
25047754	chr6:25047754:A:C	2.12696e-13	1.07233	-3.31813e-10	1.01251e-05	0.774972	-3.31813e-10
25047816	chr6:25047816:C:T	3.03252e-15	-1.85644	-1.3217	1.46896e-07	-2.18407	-1.274
25047881	chr6:25047881:CAG:C	2.1884e-13	-4.09142e-10	1.1008	1.52494e-05	-4.09142e-10	1.1845
25047965	chr6:25047965:A:T	2.59943e-15	-2.01129	-1.32096	1.44161e-07	-2.20225	-1.27462
25048180	chr6:25048180:G:A	2.59118e-15	-2.01374	-1.32169	1.43883e-07	-2.20218	-1.27661
25048193	chr6:25048193:A:T	2.63492e-15	-1.99263	-1.32605	1.42085e-07	-2.20217	-1.2892
25048919	chr6:25048919:A:G	2.60403e-15	-2.0099	-1.32058	1.443e-07	-2.20227	-1.27363
25048927	chr6:25048927:C:T	6.71613e-14	-4.09142e-10	-0.0804423	4.46771e-06	-4.09142e-10	-0.0431661
25048976	chr6:25048976:C:G	2.63212e-15	-1.99792	-1.32183	1.43815e-07	-2.20227	-1.277
25049219	chr6:25049219:A:C	2.63562e-15	-1.99325	-1.32517	1.42568e-07	-2.20219	-1.28579
25049453	chr6:25049453:C:T	2.6198e-15	-2.00363	-1.32081	1.4421e-07	-2.20232	-1.27421
25049988	chr6:25049988:A:G	2.77736e-14	-4.09142e-10	-0.963454	1.70694e-06	-4.09142e-10	-1.00534
25050263	chr6:25050263:A:G	3.32815e-15	-1.8096	-1.27552	1.73722e-07	-2.02241	-1.26793
25050277	chr6:25050277:T:C	2.14454e-14	-4.09142e-10	-1.22203	1.31164e-06	-4.09142e-10	-1.26877
25050403	chr6:25050403:C:T	2.50582e-15	-2.04225	-1.32668	1.41626e-07	-2.20041	-1.2942
25050794	chr6:25050794:C:T	2.15376e-15	-2.19189	-1.32843	1.37268e-07	-2.19975	-1.32611
25050917	chr6:25050917:C:T	2.14569e-15	-2.19574	-1.32834	1.37697e-07	-2.19716	-1.32559
25051041	chr6:25051041:T:C	2.31134e-15	-2.14771	-1.302	1.38818e-07	-2.20003	-1.31461
25051474	chr6:25051474:T:C	2.32677e-15	-2.14977	-1.29328	1.39647e-07	-2.20052	-1.30816
25051801	chr6:25051801:G:A	2.16447e-15	-2.18693	-1.32844	1.37022e-07	-2.2015	-1.32616
25051828	chr6:25051828:T:G	5.33327e-15	-1.63473	-0.978848	2.58305e-07	-1.89031	-1.00334
25052260	chr6:25052260:GA:G	2.1686e-15	-2.18517	-1.32829	1.36777e-07	-2.20181	-1.32764
25052530	chr6:25052530:G:A	1.92889e-14	-4.09142e-10	-1.32801	1.23585e-06	-4.09142e-10	-1.32829
25052535	chr6:25052535:T:C	2.45527e-14	-4.09142e-10	-1.08672	1.51986e-06	-4.09142e-10	-1.12142
25052763	chr6:25052763:G:C	2.15441e-15	-2.19308	-1.32695	1.37059e-07	-2.19893	-1.32846
25052769	chr6:25052769:G:T	2.46542e-14	-4.09142e-10	-1.08259	1.63222e-06	-4.09142e-10	-1.0501
25052917	chr6:25052917:G:T	2.15303e-15	-2.19302	-1.32764	1.37072e-07	-2.19901	-1.32828
25053063	chr6:25053063:T:G	2.15639e-15	-2.19225	-1.32686	1.36982e-07	-2.19948	-1.32847
25053079	chr6:25053079:A:G	2.21766e-15	-2.19339	-1.2977	1.432e-07	-2.18978	-1.29378
25053141	chr6:25053141:A:T	2.15468e-15	-2.19155	-1.32834	1.37072e-07	-2.19982	-1.32748
25053235	chr6:25053235:A:G	2.68415e-14	-4.09142e-10	-0.997589	1.54086e-06	-4.09142e-10	-1.1077
25053282	chr6:25053282:T:C	2.15893e-15	-2.18963	-1.3283	1.36945e-07	-2.20064	-1.32758
25053439	chr6:25053439:G:A	2.34001e-15	-2.12351	-1.31388	1.37948e-07	-2.19914	-1.32179
25053622	chr6:25053622:G:A	2.76633e-14	-4.09142e-10	-0.967433	1.82823e-06	-4.09142e-10	-0.936694
25053724	chr6:25053724:G:A	2.15674e-15	-2.19048	-1.32846	1.37085e-07	-2.20029	-1.3269
25054006	chr6:25054006:A:T	2.45311e-14	-4.09142e-10	-1.0876	1.51857e-06	-4.09142e-10	-1.12227
25054596	chr6:25054596:A:G	2.44676e-14	-4.09142e-10	-1.09019	1.51495e-06	-4.09142e-10	-1.12466
25054937	chr6:25054937:T:G	2.14041e-15	-2.19807	-1.32847	1.37955e-07	-2.19419	-1.32668
25055311	chr6:25055311:G:A	2.3668e-15	-2.19641	-1.22959	1.5189e-07	-2.19599	-1.22865
25055498	chr6:25055498:A:G	2.14999e-15	-2.20094	-1.32114	1.40338e-07	-2.19297	-1.31078
25056365	chr6:25056365:T:A	3.33497e-15	-2.1721	-0.910975	2.51626e-07	-2.13511	-0.784742
25056436	chr6:25056436:G:T	2.45311e-14	-4.09142e-10	-1.0876	1.51857e-06	-4.09142e-10	-1.12227
25056453	chr6:25056453:A:C	2.79892e-14	-4.09142e-10	-0.955721	1.55999e-06	-4.09142e-10	-1.09536
25056639	chr6:25056639:C:T	2.61392e-14	-4.09142e-10	-1.0241	1.50773e-06	-4.09142e-10	-1.12944
25057201	chr6:25057201:A:G	2.48731e-15	-2.15641	-1.21993	1.44959e-07	-2.20228	-1.26907
25057271	chr6:25057271:A:G	2.15996e-15	-2.19474	-1.32271	1.37734e-07	-2.19705	-1.32543
25057988	chr6:25057988:C:T	2.29342e-15	-2.20026	-1.25724	1.51543e-07	-2.17222	-1.25471
25058124	chr6:25058124:A:G	2.78256e-14	-4.09142e-10	-0.961583	1.91195e-06	-4.09142e-10	-0.891917
25058264	chr6:25058264:T:C	4.09569e-14	-4.09142e-10	-0.575019	2.28512e-06	-4.09142e-10	-0.713622
25058994	chr6:25058994:A:G	2.58765e-14	-4.09142e-10	-1.0342	1.67343e-06	-4.09142e-10	-1.02517
25059013	chr6:25059013:T:A	2.7983e-15	-1.94122	-1.31731	1.57852e-07	-2.07528	-1.31086
25059467	chr6:25059467:G:A	4.25878e-14	-4.09142e-10	-0.535972	2.37527e-06	-4.09142e-10	-0.674931
25059527	chr6:25059527:G:A	4.05384e-15	-2.19402	-0.693856	3.32818e-07	-2.08716	-0.553042
25059900	chr6:25059900:T:C	2.6644e-14	-4.09142e-10	-1.00497	1.71439e-06	-4.09142e-10	-1.00099
25060004	chr6:25060004:G:T	2.603e-14	-4.09142e-10	-1.02829	1.60279e-06	-4.09142e-10	-1.0683
25060032	chr6:25060032:G:A	2.90284e-14	-4.09142e-10	-0.919264	1.60773e-06	-4.09142e-10	-1.06522
25060118	chr6:25060118:A:G	2.13845e-15	-2.19899	-1.32847	1.3953e-07	-2.18126	-1.32826
25060361	chr6:25060361:A:G	2.59427e-15	-2.19267	-1.14156	1.75001e-07	-2.16791	-1.11509
25060635	chr6:25060635:T:C	3.63276e-15	-2.10224	-0.895309	1.98384e-07	-2.19229	-0.965305
25060953	chr6:25060953:A:T	5.19959e-15	-2.10339	-0.535566	2.8045e-07	-2.19178	-0.619625
25061148	chr6:25061148:T:A	3.30009e-15	-2.18942	-0.904166	2.62596e-07	-2.10038	-0.776805
25061245	chr6:25061245:G:A	4.47668e-14	-4.09142e-10	-0.486073	2.47776e-06	-4.09142e-10	-0.632689
25061462	chr6:25061462:C:T	1.24055e-14	-1.7694	-3.31813e-10	8.04759e-07	-1.75726	-3.31813e-10
25061618	chr6:25061618:C:A	1.32804e-14	-1.70125	-3.31813e-10	8.35029e-07	-1.72033	-3.31813e-10
25062047	chr6:25062047:C:G	5.25292e-15	-2.11546	-0.513294	2.85318e-07	-2.19566	-0.598531
25062598	chr6:25062598:G:A	7.72567e-15	-2.17301	-0.0699839	4.38004e-07	-2.14885	-0.216717
25062677	chr6:25062677:G:A	2.35703e-15	-2.20046	-1.22967	1.63374e-07	-2.14422	-1.20754
25062858	chr6:25062858:G:A	2.53977e-14	-4.09142e-10	-1.05288	1.6579e-06	-4.09142e-10	-1.03449
25062887	chr6:25062887:A:G	3.67363e-15	-1.7138	-1.27256	1.81246e-07	-1.97411	-1.27383
25062969	chr6:25062969:A:G	2.87891e-14	-4.09142e-10	-0.927543	1.9795e-06	-4.09142e-10	-0.857197
25063321	chr6:25063321:C:T	8.78533e-15	-2.11446	-3.31813e-10	5.28041e-07	-2.17862	-3.31813e-10
25063705	chr6:25063705:G:T	1.98511e-14	-4.09142e-10	-1.29928	1.24343e-06	-4.09142e-10	-1.32217
25063714	chr6:25063714:T:C	2.32058e-15	-2.19984	-1.24589	1.49775e-07	-2.20177	-1.2369
25064068	chr6:25064068:G:A	3.63216e-14	-4.09142e-10	-0.695128	2.42298e-06	-4.09142e-10	-0.655044
25064528	chr6:25064528:G:A	1.15141e-14	-1.84397	-3.31813e-10	6.88327e-07	-1.91353	-3.31813e-10
25064561	chr6:25064561:G:T	7.64187e-15	-2.15972	-0.0941768	4.21315e-07	-2.1638	-0.240613
25064691	chr6:25064691:C:T	2.6442e-15	-2.12743	-1.18774	1.48748e-07	-2.19826	-1.24729
25065277	chr6:25065277:C:A	7.04795e-15	-2.17154	-0.163261	4.001e-07	-2.15079	-0.305291
25065318	chr6:25065318:G:A	7.50831e-15	-2.16481	-0.106715	4.18549e-07	-2.15862	-0.252387
25065354	chr6:25065354:G:C	1.97481e-14	-4.09142e-10	-1.30448	1.23852e-06	-4.09142e-10	-1.32612
25065441	chr6:25065441:A:G	2.84829e-15	-2.15353	-1.08729	1.9923e-07	-2.08573	-1.0676
25065567	chr6:25065567:G:A	2.75481e-14	-4.09142e-10	-0.971604	1.57417e-06	-4.09142e-10	-1.08632
25065587	chr6:25065587:T:C	2.61043e-14	-4.09142e-10	-1.02544	1.60691e-06	-4.09142e-10	-1.06573
25065831	chr6:25065831:A:T	3.25416e-15	-1.99124	-1.11637	2.17539e-07	-1.96387	-1.10155
25066116	chr6:25066116:T:C	2.61116e-14	-4.09142e-10	-1.02516	1.60751e-06	-4.09142e-10	-1.06535
25066165	chr6:25066165:A:G	1.14291e-14	-2.05739	0.20602	5.94145e-07	-2.17529	0.114618
25066397	chr6:25066397:C:T	2.22934e-14	-4.09142e-10	-1.18325	1.44193e-06	-4.09142e-10	-1.17406
25066795	chr6:25066795:A:T	4.2437e-15	-2.16204	-0.680065	2.75959e-07	-2.20163	-0.625912
25066958	chr6:25066958:T:A	9.96003e-14	-4.09142e-10	0.313626	6.63217e-06	-4.09142e-10	0.351889
25067228	chr6:25067228:C:T	2.61844e-14	-4.09142e-10	-1.02238	1.50689e-06	-4.09142e-10	-1.13
25067238	chr6:25067238:C:A	5.9293e-15	-2.15526	-0.352368	3.4215e-07	-2.16525	-0.447295
25067716	chr6:25067716:G:A	6.84135e-15	-2.00463	-0.359928	4.33216e-07	-2.02572	-0.350846
25067782	chr6:25067782:T:C	6.49742e-15	-2.19305	-0.223088	5.52747e-07	-1.945	-0.187894
25067822	chr6:25067822:A:G	3.37756e-15	-1.83097	-1.23942	2.22074e-07	-1.82828	-1.2165
25068589	chr6:25068589:G:A	1.92829e-14	-4.09142e-10	-1.32832	1.23678e-06	-4.09142e-10	-1.32753
25068619	chr6:25068619:C:A	1.57474e-13	0.771719	-3.31813e-10	2.69909e-06	-0.547127	-3.31813e-10
25069004	chr6:25069004:G:A	2.60618e-14	-4.09142e-10	-1.02707	1.81932e-06	-4.09142e-10	-0.941577
25069243	chr6:25069243:TG:T	2.36976e-14	-4.09142e-10	-1.12217	1.46471e-06	-4.09142e-10	-1.15838
25069462	chr6:25069462:G:T	1.9283e-14	-4.09142e-10	-1.32832	1.23931e-06	-4.09142e-10	-1.32549
25069747	chr6:25069747:C:T	4.67073e-14	-4.09142e-10	-0.443638	3.24118e-06	-4.09142e-10	-0.364105
25069787	chr6:25069787:A:T	2.53669e-14	-4.09142e-10	-1.05409	1.55758e-06	-4.09142e-10	-1.09691
25070012	chr6:25070012:C:T	4.88846e-14	-4.09142e-10	-0.398077	3.00459e-06	-4.09142e-10	-0.439903
25070117	chr6:25070117:A:G	3.72167e-15	-1.76941	-1.20396	1.91617e-07	-1.94402	-1.24828
25070149	chr6:25070149:G:C	4.91109e-15	-1.89958	-0.796467	2.97467e-07	-1.96476	-0.787737
25070253	chr6:25070253:G:A	1.92991e-14	-4.09142e-10	-1.32748	1.23593e-06	-4.09142e-10	-1.32822
25070697	chr6:25070697:A:T	4.13441e-14	-4.09142e-10	-0.56561	2.73639e-06	-4.09142e-10	-0.533405
25070707	chr6:25070707:G:T	1.92989e-14	-4.09142e-10	-1.32749	1.23594e-06	-4.09142e-10	-1.32821
25070741	chr6:25070741:G:T	1.03421e-13	-4.09142e-10	0.351266	5.61517e-06	-4.09142e-10	0.185429
25070764	chr6:25070764:T:C	3.32786e-14	-4.09142e-10	-0.782626	2.40338e-06	-4.09142e-10	-0.663166
25070800	chr6:25070800:T:C	3.08089e-14	-4.09142e-10	-0.859737	1.96115e-06	-4.09142e-10	-0.866514
25070819	chr6:25070819:T:G	2.46387e-14	-4.09142e-10	-1.08322	1.51622e-06	-4.09142e-10	-1.12382
25070971	chr6:25070971:C:T	2.51962e-14	-4.09142e-10	-1.06085	1.54753e-06	-4.09142e-10	-1.10338
25071020	chr6:25071020:T:C	4.13151e-14	-4.09142e-10	-0.56631	2.73442e-06	-4.09142e-10	-0.534121
25071183	chr6:25071183:C:T	5.9365e-14	-4.09142e-10	-0.203833	3.85296e-06	-4.09142e-10	-0.1912
25071273	chr6:25071273:C:T	4.40465e-14	-4.09142e-10	-0.502294	2.43672e-06	-4.09142e-10	-0.649388
25071338	chr6:25071338:A:G	2.55866e-14	-4.09142e-10	-1.04547	1.56952e-06	-4.09142e-10	-1.08927
25071373	chr6:25071373:T:TAA	3.43984e-15	-2.09713	-0.954984	2.1726e-07	-2.18786	-0.878849
25071768	chr6:25071768:A:G	1.92852e-14	-4.09142e-10	-1.3282	1.24087e-06	-4.09142e-10	-1.32423
25071959	chr6:25071959:CAT:C	5.09625e-14	-4.09142e-10	-0.356449	3.12878e-06	-4.09142e-10	-0.399399
25071969	chr6:25071969:C:T	3.03034e-14	-4.09142e-10	-0.876278	1.92917e-06	-4.09142e-10	-0.882954
25072095	chr6:25072095:T:G	4.12606e-14	-4.09142e-10	-0.56763	2.73076e-06	-4.09142e-10	-0.535463
25072806	chr6:25072806:T:A	4.39418e-14	-4.09142e-10	-0.504672	2.43133e-06	-4.09142e-10	-0.651604
25073159	chr6:25073159:CAA:C	5.25269e-13	-4.09142e-10	1.97637	3.6462e-05	-4.09142e-10	2.05623
25073266	chr6:25073266:T:A	3.39337e-15	-2.10488	-0.960838	2.1538e-07	-2.19058	-0.884816
25073637	chr6:25073637:T:C	3.24231e-15	-2.07953	-1.03172	2.01744e-07	-2.1806	-0.960202
25073647	chr6:25073647:G:A	3.61032e-15	-2.09583	-0.907914	2.28907e-07	-2.18734	-0.827143
25074161	chr6:25074161:T:C	3.64028e-15	-2.20159	-0.79389	3.29628e-07	-1.98679	-0.663043
25074462	chr6:25074462:C:T	1.99056e-14	-4.09142e-10	-1.29654	1.25974e-06	-4.09142e-10	-1.30914
25074594	chr6:25074594:C:T	1.99761e-14	-4.09142e-10	-1.293	1.26339e-06	-4.09142e-10	-1.30625
25074686	chr6:25074686:T:C	2.61256e-15	-2.10407	-1.22314	1.58866e-07	-2.20047	-1.17927
25074828	chr6:25074828:A:C	2.43852e-15	-2.0889	-1.30724	2.06491e-07	-1.84467	-1.27287
25074902	chr6:25074902:A:T	2.45505e-14	-4.09142e-10	-1.08681	1.51371e-06	-4.09142e-10	-1.12548
25074964	chr6:25074964:C:T	4.91515e-15	-2.20207	-0.493149	3.12033e-07	-2.14344	-0.561254
25075305	chr6:25075305:T:C	4.5557e-14	-4.09142e-10	-0.468575	3.17445e-06	-4.09142e-10	-0.384908
25075489	chr6:25075489:G:C	4.21486e-15	-1.52647	-1.32245	1.52183e-07	-2.09447	-1.32824
25075530	chr6:25075530:A:G	3.04708e-15	-2.20139	-0.971963	2.59565e-07	-2.03609	-0.852702
25075771	chr6:25075771:T:C	2.28006e-14	-4.09142e-10	-1.16075	1.56099e-06	-4.09142e-10	-1.09472
25075773	chr6:25075773:T:C	3.84587e-15	-1.74339	-1.19715	1.83681e-07	-2.01462	-1.21998
25076532	chr6:25076532:G:A	6.20233e-15	-1.65934	-0.803272	6.95926e-07	-1.02603	-0.876529
25076674	chr6:25076674:A:G	2.44943e-15	-2.15267	-1.23901	2.0109e-07	-1.9619	-1.18215
25076690	chr6:25076690:C:T	1.99527e-14	-4.09142e-10	-1.29418	1.26178e-06	-4.09142e-10	-1.30752
25076751	chr6:25076751:T:C	1.9805e-14	-4.09142e-10	-1.3016	1.25243e-06	-4.09142e-10	-1.31496
25076883	chr6:25076883:G:A	2.06797e-14	-4.09142e-10	-1.25838	1.33208e-06	-4.09142e-10	-1.2533
25076951	chr6:25076951:A:C	2.91025e-15	-2.08786	-1.13144	1.73788e-07	-2.1197	-1.17026
25076956	chr6:25076956:T:A	3.5007e-15	-2.19314	-0.84144	2.83815e-07	-2.07953	-0.719943
25077262	chr6:25077262:C:T	4.11597e-14	-4.09142e-10	-0.57008	2.89529e-06	-4.09142e-10	-0.476958
25077392	chr6:25077392:A:AATTTAATCTTC	2.18249e-14	-4.09142e-10	-1.20449	1.34832e-06	-4.09142e-10	-1.24118
25077426	chr6:25077426:C:T	4.27705e-14	-4.09142e-10	-0.53169	2.83545e-06	-4.09142e-10	-0.497841
25077432	chr6:25077432:G:T	2.00145e-14	-4.09142e-10	-1.29108	1.26532e-06	-4.09142e-10	-1.30472
25077477	chr6:25077477:CAT:C	2.88764e-14	-4.09142e-10	-0.924516	1.77148e-06	-4.09142e-10	-0.968227
25077822	chr6:25077822:T:C	3.31082e-15	-2.13595	-0.954392	2.60594e-07	-1.88419	-1.00065
25077841	chr6:25077841:C:A	6.36623e-15	-1.59836	-0.838176	3.29414e-07	-1.86565	-0.78483
25078054	chr6:25078054:T:C	2.84224e-14	-4.09142e-10	-0.940361	1.73369e-06	-4.09142e-10	-0.989791
25078074	chr6:25078074:G:T	2.76418e-14	-4.09142e-10	-0.968209	1.69693e-06	-4.09142e-10	-1.01122
25078368	chr6:25078368:A:G	6.59687e-15	-1.91243	-0.488511	3.61441e-07	-2.11004	-0.447661
25078654	chr6:25078654:T:C	7.33116e-15	-1.90508	-0.390322	4.10344e-07	-2.08448	-0.346319
25078703	chr6:25078703:C:T	2.17545e-14	-4.09142e-10	-1.20772	1.35895e-06	-4.09142e-10	-1.23333
25078900	chr6:25078900:T:G	2.11185e-14	-4.09142e-10	-1.23739	1.35849e-06	-4.09142e-10	-1.23367
25079049	chr6:25079049:G:A	9.12371e-14	-4.09142e-10	0.225922	6.07207e-06	-4.09142e-10	0.263656
25079127	chr6:25079127:C:T	3.39282e-14	-4.09142e-10	-0.763292	2.23506e-06	-4.09142e-10	-0.735774
25079230	chr6:25079230:T:C	4.19108e-15	-1.65174	-1.20284	1.94925e-07	-1.9512	-1.22398
25079284	chr6:25079284:C:T	2.25498e-14	-4.09142e-10	-1.17181	1.40282e-06	-4.09142e-10	-1.20156
25079395	chr6:25079395:G:A	3.01093e-15	-1.88338	-1.30191	1.56547e-07	-2.09283	-1.30161
25079536	chr6:25079536:G:T	7.86184e-15	-1.82397	-0.401553	4.25171e-07	-2.03607	-0.359238
25079544	chr6:25079544:GATAA:G	8.98399e-14	-4.09142e-10	0.21049	4.89787e-06	-4.09142e-10	0.0487569
25079796	chr6:25079796:T:C	4.24157e-15	-1.64455	-1.19805	1.96832e-07	-1.94593	-1.21952
25079880	chr6:25079880:T:TAA	4.26513e-15	-1.63504	-1.20202	1.97401e-07	-1.93942	-1.22314
25080003	chr6:25080003:G:A	1.23575e-14	-1.77327	-3.31813e-10	1.07642e-06	-1.4664	-3.31813e-10
25080230	chr6:25080230:C:T	3.25363e-15	-1.83835	-1.26942	2.00762e-07	-1.92223	-1.22345
25080346	chr6:25080346:C:G	3.01531e-15	-1.88178	-1.30206	1.56663e-07	-2.09195	-1.30175
25080457	chr6:25080457:T:C	2.494e-15	-2.12057	-1.25308	1.53896e-07	-2.19624	-1.21528
25080706	chr6:25080706:T:G	2.97479e-14	-4.09142e-10	-0.89478	1.81658e-06	-4.09142e-10	-0.943086
25080773	chr6:25080773:T:G	2.22752e-14	-4.09142e-10	-1.18406	1.37238e-06	-4.09142e-10	-1.2235
25080790	chr6:25080790:A:G	1.74546e-13	-4.09142e-10	0.874648	1.19299e-05	-4.09142e-10	0.939009
25080895	chr6:25080895:A:G	4.25721e-15	-1.6445	-1.19443	1.97527e-07	-1.94571	-1.21621
25081259	chr6:25081259:C:T	3.97857e-15	-2.01829	-0.88833	2.41985e-07	-2.15145	-0.80747
25081499	chr6:25081499:C:T	4.02235e-14	-4.09142e-10	-0.593087	2.24629e-06	-4.09142e-10	-0.730763
25081629	chr6:25081629:A:G	1.07347e-14	-1.91406	-3.31813e-10	6.38965e-07	-1.98795	-3.31813e-10
25081671	chr6:25081671:C:G	2.13726e-14	-4.09142e-10	-1.22543	1.33833e-06	-4.09142e-10	-1.24862
25082071	chr6:25082071:CAACT:C	3.37172e-14	-4.09142e-10	-0.769531	2.22172e-06	-4.09142e-10	-0.741762
25082312	chr6:25082312:G:A	4.13539e-15	-2.01799	-0.84997	2.52526e-07	-2.15096	-0.765322
25082450	chr6:25082450:T:C	4.81116e-15	-2.05758	-0.659024	4.22496e-07	-1.80307	-0.598553
25083094	chr6:25083094:C:T	2.77461e-14	-4.09142e-10	-0.964445	1.7073e-06	-4.09142e-10	-1.00513
25083162	chr6:25083162:A:G	3.95733e-14	-4.09142e-10	-0.609384	2.2108e-06	-4.09142e-10	-0.746689
25083223	chr6:25083223:T:C	2.35012e-14	-4.09142e-10	-1.13049	1.45335e-06	-4.09142e-10	-1.16617
25083300	chr6:25083300:A:T	4.07688e-15	-2.00021	-0.881996	2.47195e-07	-2.14108	-0.796545
25083552	chr6:25083552:T:A	2.2308e-14	-4.09142e-10	-1.18259	1.49118e-06	-4.09142e-10	-1.14048
25083653	chr6:25083653:C:T	9.01466e-15	-2.08869	-3.31813e-10	5.1714e-07	-2.19948	-3.31813e-10
25083685	chr6:25083685:G:T	3.39828e-14	-4.09142e-10	-0.761683	2.23986e-06	-4.09142e-10	-0.733631
25084059	chr6:25084059:A:G	4.33512e-14	-4.09142e-10	-0.518205	2.67018e-06	-4.09142e-10	-0.557897
25084062	chr6:25084062:C:G	7.42888e-14	-4.09142e-10	0.0204209	4.81615e-06	-4.09142e-10	0.0319321
25084111	chr6:25084111:G:A	2.42364e-15	-2.17485	-1.22742	1.63779e-07	-2.16502	-1.18426
25084463	chr6:25084463:C:T	3.77105e-15	-1.99941	-0.960778	2.26785e-07	-2.14089	-0.882904
25084490	chr6:25084490:A:G	3.91285e-15	-1.97279	-0.95048	2.35707e-07	-2.11384	-0.871367
25084622	chr6:25084622:G:A	2.03117e-14	-4.09142e-10	-1.27634	1.28229e-06	-4.09142e-10	-1.29139
25084630	chr6:25084630:C:G	2.12162e-14	-4.09142e-10	-1.23277	1.35837e-06	-4.09142e-10	-1.23376
25084714	chr6:25084714:C:T	5.71899e-15	-2.02916	-0.514584	3.43059e-07	-2.16582	-0.444074
25084741	chr6:25084741:C:T	2.14145e-14	-4.09142e-10	-1.22347	1.371e-06	-4.09142e-10	-1.2245
25084744	chr6:25084744:C:T	2.13401e-14	-4.09142e-10	-1.22695	1.36625e-06	-4.09142e-10	-1.22798
25084986	chr6:25084986:G:A	2.96939e-14	-4.09142e-10	-0.896596	1.82282e-06	-4.09142e-10	-0.939656
25084991	chr6:25084991:G:A	2.28712e-14	-4.09142e-10	-1.15766	1.40203e-06	-4.09142e-10	-1.20212
25085117	chr6:25085117:G:A	2.17824e-14	-4.09142e-10	-1.20643	1.35979e-06	-4.09142e-10	-1.23271
25085126	chr6:25085126:T:C	3.87567e-15	-2.14673	-0.786087	4.16556e-07	-1.7568	-0.658973
25085187	chr6:25085187:A:G	2.95825e-14	-4.09142e-10	-0.900356	1.81633e-06	-4.09142e-10	-0.943222
25085194	chr6:25085194:C:T	4.59312e-14	-4.09142e-10	-0.460395	2.5499e-06	-4.09142e-10	-0.603987
25085359	chr6:25085359:G:A	4.40842e-14	-4.09142e-10	-0.501438	2.71451e-06	-4.09142e-10	-0.54143
25085517	chr6:25085517:G:T	3.02962e-14	-4.09142e-10	-0.876518	1.85772e-06	-4.09142e-10	-0.920691
25085818	chr6:25085818:A:G	8.83397e-14	-4.09142e-10	0.193651	4.8283e-06	-4.09142e-10	0.0344522
25085834	chr6:25085834:C:T	2.1814e-15	-2.1813	-1.32628	1.61615e-07	-2.03753	-1.32505
25086365	chr6:25086365:C:A	3.64393e-15	-1.95046	-1.04402	3.21123e-07	-1.62411	-1.05187
25086416	chr6:25086416:G:A	3.30985e-15	-2.00908	-1.08156	1.97579e-07	-2.0493	-1.11236
25086464	chr6:25086464:C:T	1.95788e-14	-4.09142e-10	-1.31309	1.24582e-06	-4.09142e-10	-1.32025
25086730	chr6:25086730:T:C	2.83887e-14	0.378318	-1.31986	8.42267e-07	-0.3841	-1.3276
25086740	chr6:25086740:G:A	3.28173e-15	-2.17219	-0.926977	2.29485e-07	-2.16843	-0.843525
25086809	chr6:25086809:G:A	2.75933e-14	-4.09142e-10	-0.969966	1.88243e-06	-4.09142e-10	-0.907478
25086896	chr6:25086896:G:A	2.38039e-14	-4.09142e-10	-1.11769	1.45088e-06	-4.09142e-10	-1.16787
25087328	chr6:25087328:G:A	3.29248e-14	-4.09142e-10	-0.793312	2.08747e-06	-4.09142e-10	-0.804089
25087340	chr6:25087340:G:C	3.62935e-15	-1.94043	-1.05806	3.22325e-07	-1.60752	-1.06472
25087404	chr6:25087404:T:A	4.31946e-15	-2.10706	-0.717345	2.69893e-07	-2.19779	-0.651982
25087493	chr6:25087493:T:C	2.40077e-15	-2.17277	-1.23898	1.60137e-07	-2.17379	-1.19798
25087724	chr6:25087724:C:A	4.33441e-14	-4.09142e-10	-0.518368	3.03058e-06	-4.09142e-10	-0.43129
25087810	chr6:25087810:A:G	3.54068e-15	-1.97283	-1.05039	3.08535e-07	-1.65788	-1.05808
25088178	chr6:25088178:A:G	3.51991e-15	-1.96241	-1.06669	3.08652e-07	-1.64141	-1.07417
25088391	chr6:25088391:C:T	5.97991e-14	-4.09142e-10	-0.196548	3.91078e-06	-4.09142e-10	-0.176307
25088691	chr6:25088691:G:T	3.01963e-15	-1.86628	-1.31613	1.55275e-07	-2.08256	-1.32004
25088787	chr6:25088787:A:T	2.00518e-14	-4.09142e-10	-1.28922	1.34967e-06	-4.09142e-10	-1.24018
25089339	chr6:25089339:C:CA	3.58144e-15	-1.94615	-1.06562	3.16031e-07	-1.61802	-1.07394
25089383	chr6:25089383:G:A	2.4197e-15	-2.1834	-1.22049	1.67081e-07	-2.15359	-1.17572
25089432	chr6:25089432:A:G	3.61714e-15	-1.97155	-1.0303	3.14913e-07	-1.6566	-1.0389
25089436	chr6:25089436:G:A	2.12062e-14	-4.09142e-10	-1.23324	1.36917e-06	-4.09142e-10	-1.22584
25089784	chr6:25089784:C:T	3.01215e-15	-2.06108	-1.1238	2.51739e-07	-1.7888	-1.13061
25089817	chr6:25089817:G:A	3.22966e-14	-4.09142e-10	-0.812577	1.97361e-06	-4.09142e-10	-0.86018
25089923	chr6:25089923:G:A	3.49303e-14	-4.09142e-10	-0.734185	1.96756e-06	-4.09142e-10	-0.863248
25089963	chr6:25089963:T:G	3.56583e-15	-1.94721	-1.06893	3.14767e-07	-1.61931	-1.07666
25090029	chr6:25090029:A:C	6.19734e-15	-1.33638	-1.12704	3.06616e-07	-1.63907	-1.08314
25090111	chr6:25090111:A:T	3.6751e-15	-1.93017	-1.05578	3.27797e-07	-1.59292	-1.06248
25090215	chr6:25090215:G:C	3.86941e-15	-2.08061	-0.853823	4.54703e-07	-1.59299	-0.735163
25090371	chr6:25090371:T:C	3.87513e-15	-1.9034	-1.02956	3.48469e-07	-1.55701	-1.03724
25090529	chr6:25090529:A:C	3.63614e-15	-1.94357	-1.05305	3.21652e-07	-1.61371	-1.06062
25090769	chr6:25090769:G:A	5.18567e-14	-0.339055	-3.31813e-10	3.00774e-06	-0.438854	-3.31813e-10
25090793	chr6:25090793:G:A	2.87422e-14	-4.09142e-10	-0.929172	1.84912e-06	-4.09142e-10	-0.925335
25090902	chr6:25090902:A:G	5.22353e-15	-1.94456	-0.689804	3.15995e-07	-2.09595	-0.596123
25091112	chr6:25091112:A:G	3.32919e-15	-2.02156	-1.06325	2.82789e-07	-1.73408	-1.06902
25091130	chr6:25091130:C:T	1.92999e-14	-4.09142e-10	-1.32744	1.23652e-06	-4.09142e-10	-1.32774
25091232	chr6:25091232:AG:A	2.08957e-14	-4.09142e-10	-1.248	1.35195e-06	-4.09142e-10	-1.2385
25091246	chr6:25091246:C:T	6.30007e-14	-4.09142e-10	-0.144394	4.47912e-06	-4.09142e-10	-0.0406165
25091486	chr6:25091486:T:C	2.79088e-15	-1.95349	-1.3077	2.37286e-07	-1.67135	-1.30718
25091493	chr6:25091493:G:A	1.98613e-14	-4.09142e-10	-1.29877	1.25985e-06	-4.09142e-10	-1.30905
25091498	chr6:25091498:C:G	3.56559e-15	-1.96031	-1.0559	3.13115e-07	-1.63861	-1.06261
25091765	chr6:25091765:T:G	1.92881e-14	-4.09142e-10	-1.32805	1.23715e-06	-4.09142e-10	-1.32723
25091792	chr6:25091792:T:C	4.81777e-14	-1.62125	1.2086	3.50022e-06	-1.34978	1.06256
25091803	chr6:25091803:T:A	4.85704e-15	-1.92544	-0.781671	2.79593e-07	-2.08392	-0.730539
25091987	chr6:25091987:T:C	2.1481e-14	-4.09142e-10	-1.22037	1.33155e-06	-4.09142e-10	-1.2537
25092080	chr6:25092080:A:T	2.07736e-14	-4.09142e-10	-1.25386	1.35761e-06	-4.09142e-10	-1.23431
25092107	chr6:25092107:A:G	1.2271e-14	-2.18814	0.407843	9.03205e-07	-2.12867	0.486825
25092197	chr6:25092197:T:C	4.83674e-15	-1.94441	-0.76689	2.83264e-07	-2.08427	-0.717152
25092237	chr6:25092237:C:T	2.52981e-15	-2.10641	-1.25298	2.05692e-07	-1.87249	-1.24892
25092238	chr6:25092238:G:A	1.15547e-14	-2.18611	0.345664	8.40599e-07	-2.13637	0.422692
25092311	chr6:25092311:A:C	1.23815e-14	-2.19326	0.421916	9.25269e-07	-2.11892	0.501209
25092659	chr6:25092659:G:A	2.20906e-15	-2.17493	-1.32004	1.4582e-07	-2.17035	-1.29508
25093086	chr6:25093086:C:T	1.19962e-14	-2.20118	0.398235	9.85654e-07	-2.02951	0.475016
25093100	chr6:25093100:C:T	9.33558e-14	0.248879	-3.31813e-10	3.38393e-06	-0.321006	-3.31813e-10
25093172	chr6:25093172:C:T	6.56983e-15	-1.97104	-0.434008	3.79748e-07	-2.11425	-0.394042
25093205	chr6:25093205:G:A	4.50031e-15	-1.9782	-0.805189	2.62769e-07	-2.11817	-0.758354
25093209	chr6:25093209:G:A	7.21191e-14	-4.09142e-10	-0.00921959	4.5788e-06	-4.09142e-10	-0.0186058
25093700	chr6:25093700:A:C	3.05922e-14	-4.09142e-10	-0.866795	1.862e-06	-4.09142e-10	-0.918392
25093969	chr6:25093969:T:TC	6.19089e-15	-1.9677	-0.496761	3.58701e-07	-2.13509	-0.43022
25094097	chr6:25094097:T:C	2.24177e-14	-4.09142e-10	-1.17769	1.37387e-06	-4.09142e-10	-1.22241
25094341	chr6:25094341:A:G	2.43574e-14	-2.17281	1.07811	1.88751e-06	-2.18467	1.27989
25094359	chr6:25094359:G:A	8.20694e-15	-2.18256	-3.31813e-10	5.46651e-07	-2.14399	-3.31813e-10
25094561	chr6:25094561:ATCT:A	2.4211e-14	-4.09142e-10	-1.10073	1.4759e-06	-4.09142e-10	-1.15077
25094725	chr6:25094725:C:T	4.46807e-15	-1.96132	-0.829261	2.59269e-07	-2.10691	-0.783019
25094791	chr6:25094791:T:C	2.81217e-14	-4.09142e-10	-0.950998	1.9133e-06	-4.09142e-10	-0.891211
25094859	chr6:25094859:A:C	4.44782e-15	-1.94007	-0.855054	2.55846e-07	-2.09342	-0.809797
25095055	chr6:25095055:A:G	6.46071e-15	-1.96798	-0.453821	3.74692e-07	-2.13509	-0.386602
25095244	chr6:25095244:G:A	6.31628e-15	-1.9554	-0.489005	3.63145e-07	-2.12864	-0.424355
25095387	chr6:25095387:A:G	6.43784e-15	-2.00109	-0.424253	3.79728e-07	-2.15239	-0.355955
25095472	chr6:25095472:C:T	4.74883e-15	-2.15779	-0.571848	2.90641e-07	-2.198	-0.577703
25095731	chr6:25095731:G:A	6.41177e-15	-1.93553	-0.493878	3.66719e-07	-2.09197	-0.451229
25096052	chr6:25096052:A:C	5.19668e-14	-4.09142e-10	-0.336934	3.40157e-06	-4.09142e-10	-0.315806
25096647	chr6:25096647:C:T	4.37702e-15	-1.82211	-0.989055	2.81062e-07	-1.86898	-0.94024
25096719	chr6:25096719:C:T	6.07938e-15	-1.99153	-0.491109	3.55791e-07	-2.14758	-0.425876
25096823	chr6:25096823:G:A	6.20636e-15	-1.9801	-0.481859	3.61421e-07	-2.14158	-0.416172
25097222	chr6:25097222:T:C	4.70356e-15	-2.091	-0.648222	2.92751e-07	-2.18336	-0.58511
25097413	chr6:25097413:T:C	3.52452e-14	-4.09142e-10	-0.72521	2.23541e-06	-4.09142e-10	-0.735619
25097494	chr6:25097494:A:G	3.01267e-15	-2.09124	-1.09348	2.21372e-07	-2.09318	-0.954771
25097927	chr6:25097927:C:T	6.03051e-15	-2.00462	-0.48609	3.55681e-07	-2.15421	-0.419548
25098001	chr6:25098001:A:G	5.92975e-15	-1.99718	-0.510377	3.67201e-07	-2.13812	-0.403766
25098037	chr6:25098037:G:A	3.7685e-15	-1.78617	-1.1747	1.95416e-07	-1.94764	-1.22503
25098074	chr6:25098074:C:T	2.21855e-14	-4.09142e-10	-1.1881	1.48261e-06	-4.09142e-10	-1.14624
25098139	chr6:25098139:C:T	6.1422e-15	-2.00876	-0.463594	3.63134e-07	-2.15735	-0.395673
25098274	chr6:25098274:G:A	1.94141e-14	-4.09142e-10	-1.32154	1.23869e-06	-4.09142e-10	-1.32599
25098315	chr6:25098315:G:A	6.13044e-15	-2.00337	-0.470906	3.61514e-07	-2.15361	-0.403888
25098375	chr6:25098375:C:T	6.26646e-15	-1.986	-0.466327	3.66363e-07	-2.14488	-0.399293
25098379	chr6:25098379:C:T	3.40662e-14	-4.09142e-10	-0.759234	2.24412e-06	-4.09142e-10	-0.731728
25098453	chr6:25098453:T:C	8.55802e-14	0.161914	-3.31813e-10	3.12904e-06	-0.399315	-3.31813e-10
25098564	chr6:25098564:T:G	6.21628e-15	-1.98696	-0.473409	3.63521e-07	-2.1454	-0.406561
25098581	chr6:25098581:A:G	6.09058e-15	-1.99665	-0.484149	3.57136e-07	-2.15033	-0.419353
25098711	chr6:25098711:T:C	6.24236e-15	-1.98514	-0.471041	3.64838e-07	-2.14439	-0.403955
25098888	chr6:25098888:G:A	2.28134e-15	-2.14891	-1.31386	1.44322e-07	-2.15713	-1.31862
25098933	chr6:25098933:G:A	3.05293e-15	-1.8439	-1.32753	1.56058e-07	-2.06922	-1.32835
25099002	chr6:25099002:TAAGTAAA:T	3.46813e-14	-4.09142e-10	-0.741339	1.9574e-06	-4.09142e-10	-0.868428
25099100	chr6:25099100:A:C	1.48078e-14	-1.59238	-3.31813e-10	1.0421e-06	-1.4988	-3.31813e-10
25099112	chr6:25099112:G:A	4.70882e-15	-1.94515	-0.792956	2.7242e-07	-2.09696	-0.743497
25099843	chr6:25099843:G:A	6.8912e-15	-1.99867	-0.358628	4.07595e-07	-2.15076	-0.286767
25099897	chr6:25099897:G:A	4.7117e-15	-1.9594	-0.778087	2.74322e-07	-2.10619	-0.727299
25099939	chr6:25099939:A:C	3.34061e-14	-4.09142e-10	-0.778802	2.03423e-06	-4.09142e-10	-0.829923
25099996	chr6:25099996:A:G	5.88824e-15	-1.96933	-0.545254	3.40676e-07	-2.13591	-0.480959
25100183	chr6:25100183:G:A	4.00662e-14	-4.09142e-10	-0.597007	2.78833e-06	-4.09142e-10	-0.514601
25100375	chr6:25100375:C:T	5.97952e-15	-1.98291	-0.516286	3.48589e-07	-2.14315	-0.450754
25100717	chr6:25100717:T:A	3.10893e-15	-2.07541	-1.07785	2.32482e-07	-2.06407	-0.93492
25100932	chr6:25100932:T:A	2.30523e-15	-2.13172	-1.32064	1.45866e-07	-2.14115	-1.32396
25100934	chr6:25100934:A:T	1.7635e-14	-1.41765	-3.31813e-10	9.33754e-07	-1.60858	-3.31813e-10
25101045	chr6:25101045:C:G	5.97457e-15	-1.98789	-0.512141	3.48527e-07	-2.14569	-0.448391
25101067	chr6:25101067:GT:G	5.98555e-15	-1.9775	-0.520691	3.47981e-07	-2.14021	-0.455441
25101147	chr6:25101147:A:G	2.11206e-14	-4.09142e-10	-1.23729	1.36441e-06	-4.09142e-10	-1.22932
25101589	chr6:25101589:G:A	4.1499e-14	-4.09142e-10	-0.561869	2.89368e-06	-4.09142e-10	-0.477514
25101710	chr6:25101710:T:TA	6.2369e-15	-1.94755	-0.509505	3.56976e-07	-2.12425	-0.445881
25101807	chr6:25101807:A:G	6.06916e-15	-1.99785	-0.486466	3.56942e-07	-2.15076	-0.419469
25101881	chr6:25101881:G:A	1.94243e-14	-4.09142e-10	-1.32101	1.23908e-06	-4.09142e-10	-1.32568
25102234	chr6:25102234:A:C	5.48184e-14	-4.09142e-10	-0.283513	3.79116e-06	-4.09142e-10	-0.207371
25102235	chr6:25102235:A:C	3.07339e-15	-1.83629	-1.32847	1.56668e-07	-2.06521	-1.32846
25102473	chr6:25102473:G:T	3.45011e-15	-1.82623	-1.2229	1.86207e-07	-2.01841	-1.20253
25102606	chr6:25102606:A:G	5.82358e-15	-1.98524	-0.540384	3.39568e-07	-2.14425	-0.475875
25102615	chr6:25102615:C:T	2.57179e-14	-2.16429	1.12394	2.00225e-06	-2.17798	1.33221
25102841	chr6:25102841:A:C	6.01883e-15	-1.97533	-0.517311	3.49074e-07	-2.13908	-0.453431
25102858	chr6:25102858:A:C	4.47246e-15	-1.99738	-0.792221	2.60019e-07	-2.15019	-0.736856
25102889	chr6:25102889:C:T	2.36455e-14	-4.09142e-10	-1.12436	1.44319e-06	-4.09142e-10	-1.17319
25103221	chr6:25103221:C:T	8.49686e-14	-4.09142e-10	0.154742	5.66367e-06	-4.09142e-10	0.194029
25103343	chr6:25103343:A:G	6.06742e-15	-1.98377	-0.500839	3.53426e-07	-2.14365	-0.436477
25103500	chr6:25103500:A:T	6.17382e-15	-1.99913	-0.468089	3.63602e-07	-2.15132	-0.400416
25103891	chr6:25103891:G:A	5.76853e-15	-2.02217	-0.512954	3.43866e-07	-2.1611	-0.446447
25103929	chr6:25103929:C:T	6.02706e-15	-1.98565	-0.505626	3.52133e-07	-2.1445	-0.439293
25104026	chr6:25104026:G:T	2.59556e-14	-2.16934	1.13818	2.02491e-06	-2.18193	1.34742
25104088	chr6:25104088:C:T	6.33998e-15	-1.97993	-0.460731	3.69989e-07	-2.14148	-0.392846
25104194	chr6:25104194:C:G	3.28259e-14	-4.09142e-10	-0.796322	2.00078e-06	-4.09142e-10	-0.846508
25104333	chr6:25104333:TAACTC:T	2.68606e-14	-4.09142e-10	-0.996879	1.73784e-06	-4.09142e-10	-0.987401
25104612	chr6:25104612:C:T	5.9912e-15	-1.98636	-0.510892	3.49837e-07	-2.14467	-0.445664
25104644	chr6:25104644:T:G	3.74974e-14	-4.09142e-10	-0.663267	2.09919e-06	-4.09142e-10	-0.79849
25104794	chr6:25104794:A:G	8.62788e-15	-2.13254	-3.31813e-10	5.23962e-07	-2.18638	-3.31813e-10
25105271	chr6:25105271:C:T	2.23662e-14	-0.409199	-0.770788	8.92542e-07	-0.996293	-0.657431
25105357	chr6:25105357:T:C	6.1892e-15	-1.97374	-0.49099	3.59397e-07	-2.13816	-0.42521
25105652	chr6:25105652:A:G	6.41474e-15	-1.98157	-0.447374	3.74938e-07	-2.14239	-0.378648
25105865	chr6:25105865:A:C	6.19195e-15	-1.97346	-0.490831	3.59516e-07	-2.13804	-0.425002
25106172	chr6:25106172:C:T	2.87413e-14	-2.16197	1.23277	2.24893e-06	-2.176	1.44641
25106324	chr6:25106324:T:C	2.14918e-14	-4.09142e-10	-1.21987	1.39003e-06	-4.09142e-10	-1.21072
25106435	chr6:25106435:G:A	6.13471e-15	-1.94003	-0.53355	3.50727e-07	-2.11877	-0.469023
25106517	chr6:25106517:A:G	3.23654e-15	-2.07418	-1.03885	2.41152e-07	-2.07638	-0.885991
25106560	chr6:25106560:A:G	4.84279e-13	-4.09142e-10	1.89512	3.30314e-05	-4.09142e-10	1.95742
25106650	chr6:25106650:C:T	6.4969e-15	-1.94283	-0.473382	3.72319e-07	-2.12104	-0.407009
25106676	chr6:25106676:T:C	2.80541e-14	-4.09142e-10	-0.953405	1.72155e-06	-4.09142e-10	-0.99682
25106700	chr6:25106700:A:G	4.02306e-15	-2.06565	-0.829848	2.26733e-07	-2.19194	-0.832091
25106830	chr6:25106830:A:ATTG	6.1468e-15	-1.97823	-0.493373	3.57771e-07	-2.14049	-0.42741
25106952	chr6:25106952:A:C	4.30954e-14	-4.09142e-10	-0.524124	3.00898e-06	-4.09142e-10	-0.438442
25107047	chr6:25107047:C:T	3.40255e-14	-2.15403	1.3936	2.6732e-06	-2.16973	1.61297
25107189	chr6:25107189:T:C	2.40993e-15	-2.18902	-1.21892	1.83148e-07	-2.01666	-1.22085
25107240	chr6:25107240:A:G	6.3858e-15	-1.96937	-0.464095	3.70329e-07	-2.13582	-0.397592
25107250	chr6:25107250:G:A	3.03021e-15	-1.86121	-1.3177	1.55464e-07	-2.08017	-1.32122
25107431	chr6:25107431:C:T	2.59105e-14	-4.09142e-10	-1.03289	1.64512e-06	-4.09142e-10	-1.04223
25107494	chr6:25107494:G:A	2.74619e-14	-2.17189	1.19715	2.14961e-06	-2.18359	1.40884
25107542	chr6:25107542:G:A	6.49634e-15	-1.94973	-0.466568	3.7348e-07	-2.12508	-0.399854
25107570	chr6:25107570:G:A	3.32786e-14	-4.09142e-10	-0.782625	2.02428e-06	-4.09142e-10	-0.834828
25107720	chr6:25107720:C:T	6.30787e-15	-1.97917	-0.466571	3.67637e-07	-2.14076	-0.39994
25107865	chr6:25107865:A:C	8.07575e-15	-2.19867	-3.31813e-10	5.15727e-07	-2.20222	-3.31813e-10
25107910	chr6:25107910:C:T	8.2833e-15	-2.1733	-3.31813e-10	8.55042e-07	-1.69665	-3.31813e-10
25108054	chr6:25108054:A:C	6.38474e-15	-1.95855	-0.475079	3.6822e-07	-2.13022	-0.408895
25108163	chr6:25108163:T:C	6.17716e-15	-1.9617	-0.504979	3.55661e-07	-2.13164	-0.44218
25108204	chr6:25108204:T:C	4.42441e-14	-4.09142e-10	-0.497816	2.7257e-06	-4.09142e-10	-0.537316
25108313	chr6:25108313:C:T	8.37114e-15	-1.15694	-1.00581	6.24421e-07	-1.17893	-0.832044
25108525	chr6:25108525:T:C	5.99693e-15	-2.00194	-0.494354	3.52882e-07	-2.15317	-0.428493
25108695	chr6:25108695:A:G	6.20144e-15	-2.00547	-0.457292	3.66172e-07	-2.155	-0.389697
25108761	chr6:25108761:AC:A	3.15427e-15	-2.07339	-1.06539	2.33382e-07	-2.07551	-0.919612
25108763	chr6:25108763:C:T	3.11924e-15	-2.07353	-1.07642	2.30124e-07	-2.07578	-0.933396
25108767	chr6:25108767:A:G	5.99238e-15	-1.96114	-0.535909	3.44816e-07	-2.13326	-0.471527
25109546	chr6:25109546:G:A	6.18882e-15	-1.95763	-0.507161	3.55512e-07	-2.13173	-0.442506
25109813	chr6:25109813:T:G	5.86655e-15	-2.01988	-0.498389	3.48234e-07	-2.16193	-0.432999
25109861	chr6:25109861:AC:A	5.93016e-15	-2.00864	-0.498844	3.49893e-07	-2.15656	-0.433604
25109869	chr6:25109869:T:C	1.43681e-14	-0.569659	-1.05287	6.0987e-07	-1.0459	-0.98865
25109884	chr6:25109884:G:A	2.48731e-14	-4.09142e-10	-1.07375	1.54158e-06	-4.09142e-10	-1.10724
25110006	chr6:25110006:C:T	4.95298e-15	-1.92081	-0.766742	2.62664e-07	-2.10525	-0.77167
25110351	chr6:25110351:T:C	2.76116e-15	-2.14083	-1.13105	1.7255e-07	-2.20026	-1.09685
25110620	chr6:25110620:T:C	6.06905e-15	-2.005	-0.479336	3.58636e-07	-2.15487	-0.410624
25110716	chr6:25110716:T:C	2.89801e-14	-4.09142e-10	-0.920928	1.88335e-06	-4.09142e-10	-0.90699
25110813	chr6:25110813:C:A	6.07618e-15	-2.01082	-0.472344	3.6025e-07	-2.1578	-0.403205
25110861	chr6:25110861:G:T	1.20685e-14	-2.18061	0.383665	9.60604e-07	-2.18972	0.609489
25111011	chr6:25111011:A:G	2.221e-15	-2.19059	-1.299	1.54298e-07	-2.15255	-1.25637
25111035	chr6:25111035:TC:T	1.36787e-14	-2.15751	0.485806	1.09658e-06	-2.1708	0.72295
25111063	chr6:25111063:TAAG:T	6.85279e-15	-2.03695	-0.325934	4.15569e-07	-2.17025	-0.247897
25111092	chr6:25111092:A:G	3.26026e-15	-2.07655	-1.02918	2.43779e-07	-2.07884	-0.872692
25111367	chr6:25111367:G:C	5.6487e-14	-4.09142e-10	-0.253528	4.02138e-06	-4.09142e-10	-0.148418
25111393	chr6:25111393:G:A	3.75163e-15	-2.1657	-0.799648	2.32268e-07	-2.1938	-0.806104
25111437	chr6:25111437:A:G	6.39188e-15	-2.01686	-0.415651	3.83588e-07	-2.16091	-0.337318
25112115	chr6:25112115:G:C	1.85969e-14	-0.622495	-0.742049	7.85042e-07	-1.10549	-0.676576
25112215	chr6:25112215:G:C	2.10619e-13	-4.09142e-10	1.06251	1.11993e-05	-4.09142e-10	0.875811
25112407	chr6:25112407:C:A	7.48109e-15	-1.95015	-0.325013	4.34252e-07	-2.12669	-0.247481
25112744	chr6:25112744:T:C	6.45229e-15	-2.00143	-0.421673	3.84933e-07	-2.14678	-0.347947
25112777	chr6:25112777:C:T	5.20854e-14	-1.55856	1.2239	3.88909e-06	-1.64593	1.46406
25112979	chr6:25112979:C:T	4.35946e-15	-1.80348	-1.01171	2.79043e-07	-1.85196	-0.964474
25113146	chr6:25113146:T:G	8.11556e-15	-2.19376	-3.31813e-10	5.16231e-07	-2.20124	-3.31813e-10
25113224	chr6:25113224:G:A	2.69236e-14	-0.320162	-0.674375	1.04817e-06	-0.931677	-0.56132
25113255	chr6:25113255:A:G	2.83638e-14	-4.09142e-10	-0.942424	1.74095e-06	-4.09142e-10	-0.985613
25113300	chr6:25113300:C:T	2.79171e-14	-0.293837	-0.664462	1.06093e-06	-0.930336	-0.550565
25113626	chr6:25113626:T:C	6.31527e-14	-4.09142e-10	-0.141983	4.51677e-06	-4.09142e-10	-0.0322445
25113839	chr6:25113839:A:G	3.44673e-14	-1.66654	0.919013	2.48643e-06	-1.40734	0.778148
25113886	chr6:25113886:G:A	2.49446e-14	-1.07088	-3.31813e-10	1.26745e-06	-1.30304	-3.31813e-10
25113895	chr6:25113895:G:C	2.4668e-14	-1.08203	-3.31813e-10	1.25289e-06	-1.31459	-3.31813e-10
25114019	chr6:25114019:G:T	1.10234e-14	-1.88752	-3.31813e-10	5.48162e-07	-2.14123	-3.31813e-10
25114040	chr6:25114040:C:A	5.59338e-15	-2.04103	-0.524927	3.39601e-07	-2.16694	-0.453087
25114499	chr6:25114499:CA:C	2.87032e-14	-4.09142e-10	-0.930529	1.75655e-06	-4.09142e-10	-0.97669
25114538	chr6:25114538:T:C	1.92396e-14	-0.110628	-1.21994	7.58381e-07	-0.551647	-1.26496
25114581	chr6:25114581:T:G	1.41426e-14	-0.729189	-0.909161	6.02636e-07	-1.23371	-0.812773
25115068	chr6:25115068:G:T	3.77882e-15	-2.19035	-0.767772	3.68148e-07	-1.89642	-0.642895
25115169	chr6:25115169:G:A	1.75607e-14	-0.206864	-1.21501	6.98901e-07	-0.637539	-1.26075
25115349	chr6:25115349:A:G	1.03976e-14	-1.94596	-3.31813e-10	5.34853e-07	-2.16581	-3.31813e-10
25115555	chr6:25115555:A:G	6.16405e-14	-0.16622	-3.31813e-10	3.41942e-06	-0.310572	-3.31813e-10
25116049	chr6:25116049:G:A	8.04813e-15	-2.2021	-3.31813e-10	5.17086e-07	-2.19959	-3.31813e-10
25116240	chr6:25116240:TCTG:T	1.99056e-14	-4.09142e-10	-1.29654	1.26158e-06	-4.09142e-10	-1.30768
25116264	chr6:25116264:G:GCTAAT	2.94373e-15	-1.88882	-1.31904	1.54697e-07	-2.08719	-1.31914
25116365	chr6:25116365:T:C	2.82043e-14	-4.09142e-10	-0.948065	1.7301e-06	-4.09142e-10	-0.991864
25116757	chr6:25116757:CA:C	2.04908e-14	-0.24087	-1.02669	8.59677e-07	-0.737399	-0.953843
25117036	chr6:25117036:T:C	2.39477e-14	-0.080695	-1.03097	9.8804e-07	-0.595177	-0.956898
25117235	chr6:25117235:G:T	2.21263e-14	-4.09142e-10	-1.19077	1.43298e-06	-4.09142e-10	-1.18028
25117403	chr6:25117403:G:A	6.5128e-15	-1.93901	-0.474756	3.75603e-07	-2.11047	-0.408795
25117420	chr6:25117420:C:T	2.87136e-14	-1.4003	0.470128	2.2428e-06	-1.47228	0.739959
25117455	chr6:25117455:A:G	1.93255e-14	-4.09142e-10	-1.32612	1.23575e-06	-4.09142e-10	-1.32837
25117754	chr6:25117754:A:G	2.17882e-14	-4.09142e-10	-1.20617	1.41426e-06	-4.09142e-10	-1.19344
25117829	chr6:25117829:G:A	3.91969e-15	-1.83797	-1.08356	2.23301e-07	-2.01168	-1.0276
25117853	chr6:25117853:A:C	1.11792e-14	-1.87348	-3.31813e-10	6.99514e-07	-1.89741	-3.31813e-10
25117882	chr6:25117882:G:A	3.21458e-14	-1.38321	0.565951	2.5264e-06	-1.45603	0.842777
25117888	chr6:25117888:T:C	3.22576e-14	-1.37903	0.565247	2.53476e-06	-1.45197	0.842024
25118127	chr6:25118127:C:T	2.98926e-14	-4.09142e-10	-0.889928	1.96205e-06	-4.09142e-10	-0.866052
25118206	chr6:25118206:C:T	1.92703e-14	-0.298184	-1.03079	8.11156e-07	-0.789026	-0.960311
25118216	chr6:25118216:G:A	2.16611e-14	-4.09142e-10	-1.21202	1.44476e-06	-4.09142e-10	-1.1721
25118267	chr6:25118267:T:G	6.56268e-15	-1.92157	-0.484573	3.76878e-07	-2.10118	-0.4147
25118441	chr6:25118441:T:G	8.86227e-15	-2.10574	-3.31813e-10	6.55219e-07	-1.96283	-3.31813e-10
25118483	chr6:25118483:T:G	2.94132e-15	-1.88971	-1.31897	1.54676e-07	-2.08741	-1.31905
25118878	chr6:25118878:C:A	2.53703e-15	-2.02924	-1.32731	1.54943e-07	-2.08603	-1.31871
25118892	chr6:25118892:AAT:A	4.42427e-14	-4.09142e-10	-0.497848	3.17361e-06	-4.09142e-10	-0.385172
25119239	chr6:25119239:A:G	2.17882e-14	-4.09142e-10	-1.20617	1.41426e-06	-4.09142e-10	-1.19344
25119293	chr6:25119293:T:C	4.15159e-15	-1.81596	-1.04809	2.39226e-07	-1.97974	-0.99065
25119455	chr6:25119455:G:A	1.03951e-14	-2.13892	0.192716	8.26708e-07	-2.15413	0.423782
25119850	chr6:25119850:A:T	1.96892e-14	-4.09142e-10	-1.30747	1.25102e-06	-4.09142e-10	-1.31609
25120023	chr6:25120023:G:C	6.22397e-15	-1.96122	-0.497908	3.63204e-07	-2.12426	-0.428577
25120559	chr6:25120559:T:C	3.36148e-15	-1.99266	-1.0825	2.14015e-07	-2.02584	-1.05591
25120697	chr6:25120697:A:G	2.1342e-14	-4.09142e-10	-1.22686	1.34885e-06	-4.09142e-10	-1.24079
25120875	chr6:25120875:G:A	2.19969e-14	-4.09142e-10	-1.19664	1.42341e-06	-4.09142e-10	-1.18698
25121269	chr6:25121269:T:C	1.90401e-14	-1.34099	-3.31813e-10	1.03547e-06	-1.50519	-3.31813e-10
25121669	chr6:25121669:G:A	2.01681e-14	-4.09142e-10	-1.28344	1.27832e-06	-4.09142e-10	-1.29449
25121761	chr6:25121761:T:C	6.97647e-14	-1.31314	1.27073	4.71138e-06	-1.13725	1.14718
25121938	chr6:25121938:T:C	2.51464e-14	-4.09142e-10	-1.06283	1.52953e-06	-4.09142e-10	-1.11508
25122487	chr6:25122487:G:T	6.05308e-15	-1.9463	-0.540673	3.49627e-07	-2.1148	-0.476131
25122509	chr6:25122509:G:A	8.63579e-15	-1.08393	-1.04769	3.68912e-07	-1.51864	-1.0186
25122668	chr6:25122668:C:G	6.21863e-15	-1.92266	-0.537325	3.5482e-07	-2.10079	-0.475401
25122982	chr6:25122982:C:T	8.27131e-14	-4.09142e-10	0.127839	5.48062e-06	-4.09142e-10	0.161175
25123009	chr6:25123009:G:A	3.06218e-15	-1.85745	-1.31096	1.59134e-07	-2.06696	-1.31109
25123220	chr6:25123220:A:G	7.07283e-14	-0.028693	-3.31813e-10	3.68876e-06	-0.234753	-3.31813e-10
25123272	chr6:25123272:T:C	2.20139e-14	-4.09142e-10	-1.19586	1.42454e-06	-4.09142e-10	-1.1862
25123304	chr6:25123304:G:A	4.95774e-14	-4.09142e-10	-0.384004	3.52265e-06	-4.09142e-10	-0.28083
25123432	chr6:25123432:G:C	6.54973e-15	-1.92867	-0.479446	3.76217e-07	-2.1053	-0.412335
25123478	chr6:25123478:C:T	2.1764e-14	-4.09142e-10	-1.20728	1.41262e-06	-4.09142e-10	-1.1946
25123514	chr6:25123514:T:C	9.13517e-14	-4.09142e-10	0.227178	6.47948e-06	-4.09142e-10	0.328598
25123645	chr6:25123645:C:A	7.59979e-15	-1.90468	-0.354739	3.56166e-07	-1.98634	-0.586059
25123656	chr6:25123656:A:G	3.30726e-14	-4.09142e-10	-0.788835	2.01806e-06	-4.09142e-10	-0.837906
25124793	chr6:25124793:T:C	4.71803e-14	-4.09142e-10	-0.433563	2.74984e-06	-4.09142e-10	-0.5285
25124994	chr6:25124994:G:C	4.27935e-14	-4.09142e-10	-0.531153	2.36054e-06	-4.09142e-10	-0.681153
25125434	chr6:25125434:T:C	2.47319e-14	-4.09142e-10	-1.07944	1.50625e-06	-4.09142e-10	-1.13042
25125436	chr6:25125436:T:C	8.64563e-15	-2.13049	-3.31813e-10	5.15728e-07	-2.20222	-3.31813e-10
25125813	chr6:25125813:C:T	5.07476e-14	-1.72926	1.36859	4.02407e-06	-1.78931	1.64156
25125850	chr6:25125850:T:A	2.85948e-14	-4.09142e-10	-0.934315	1.75353e-06	-4.09142e-10	-0.978409
25125909	chr6:25125909:C:T	1.33597e-14	-0.668178	-1.02712	5.43783e-07	-1.18552	-0.963724
25125971	chr6:25125971:A:G	4.22224e-14	-4.09142e-10	-0.544588	2.32582e-06	-4.09142e-10	-0.69597
25126271	chr6:25126271:A:G	8.05031e-15	-2.20183	-3.31813e-10	5.15781e-07	-2.20212	-3.31813e-10
25126385	chr6:25126385:G:A	5.59169e-14	-4.09142e-10	-0.263673	3.94783e-06	-4.09142e-10	-0.166875
25126570	chr6:25126570:AAATT:A	3.84583e-15	-2.02239	-0.918156	2.25351e-07	-2.15682	-0.873322
25126583	chr6:25126583:T:A	3.02823e-15	-1.85843	-1.32113	1.57291e-07	-2.06844	-1.32126
25126948	chr6:25126948:G:A	8.15354e-15	-1.19719	-0.991896	6.05486e-07	-1.22187	-0.819899
25127647	chr6:25127647:C:T	2.92078e-14	-4.09142e-10	-0.913103	1.7866e-06	-4.09142e-10	-0.959726
25127909	chr6:25127909:A:G	2.96021e-15	-1.88324	-1.31904	1.55387e-07	-2.08274	-1.31914
25127973	chr6:25127973:C:T	8.436e-15	-1.1561	-0.998927	6.253e-07	-1.18106	-0.828503
25128131	chr6:25128131:GGAAAGCAATCAC:G	2.83284e-14	-0.570231	-0.373442	1.18073e-06	-1.09762	-0.276296
25128205	chr6:25128205:G:A	8.30627e-15	-1.15916	-1.01137	6.14072e-07	-1.18384	-0.843851
25128553	chr6:25128553:C:T	4.67289e-14	-4.09142e-10	-0.443175	3.28745e-06	-4.09142e-10	-0.34993
25128608	chr6:25128608:T:C	1.06195e-13	-4.09142e-10	0.377738	7.26643e-06	-4.09142e-10	0.443223
25128804	chr6:25128804:A:G	9.02234e-15	-1.82828	-0.259556	6.12463e-07	-1.85058	-0.179731
25128849	chr6:25128849:C:T	9.59715e-15	-2.02607	-3.31813e-10	5.52209e-07	-2.13387	-3.31813e-10
25129089	chr6:25129089:G:T	4.05568e-14	-4.09142e-10	-0.584835	2.24716e-06	-4.09142e-10	-0.730375
25129112	chr6:25129112:GC:G	4.14627e-15	-2.14541	-0.71992	4.54181e-07	-1.73681	-0.592497
25130012	chr6:25130012:T:C	1.92866e-14	-4.09142e-10	-1.32813	1.24566e-06	-4.09142e-10	-1.32038
25130366	chr6:25130366:G:A	1.93479e-14	-4.09142e-10	-1.32496	1.25685e-06	-4.09142e-10	-1.31143
25130603	chr6:25130603:C:T	2.21389e-14	-4.09142e-10	-1.1902	1.433e-06	-4.09142e-10	-1.18027
25130624	chr6:25130624:A:G	3.40003e-14	-4.09142e-10	-0.76117	2.07224e-06	-4.09142e-10	-0.811411
25130789	chr6:25130789:TTTAA:T	8.33051e-14	-1.14269	1.27766	5.45701e-06	-0.962839	1.1197
25130889	chr6:25130889:T:C	4.73785e-14	-4.09142e-10	-0.429371	2.59003e-06	-4.09142e-10	-0.588373
25131060	chr6:25131060:T:G	5.29383e-14	-4.09142e-10	-0.318412	3.77395e-06	-4.09142e-10	-0.211921
25131345	chr6:25131345:G:T	2.43868e-14	-2.16477	1.07128	1.87712e-06	-2.1785	1.2682
25131417	chr6:25131417:C:T	8.47423e-15	-1.81166	-0.338854	5.67913e-07	-1.83011	-0.27572
25131883	chr6:25131883:C:T	1.2572e-14	-0.676	-1.08007	9.79771e-07	-0.631883	-0.928596
25131998	chr6:25131998:C:T	1.18511e-14	-1.81512	-3.31813e-10	5.78129e-07	-2.088	-3.31813e-10
25132217	chr6:25132217:T:C	1.23672e-13	-4.09142e-10	0.530092	8.51344e-06	-4.09142e-10	0.601604
25132482	chr6:25132482:C:A	6.24683e-15	-1.914	-0.541469	3.41159e-07	-2.1396	-0.475852
25132772	chr6:25132772:C:T	2.26484e-14	-2.16861	1.00116	1.77259e-06	-2.17131	1.20371
25132847	chr6:25132847:C:T	4.09761e-14	0.22363	-0.79818	1.30845e-06	-0.446224	-0.824973
25133007	chr6:25133007:A:G	7.99435e-15	-1.89185	-0.316955	5.37667e-07	-1.9083	-0.252255
25133062	chr6:25133062:T:C	1.27661e-14	-1.74075	-3.31813e-10	7.41565e-07	-1.83904	-3.31813e-10
25133161	chr6:25133161:A:G	3.60631e-14	-4.09142e-10	-0.702269	2.20121e-06	-4.09142e-10	-0.751036
25133424	chr6:25133424:T:C	4.7309e-14	-4.09142e-10	-0.430839	3.35359e-06	-4.09142e-10	-0.33001
25133428	chr6:25133428:T:G	2.60206e-14	-4.09142e-10	-1.02865	1.65083e-06	-4.09142e-10	-1.03876
25134208	chr6:25134208:TAA:T	3.09503e-15	-2.14205	-1.01569	1.92717e-07	-2.13757	-1.04901
25134239	chr6:25134239:C:T	8.19001e-15	-2.18462	-3.31813e-10	5.17757e-07	-2.19829	-3.31813e-10
25134430	chr6:25134430:G:A	3.54908e-14	-2.15536	1.43709	2.70703e-06	-2.15983	1.61564
25134902	chr6:25134902:ACTC:A	8.43229e-15	-2.15547	-3.31813e-10	9.58215e-07	-1.58273	-3.31813e-10
25135783	chr6:25135783:A:G	7.99746e-15	-1.88933	-0.319084	5.37983e-07	-1.90553	-0.254439
25135966	chr6:25135966:C:T	3.46956e-15	-1.94181	-1.1017	2.60667e-07	-1.9154	-0.969157
25136211	chr6:25136211:T:C	1.99314e-14	-4.09142e-10	-1.29524	1.24863e-06	-4.09142e-10	-1.31799
25137076	chr6:25137076:C:A	3.06083e-15	-1.87963	-1.28922	1.51934e-07	-2.13141	-1.29294
25137173	chr6:25137173:T:C	1.3589e-14	-0.561765	-1.11651	1.04279e-06	-0.520259	-0.977883
25137518	chr6:25137518:T:G	8.12967e-15	-2.19202	-3.31813e-10	5.27701e-07	-2.17927	-3.31813e-10
25137757	chr6:25137757:T:C	2.72285e-15	-2.15598	-1.12988	2.03623e-07	-1.94529	-1.18624
25137925	chr6:25137925:T:C	2.69668e-15	-2.1686	-1.12692	1.97861e-07	-1.97668	-1.18355
25137942	chr6:25137942:G:A	3.827e-14	-4.09142e-10	-0.642872	2.46079e-06	-4.09142e-10	-0.63956
25138014	chr6:25138014:T:A	6.92144e-15	-1.13019	-1.22272	5.12532e-07	-0.942724	-1.26571
25138399	chr6:25138399:C:T	4.49539e-14	0.332831	-0.814733	1.57372e-06	-0.374164	-0.712439
25138415	chr6:25138415:T:C	3.23586e-15	-1.87341	-1.23983	1.60703e-07	-2.12447	-1.24377
25138435	chr6:25138435:C:T	1.11442e-14	-1.56939	-0.307234	7.66928e-07	-1.36569	-0.439716
25138495	chr6:25138495:C:T	4.82348e-15	-1.38599	-1.32806	1.93171e-07	-1.8721	-1.31212
25138705	chr6:25138705:TC:T	4.56671e-14	-0.250571	-0.21559	2.0507e-06	-0.777716	-0.0441441
25138714	chr6:25138714:G:T	2.69579e-14	-4.09142e-10	-0.993261	1.79918e-06	-4.09142e-10	-0.952713
25138798	chr6:25138798:C:T	5.38092e-14	0.561209	-0.863303	2.5784e-06	0.0714996	-0.664371
25138821	chr6:25138821:G:T	2.00893e-14	0.0108481	-1.2982	8.7433e-07	-0.415097	-1.25924
25139107	chr6:25139107:A:C	8.30833e-14	-4.09142e-10	0.132305	5.17109e-06	-4.09142e-10	0.103042
25139150	chr6:25139150:G:A	1.96768e-14	-4.09142e-10	-1.3081	1.26551e-06	-4.09142e-10	-1.30457
25139236	chr6:25139236:C:T	5.46205e-14	0.605465	-0.892595	2.5503e-06	0.0969598	-0.700792
25139436	chr6:25139436:A:G	2.59682e-14	-4.09142e-10	-1.03067	1.73233e-06	-4.09142e-10	-0.990572
25139547	chr6:25139547:C:T	6.07951e-14	0.685045	-0.865076	2.82423e-06	0.168518	-0.670325
25139577	chr6:25139577:A:G	7.49732e-15	-1.79828	-0.474718	4.81115e-07	-1.63395	-0.637744
25139859	chr6:25139859:G:A	2.139e-14	-4.09142e-10	-1.22461	1.38367e-06	-4.09142e-10	-1.2153
25140177	chr6:25140177:G:A	1.17702e-14	-1.32707	-0.49489	7.22103e-07	-1.24473	-0.620898
25140236	chr6:25140236:C:T	6.66791e-14	-4.09142e-10	-0.0876473	4.15895e-06	-4.09142e-10	-0.114779
25140360	chr6:25140360:C:T	1.92857e-14	-4.09142e-10	-1.32817	1.23587e-06	-4.09142e-10	-1.32827
25140401	chr6:25140401:T:C	2.26569e-14	-4.09142e-10	-1.16708	1.40501e-06	-4.09142e-10	-1.2
25140533	chr6:25140533:C:A	2.96986e-14	-4.09142e-10	-0.896439	1.85365e-06	-4.09142e-10	-0.922886
25140536	chr6:25140536:C:A	2.41214e-14	-4.09142e-10	-1.10444	1.60075e-06	-4.09142e-10	-1.06957
25140624	chr6:25140624:A:G	1.98294e-14	-1.30038	-3.31813e-10	1.4967e-06	-1.13678	-3.31813e-10
25140776	chr6:25140776:G:T	2.61721e-15	-2.1606	-1.16483	1.68347e-07	-2.15101	-1.17076
25140996	chr6:25140996:T:C	9.20308e-15	-2.068	-3.31813e-10	5.94697e-07	-2.05975	-3.31813e-10
25141045	chr6:25141045:T:C	5.69863e-14	-4.09142e-10	-0.244729	3.0641e-06	-4.09142e-10	-0.420289
25141364	chr6:25141364:C:T	2.40182e-14	-4.09142e-10	-1.10873	1.60044e-06	-4.09142e-10	-1.06976
25141440	chr6:25141440:C:T	3.34979e-15	-1.76932	-1.30932	2.46514e-07	-1.64496	-1.29542
25141445	chr6:25141445:T:G	6.92359e-14	-4.09142e-10	-0.0500191	4.36463e-06	-4.09142e-10	-0.0665097
25141456	chr6:25141456:C:T	2.77818e-15	-1.9454	-1.32035	1.41559e-07	-2.19795	-1.29713
25141605	chr6:25141605:C:T	9.48841e-13	-4.09142e-10	2.5677	5.60049e-05	-4.09142e-10	2.4854
25141712	chr6:25141712:C:T	2.85493e-15	-1.92038	-1.31811	2.05749e-07	-1.81373	-1.30741
25141754	chr6:25141754:G:A	1.93096e-13	-4.09142e-10	0.975646	1.20364e-05	-4.09142e-10	0.947892
25141761	chr6:25141761:G:A	2.63787e-15	-2.01104	-1.30653	1.87485e-07	-1.92411	-1.28999
25142105	chr6:25142105:T:C	3.00534e-14	-4.09142e-10	-0.884564	2.02977e-06	-4.09142e-10	-0.832119
25142534	chr6:25142534:C:T	1.69073e-14	-1.45979	-3.31813e-10	1.25063e-06	-1.3164	-3.31813e-10
25142660	chr6:25142660:G:A	4.31347e-15	-1.55531	-1.27049	3.26691e-07	-1.44251	-1.21627
25142678	chr6:25142678:G:A	4.16988e-14	-4.09142e-10	-0.557066	2.47184e-06	-4.09142e-10	-0.635079
25142894	chr6:25142894:G:A	8.09987e-15	-2.19569	-3.31813e-10	5.61933e-07	-2.11642	-3.31813e-10
25142915	chr6:25142915:A:G	2.27979e-14	-1.64109	0.480223	1.59878e-06	-1.66889	0.598091
25142975	chr6:25142975:A:G	8.43026e-15	-2.15571	-3.31813e-10	5.69549e-07	-2.10295	-3.31813e-10
25143209	chr6:25143209:A:G	7.95438e-15	-0.900805	-1.31301	4.76663e-07	-0.963335	-1.31765
25143416	chr6:25143416:A:C	2.21875e-14	-4.09142e-10	-1.18801	1.50221e-06	-4.09142e-10	-1.13311
25144014	chr6:25144014:C:T	2.41773e-15	-2.13191	-1.2728	1.48187e-07	-2.19507	-1.25425
25144387	chr6:25144387:T:C	2.66414e-15	-2.2011	-1.10656	1.65218e-07	-2.18967	-1.15086
25144516	chr6:25144516:G:A	2.38433e-15	-2.09423	-1.32439	1.48832e-07	-2.11671	-1.32826
25144552	chr6:25144552:T:C	5.46328e-14	-4.09142e-10	-0.286904	2.9695e-06	-4.09142e-10	-0.451648
25144624	chr6:25144624:A:G	2.21099e-15	-2.19244	-1.30165	1.46947e-07	-2.13922	-1.31851
25144779	chr6:25144779:C:A	4.20726e-15	-1.78837	-1.06235	2.65204e-07	-1.84007	-1.02722
25145109	chr6:25145109:A:AT	8.32341e-15	-2.16847	-3.31813e-10	5.55369e-07	-2.12816	-3.31813e-10
25145138	chr6:25145138:T:G	5.73928e-14	-4.09142e-10	-0.23762	3.62162e-06	-4.09142e-10	-0.253121
25145649	chr6:25145649:C:A	2.45068e-14	-4.09142e-10	-1.08859	1.55102e-06	-4.09142e-10	-1.10113
25146266	chr6:25146266:G:A	8.22109e-15	-2.18084	-3.31813e-10	5.28636e-07	-2.1775	-3.31813e-10
25146355	chr6:25146355:AGAT:A	2.95917e-14	-4.09142e-10	-0.900044	1.9041e-06	-4.09142e-10	-0.896035
25146602	chr6:25146602:A:T	2.35342e-15	-2.19728	-1.23439	1.54578e-07	-2.1391	-1.268
25146689	chr6:25146689:A:G	3.21167e-14	-4.09142e-10	-0.818161	1.98752e-06	-4.09142e-10	-0.853156
25147111	chr6:25147111:C:T	1.97224e-14	-4.09142e-10	-1.30579	1.28867e-06	-4.09142e-10	-1.28643
25147260	chr6:25147260:G:A	1.10898e-13	-4.09142e-10	0.421073	8.08202e-06	-4.09142e-10	0.549599
25147264	chr6:25147264:C:T	3.56245e-15	-1.78389	-1.2332	2.55482e-07	-1.645	-1.25964
25147290	chr6:25147290:C:T	2.61734e-15	-2.08144	-1.24394	2.23026e-07	-1.78291	-1.2576
25147623	chr6:25147623:T:C	2.06343e-14	-4.09142e-10	-1.26058	1.36084e-06	-4.09142e-10	-1.23194
25147693	chr6:25147693:C:T	7.14452e-15	-1.0246	-1.29659	5.16277e-07	-0.912903	-1.28825
25147720	chr6:25147720:G:A	2.37668e-15	-2.18279	-1.23905	1.60191e-07	-2.09966	-1.27177
25148014	chr6:25148014:A:G	2.00038e-14	-4.09142e-10	-1.29162	1.31096e-06	-4.09142e-10	-1.26928
25148206	chr6:25148206:T:C	1.05086e-14	-1.93535	-3.31813e-10	8.1166e-07	-1.74872	-3.31813e-10
25148303	chr6:25148303:A:G	1.27728e-13	-4.09142e-10	0.562363	9.43338e-06	-4.09142e-10	0.704212
25148318	chr6:25148318:T:C	2.05297e-14	-4.09142e-10	-1.26567	1.3522e-06	-4.09142e-10	-1.23831
25148332	chr6:25148332:A:G	3.52609e-15	-1.8728	-1.15455	2.06886e-07	-1.96322	-1.15241
25148336	chr6:25148336:A:G	3.5139e-14	-4.09142e-10	-0.728226	2.21733e-06	-4.09142e-10	-0.743739
25148376	chr6:25148376:G:A	5.97086e-15	-1.17779	-1.32286	4.28386e-07	-1.06934	-1.31844
25148738	chr6:25148738:C:G	9.90526e-15	-1.25336	-0.74111	5.19344e-07	-1.5342	-0.661027
25148757	chr6:25148757:A:G	5.69934e-15	-2.13816	-0.409028	6.31314e-07	-1.53435	-0.465645
25148817	chr6:25148817:C:T	2.15731e-14	-0.292778	-0.923313	1.21179e-06	-0.531922	-0.816023
25149067	chr6:25149067:G:T	2.36342e-15	-2.18965	-1.23779	1.57742e-07	-2.11603	-1.27081
25149451	chr6:25149451:T:C	9.69238e-15	-2.0162	-3.31813e-10	5.25321e-07	-2.18379	-3.31813e-10
25149639	chr6:25149639:A:G	2.67532e-15	-2.02472	-1.27876	1.59043e-07	-2.08517	-1.29346
25149654	chr6:25149654:C:A	3.21228e-14	-4.09142e-10	-0.817972	1.91761e-06	-4.09142e-10	-0.888962
25149962	chr6:25149962:A:G	5.55689e-15	-2.13415	-0.438348	6.22586e-07	-1.51993	-0.493982
25150803	chr6:25150803:C:A	6.53347e-15	-1.36439	-1.04621	4.33705e-07	-1.3767	-0.998728
25150862	chr6:25150862:C:T	2.77757e-15	-2.0741	-1.19186	2.02133e-07	-1.9152	-1.22367
25150972	chr6:25150972:G:A	2.8424e-15	-1.92345	-1.31944	1.67679e-07	-2.00076	-1.32499
25151193	chr6:25151193:A:G	7.18344e-15	-1.07616	-1.2396	5.67687e-07	-0.941496	-1.16473
25151200	chr6:25151200:G:A	1.96817e-14	-4.09142e-10	-1.30785	1.28474e-06	-4.09142e-10	-1.28949
25151222	chr6:25151222:T:A	3.23429e-15	-1.93122	-1.18251	1.57519e-07	-2.1699	-1.21835
25151514	chr6:25151514:C:G	6.01169e-14	-4.09142e-10	-0.191248	3.24302e-06	-4.09142e-10	-0.363539
25152116	chr6:25152116:T:C	4.89928e-14	-4.09142e-10	-0.395865	3.06392e-06	-4.09142e-10	-0.420347
25152132	chr6:25152132:A:G	1.92901e-14	-4.09142e-10	-1.32795	1.24806e-06	-4.09142e-10	-1.31845
25152194	chr6:25152194:G:A	2.08317e-14	-4.09142e-10	-1.25107	1.3805e-06	-4.09142e-10	-1.2176
25152347	chr6:25152347:A:G	6.58506e-15	-1.08667	-1.31607	4.74178e-07	-0.975484	-1.31073
25152446	chr6:25152446:G:A	1.28169e-14	-1.00501	-0.731762	6.79706e-07	-1.28209	-0.64405
25152609	chr6:25152609:C:T	6.95667e-15	-2.18512	-0.16272	4.88751e-07	-2.01527	-0.240675
25152689	chr6:25152689:C:T	5.3217e-14	-4.09142e-10	-0.31316	3.33726e-06	-4.09142e-10	-0.334893
25152824	chr6:25152824:T:C	1.02285e-14	-1.96236	-3.31813e-10	7.81524e-07	-1.78655	-3.31813e-10
25152882	chr6:25152882:G:A	5.87804e-15	-1.19449	-1.32183	4.20637e-07	-1.08894	-1.31709
25152938	chr6:25152938:A:T	5.01467e-15	-1.89635	-0.778827	2.3644e-07	-2.15463	-0.827475
25152990	chr6:25152990:A:G	2.82756e-15	-1.98193	-1.2662	1.66739e-07	-2.04948	-1.28189
25153221	chr6:25153221:G:A	1.97486e-14	-4.09142e-10	-1.30446	1.29882e-06	-4.09142e-10	-1.27859
25153327	chr6:25153327:G:A	2.37654e-14	-4.09142e-10	-1.11931	1.50503e-06	-4.09142e-10	-1.13123
25153343	chr6:25153343:G:A	2.06575e-14	-4.09142e-10	-1.25946	1.36325e-06	-4.09142e-10	-1.23017
25153730	chr6:25153730:G:C	2.85585e-14	-4.09142e-10	-0.935584	1.77979e-06	-4.09142e-10	-0.963546
25153738	chr6:25153738:T:C	7.07373e-15	-1.16923	-1.16192	5.66559e-07	-1.04469	-1.06353
25153955	chr6:25153955:ATCT:A	7.29858e-15	-0.971637	-1.32822	5.2615e-07	-0.855744	-1.32647
25154114	chr6:25154114:C:G	2.04494e-14	-4.09142e-10	-1.26959	1.34223e-06	-4.09142e-10	-1.24571
25154134	chr6:25154134:G:A	1.18905e-13	-4.09142e-10	0.490784	8.76384e-06	-4.09142e-10	0.630592
25154168	chr6:25154168:A:G	1.188e-14	-0.961358	-0.851325	6.20424e-07	-1.24742	-0.769975
25154234	chr6:25154234:G:C	5.67204e-15	-1.84731	-0.704683	2.58146e-07	-2.13503	-0.759248
25154625	chr6:25154625:T:G	5.93156e-14	-4.09142e-10	-0.204667	3.60626e-06	-4.09142e-10	-0.257371
25154913	chr6:25154913:A:G	1.38483e-14	-1.03237	-0.627011	7.32076e-07	-1.32054	-0.531376
25154931	chr6:25154931:T:C	1.01093e-13	-4.09142e-10	0.328499	7.39752e-06	-4.09142e-10	0.461102
25154951	chr6:25154951:A:G	3.98224e-14	-4.09142e-10	-0.60311	2.67427e-06	-4.09142e-10	-0.556368
25154979	chr6:25154979:G:A	1.056e-14	-2.18858	0.258109	7.58144e-07	-1.97223	0.155307
25155013	chr6:25155013:A:C	9.53658e-15	-2.0324	-3.31813e-10	6.38968e-07	-1.98794	-3.31813e-10
25155054	chr6:25155054:C:G	6.81088e-15	-2.02434	-0.344674	3.35712e-07	-2.20056	-0.43098
25155101	chr6:25155101:C:G	7.46348e-15	-1.05456	-1.22296	5.46428e-07	-0.959949	-1.18445
25155228	chr6:25155228:C:A	2.49655e-14	-4.09142e-10	-1.07004	1.58042e-06	-4.09142e-10	-1.08235
25155321	chr6:25155321:G:A	2.75139e-15	-1.95953	-1.3159	1.63204e-07	-2.03105	-1.32174
25155638	chr6:25155638:A:G	3.2559e-14	-4.09142e-10	-0.804486	2.11816e-06	-4.09142e-10	-0.789496
25155660	chr6:25155660:C:T	7.1491e-15	-0.992312	-1.32824	6.26624e-07	-0.68471	-1.32274
25155969	chr6:25155969:T:C	8.15518e-15	-1.78469	-0.404199	3.28763e-07	-2.13242	-0.520041
25156796	chr6:25156796:T:A	6.59534e-14	-0.098591	-3.31813e-10	3.46805e-06	-0.29645	-3.31813e-10
25156915	chr6:25156915:C:T	5.50878e-14	-4.09142e-10	-0.278611	2.99287e-06	-4.09142e-10	-0.443809
25157343	chr6:25157343:A:G	3.10225e-15	-2.13095	-1.02446	1.81241e-07	-2.19126	-1.05671
25157389	chr6:25157389:T:C	9.4046e-15	-1.18105	-0.865289	4.8444e-07	-1.47942	-0.785383
25157446	chr6:25157446:C:T	3.12306e-15	-2.00183	-1.14689	1.81918e-07	-2.06708	-1.17716
25157541	chr6:25157541:C:T	2.01469e-14	-4.09142e-10	-1.28449	1.32513e-06	-4.09142e-10	-1.25853
25157674	chr6:25157674:G:A	2.42449e-15	-2.07345	-1.32847	1.50833e-07	-2.10453	-1.3271
25158117	chr6:25158117:A:G	6.66032e-15	-1.96458	-0.42679	3.16248e-07	-2.18991	-0.50136
25158385	chr6:25158385:C:A	1.26498e-14	-0.906276	-0.84362	6.54985e-07	-1.20239	-0.760796
25158394	chr6:25158394:C:T	5.70302e-14	-4.09142e-10	-0.243958	3.44906e-06	-4.09142e-10	-0.301941
25158400	chr6:25158400:G:A	5.9338e-15	-2.14743	-0.35944	6.39736e-07	-1.5626	-0.424147
25158620	chr6:25158620:T:TG	8.4542e-15	-2.15288	-3.31813e-10	9.59391e-07	-1.5815	-3.31813e-10
25158672	chr6:25158672:C:T	2.53838e-14	-4.09142e-10	-1.05343	1.60627e-06	-4.09142e-10	-1.06613
25158893	chr6:25158893:C:T	1.96573e-14	-4.09142e-10	-1.30909	1.25953e-06	-4.09142e-10	-1.30931
25158894	chr6:25158894:G:A	2.7586e-15	-1.95434	-1.31848	1.63651e-07	-2.0265	-1.32357
25158912	chr6:25158912:G:T	9.49774e-14	-4.09142e-10	0.2661	6.9495e-06	-4.09142e-10	0.398626
25159171	chr6:25159171:C:T	2.02933e-14	-4.09142e-10	-1.27725	1.33035e-06	-4.09142e-10	-1.2546
25159215	chr6:25159215:G:GA	3.36615e-14	-4.09142e-10	-0.771184	2.13975e-06	-4.09142e-10	-0.779352
25159298	chr6:25159298:T:C	2.25517e-14	-4.09142e-10	-1.17173	1.42003e-06	-4.09142e-10	-1.18936
25159299	chr6:25159299:G:A	1.02273e-14	-1.96248	-3.31813e-10	8.46132e-07	-1.70712	-3.31813e-10
25159337	chr6:25159337:G:A	8.23783e-14	-4.09142e-10	0.123783	5.95956e-06	-4.09142e-10	0.244953
25159369	chr6:25159369:G:A	5.94228e-14	-4.09142e-10	-0.202861	3.25464e-06	-4.09142e-10	-0.359961
25159396	chr6:25159396:C:T	2.27062e-14	-4.09142e-10	-1.1649	1.46341e-06	-4.09142e-10	-1.15927
25159453	chr6:25159453:A:G	7.76967e-15	-1.35184	-0.885467	4.09262e-07	-1.61975	-0.813696
25159465	chr6:25159465:TC:T	1.96691e-14	-4.09142e-10	-1.30849	1.29974e-06	-4.09142e-10	-1.27788
25159477	chr6:25159477:T:C	3.70065e-15	-2.05555	-0.923477	3.35514e-07	-1.67632	-0.955814
25159530	chr6:25159530:G:A	6.0848e-14	-4.09142e-10	-0.17916	4.36674e-06	-4.09142e-10	-0.0660263
25159597	chr6:25159597:G:A	2.65908e-14	-4.09142e-10	-1.00697	1.61982e-06	-4.09142e-10	-1.05773
25159891	chr6:25159891:G:GA	1.24816e-13	-4.09142e-10	0.539304	7.26541e-06	-4.09142e-10	0.443082
25159927	chr6:25159927:G:A	4.45229e-14	-4.09142e-10	-0.491535	2.45777e-06	-4.09142e-10	-0.640786
25160329	chr6:25160329:A:C	6.19103e-15	-1.45758	-1.00686	3.38675e-07	-1.70084	-0.921915
25160640	chr6:25160640:C:T	4.45286e-15	-1.86618	-0.927817	2.57636e-07	-1.96035	-0.935906
25160759	chr6:25160759:C:T	5.82717e-14	-4.09142e-10	-0.222422	3.65691e-06	-4.09142e-10	-0.243423
25161062	chr6:25161062:A:G	5.17748e-15	-1.41679	-1.22643	3.5454e-07	-1.38548	-1.19149
25161173	chr6:25161173:G:A	3.49823e-14	-4.09142e-10	-0.732696	2.53915e-06	-4.09142e-10	-0.608215
25161226	chr6:25161226:G:A	3.78296e-15	-2.18365	-0.773379	2.42514e-07	-2.1866	-0.770137
25161533	chr6:25161533:T:C	3.16491e-15	-2.04916	-1.08626	1.8224e-07	-2.19573	-1.04674
25161551	chr6:25161551:C:T	1.50326e-14	-2.178	0.600677	1.03204e-06	-2.00931	0.500807
25161640	chr6:25161640:G:C	5.58068e-14	-4.09142e-10	-0.265644	3.50172e-06	-4.09142e-10	-0.286788
25162114	chr6:25162114:T:G	3.78308e-14	-4.09142e-10	-0.654416	2.38506e-06	-4.09142e-10	-0.670816
25162354	chr6:25162354:T:C	9.79316e-14	-4.09142e-10	0.29673	7.15454e-06	-4.09142e-10	0.427704
25162405	chr6:25162405:T:C	2.86939e-15	-2.19707	-1.03637	1.89149e-07	-2.13742	-1.06785
25162790	chr6:25162790:A:G	8.37663e-15	-2.16209	-3.31813e-10	9.2704e-07	-1.6158	-3.31813e-10
25162837	chr6:25162837:C:T	2.03675e-14	-4.09142e-10	-1.2736	1.31958e-06	-4.09142e-10	-1.26273
25163128	chr6:25163128:G:A	5.60258e-14	-4.09142e-10	-0.261726	3.39008e-06	-4.09142e-10	-0.319188
25163213	chr6:25163213:A:G	9.05031e-15	-1.31715	-0.767591	4.76816e-07	-1.59103	-0.689639
25163656	chr6:25163656:A:T	5.76183e-15	-2.15308	-0.383201	3.48723e-07	-2.20089	-0.392629
25163741	chr6:25163741:G:T	2.28223e-14	-4.09142e-10	-1.1598	1.4787e-06	-4.09142e-10	-1.14888
25163879	chr6:25163879:G:A	1.93617e-14	-4.09142e-10	-1.32424	1.25339e-06	-4.09142e-10	-1.31419
25164042	chr6:25164042:T:C	1.9479e-14	-4.09142e-10	-1.3182	1.24378e-06	-4.09142e-10	-1.32189
25164154	chr6:25164154:G:A	8.94735e-14	-4.09142e-10	0.206404	6.50681e-06	-4.09142e-10	0.332806
25164220	chr6:25164220:C:T	5.02155e-15	-2.15375	-0.520046	5.81459e-07	-1.53804	-0.544213
25164241	chr6:25164241:C:T	3.64138e-15	-1.69014	-1.30504	2.51566e-07	-1.63668	-1.28341
25164687	chr6:25164687:G:A	4.15783e-15	-1.5737	-1.28885	3.00011e-07	-1.50512	-1.23886
25164720	chr6:25164720:T:C	2.01533e-14	-4.09142e-10	-1.28417	1.3184e-06	-4.09142e-10	-1.26362
25165000	chr6:25165000:C:T	1.98737e-14	-4.09142e-10	-1.29814	1.30442e-06	-4.09142e-10	-1.27429
25165084	chr6:25165084:C:T	4.7156e-14	-4.09142e-10	-0.434077	3.23171e-06	-4.09142e-10	-0.367031
25165126	chr6:25165126:G:T	1.50458e-14	-1.1103	-0.466139	8.13242e-07	-1.37569	-0.371078
25165214	chr6:25165214:G:A	8.80188e-15	-1.14616	-0.966415	6.92042e-07	-1.02981	-0.878344
25165258	chr6:25165258:T:C	2.40244e-14	-4.09142e-10	-1.10847	1.62452e-06	-4.09142e-10	-1.05483
25165534	chr6:25165534:A:C	1.19396e-14	-1.80768	-3.31813e-10	6.25587e-07	-2.00911	-3.31813e-10
25165595	chr6:25165595:C:CA	1.87509e-13	-4.09142e-10	0.946286	1.26383e-05	-4.09142e-10	0.996691
25165782	chr6:25165782:T:C	1.66084e-14	-1.47763	-3.31813e-10	1.18346e-06	-1.3716	-3.31813e-10
25165792	chr6:25165792:C:A	1.41208e-13	-4.09142e-10	0.662693	8.90602e-06	-4.09142e-10	0.646684
25165933	chr6:25165933:A:C	2.20282e-13	-4.09142e-10	1.10737	1.48971e-05	-4.09142e-10	1.16113
25165947	chr6:25165947:C:T	2.69839e-15	-2.0987	-1.19618	3.38741e-07	-1.41452	-1.20804
25166211	chr6:25166211:A:G	2.71029e-15	-2.09434	-1.19615	3.42538e-07	-1.40341	-1.20801
25166322	chr6:25166322:C:T	6.76196e-14	-4.09142e-10	-0.0736405	4.76267e-06	-4.09142e-10	0.0207667
25166340	chr6:25166340:C:T	5.67766e-15	-1.24634	-1.30466	3.5597e-07	-1.25443	-1.31852
25166370	chr6:25166370:A:G	2.86626e-15	-2.03308	-1.20145	1.68813e-07	-2.09249	-1.22652
25166408	chr6:25166408:T:C	2.00631e-13	-4.09142e-10	1.01393	1.34981e-05	-4.09142e-10	1.06251
25166506	chr6:25166506:C:CG	3.96808e-13	-4.09142e-10	1.69591	2.51448e-05	-4.09142e-10	1.68461
25167023	chr6:25167023:G:A	1.9281e-14	-4.09142e-10	-1.32842	1.23625e-06	-4.09142e-10	-1.32796
25167125	chr6:25167125:C:G	3.14019e-15	-1.99109	-1.15216	1.9972e-07	-2.06505	-1.08583
25167676	chr6:25167676:C:T	2.75832e-15	-2.18305	-1.08987	1.78143e-07	-2.1276	-1.13761
25168608	chr6:25168608:G:A	3.44142e-15	-2.03032	-1.02134	2.26657e-07	-2.09795	-0.926407
25168645	chr6:25168645:G:T	2.61875e-14	-4.09142e-10	-1.02226	1.63517e-06	-4.09142e-10	-1.0483
25168791	chr6:25168791:T:A	5.57252e-14	-4.09142e-10	-0.267107	3.01162e-06	-4.09142e-10	-0.437565
25169214	chr6:25169214:G:A	2.8642e-13	-4.09142e-10	1.36992	1.93202e-05	-4.09142e-10	1.42111
25169228	chr6:25169228:G:A	3.24101e-14	-4.09142e-10	-0.80907	2.3595e-06	-4.09142e-10	-0.681591
25169264	chr6:25169264:TAGC:T	5.34246e-15	-2.17432	-0.43753	3.08979e-07	-2.20166	-0.512869
25169558	chr6:25169558:T:C	1.12863e-14	-1.36962	-0.494336	5.94044e-07	-1.63493	-0.425916
25169634	chr6:25169634:A:G	2.47014e-14	-4.09142e-10	-1.08068	1.55903e-06	-4.09142e-10	-1.09598
25170273	chr6:25170273:A:G	4.55434e-15	-1.44321	-1.32825	1.64708e-07	-2.01596	-1.32766
25170340	chr6:25170340:G:A	1.00515e-14	-2.10427	0.124455	1.29562e-06	-1.46915	0.188098
25170402	chr6:25170402:T:C	2.28445e-14	-4.09142e-10	-1.15883	1.45486e-06	-4.09142e-10	-1.16514
25170531	chr6:25170531:C:G	3.04766e-14	-4.09142e-10	-0.870581	1.82458e-06	-4.09142e-10	-0.93869
25170572	chr6:25170572:T:C	2.17468e-15	-2.19527	-1.31539	1.3822e-07	-2.20115	-1.3178
25170856	chr6:25170856:G:T	2.04141e-14	-4.09142e-10	-1.27131	1.3099e-06	-4.09142e-10	-1.2701
25171066	chr6:25171066:T:C	1.94976e-14	-4.09142e-10	-1.31725	1.2778e-06	-4.09142e-10	-1.2949
25171298	chr6:25171298:T:C	3.11078e-15	-1.83112	-1.32155	1.84239e-07	-1.90532	-1.32624
25171426	chr6:25171426:G:A	4.9898e-14	-4.09142e-10	-0.377558	2.72868e-06	-4.09142e-10	-0.536226
25171445	chr6:25171445:C:T	3.10543e-14	-4.09142e-10	-0.851802	1.86287e-06	-4.09142e-10	-0.917924
25171677	chr6:25171677:C:T	1.97056e-14	-4.09142e-10	-1.30664	1.26227e-06	-4.09142e-10	-1.30713
25172230	chr6:25172230:C:A	1.93367e-14	-4.09142e-10	-1.32553	1.23664e-06	-4.09142e-10	-1.32764
25172259	chr6:25172259:T:C	1.92812e-14	-4.09142e-10	-1.32841	1.23623e-06	-4.09142e-10	-1.32797
25172413	chr6:25172413:G:T	2.58922e-15	-2.15432	-1.18186	1.85925e-07	-2.10555	-1.11691
25172684	chr6:25172684:A:G	6.08155e-15	-1.41792	-1.06436	2.03611e-07	-2.06753	-1.06406
25172942	chr6:25172942:G:A	2.09838e-14	-4.09142e-10	-1.24379	1.38913e-06	-4.09142e-10	-1.21137
25173519	chr6:25173519:G:A	2.85136e-14	-4.09142e-10	-0.937158	1.65257e-06	-4.09142e-10	-1.03771
25173585	chr6:25173585:A:G	1.98084e-14	-4.09142e-10	-1.30143	1.31402e-06	-4.09142e-10	-1.26695
25173658	chr6:25173658:C:T	2.21384e-15	-2.19484	-1.29797	1.41431e-07	-2.20063	-1.29535
25173842	chr6:25173842:T:C	9.70853e-15	-0.7131	-1.30143	1.53542e-06	0.199126	-1.31036
25173920	chr6:25173920:G:A	3.25498e-14	0.366165	-1.17093	7.1372e-07	-0.712432	-1.16488
25174417	chr6:25174417:G:T	2.25468e-15	-2.15788	-1.31665	1.5002e-07	-2.12331	-1.31372
25174482	chr6:25174482:C:G	2.53516e-14	0.137051	-1.19175	3.59167e-06	0.932043	-1.19347
25174923	chr6:25174923:C:A	2.7386e-15	-2.16407	-1.11602	1.73251e-07	-2.1854	-1.10765
25175088	chr6:25175088:G:A	2.93098e-15	-2.01372	-1.19848	1.92475e-07	-2.00717	-1.18067
25175399	chr6:25175399:C:T	1.98603e-14	-4.09142e-10	-1.29882	1.28027e-06	-4.09142e-10	-1.29297
25175557	chr6:25175557:A:C	2.13339e-15	-2.202	-1.32783	1.70192e-07	-1.98416	-1.32671
25175562	chr6:25175562:G:A	2.27431e-15	-2.19994	-1.26592	1.46608e-07	-2.19123	-1.26881
25175857	chr6:25175857:C:T	1.95839e-14	-4.09142e-10	-1.31283	1.24393e-06	-4.09142e-10	-1.32177
25175917	chr6:25175917:T:C	2.16092e-15	-2.193	-1.324	1.84926e-07	-1.90292	-1.32492
25176028	chr6:25176028:G:A	2.19853e-14	-4.09142e-10	-1.19716	1.49555e-06	-4.09142e-10	-1.13755
25176207	chr6:25176207:T:C	1.99236e-14	-4.09142e-10	-1.29563	1.32492e-06	-4.09142e-10	-1.25869
25176413	chr6:25176413:C:T	2.37038e-14	-4.09142e-10	-1.1219	1.46733e-06	-4.09142e-10	-1.1566
25176796	chr6:25176796:T:C	4.73006e-15	-1.51722	-1.21638	4.07491e-07	-1.26523	-1.17255
25177271	chr6:25177271:T:C	2.00042e-14	-4.09142e-10	-1.29159	1.32177e-06	-4.09142e-10	-1.26107
25177280	chr6:25177280:A:G	1.40444e-14	-0.37956	-1.26575	2.37589e-06	0.611403	-1.28607
25177494	chr6:25177494:G:A	2.87722e-15	-2.15837	-1.07234	1.79162e-07	-2.09678	-1.16273
25177672	chr6:25177672:A:G	1.95933e-14	-4.09142e-10	-1.31235	1.28598e-06	-4.09142e-10	-1.28852
25177747	chr6:25177747:G:A	3.946e-15	-1.62796	-1.28688	3.26326e-07	-1.40528	-1.25462
25177857	chr6:25177857:C:T	9.6705e-14	-4.09142e-10	0.284126	5.06827e-06	-4.09142e-10	0.0829574
25177982	chr6:25177982:G:A	2.87225e-15	-2.13461	-1.09783	1.93044e-07	-2.02045	-1.16443
25178610	chr6:25178610:A:G	1.94055e-14	-4.09142e-10	-1.32198	1.24699e-06	-4.09142e-10	-1.31931
25178762	chr6:25178762:A:C	3.8386e-15	-1.75187	-1.19057	1.57608e-07	-2.15422	-1.23346
25178865	chr6:25178865:G:A	4.80341e-15	-1.4696	-1.24861	2.14011e-07	-1.79971	-1.28207
25178879	chr6:25178879:C:T	7.18459e-15	-1.74033	-0.575268	2.88696e-07	-2.15027	-0.632151
25179087	chr6:25179087:C:T	5.04569e-15	-1.48292	-1.18608	2.21747e-07	-1.81531	-1.23095
25179129	chr6:25179129:T:C	2.32589e-15	-2.17323	-1.27021	1.56354e-07	-2.08345	-1.31223
25179245	chr6:25179245:A:G	3.73156e-15	-1.72699	-1.24372	1.52331e-07	-2.14499	-1.27675
25179341	chr6:25179341:G:C	2.91811e-14	-4.09142e-10	-0.91402	1.81554e-06	-4.09142e-10	-0.943659
25179405	chr6:25179405:T:C	2.38153e-14	-4.09142e-10	-1.11721	1.49808e-06	-4.09142e-10	-1.13586
25179899	chr6:25179899:A:G	2.33428e-14	-4.09142e-10	-1.13725	1.47294e-06	-4.09142e-10	-1.15278
25179933	chr6:25179933:T:C	3.20852e-14	-4.09142e-10	-0.819145	1.84892e-06	-4.09142e-10	-0.925441
25179963	chr6:25179963:G:A	2.18119e-15	-2.17958	-1.32809	1.38532e-07	-2.19497	-1.32173
25180173	chr6:25180173:T:C	1.37755e-14	-1.66465	-3.31813e-10	7.29141e-07	-1.85593	-3.31813e-10
25180318	chr6:25180318:T:G	1.13674e-14	-1.85679	-3.31813e-10	6.70664e-07	-1.93953	-3.31813e-10
25180568	chr6:25180568:A:G	3.43857e-14	-4.09142e-10	-0.749897	2.09457e-06	-4.09142e-10	-0.800694
25180645	chr6:25180645:CATTTA:C	4.6063e-14	-0.457529	-3.31813e-10	2.14057e-06	-0.778972	-3.31813e-10
25180991	chr6:25180991:C:CA	2.2601e-14	-4.09142e-10	-1.16955	1.47682e-06	-4.09142e-10	-1.15015
25181715	chr6:25181715:G:A	1.93732e-14	-4.09142e-10	-1.32365	1.27325e-06	-4.09142e-10	-1.29847
25181750	chr6:25181750:C:T	2.30684e-15	-2.16703	-1.28463	1.61248e-07	-2.04682	-1.31804
25181768	chr6:25181768:T:C	3.21105e-14	-4.09142e-10	-0.818355	1.87042e-06	-4.09142e-10	-0.913878
25182049	chr6:25182049:T:C	2.02756e-14	-4.09142e-10	-1.27812	1.25291e-06	-4.09142e-10	-1.31457
25182190	chr6:25182190:ATGT:A	5.69991e-14	-4.09142e-10	-0.244503	3.45943e-06	-4.09142e-10	-0.298938
25183067	chr6:25183067:T:A	1.95324e-14	-4.09142e-10	-1.31546	1.23698e-06	-4.09142e-10	-1.32737
25183412	chr6:25183412:T:C	4.08143e-15	-1.59662	-1.28448	2.28718e-07	-1.73882	-1.27649
25183436	chr6:25183436:C:T	1.92877e-14	-4.09142e-10	-1.32807	1.23608e-06	-4.09142e-10	-1.3281
25183810	chr6:25183810:C:T	3.24031e-14	-4.09142e-10	-0.809285	2.0883e-06	-4.09142e-10	-0.80369
25183813	chr6:25183813:T:C	2.00983e-14	-4.09142e-10	-1.2869	1.27976e-06	-4.09142e-10	-1.29337
25183814	chr6:25183814:G:A	2.00949e-14	-4.09142e-10	-1.28707	1.27956e-06	-4.09142e-10	-1.29353
25184180	chr6:25184180:G:A	6.69797e-15	-1.06969	-1.31604	2.89899e-07	-1.47448	-1.30379
25184371	chr6:25184371:C:G	1.40607e-13	-4.09142e-10	0.658431	9.15785e-06	-4.09142e-10	0.674569
25184553	chr6:25184553:C:T	4.03793e-15	-1.97017	-0.921637	2.22904e-07	-2.11096	-0.930093
25184835	chr6:25184835:C:G	1.92896e-14	-4.09142e-10	-1.32797	1.23573e-06	-4.09142e-10	-1.32838
25185133	chr6:25185133:T:G	2.36603e-15	-2.19928	-1.22705	1.89143e-07	-1.95006	-1.25524
25185134	chr6:25185134:T:C	1.92861e-14	-4.09142e-10	-1.32815	1.23582e-06	-4.09142e-10	-1.32831
25185673	chr6:25185673:A:G	2.21745e-15	-2.2012	-1.28998	1.66077e-07	-2.03519	-1.30015
25186305	chr6:25186305:C:T	2.06498e-14	-4.09142e-10	-1.25983	1.38663e-06	-4.09142e-10	-1.21317
25186340	chr6:25186340:T:G	2.76891e-15	-2.07169	-1.19739	1.52351e-07	-2.1904	-1.23121
25186821	chr6:25186821:C:T	3.37123e-15	-2.14631	-0.925951	2.05341e-07	-2.14701	-0.976118
25186834	chr6:25186834:A:T	4.05272e-14	-4.09142e-10	-0.585566	2.65204e-06	-4.09142e-10	-0.564713
25187063	chr6:25187063:A:T	1.31363e-14	-1.71216	-3.31813e-10	6.76701e-07	-1.93057	-3.31813e-10
25187186	chr6:25187186:A:G	6.80656e-14	-4.09142e-10	-0.0670671	4.34805e-06	-4.09142e-10	-0.0703152
25187575	chr6:25187575:T:A	3.2262e-14	-4.09142e-10	-0.813648	1.85828e-06	-4.09142e-10	-0.920393
25188012	chr6:25188012:A:G	2.76942e-13	-4.09142e-10	1.33627	2.1297e-05	-4.09142e-10	1.51852
25188223	chr6:25188223:C:T	2.55512e-14	-4.09142e-10	-1.04685	1.66302e-06	-4.09142e-10	-1.03141
25188526	chr6:25188526:AGAGG:A	8.05654e-15	-2.20106	-3.31813e-10	5.40469e-07	-2.15536	-3.31813e-10
25188540	chr6:25188540:A:T	2.17464e-14	-4.09142e-10	-1.20809	1.41572e-06	-4.09142e-10	-1.1924
25189263	chr6:25189263:A:T	8.10925e-15	-2.19453	-3.31813e-10	5.17729e-07	-2.19835	-3.31813e-10
25189339	chr6:25189339:C:A	1.9282e-14	-4.09142e-10	-1.32837	1.23573e-06	-4.09142e-10	-1.32838
25189443	chr6:25189443:C:G	7.19915e-14	-4.09142e-10	-0.0109905	4.73888e-06	-4.09142e-10	0.0157585
25190054	chr6:25190054:A:G	2.42198e-14	-4.09142e-10	-1.10037	1.65619e-06	-4.09142e-10	-1.03552
25190316	chr6:25190316:T:C	3.546e-15	-2.19033	-0.831392	2.42159e-07	-2.07147	-0.88673
25190650	chr6:25190650:T:G	7.19683e-14	-4.09142e-10	-0.011313	4.73706e-06	-4.09142e-10	0.015374
25190745	chr6:25190745:C:CTT	2.13178e-15	-2.20213	-1.32845	1.69608e-07	-1.98886	-1.32545
25190811	chr6:25190811:G:C	6.39272e-15	-1.12166	-1.31072	2.80514e-07	-1.51423	-1.29694
25191199	chr6:25191199:G:A	6.98849e-15	-1.04269	-1.30059	3.02926e-07	-1.45064	-1.28367
25191447	chr6:25191447:A:G	2.13622e-15	-2.20016	-1.32834	1.75007e-07	-1.95841	-1.32457
25191507	chr6:25191507:G:C	2.13252e-15	-2.20176	-1.32847	1.7104e-07	-1.98011	-1.32579
25192166	chr6:25192166:T:C	3.75756e-15	-1.63923	-1.32453	2.76482e-07	-1.49995	-1.3257
25192473	chr6:25192473:A:G	2.50317e-14	-4.09142e-10	-1.06739	1.62783e-06	-4.09142e-10	-1.05279
25192651	chr6:25192651:C:G	2.66317e-14	-4.09142e-10	-1.00544	1.5521e-06	-4.09142e-10	-1.10043
25192707	chr6:25192707:C:T	2.67666e-14	-4.09142e-10	-1.00038	1.55859e-06	-4.09142e-10	-1.09626
25192836	chr6:25192836:A:G	2.14436e-15	-2.20226	-1.32244	1.68676e-07	-2.00407	-1.31574
25192866	chr6:25192866:G:A	3.08983e-14	-4.09142e-10	-0.856837	2.32678e-06	-4.09142e-10	-0.695557
25193065	chr6:25193065:T:C	2.09099e-14	-4.09142e-10	-1.24732	1.38438e-06	-4.09142e-10	-1.21479
25193080	chr6:25193080:CT:C	7.07121e-14	-4.09142e-10	-0.0289225	4.64204e-06	-4.09142e-10	-0.00488931
25193241	chr6:25193241:C:G	1.97315e-14	-4.09142e-10	-1.30532	1.24512e-06	-4.09142e-10	-1.32081
25193522	chr6:25193522:A:C	6.41649e-14	-4.09142e-10	-0.126083	3.9857e-06	-4.09142e-10	-0.157329
25193651	chr6:25193651:A:T	1.9864e-14	-4.09142e-10	-1.29863	1.30302e-06	-4.09142e-10	-1.27536
25193661	chr6:25193661:G:A	2.08878e-14	-4.09142e-10	-1.24837	1.34208e-06	-4.09142e-10	-1.24582
25193781	chr6:25193781:C:G	2.01261e-14	-4.09142e-10	-1.28552	1.28994e-06	-4.09142e-10	-1.28545
25193879	chr6:25193879:G:C	2.1432e-15	-2.19913	-1.32611	1.59639e-07	-2.04656	-1.32832
25194178	chr6:25194178:A:G	1.94588e-14	-4.09142e-10	-1.31924	1.27311e-06	-4.09142e-10	-1.29858
25194421	chr6:25194421:T:C	7.23807e-15	-0.985582	-1.3226	2.96329e-07	-1.44518	-1.31115
25195075	chr6:25195075:C:T	6.31703e-14	-4.09142e-10	-0.141705	3.92543e-06	-4.09142e-10	-0.172568
25195289	chr6:25195289:C:T	6.88357e-15	-1.19974	-1.15866	3.67735e-07	-1.39915	-1.14128
25195360	chr6:25195360:GA:G	3.0795e-15	-1.83503	-1.32774	1.38297e-07	-2.19009	-1.3283
25195503	chr6:25195503:A:G	1.94641e-14	-4.09142e-10	-1.31897	1.25138e-06	-4.09142e-10	-1.3158
25195770	chr6:25195770:C:T	3.35513e-15	-1.81123	-1.26582	1.72051e-07	-2.02755	-1.27245
25195774	chr6:25195774:A:G	2.01909e-14	-4.09142e-10	-1.28231	1.37371e-06	-4.09142e-10	-1.22253
25196108	chr6:25196108:T:C	3.71919e-14	-4.09142e-10	-0.671448	2.48606e-06	-4.09142e-10	-0.629344
25196216	chr6:25196216:C:T	7.13402e-14	-4.09142e-10	-0.0200789	4.68415e-06	-4.09142e-10	0.00414108
25196230	chr6:25196230:G:A	2.02179e-14	-4.09142e-10	-1.28097	1.29453e-06	-4.09142e-10	-1.2819
25196255	chr6:25196255:C:T	1.98844e-14	-4.09142e-10	-1.2976	1.30804e-06	-4.09142e-10	-1.27151
25196547	chr6:25196547:C:T	2.0179e-14	-4.09142e-10	-1.28289	1.36053e-06	-4.09142e-10	-1.23217
25197094	chr6:25197094:C:T	1.97616e-14	-4.09142e-10	-1.3038	1.3673e-06	-4.09142e-10	-1.22721
25197244	chr6:25197244:C:T	6.32394e-14	-4.09142e-10	-0.140612	3.92845e-06	-4.09142e-10	-0.171797
25197263	chr6:25197263:C:A	2.0442e-14	-4.09142e-10	-1.26995	1.30852e-06	-4.09142e-10	-1.27115
25197447	chr6:25197447:T:C	2.05195e-14	-4.09142e-10	-1.26616	1.31324e-06	-4.09142e-10	-1.26754
25197509	chr6:25197509:T:C	1.33299e-14	-1.68953	-0.00799604	8.44653e-07	-1.96767	0.258798
25197888	chr6:25197888:A:G	2.08504e-14	-4.09142e-10	-1.25017	1.33991e-06	-4.09142e-10	-1.24744
25198017	chr6:25198017:C:A	2.33216e-14	-4.09142e-10	-1.13816	1.44251e-06	-4.09142e-10	-1.17366
25198042	chr6:25198042:A:G	2.09387e-14	-4.09142e-10	-1.24594	1.38662e-06	-4.09142e-10	-1.21317
25198161	chr6:25198161:A:G	2.38313e-14	-4.09142e-10	-1.11654	1.62744e-06	-4.09142e-10	-1.05303
25198315	chr6:25198315:G:C	1.96899e-14	-4.09142e-10	-1.30744	1.30521e-06	-4.09142e-10	-1.27368
25198507	chr6:25198507:G:A	6.03318e-15	-1.52604	-0.964228	3.35379e-07	-1.6818	-0.950736
25198814	chr6:25198814:G:A	2.77545e-15	-1.9469	-1.31983	1.38909e-07	-2.20221	-1.31177
25198876	chr6:25198876:A:G	2.68609e-14	-4.09142e-10	-0.996869	1.5651e-06	-4.09142e-10	-1.0921
25198947	chr6:25198947:C:A	7.40189e-14	-4.09142e-10	0.0167808	4.8532e-06	-4.09142e-10	0.0395947
25198953	chr6:25198953:A:G	2.59747e-14	-4.09142e-10	-1.03042	1.55237e-06	-4.09142e-10	-1.10026
25199268	chr6:25199268:G:A	1.9453e-14	-4.09142e-10	-1.31954	1.26957e-06	-4.09142e-10	-1.30137
25199625	chr6:25199625:T:C	5.75529e-15	-1.25622	-1.2812	3.08715e-07	-1.44887	-1.26651
25199670	chr6:25199670:G:A	9.16405e-14	-4.09142e-10	0.230334	5.58345e-06	-4.09142e-10	0.179764
25199790	chr6:25199790:A:G	4.42875e-15	-1.70874	-1.09068	2.57916e-07	-1.80949	-1.08567
25199806	chr6:25199806:A:T	3.79834e-15	-1.64295	-1.31003	2.9111e-07	-1.46829	-1.3058
25199809	chr6:25199809:T:G	3.8982e-15	-1.61697	-1.31005	2.99825e-07	-1.43871	-1.30589
25200186	chr6:25200186:T:C	4.12848e-14	0.593654	-1.1607	6.6272e-07	-0.727665	-1.22378
25200193	chr6:25200193:G:A	5.22921e-14	-4.09142e-10	-0.330694	3.27531e-06	-4.09142e-10	-0.35363
25200614	chr6:25200614:A:G	1.15002e-14	-0.688608	-1.15656	7.17877e-07	-0.662105	-1.2094
25200793	chr6:25200793:A:T	1.97808e-14	-4.09142e-10	-1.30283	1.26779e-06	-4.09142e-10	-1.30277
25200910	chr6:25200910:G:A	2.4571e-14	-4.09142e-10	-1.08597	1.45345e-06	-4.09142e-10	-1.16611
25200978	chr6:25200978:A:G	2.62132e-14	-4.09142e-10	-1.02128	1.71362e-06	-4.09142e-10	-1.00143
25201192	chr6:25201192:A:G	2.36403e-14	-4.09142e-10	-1.12459	1.46016e-06	-4.09142e-10	-1.1615
25202157	chr6:25202157:A:C	1.95813e-14	-4.09142e-10	-1.31296	1.28045e-06	-4.09142e-10	-1.29283
25202163	chr6:25202163:G:A	1.61849e-14	-1.54207	0.0386057	9.80964e-07	-1.86997	0.310713
25202178	chr6:25202178:C:A	2.09259e-14	-4.09142e-10	-1.24655	1.38562e-06	-4.09142e-10	-1.21389
25202238	chr6:25202238:C:A	1.98212e-14	-4.09142e-10	-1.30079	1.29581e-06	-4.09142e-10	-1.28091
25202428	chr6:25202428:T:C	1.95214e-14	-4.09142e-10	-1.31603	1.25259e-06	-4.09142e-10	-1.31483
25202545	chr6:25202545:A:G	1.96527e-14	-4.09142e-10	-1.30932	1.25951e-06	-4.09142e-10	-1.30932
25203361	chr6:25203361:G:A	2.55085e-14	-4.09142e-10	-1.04853	1.7553e-06	-4.09142e-10	-0.977404
25203555	chr6:25203555:T:A	5.28125e-14	-4.09142e-10	-0.320791	3.43793e-06	-4.09142e-10	-0.305173
25203722	chr6:25203722:G:A	9.32978e-15	-0.8827	-1.17163	5.82327e-07	-0.860489	-1.22028
25204104	chr6:25204104:C:T	1.24334e-14	-1.62485	-0.142297	7.71185e-07	-1.93116	0.131285
25204355	chr6:25204355:A:G	6.93664e-15	-1.51315	-0.837569	3.87668e-07	-1.66851	-0.819134
25204397	chr6:25204397:T:C	7.2792e-14	-4.09142e-10	6.72375e-05	4.7818e-06	-4.09142e-10	0.0247752
25204527	chr6:25204527:T:G	2.14584e-14	-4.09142e-10	-1.22142	1.412e-06	-4.09142e-10	-1.19504
25205381	chr6:25205381:C:A	8.43651e-14	-4.09142e-10	0.147615	5.14664e-06	-4.09142e-10	0.0983024
25205434	chr6:25205434:T:A	1.94467e-14	-4.09142e-10	-1.31986	1.2492e-06	-4.09142e-10	-1.31754
25205475	chr6:25205475:T:G	1.99308e-14	-4.09142e-10	-1.29527	1.29515e-06	-4.09142e-10	-1.28142
25205862	chr6:25205862:G:A	8.40262e-14	-4.09142e-10	0.14359	5.12609e-06	-4.09142e-10	0.0943002
25206096	chr6:25206096:A:G	4.93843e-14	-4.09142e-10	-0.387906	3.25112e-06	-4.09142e-10	-0.361043
25206726	chr6:25206726:G:A	2.12222e-14	-4.09142e-10	-1.23249	1.29515e-06	-4.09142e-10	-1.28142
25206755	chr6:25206755:T:C	7.89526e-15	-1.00952	-1.21175	4.97024e-07	-0.986356	-1.2528
25206913	chr6:25206913:T:C	3.92448e-13	-4.09142e-10	1.68487	3.10741e-05	-4.09142e-10	1.89633
25207014	chr6:25207014:T:C	1.98621e-14	-4.09142e-10	-1.29873	1.25849e-06	-4.09142e-10	-1.31013
25207044	chr6:25207044:G:T	4.8919e-15	-1.51456	-1.1854	2.88546e-07	-1.61294	-1.17
25207132	chr6:25207132:G:T	2.00225e-14	-4.09142e-10	-1.29068	1.28318e-06	-4.09142e-10	-1.2907
25207475	chr6:25207475:A:T	1.93264e-14	-4.09142e-10	-1.32607	1.24014e-06	-4.09142e-10	-1.32482
25207925	chr6:25207925:C:T	8.34258e-15	-0.849717	-1.31645	3.31137e-07	-1.34513	-1.30013
25207964	chr6:25207964:C:T	3.0262e-15	-1.87774	-1.3025	1.85333e-07	-1.96424	-1.26141
25208285	chr6:25208285:A:T	2.0047e-14	-4.09142e-10	-1.28946	1.34217e-06	-4.09142e-10	-1.24575
25208351	chr6:25208351:C:T	1.93e-14	-4.09142e-10	-1.32743	1.23801e-06	-4.09142e-10	-1.32654
25208357	chr6:25208357:C:T	8.15807e-15	-0.871269	-1.31726	3.25267e-07	-1.36175	-1.3014
25208617	chr6:25208617:A:T	3.30743e-15	-1.80849	-1.28288	1.94464e-07	-1.89625	-1.2813
25208992	chr6:25208992:G:C	1.97318e-14	-4.09142e-10	-1.30531	1.26465e-06	-4.09142e-10	-1.30525
25209011	chr6:25209011:A:G	1.97202e-14	-4.09142e-10	-1.3059	1.29526e-06	-4.09142e-10	-1.28133
25209023	chr6:25209023:T:C	1.98884e-14	-4.09142e-10	-1.2974	1.27466e-06	-4.09142e-10	-1.29737
25209027	chr6:25209027:T:C	1.96598e-14	-4.09142e-10	-1.30896	1.26014e-06	-4.09142e-10	-1.30882
25209071	chr6:25209071:G:A	2.66428e-14	-4.09142e-10	-1.00502	1.6247e-06	-4.09142e-10	-1.05472
25209883	chr6:25209883:C:T	3.17917e-15	-1.82555	-1.30537	1.87175e-07	-1.91154	-1.30422
25210171	chr6:25210171:A:G	6.33456e-14	-4.09142e-10	-0.138933	3.36531e-06	-4.09142e-10	-0.326521
25210389	chr6:25210389:T:G	1.15903e-14	-0.682413	-1.15495	7.22405e-07	-0.658646	-1.20657
25210483	chr6:25210483:G:A	2.66684e-15	-1.99302	-1.31363	1.65114e-07	-2.06137	-1.27979
25210643	chr6:25210643:A:T	2.00602e-14	-4.09142e-10	-1.2888	1.27718e-06	-4.09142e-10	-1.29539
25210736	chr6:25210736:T:C	2.6003e-14	-4.09142e-10	-1.02933	1.69909e-06	-4.09142e-10	-1.00995
25210770	chr6:25210770:G:A	4.64984e-15	-1.43769	-1.31302	3.44282e-07	-1.31477	-1.29157
25210833	chr6:25210833:T:C	1.99341e-14	-4.09142e-10	-1.29511	1.31348e-06	-4.09142e-10	-1.26737
25210871	chr6:25210871:A:G	1.93405e-14	-4.09142e-10	-1.32534	1.2413e-06	-4.09142e-10	-1.32388
25210964	chr6:25210964:C:T	3.66285e-15	-1.82964	-1.15966	2.18813e-07	-1.91102	-1.14855
25211050	chr6:25211050:T:C	1.93976e-14	-4.09142e-10	-1.32239	1.26209e-06	-4.09142e-10	-1.30727
25211127	chr6:25211127:CAT:C	2.59617e-14	-4.09142e-10	-1.03092	1.69638e-06	-4.09142e-10	-1.01155
25211299	chr6:25211299:C:T	1.57246e-14	-0.21851	-1.3138	9.08683e-07	-0.334925	-1.30088
25211489	chr6:25211489:A:C	6.87945e-14	-4.09142e-10	-0.0564152	4.51382e-06	-4.09142e-10	-0.0328993
25211571	chr6:25211571:T:G	3.57317e-15	-1.71749	-1.2966	2.71837e-07	-1.55365	-1.28895
25211920	chr6:25211920:C:CA	4.9147e-15	-1.37644	-1.31886	3.64224e-07	-1.24898	-1.30105
25212330	chr6:25212330:C:T	5.18985e-15	-1.32316	-1.31767	3.84761e-07	-1.19604	-1.29914
25212505	chr6:25212505:A:C	1.92877e-14	-4.09142e-10	-1.32807	1.24563e-06	-4.09142e-10	-1.3204
25212740	chr6:25212740:T:C	2.37006e-14	-4.09142e-10	-1.12204	1.46352e-06	-4.09142e-10	-1.1592
25212837	chr6:25212837:T:C	1.93529e-14	-4.09142e-10	-1.3247	1.23562e-06	-4.09142e-10	-1.32847
25212998	chr6:25212998:G:A	1.98702e-14	-4.09142e-10	-1.29832	1.27361e-06	-4.09142e-10	-1.29818
25213001	chr6:25213001:G:T	2.44621e-14	-4.09142e-10	-1.09041	1.44909e-06	-4.09142e-10	-1.16911
25213036	chr6:25213036:G:A	2.06666e-14	-4.09142e-10	-1.25902	1.41741e-06	-4.09142e-10	-1.19121
25213052	chr6:25213052:T:A	1.99638e-14	-4.09142e-10	-1.29362	1.27943e-06	-4.09142e-10	-1.29363
25213181	chr6:25213181:C:T	2.27848e-14	-4.09142e-10	-1.16144	1.5116e-06	-4.09142e-10	-1.12687
25213277	chr6:25213277:T:C	2.60019e-14	-4.09142e-10	-1.02937	1.6991e-06	-4.09142e-10	-1.00994
25214072	chr6:25214072:A:T	8.4495e-14	-4.09142e-10	0.149154	5.15442e-06	-4.09142e-10	0.0998112
25214182	chr6:25214182:T:A	2.48399e-14	-4.09142e-10	-1.07509	1.42299e-06	-4.09142e-10	-1.18728
25214277	chr6:25214277:T:G	2.90452e-14	-4.09142e-10	-0.918686	1.67369e-06	-4.09142e-10	-1.02501
25214357	chr6:25214357:T:C	5.47051e-14	-4.09142e-10	-0.285582	3.62158e-06	-4.09142e-10	-0.253132
25214406	chr6:25214406:A:G	1.94508e-14	-4.09142e-10	-1.31965	1.2573e-06	-4.09142e-10	-1.31107
25214429	chr6:25214429:A:G	2.14632e-14	-4.09142e-10	-1.2212	1.41232e-06	-4.09142e-10	-1.19481
25214492	chr6:25214492:A:G	4.81811e-15	-1.46406	-1.2511	2.31594e-07	-1.74487	-1.25794
25214965	chr6:25214965:A:G	1.93204e-14	-4.09142e-10	-1.32638	1.23973e-06	-4.09142e-10	-1.32515
25214977	chr6:25214977:T:C	1.65101e-14	-0.163377	-1.32019	9.49527e-07	-0.281678	-1.31016
25214990	chr6:25214990:G:A	3.89522e-15	-1.60051	-1.32728	3.08115e-07	-1.39368	-1.32365
25215040	chr6:25215040:A:G	3.82488e-15	-1.6313	-1.31472	2.98239e-07	-1.45079	-1.29911
25215269	chr6:25215269:G:A	6.89472e-14	-4.09142e-10	-0.0541977	4.52411e-06	-4.09142e-10	-0.0306225
25215462	chr6:25215462:G:A	8.43651e-14	-4.09142e-10	0.147615	5.14664e-06	-4.09142e-10	0.0983024
25215540	chr6:25215540:G:A	2.71685e-14	-4.09142e-10	-0.985482	1.77619e-06	-4.09142e-10	-0.965572
25215931	chr6:25215931:T:C	4.51835e-15	-1.57323	-1.20616	2.22809e-07	-1.82852	-1.21297
25215948	chr6:25215948:T:C	1.95001e-14	-4.09142e-10	-1.31712	1.32711e-06	-4.09142e-10	-1.25704
25216181	chr6:25216181:A:C	5.93208e-14	-4.09142e-10	-0.204578	3.66943e-06	-4.09142e-10	-0.240005
25216190	chr6:25216190:G:A	2.03846e-14	-4.09142e-10	-1.27276	1.28436e-06	-4.09142e-10	-1.28978
25216208	chr6:25216208:C:T	3.56906e-15	-1.71939	-1.29584	2.77116e-07	-1.53571	-1.28765
25216912	chr6:25216912:G:A	7.49591e-14	-4.09142e-10	0.0294033	4.9088e-06	-4.09142e-10	0.0509874
25216992	chr6:25216992:A:G	2.65189e-14	-4.09142e-10	-1.00968	1.74084e-06	-4.09142e-10	-0.985675
25216998	chr6:25216998:G:A	5.45672e-14	-4.09142e-10	-0.288106	3.61678e-06	-4.09142e-10	-0.254458
25217237	chr6:25217237:T:G	3.55292e-15	-1.78056	-1.23921	2.17019e-07	-1.84644	-1.22137
25217668	chr6:25217668:C:A	2.0683e-14	-4.09142e-10	-1.25823	1.35403e-06	-4.09142e-10	-1.23696
25218015	chr6:25218015:C:T	2.43514e-14	-4.09142e-10	-1.09495	1.47275e-06	-4.09142e-10	-1.15291
25218111	chr6:25218111:A:G	3.39445e-15	-2.19444	-0.870962	2.12827e-07	-2.1702	-0.917119
25218174	chr6:25218174:A:G	2.33818e-14	-4.09142e-10	-1.13558	1.5609e-06	-4.09142e-10	-1.09478
25218247	chr6:25218247:T:C	5.40631e-14	-4.09142e-10	-0.297387	3.41331e-06	-4.09142e-10	-0.312359
25218424	chr6:25218424:G:A	3.20111e-14	0.48724	-1.3087	1.49808e-06	0.152304	-1.28816
25218582	chr6:25218582:C:T	3.44702e-14	-4.09142e-10	-0.747444	2.3517e-06	-4.09142e-10	-0.684902
25218740	chr6:25218740:A:G	2.30909e-14	-4.09142e-10	-1.1481	1.39037e-06	-4.09142e-10	-1.21047
25218977	chr6:25218977:C:T	4.76524e-15	-1.69518	-1.03101	3.08849e-07	-1.67426	-1.04068
25219002	chr6:25219002:G:A	4.62555e-15	-1.72985	-1.02609	2.99513e-07	-1.70965	-1.03599
25219097	chr6:25219097:C:T	2.02746e-14	-1.27817	-3.31813e-10	1.33013e-06	-1.25476	-3.31813e-10
25219354	chr6:25219354:T:C	5.69192e-15	-1.62149	-0.927	3.1699e-07	-1.76895	-0.91998
25219730	chr6:25219730:T:C	1.98932e-14	-4.09142e-10	-1.29716	1.24565e-06	-4.09142e-10	-1.32038
25219737	chr6:25219737:TA:T	1.30223e-14	-1.41347	-0.307405	1.8589e-06	-0.711786	-0.20827
25220311	chr6:25220311:T:A	1.3191e-14	-1.34785	-0.360159	1.92316e-06	-0.622623	-0.263451
25220346	chr6:25220346:C:T	2.19219e-15	-2.18118	-1.32146	1.4688e-07	-2.14687	-1.31131
25220459	chr6:25220459:G:A	2.48623e-14	-4.09142e-10	-1.07419	1.63168e-06	-4.09142e-10	-1.05043
25220645	chr6:25220645:G:A	5.23708e-15	-1.30786	-1.32391	6.20879e-07	-0.689328	-1.32733
25220726	chr6:25220726:A:G	5.33254e-14	-4.09142e-10	-0.311126	3.36998e-06	-4.09142e-10	-0.325137
25220733	chr6:25220733:G:A	5.55528e-15	-1.25621	-1.31658	6.50458e-07	-0.641971	-1.32815
25220757	chr6:25220757:G:C	2.36813e-14	-0.228982	-0.893869	1.28929e-06	-0.426697	-0.859256
25221027	chr6:25221027:G:T	1.09314e-14	-2.19504	0.299144	9.09887e-07	-2.12867	0.494198
25221326	chr6:25221326:G:A	3.63951e-14	-4.09142e-10	-0.693105	2.47227e-06	-4.09142e-10	-0.634906
25221364	chr6:25221364:T:C	3.75304e-14	-4.09142e-10	-0.662388	2.53977e-06	-4.09142e-10	-0.607967
25221483	chr6:25221483:T:C	2.90815e-14	-4.09142e-10	-0.917437	2.16821e-06	-4.09142e-10	-0.766141
25221830	chr6:25221830:A:C	5.13369e-15	-1.6146	-1.03711	3.32861e-07	-1.59377	-1.04631
25222274	chr6:25222274:C:T	3.14597e-15	-1.87721	-1.26421	2.23025e-07	-1.7856	-1.25492
25222277	chr6:25222277:T:C	5.83035e-15	-1.21349	-1.31098	6.89112e-07	-0.58561	-1.32678
25222548	chr6:25222548:T:C	5.099e-15	-1.8677	-0.790799	3.75596e-07	-1.77008	-0.749206
25222867	chr6:25222867:T:C	8.37946e-15	-1.13036	-1.0314	1.18783e-06	-0.405302	-0.96261
25223341	chr6:25223341:A:G	6.83463e-14	-4.09142e-10	-0.062951	4.28383e-06	-4.09142e-10	-0.0851955
25223650	chr6:25223650:C:CTAA	2.73842e-14	-4.09142e-10	-0.977572	1.92273e-06	-4.09142e-10	-0.886295
25223652	chr6:25223652:ACTG:A	2.7384e-14	-4.09142e-10	-0.977581	1.92281e-06	-4.09142e-10	-0.886256
25223823	chr6:25223823:G:T	5.63492e-15	-1.7286	-0.829954	2.03576e-07	-2.20214	-0.929622
25224697	chr6:25224697:A:G	3.52611e-15	-1.88965	-1.1377	2.15918e-07	-1.90758	-1.16532
25224866	chr6:25224866:T:C	5.92614e-14	-4.09142e-10	-0.205582	3.73462e-06	-4.09142e-10	-0.222397
25224887	chr6:25224887:GT:G	1.92843e-14	-4.09142e-10	-1.32825	1.28009e-06	-4.09142e-10	-1.29312
25224904	chr6:25224904:C:T	1.25273e-14	-0.44513	-1.3145	2.32895e-06	0.583789	-1.27842
25225008	chr6:25225008:A:G	3.80743e-14	-4.09142e-10	-0.648001	2.46242e-06	-4.09142e-10	-0.638898
25225116	chr6:25225116:G:T	4.35246e-14	-4.09142e-10	-0.514213	2.97394e-06	-4.09142e-10	-0.450156
25225177	chr6:25225177:C:T	1.99966e-14	-4.09142e-10	-1.29198	1.33717e-06	-4.09142e-10	-1.24948
25225285	chr6:25225285:A:G	1.43961e-14	-0.338819	-1.28176	2.85137e-06	0.725832	-1.21808
25225375	chr6:25225375:T:C	2.07453e-14	-4.09142e-10	-1.25522	1.313e-06	-4.09142e-10	-1.26773
25225691	chr6:25225691:C:T	1.83154e-14	-1.3798	-3.31813e-10	9.79345e-07	-1.56091	-3.31813e-10
25225885	chr6:25225885:C:T	2.69609e-15	-1.99756	-1.29817	1.63306e-07	-2.09618	-1.25599
25226044	chr6:25226044:A:G	2.39583e-14	-2.18647	1.07524	1.63939e-06	-2.19671	1.15099
25226416	chr6:25226416:C:T	1.27361e-14	-1.92684	0.183739	7.90371e-07	-2.1057	0.330401
25226543	chr6:25226543:T:C	2.70086e-15	-1.99185	-1.30212	1.62676e-07	-2.09202	-1.26402
25226564	chr6:25226564:G:A	7.8428e-15	-1.08169	-1.14625	3.43275e-07	-1.54476	-1.0645
25226717	chr6:25226717:A:G	3.78237e-14	-4.09142e-10	-0.654604	2.4488e-06	-4.09142e-10	-0.644446
25227150	chr6:25227150:C:T	6.07879e-15	-1.32283	-1.1599	3.77958e-07	-1.37895	-1.13407
25227302	chr6:25227302:C:T	2.58999e-15	-2.15088	-1.185	1.54722e-07	-2.18941	-1.21676
25227391	chr6:25227391:C:T	5.5008e-14	-4.09142e-10	-0.280061	2.91939e-06	-4.09142e-10	-0.468667
25227491	chr6:25227491:G:A	5.13384e-14	0.472403	-0.821502	1.30867e-05	1.81283	-0.781281
25227692	chr6:25227692:T:C	2.04428e-14	-1.26991	-3.31813e-10	1.05996e-06	-1.48181	-3.31813e-10
25227808	chr6:25227808:A:C	2.05778e-14	-4.09142e-10	-1.26333	1.3579e-06	-4.09142e-10	-1.2341
25228639	chr6:25228639:AAAAAGT:A	7.06725e-15	-1.15636	-1.17571	3.21961e-07	-1.60194	-1.07143
25229222	chr6:25229222:A:C	8.894e-15	-1.35854	-0.743623	4.91873e-07	-1.72805	-0.521532
25229864	chr6:25229864:C:T	3.57012e-15	-1.7465	-1.26844	8.76738e-07	-0.435035	-1.23655
25229931	chr6:25229931:C:G	4.60862e-14	-4.09142e-10	-0.457026	2.76061e-06	-4.09142e-10	-0.524593
25230335	chr6:25230335:A:G	2.51651e-14	-4.09142e-10	-1.06208	1.51383e-06	-4.09142e-10	-1.1254
25230654	chr6:25230654:T:C	1.38057e-14	-1.66246	-3.31813e-10	6.47951e-07	-1.97398	-3.31813e-10
25231267	chr6:25231267:A:C	3.85313e-15	-1.72053	-1.21812	2.12521e-07	-1.8487	-1.24006
25231391	chr6:25231391:C:A	1.35588e-13	-4.09142e-10	0.622082	8.51233e-06	-4.09142e-10	0.601473
25231397	chr6:25231397:A:G	2.23876e-15	-2.15829	-1.32333	1.39372e-07	-2.18886	-1.32179
25231679	chr6:25231679:C:G	1.3578e-13	-4.09142e-10	0.623496	8.52421e-06	-4.09142e-10	0.602868
25231921	chr6:25231921:G:A	2.75475e-13	0.549501	0.781458	0.000141404	2.61766	0.793917
25231972	chr6:25231972:A:C	1.34825e-13	-4.09142e-10	0.616442	8.4647e-06	-4.09142e-10	0.595862
25232085	chr6:25232085:C:T	2.32187e-14	-4.09142e-10	-1.14258	1.55204e-06	-4.09142e-10	-1.10047
25232092	chr6:25232092:G:A	1.40611e-13	-4.09142e-10	0.658458	8.82114e-06	-4.09142e-10	0.637108
25232103	chr6:25232103:A:G	2.1842e-15	-2.18126	-1.32503	1.37596e-07	-2.19971	-1.32377
25233257	chr6:25233257:T:C	3.02591e-15	-1.86162	-1.31871	1.75473e-07	-1.96893	-1.31138
25233261	chr6:25233261:G:A	1.68884e-14	-1.46091	-3.31813e-10	1.35732e-06	-1.23453	-3.31813e-10
25233278	chr6:25233278:C:G	2.74315e-13	0.635495	0.691243	0.000141709	2.70765	0.706085
25233341	chr6:25233341:C:A	2.06252e-13	0.914293	0.127265	5.11466e-05	2.00317	0.391486
25233408	chr6:25233408:T:G	2.17899e-15	-2.18846	-1.32021	1.37555e-07	-2.2016	-1.32218
25233418	chr6:25233418:A:G	2.31542e-14	-4.09142e-10	-1.14536	1.4559e-06	-4.09142e-10	-1.16442
25233426	chr6:25233426:C:A	1.74596e-13	0.847344	0.0275937	4.21156e-05	1.92075	0.279622
25233471	chr6:25233471:A:G	2.4039e-13	1.03212	0.162605	6.39651e-05	2.18468	0.43361
25233487	chr6:25233487:A:G	2.20908e-13	1.29591	-0.185704	5.82765e-05	2.46586	0.0592967
25233532	chr6:25233532:A:T	2.45679e-13	0.963927	0.252562	6.17369e-05	2.0567	0.526142
25233560	chr6:25233560:T:C	3.7573e-14	-4.09142e-10	-0.661254	2.55221e-06	-4.09142e-10	-0.603082
25233683	chr6:25233683:T:C	4.00447e-14	0.368551	-0.966095	6.72721e-06	1.23983	-0.873713
25234144	chr6:25234144:T:C	9.23836e-15	-1.16586	-0.898316	1.53335e-06	-0.33977	-0.772815
25234401	chr6:25234401:G:A	3.07813e-14	-4.09142e-10	-0.860633	2.34802e-06	-4.09142e-10	-0.686469
25234656	chr6:25234656:A:G	4.07671e-14	0.395202	-0.974867	6.78487e-06	1.26725	-0.892592
25234756	chr6:25234756:C:T	3.12884e-15	-2.13568	-1.0112	2.08562e-07	-2.07418	-1.03338
25235075	chr6:25235075:C:T	4.19373e-14	0.493958	-1.04532	7.03946e-06	1.38251	-0.971021
25235317	chr6:25235317:A:C	4.88966e-15	-1.69172	-1.00869	2.57745e-07	-1.88685	-1.00898
25235546	chr6:25235546:C:A	2.12112e-14	-4.09142e-10	-1.23301	1.43772e-06	-4.09142e-10	-1.17698
25235634	chr6:25235634:C:T	5.99897e-13	1.36102	0.748202	0.000162784	2.52009	1.03229
25235647	chr6:25235647:T:C	3.32195e-14	-4.09142e-10	-0.784402	1.93666e-06	-4.09142e-10	-0.879077
25235946	chr6:25235946:A:G	4.44598e-14	-4.09142e-10	-0.492953	3.18138e-06	-4.09142e-10	-0.382728
25235969	chr6:25235969:T:C	2.08527e-14	-0.227398	-1.02266	3.08888e-06	0.53348	-0.945713
25236072	chr6:25236072:G:A	2.3223e-15	-2.20053	-1.24445	1.48091e-07	-2.19986	-1.25011
25236210	chr6:25236210:A:G	1.64933e-13	0.894761	-0.0767589	3.97977e-05	1.98163	0.162136
25236417	chr6:25236417:G:A	4.20922e-15	-1.62399	-1.22627	2.43533e-07	-1.75518	-1.19736
25236429	chr6:25236429:G:A	2.15957e-15	-2.1897	-1.32793	1.375e-07	-2.20173	-1.32245
25236454	chr6:25236454:T:C	2.37529e-15	-2.19972	-1.2227	1.51121e-07	-2.20065	-1.22907
25236648	chr6:25236648:A:G	6.64799e-15	-1.37017	-1.02305	9.52879e-07	-0.674848	-0.913462
25237060	chr6:25237060:G:A	1.32819e-13	0.5438	0.0576459	2.95003e-05	1.5493	0.295055
25237089	chr6:25237089:C:G	1.93852e-14	-4.09142e-10	-1.32303	1.23747e-06	-4.09142e-10	-1.32697
25237163	chr6:25237163:G:T	2.1397e-14	-4.09142e-10	-1.22429	1.34571e-06	-4.09142e-10	-1.24312
25237305	chr6:25237305:CCT:C	1.60456e-13	0.98748	-0.197001	3.90131e-05	2.09087	0.0329861
25237863	chr6:25237863:G:A	2.95778e-14	-4.09142e-10	-0.900516	2.23843e-06	-4.09142e-10	-0.734269
25237983	chr6:25237983:T:A	1.82941e-13	0.838343	0.0832841	4.39391e-05	1.91819	0.324569
25237992	chr6:25237992:A:G	4.61811e-15	-1.86113	-0.896428	3.39345e-07	-1.78207	-0.838712
25238725	chr6:25238725:C:G	4.83786e-15	-2.16989	-0.541175	3.40968e-07	-2.14432	-0.471691
25238851	chr6:25238851:G:A	1.93771e-14	-4.09142e-10	-1.32345	1.31908e-06	-4.09142e-10	-1.26311
25239400	chr6:25239400:T:C	2.34203e-14	-4.09142e-10	-1.13393	1.55713e-06	-4.09142e-10	-1.0972
25239444	chr6:25239444:T:A	1.25004e-13	0.496038	0.0447648	2.74634e-05	1.49226	0.280549
25239581	chr6:25239581:T:C	1.23372e-13	0.655083	-0.127417	2.84659e-05	1.7012	0.107465
25239752	chr6:25239752:A:G	7.87996e-15	-1.82921	-0.394004	4.6429e-07	-2.0424	-0.264889
25239874	chr6:25239874:TATTTA:T	1.92976e-14	-4.09142e-10	-1.32756	1.24291e-06	-4.09142e-10	-1.32259
25239958	chr6:25239958:C:A	1.09652e-13	0.442221	-0.0324494	2.36957e-05	1.42812	0.197134
25239986	chr6:25239986:G:A	3.19473e-15	-1.86192	-1.26412	1.872e-07	-1.96986	-1.24576
25240081	chr6:25240081:C:T	2.14177e-15	-2.19824	-1.32766	1.39854e-07	-2.17898	-1.32822
25240491	chr6:25240491:G:A	1.90476e-13	1.25081	-0.288825	4.7506e-05	2.38904	-0.0682211
25240715	chr6:25240715:C:G	1.29778e-13	0.878164	-0.299876	3.07607e-05	1.96708	-0.0808881
25240775	chr6:25240775:A:AT	2.14204e-15	-2.19736	-1.32842	1.40113e-07	-2.1769	-1.32844
25241157	chr6:25241157:G:C	3.94928e-15	-2.16087	-0.753138	2.83321e-07	-2.12794	-0.673277
25241411	chr6:25241411:C:T	4.46671e-15	-1.69109	-1.0998	2.38406e-07	-1.87338	-1.10045
25241473	chr6:25241473:C:A	2.13426e-15	-2.20211	-1.32732	1.38528e-07	-2.18895	-1.32778
25241495	chr6:25241495:G:A	3.23174e-14	-4.09142e-10	-0.811934	1.88887e-06	-4.09142e-10	-0.904066
25241632	chr6:25241632:G:T	2.13624e-15	-2.20225	-1.32624	1.37986e-07	-2.19374	-1.32691
25241692	chr6:25241692:A:G	3.27735e-14	-4.09142e-10	-0.797919	2.15772e-06	-4.09142e-10	-0.77099
25241750	chr6:25241750:A:C	5.55323e-14	-4.09142e-10	-0.270573	4.03709e-06	-4.09142e-10	-0.144518
25242296	chr6:25242296:T:G	2.14908e-15	-2.20081	-1.32169	1.4006e-07	-2.1827	-1.32302
25242600	chr6:25242600:A:G	1.04213e-13	0.540491	-0.181592	2.38102e-05	1.58001	0.0500552
25242804	chr6:25242804:C:A	5.56308e-14	-4.09142e-10	-0.268803	4.04235e-06	-4.09142e-10	-0.143215
25242927	chr6:25242927:G:A	4.80832e-14	-4.09142e-10	-0.414607	2.65755e-06	-4.09142e-10	-0.562639
25243479	chr6:25243479:G:T	6.66008e-15	-1.56542	-0.825983	3.97292e-07	-1.8442	-0.618926
25243732	chr6:25243732:CCTAT:C	6.87181e-15	-2.02795	-0.332167	3.59682e-07	-2.12596	-0.436618
25243825	chr6:25243825:T:C	2.1242e-14	-4.09142e-10	-1.23156	1.34042e-06	-4.09142e-10	-1.24706
25243848	chr6:25243848:C:T	3.39891e-15	-2.02147	-1.04261	1.76584e-07	-2.15425	-1.11975
25244073	chr6:25244073:C:T	1.01548e-13	-4.09142e-10	0.332988	6.35154e-06	-4.09142e-10	0.308655
25244330	chr6:25244330:G:A	8.07525e-14	-4.09142e-10	0.10385	5.41578e-06	-4.09142e-10	0.149274
25244876	chr6:25244876:G:T	6.58902e-15	-2.05413	-0.348002	3.50296e-07	-2.138	-0.451022
25245023	chr6:25245023:T:C	1.93468e-14	-4.09142e-10	-1.32501	1.25503e-06	-4.09142e-10	-1.31288
25245225	chr6:25245225:G:A	6.50184e-15	-2.06703	-0.34842	3.47296e-07	-2.1465	-0.451126
25245452	chr6:25245452:T:C	9.31124e-15	-1.86985	-0.186469	4.96705e-07	-1.98081	-0.258994
25245492	chr6:25245492:G:A	2.73749e-14	-4.09142e-10	-0.977912	1.62613e-06	-4.09142e-10	-1.05384
25245645	chr6:25245645:G:A	1.78544e-14	-1.40529	-3.31813e-10	1.61549e-06	-1.0604	-3.31813e-10
25245912	chr6:25245912:T:C	2.22231e-14	-4.09142e-10	-1.18641	1.36107e-06	-4.09142e-10	-1.23177
25245920	chr6:25245920:A:G	6.43002e-13	-4.09142e-10	2.17861	3.93943e-05	-4.09142e-10	2.13358
25246077	chr6:25246077:A:G	6.8357e-15	-2.0268	-0.338581	3.60171e-07	-2.11932	-0.441899
25246238	chr6:25246238:G:A	1.92805e-14	-4.09142e-10	-1.32845	1.25017e-06	-4.09142e-10	-1.31676
25246536	chr6:25246536:A:T	2.05873e-14	-4.09142e-10	-1.26286	1.31822e-06	-4.09142e-10	-1.26376
25246976	chr6:25246976:G:A	5.71156e-15	-1.65297	-0.892073	3.44035e-07	-1.90733	-0.699726
25247193	chr6:25247193:T:C	3.18266e-14	-4.09142e-10	-0.827235	2.09495e-06	-4.09142e-10	-0.800513
25247585	chr6:25247585:G:C	3.42365e-15	-2.19293	-0.863902	2.01631e-07	-2.20205	-0.939312
25247721	chr6:25247721:A:G	2.73351e-14	-4.09142e-10	-0.979368	2.03886e-06	-4.09142e-10	-0.827653
25247778	chr6:25247778:T:C	3.28986e-15	-1.84157	-1.25512	1.92327e-07	-1.95283	-1.23577
25247930	chr6:25247930:TAA:T	2.14508e-15	-2.20128	-1.32308	1.39327e-07	-2.18676	-1.32422
25248004	chr6:25248004:T:C	6.85608e-15	-1.5156	-0.8468	4.02684e-07	-1.80475	-0.644893
25248264	chr6:25248264:T:C	3.33222e-15	-2.19498	-0.88892	1.97145e-07	-2.2023	-0.961561
25248630	chr6:25248630:T:A	1.92871e-14	-4.09142e-10	-1.3281	1.23676e-06	-4.09142e-10	-1.32755
25249410	chr6:25249410:A:G	7.07584e-15	-1.67492	-0.655933	3.58503e-07	-1.84718	-0.718679
25250301	chr6:25250301:C:T	2.1988e-14	-4.09142e-10	-1.19704	1.3831e-06	-4.09142e-10	-1.21572
25250371	chr6:25250371:G:T	4.00537e-15	-2.17671	-0.723191	2.29811e-07	-2.19749	-0.81305
25250631	chr6:25250631:T:C	2.10941e-14	-4.09142e-10	-1.23855	1.39e-06	-4.09142e-10	-1.21074
25250758	chr6:25250758:TCTCA:T	4.84793e-15	-2.17824	-0.530743	2.7408e-07	-2.19802	-0.636353
25251149	chr6:25251149:G:T	5.28174e-15	-2.08489	-0.538398	2.89121e-07	-2.13732	-0.64363
25251544	chr6:25251544:G:A	3.86927e-14	-4.09142e-10	-0.631888	2.51182e-06	-4.09142e-10	-0.619037
25251570	chr6:25251570:C:T	2.44616e-14	-4.09142e-10	-1.09044	1.48103e-06	-4.09142e-10	-1.14731
25252402	chr6:25252402:C:T	4.5244e-14	-4.09142e-10	-0.475468	3.18866e-06	-4.09142e-10	-0.380443
25252472	chr6:25252472:T:C	8.36186e-15	-1.07792	-1.08594	3.88843e-07	-1.50194	-0.982685
25252996	chr6:25252996:A:T	8.19806e-15	-0.88749	-1.29615	2.92565e-07	-1.46059	-1.30852
25253361	chr6:25253361:T:A	1.26251e-14	-0.523222	-1.22863	3.91574e-07	-1.2267	-1.25092
25253636	chr6:25253636:T:C	6.78142e-15	-1.91796	-0.455392	4.88707e-07	-1.80012	-0.45591
25253861	chr6:25253861:A:G	1.92821e-14	-4.09142e-10	-1.32836	1.23684e-06	-4.09142e-10	-1.32748
25253905	chr6:25253905:C:G	2.85003e-14	-4.09142e-10	-0.937625	1.68724e-06	-4.09142e-10	-1.01695
25255009	chr6:25255009:G:A	3.32403e-14	-4.09142e-10	-0.783775	2.1877e-06	-4.09142e-10	-0.757194
25255662	chr6:25255662:CTT:C	5.84732e-15	-1.73765	-0.783902	3.18684e-07	-1.98359	-0.700013
25255856	chr6:25255856:G:A	3.73085e-14	-4.09142e-10	-0.668318	2.40938e-06	-4.09142e-10	-0.660674
25255859	chr6:25255859:G:T	7.24998e-15	-0.985395	-1.32115	2.63505e-07	-1.54761	-1.32611
25256182	chr6:25256182:C:T	6.44361e-15	-2.19876	-0.225688	4.95985e-07	-2.18597	-0.0552825
25256416	chr6:25256416:G:C	7.57662e-15	-1.26073	-1.00175	3.18243e-07	-1.67339	-1.01159
25256874	chr6:25256874:G:A	3.70878e-14	-4.09142e-10	-0.674251	2.44935e-06	-4.09142e-10	-0.644218
25256910	chr6:25256910:A:T	3.38432e-14	-4.09142e-10	-0.765802	2.187e-06	-4.09142e-10	-0.757513
25257302	chr6:25257302:C:T	3.05867e-15	-1.92666	-1.2429	1.81891e-07	-2.02248	-1.22191
25257352	chr6:25257352:G:T	9.77175e-15	-0.759938	-1.24811	3.17547e-07	-1.42043	-1.26674
25257557	chr6:25257557:C:T	3.15731e-15	-1.84264	-1.29518	1.84579e-07	-1.93382	-1.2959
25257592	chr6:25257592:C:T	3.61911e-14	-4.09142e-10	-0.698725	2.33686e-06	-4.09142e-10	-0.691236
25257777	chr6:25257777:C:A	5.66548e-15	-1.97439	-0.57876	4.03611e-07	-1.87046	-0.576889
25257922	chr6:25257922:G:A	2.99734e-14	-4.09142e-10	-0.887229	2.10935e-06	-4.09142e-10	-0.793661
25257988	chr6:25257988:G:A	6.39583e-15	-1.11631	-1.31558	2.42786e-07	-1.63294	-1.32268
25258110	chr6:25258110:C:T	5.62235e-15	-1.31346	-1.24733	2.24714e-07	-1.80828	-1.22469
25258452	chr6:25258452:T:C	4.27555e-15	-1.72285	-1.11178	2.04026e-07	-1.92128	-1.20827
25258909	chr6:25258909:C:T	5.01766e-15	-1.37415	-1.30042	2.00649e-07	-1.85134	-1.2949
25258979	chr6:25258979:A:G	5.49447e-15	-1.98968	-0.594118	3.90035e-07	-1.89009	-0.591475
25259125	chr6:25259125:A:G	1.30501e-14	-1.71875	-3.31813e-10	1.29e-06	-1.2854	-3.31813e-10
25259827	chr6:25259827:G:A	2.477e-14	-4.09142e-10	-1.07791	1.72213e-06	-4.09142e-10	-0.996479
25259969	chr6:25259969:AT:A	9.54894e-15	-0.896423	-1.13469	4.06921e-07	-1.39365	-1.04553
25260205	chr6:25260205:C:T	2.05556e-14	-4.09142e-10	-1.2644	1.38779e-06	-4.09142e-10	-1.21233
25260283	chr6:25260283:AC:A	5.43026e-15	-1.98734	-0.608214	3.85798e-07	-1.88669	-0.605793
25260434	chr6:25260434:C:T	5.45012e-15	-2.03439	-0.557514	3.80891e-07	-1.94967	-0.555618
25260532	chr6:25260532:ATCT:A	1.27257e-14	-1.74392	-3.31813e-10	6.42074e-07	-1.98309	-3.31813e-10
25260690	chr6:25260690:T:C	3.86424e-15	-1.93349	-1.00229	2.35863e-07	-2.02578	-0.958767
25261203	chr6:25261203:T:A	2.02687e-14	-4.09142e-10	-1.27846	1.36184e-06	-4.09142e-10	-1.23121
25261336	chr6:25261336:T:G	2.45135e-14	-4.09142e-10	-1.08831	1.7022e-06	-4.09142e-10	-1.00812
25261434	chr6:25261434:A:T	2.58275e-15	-2.01141	-1.32728	1.71033e-07	-1.98635	-1.31959
25261878	chr6:25261878:C:T	1.98417e-14	-4.09142e-10	-1.29975	1.23563e-06	-4.09142e-10	-1.32846
25261890	chr6:25261890:A:G	1.95282e-14	-4.09142e-10	-1.31568	1.24975e-06	-4.09142e-10	-1.3171
25261945	chr6:25261945:T:C	7.26276e-14	0.352143	-0.354338	2.64963e-06	-0.163558	-0.402063
25262513	chr6:25262513:G:A	9.00462e-14	-4.09142e-10	0.212784	6.97169e-06	-4.09142e-10	0.401816
25262518	chr6:25262518:A:G	3.82643e-15	-1.8284	-1.1172	2.2665e-07	-1.91504	-1.10935
25262612	chr6:25262612:G:A	1.42659e-13	-4.09142e-10	0.67292	1.1263e-05	-4.09142e-10	0.881477
25262629	chr6:25262629:T:A	3.61974e-15	-1.67393	-1.32721	1.3712e-07	-2.20018	-1.32676
25262884	chr6:25262884:C:T	2.3197e-14	-4.09142e-10	-1.14352	1.63171e-06	-4.09142e-10	-1.05041
25262893	chr6:25262893:A:G	2.66583e-15	-2.01951	-1.28751	1.57841e-07	-2.15187	-1.23434
25262990	chr6:25262990:A:T	8.68169e-15	-2.12632	-3.31813e-10	1.21279e-06	-1.34712	-3.31813e-10
25262992	chr6:25262992:A:T	8.82671e-15	-2.10976	-3.31813e-10	5.60387e-07	-2.11917	-3.31813e-10
25262994	chr6:25262994:A:ATTTTT	2.35041e-14	-4.09142e-10	-1.13036	1.43858e-06	-4.09142e-10	-1.17638
25263424	chr6:25263424:C:A	2.11548e-14	-4.09142e-10	-1.23567	1.428e-06	-4.09142e-10	-1.18377
25263749	chr6:25263749:C:T	8.64589e-15	-2.13046	-3.31813e-10	5.3801e-07	-2.15992	-3.31813e-10
25263904	chr6:25263904:C:T	4.58383e-14	-4.09142e-10	-0.46242	3.49808e-06	-4.09142e-10	-0.287829
25263936	chr6:25263936:A:G	4.63326e-14	-4.09142e-10	-0.451694	3.53944e-06	-4.09142e-10	-0.276074
25263954	chr6:25263954:G:A	4.68792e-14	-4.09142e-10	-0.439966	3.58546e-06	-4.09142e-10	-0.263155
25264249	chr6:25264249:C:T	4.43884e-15	-2.1243	-0.672845	6.17104e-07	-1.50618	-0.516584
25264382	chr6:25264382:C:G	3.89224e-15	-2.14576	-0.782799	5.32186e-07	-1.57384	-0.596962
25265149	chr6:25265149:T:C	2.61878e-15	-2.18591	-1.13893	2.59066e-07	-1.876	-1.01472
25265223	chr6:25265223:C:T	2.09463e-14	-0.76717	-0.478407	1.19613e-06	-1.05511	-0.305841
25265762	chr6:25265762:G:A	2.67784e-15	-2.14858	-1.15395	1.69408e-07	-2.18042	-1.13507
25265919	chr6:25265919:A:G	2.37847e-15	-2.13286	-1.28822	3.05889e-07	-1.48641	-1.23816
25266095	chr6:25266095:C:T	3.15714e-14	-4.09142e-10	-0.835287	2.00743e-06	-4.09142e-10	-0.843186
25266147	chr6:25266147:A:C	2.63476e-14	-4.09142e-10	-1.01616	1.90344e-06	-4.09142e-10	-0.896378
25266176	chr6:25266176:T:C	4.31951e-14	-0.521813	-3.31813e-10	3.09482e-06	-0.410312	-3.31813e-10
25266179	chr6:25266179:A:G	2.80276e-15	-2.15409	-1.10285	1.76129e-07	-2.18301	-1.09357
25266285	chr6:25266285:T:A	2.09588e-14	-4.09142e-10	-1.24498	1.44854e-06	-4.09142e-10	-1.16948
25266456	chr6:25266456:A:G	1.95911e-14	-4.09142e-10	-1.31246	1.28631e-06	-4.09142e-10	-1.28826
25266481	chr6:25266481:C:T	4.75537e-14	-4.09142e-10	-0.42568	3.6411e-06	-4.09142e-10	-0.247757
25266529	chr6:25266529:A:G	3.20585e-15	-2.16247	-0.960088	3.8973e-07	-1.62982	-0.852522
25266575	chr6:25266575:T:G	3.22157e-15	-2.19782	-0.919852	3.11578e-07	-1.74521	-0.960936
25266623	chr6:25266623:C:A	2.30018e-15	-2.1611	-1.29345	2.74239e-07	-1.58803	-1.24576
25266741	chr6:25266741:C:A	2.0944e-14	-4.09142e-10	-1.24568	1.44714e-06	-4.09142e-10	-1.17045
25266959	chr6:25266959:C:T	2.07287e-14	-4.09142e-10	-1.25602	1.43772e-06	-4.09142e-10	-1.17699
25267036	chr6:25267036:G:A	3.51007e-15	-2.15153	-0.880376	4.42241e-07	-1.59224	-0.763701
25267173	chr6:25267173:T:C	2.70913e-15	-2.12882	-1.16209	1.7018e-07	-2.16772	-1.14321
25267259	chr6:25267259:C:T	2.0818e-14	-4.09142e-10	-1.25172	1.43547e-06	-4.09142e-10	-1.17855
25267366	chr6:25267366:G:C	2.52556e-15	-2.19989	-1.16119	1.58346e-07	-2.19704	-1.18598
25267464	chr6:25267464:T:C	3.55603e-15	-2.12838	-0.890521	4.78932e-07	-1.52087	-0.755366
25267520	chr6:25267520:T:C	2.56491e-15	-2.15649	-1.18913	2.21933e-07	-1.96795	-1.07748
25267612	chr6:25267612:C:T	2.53871e-15	-2.16266	-1.19322	3.12964e-07	-1.59166	-1.11005
25267714	chr6:25267714:A:G	3.717e-14	-4.09142e-10	-0.672037	2.78195e-06	-4.09142e-10	-0.516892
25267786	chr6:25267786:A:C	2.68975e-15	-2.17207	-1.12602	2.50659e-07	-1.9268	-0.996907
25268297	chr6:25268297:A:C	1.49678e-14	-1.58164	-3.31813e-10	7.43707e-07	-1.83615	-3.31813e-10
25268998	chr6:25268998:G:C	1.17141e-14	-1.82674	-3.31813e-10	6.9813e-07	-1.89939	-3.31813e-10
25269021	chr6:25269021:C:A	4.35079e-14	-4.09142e-10	-0.514598	3.30648e-06	-4.09142e-10	-0.344159
25269130	chr6:25269130:C:T	4.3897e-14	-4.09142e-10	-0.505692	3.33655e-06	-4.09142e-10	-0.335106
25269427	chr6:25269427:T:C	4.48436e-14	-4.09142e-10	-0.484358	3.41488e-06	-4.09142e-10	-0.3119
25269454	chr6:25269454:A:G	4.55183e-14	-4.09142e-10	-0.469424	4.1667e-06	-4.09142e-10	-0.112918
25269474	chr6:25269474:C:T	2.70864e-15	-2.19624	-1.09485	2.68742e-07	-1.72823	-1.12582
25269589	chr6:25269589:T:G	3.54188e-14	-4.09142e-10	-0.720298	2.60173e-06	-4.09142e-10	-0.583865
25269707	chr6:25269707:G:T	1.92821e-14	-4.09142e-10	-1.32836	1.24454e-06	-4.09142e-10	-1.32128
25270173	chr6:25270173:T:C	1.10625e-14	-1.88398	-3.31813e-10	6.64229e-07	-1.94917	-3.31813e-10
25270374	chr6:25270374:C:T	3.32898e-14	-4.09142e-10	-0.782287	2.48273e-06	-4.09142e-10	-0.630684
25271022	chr6:25271022:C:T	2.38574e-15	-2.20154	-1.2165	2.6108e-07	-1.76493	-1.11804
25271384	chr6:25271384:C:T	2.12309e-14	-4.09142e-10	-1.23208	1.47507e-06	-4.09142e-10	-1.15134
25271391	chr6:25271391:C:T	3.81001e-14	-4.09142e-10	-0.647323	2.44744e-06	-4.09142e-10	-0.644998
25271557	chr6:25271557:ATC:A	3.39923e-15	-1.7695	-1.29449	1.99427e-07	-1.85027	-1.30208
25271599	chr6:25271599:C:T	4.12854e-14	-4.09142e-10	-0.56703	3.15324e-06	-4.09142e-10	-0.391612
25271746	chr6:25271746:G:A	2.17932e-15	-2.18108	-1.32744	1.39233e-07	-2.18498	-1.32667
25271792	chr6:25271792:T:A	2.83107e-14	-0.944301	-3.31813e-10	1.20953e-05	0.952778	-3.31813e-10
25271898	chr6:25271898:C:T	4.1226e-15	-2.20145	-0.669608	3.30152e-07	-2.12218	-0.52606
25272002	chr6:25272002:T:C	4.28395e-14	-4.09142e-10	-0.530079	3.28594e-06	-4.09142e-10	-0.35039
25272560	chr6:25272560:T:C	2.23738e-14	-4.09142e-10	-1.17965	1.52518e-06	-4.09142e-10	-1.11793
25272825	chr6:25272825:C:T	3.57517e-15	-2.17653	-0.836993	2.96255e-07	-2.0066	-0.749979
25273129	chr6:25273129:C:T	3.52389e-14	-4.09142e-10	-0.72539	2.64759e-06	-4.09142e-10	-0.566393
25273296	chr6:25273296:C:T	1.36411e-13	-4.09142e-10	0.628133	8.86371e-06	-4.09142e-10	0.641923
25273562	chr6:25273562:G:GGTTGAGGACAAGTCGCTGTA	3.32984e-14	-4.09142e-10	-0.78203	2.48381e-06	-4.09142e-10	-0.630248
25273745	chr6:25273745:C:T	3.40544e-14	-4.09142e-10	-0.759581	2.54807e-06	-4.09142e-10	-0.604705
25273856	chr6:25273856:A:G	1.11019e-14	-2.20012	0.319699	1.34303e-06	-1.9168	0.671683
25273906	chr6:25273906:T:C	3.02269e-14	-4.09142e-10	-0.878806	1.96056e-06	-4.09142e-10	-0.866814
25274331	chr6:25274331:C:A	9.76497e-15	-2.2023	0.193566	1.2304e-06	-1.86543	0.532728
25274384	chr6:25274384:G:A	2.17343e-15	-2.1916	-1.31963	1.89624e-07	-1.88265	-1.32011
25274396	chr6:25274396:C:T	3.32432e-14	-4.09142e-10	-0.783689	2.47781e-06	-4.09142e-10	-0.632667
25274417	chr6:25274417:T:C	1.03777e-14	-2.20181	0.253934	1.28911e-06	-1.88564	0.599548
25274610	chr6:25274610:T:C	2.97668e-15	-2.20059	-0.996144	2.1538e-07	-2.19901	-0.876385
25274929	chr6:25274929:A:G	3.70316e-15	-1.65342	-1.32493	2.16187e-07	-1.74496	-1.32669
25274980	chr6:25274980:G:A	3.70584e-15	-1.64953	-1.3281	2.16086e-07	-1.74365	-1.32847
25274984	chr6:25274984:C:T	3.35526e-14	-4.09142e-10	-0.774424	2.90026e-06	-4.09142e-10	-0.475244
25275317	chr6:25275317:CTTGAA:C	2.72293e-14	-4.09142e-10	-0.983247	1.87401e-06	-4.09142e-10	-0.911964
25275323	chr6:25275323:C:CG	2.04725e-14	-4.09142e-10	-1.26845	1.35428e-06	-4.09142e-10	-1.23677
25275929	chr6:25275929:A:G	2.94582e-14	-4.09142e-10	-0.904568	2.15972e-06	-4.09142e-10	-0.770065
25276038	chr6:25276038:A:G	4.26134e-15	-2.15567	-0.682288	5.09102e-07	-1.55208	-0.663065
25276054	chr6:25276054:A:G	3.77117e-15	-2.2002	-0.759948	3.36934e-07	-1.89925	-0.728658
25276188	chr6:25276188:G:A	1.92856e-14	-4.09142e-10	-1.32818	1.23884e-06	-4.09142e-10	-1.32587
25276318	chr6:25276318:A:G	4.86338e-15	-2.01052	-0.695281	3.32005e-07	-2.07534	-0.567307
25276561	chr6:25276561:C:T	3.52621e-15	-1.88267	-1.14465	2.51062e-07	-1.94284	-0.979254
25276588	chr6:25276588:T:C	1.98897e-14	-4.09142e-10	-1.29734	1.32524e-06	-4.09142e-10	-1.25845
25276590	chr6:25276590:T:C	3.35047e-14	-4.09142e-10	-0.775853	2.89511e-06	-4.09142e-10	-0.477018
25276760	chr6:25276760:T:C	4.8715e-15	-1.93456	-0.769582	2.83114e-07	-1.97527	-0.826677
25277060	chr6:25277060:T:A	8.64978e-15	-2.13	-3.31813e-10	5.24922e-07	-2.18455	-3.31813e-10
25277088	chr6:25277088:A:G	3.54653e-14	-4.09142e-10	-0.718983	3.31354e-06	-4.09142e-10	-0.342026
25277147	chr6:25277147:T:C	2.76985e-15	-2.19843	-1.07032	2.44801e-07	-1.96528	-0.982075
25277191	chr6:25277191:T:C	2.87746e-15	-2.18724	-1.04339	3.20392e-07	-1.68682	-0.991437
25277259	chr6:25277259:C:T	2.10885e-14	-4.09142e-10	-1.23881	1.4626e-06	-4.09142e-10	-1.15983
25277852	chr6:25277852:A:G	4.1427e-14	-4.09142e-10	-0.563607	2.13961e-06	-4.09142e-10	-0.779421
25277892	chr6:25277892:A:G	2.10788e-14	-4.09142e-10	-1.23927	1.46163e-06	-4.09142e-10	-1.16049
25278318	chr6:25278318:T:C	2.82441e-15	-2.19761	-1.05163	2.95372e-07	-1.76146	-0.998106
25278343	chr6:25278343:T:C	3.99241e-14	-4.09142e-10	-0.600559	2.07376e-06	-4.09142e-10	-0.810679
25278399	chr6:25278399:A:G	2.93519e-14	-4.09142e-10	-0.908182	2.15089e-06	-4.09142e-10	-0.774162
25278413	chr6:25278413:C:T	3.23059e-14	-4.09142e-10	-0.81229	2.7668e-06	-4.09142e-10	-0.522352
25278743	chr6:25278743:A:G	2.55089e-14	-4.09142e-10	-1.04851	2.03119e-06	-4.09142e-10	-0.831422
25278760	chr6:25278760:CAA:C	2.60613e-15	-2.20182	-1.12785	2.49788e-07	-1.87865	-1.04854
25278980	chr6:25278980:A:T	4.17332e-15	-2.00819	-0.850634	7.38598e-07	-1.13138	-0.711665
25278991	chr6:25278991:G:A	3.27884e-14	-4.09142e-10	-0.797466	1.89599e-06	-4.09142e-10	-0.900303
25279314	chr6:25279314:G:A	4.23868e-14	-4.09142e-10	-0.540702	2.18262e-06	-4.09142e-10	-0.759518
25279695	chr6:25279695:G:A	1.23846e-13	-4.09142e-10	0.531498	7.22371e-06	-4.09142e-10	0.437326
25279895	chr6:25279895:C:G	1.92813e-14	-4.09142e-10	-1.32841	1.23938e-06	-4.09142e-10	-1.32543
25280011	chr6:25280011:G:A	2.35721e-14	-4.09142e-10	-1.12747	1.61764e-06	-4.09142e-10	-1.05908
25280209	chr6:25280209:C:T	3.41574e-14	-4.09142e-10	-0.756561	2.9623e-06	-4.09142e-10	-0.454076
25280302	chr6:25280302:T:C	4.44e-15	-2.01276	-0.784122	7.52665e-07	-1.18742	-0.636757
25280950	chr6:25280950:T:C	3.47106e-14	-4.09142e-10	-0.740493	3.02143e-06	-4.09142e-10	-0.434314
25281144	chr6:25281144:A:G	2.31688e-14	-1.14473	-3.31813e-10	9.80763e-07	-1.55947	-3.31813e-10
25281146	chr6:25281146:A:G	9.2365e-15	-2.06438	-3.31813e-10	6.70927e-07	-1.93914	-3.31813e-10
25281195	chr6:25281195:A:G	2.98074e-15	-2.18533	-1.01004	2.02685e-07	-2.19333	-0.942816
25281272	chr6:25281272:G:T	1.37574e-14	-0.894796	-0.771164	7.55893e-07	-1.25941	-0.560492
25281273	chr6:25281273:C:T	1.33734e-14	-0.918894	-0.775375	7.36497e-07	-1.28036	-0.565535
25281536	chr6:25281536:A:G	2.54431e-14	-4.09142e-10	-1.0511	1.69856e-06	-4.09142e-10	-1.01026
25281620	chr6:25281620:G:C	2.834e-15	-2.19921	-1.04664	1.92754e-07	-2.20196	-0.984423
25281677	chr6:25281677:G:A	2.84161e-15	-2.19851	-1.04466	1.93198e-07	-2.20169	-0.982392
25281771	chr6:25281771:A:G	2.80653e-15	-2.20075	-1.05484	1.90966e-07	-2.20231	-0.993395
25282223	chr6:25282223:G:GTTATTT	1.01284e-14	-1.97219	-3.31813e-10	6.10468e-07	-2.03357	-3.31813e-10
25282395	chr6:25282395:A:G	3.13185e-14	-4.09142e-10	-0.843329	2.44769e-06	-4.09142e-10	-0.644899
25282587	chr6:25282587:T:A	3.24768e-14	-4.09142e-10	-0.807014	2.55502e-06	-4.09142e-10	-0.601981
25282772	chr6:25282772:G:A	7.35848e-15	-1.12415	-1.16753	3.85516e-07	-1.4151	-1.07812
25282895	chr6:25282895:A:C	3.19719e-14	-4.09142e-10	-0.822681	2.50824e-06	-4.09142e-10	-0.62046
25282937	chr6:25282937:A:G	3.1593e-14	-4.09142e-10	-0.834603	2.47357e-06	-4.09142e-10	-0.634379
25283272	chr6:25283272:G:A	2.68932e-15	-2.19842	-1.09983	2.68324e-07	-1.83984	-1.01576
25283399	chr6:25283399:A:G	3.10569e-14	-4.09142e-10	-0.851717	2.42267e-06	-4.09142e-10	-0.655173
25283400	chr6:25283400:G:A	2.06947e-14	-4.09142e-10	-1.25766	1.40006e-06	-4.09142e-10	-1.20353
25283509	chr6:25283509:T:G	3.22532e-15	-1.78811	-1.32839	1.9054e-07	-1.86955	-1.32839
25283526	chr6:25283526:G:A	5.70301e-15	-1.38439	-1.16216	2.87971e-07	-1.67276	-1.11218
25283848	chr6:25283848:A:G	2.75576e-15	-2.19983	-1.07401	1.86986e-07	-2.20216	-1.01461
25283860	chr6:25283860:C:T	2.57446e-14	-4.09142e-10	-1.03932	1.92823e-06	-4.09142e-10	-0.88344
25284427	chr6:25284427:C:T	3.10999e-14	-4.09142e-10	-0.850334	2.42792e-06	-4.09142e-10	-0.653008
25284459	chr6:25284459:C:T	3.11288e-14	-4.09142e-10	-0.849406	2.43033e-06	-4.09142e-10	-0.652014
25284496	chr6:25284496:G:A	3.17453e-14	-4.09142e-10	-0.829793	2.48672e-06	-4.09142e-10	-0.629079
25284565	chr6:25284565:C:T	2.5779e-14	-4.09142e-10	-1.03798	1.75678e-06	-4.09142e-10	-0.976562
25284595	chr6:25284595:G:C	3.19015e-14	-4.09142e-10	-0.824886	2.71559e-06	-4.09142e-10	-0.541033
25284641	chr6:25284641:G:A	2.18311e-15	-2.19635	-1.31044	1.38082e-07	-2.19395	-1.32601
25284655	chr6:25284655:G:C	3.30727e-14	-4.09142e-10	-0.78883	2.61059e-06	-4.09142e-10	-0.580466
25284669	chr6:25284669:A:G	3.32748e-14	-4.09142e-10	-0.782739	2.62967e-06	-4.09142e-10	-0.573184
25284717	chr6:25284717:A:G	4.97279e-14	-4.09142e-10	-0.380973	2.6992e-06	-4.09142e-10	-0.547087
25285343	chr6:25285343:T:C	3.76284e-14	-4.09142e-10	-0.65978	2.56483e-06	-4.09142e-10	-0.59815
25285392	chr6:25285392:G:A	9.96555e-15	-1.98841	-3.31813e-10	6.03831e-07	-2.0445	-3.31813e-10
25285424	chr6:25285424:G:C	3.73908e-14	-4.09142e-10	-0.666115	3.30639e-06	-4.09142e-10	-0.344186
25285648	chr6:25285648:T:TTTA	3.08527e-14	-4.09142e-10	-0.858315	2.40586e-06	-4.09142e-10	-0.662133
25285715	chr6:25285715:T:C	2.79225e-15	-2.19984	-1.06085	1.89653e-07	-2.20216	-1.00044
25285838	chr6:25285838:C:T	3.29655e-14	-4.09142e-10	-0.792077	2.60174e-06	-4.09142e-10	-0.583862
25285841	chr6:25285841:A:G	3.19053e-14	-4.09142e-10	-0.824768	2.71573e-06	-4.09142e-10	-0.540982
25285928	chr6:25285928:A:G	1.03504e-14	-1.95052	-3.31813e-10	6.22477e-07	-2.01409	-3.31813e-10
25286039	chr6:25286039:TTTTG:T	3.74361e-14	-4.09142e-10	-0.664905	3.30632e-06	-4.09142e-10	-0.344206
25286124	chr6:25286124:C:T	2.71953e-14	-4.09142e-10	-0.984494	1.74763e-06	-4.09142e-10	-0.981783
25286293	chr6:25286293:T:C	3.13347e-14	-4.09142e-10	-0.842812	2.45623e-06	-4.09142e-10	-0.641413
25286613	chr6:25286613:T:G	3.20683e-14	-4.09142e-10	-0.819672	2.52648e-06	-4.09142e-10	-0.613217
25286658	chr6:25286658:A:G	3.27343e-14	-4.09142e-10	-0.799116	2.58825e-06	-4.09142e-10	-0.589061
25286745	chr6:25286745:G:A	1.76727e-13	-4.09142e-10	0.887068	1.14231e-05	-4.09142e-10	0.895591
25287777	chr6:25287777:T:C	3.08645e-15	-2.20232	-0.958202	2.16662e-07	-2.20223	-0.867229
25287947	chr6:25287947:G:A	7.32687e-15	-1.13483	-1.16116	4.17854e-07	-1.38306	-1.02961
25288043	chr6:25288043:G:T	7.21186e-15	-1.15317	-1.15864	4.15633e-07	-1.40529	-1.0127
25288050	chr6:25288050:G:C	2.18776e-14	-4.09142e-10	-1.20207	1.43592e-06	-4.09142e-10	-1.17824
25288099	chr6:25288099:C:A	1.94007e-14	-4.09142e-10	-1.32223	1.30514e-06	-4.09142e-10	-1.27373
25288105	chr6:25288105:A:G	2.01123e-14	-4.09142e-10	-1.28621	1.35904e-06	-4.09142e-10	-1.23326
25288321	chr6:25288321:G:A	3.32212e-15	-1.88699	-1.19995	1.75162e-07	-2.15027	-1.13182
25288664	chr6:25288664:G:A	2.4581e-14	-4.09142e-10	-1.08557	1.67115e-06	-4.09142e-10	-1.02653
25288835	chr6:25288835:A:C	3.9417e-15	-1.80107	-1.11485	1.9488e-07	-2.17511	-1.0003
25288869	chr6:25288869:G:A	3.714e-15	-1.8232	-1.15223	1.86855e-07	-2.16933	-1.04813
25288956	chr6:25288956:G:C	3.2192e-15	-1.8788	-1.2396	1.68031e-07	-2.15102	-1.17263
25289052	chr6:25289052:A:T	2.41013e-15	-2.14593	-1.26193	1.74819e-07	-2.00858	-1.27547
25289219	chr6:25289219:A:G	9.17505e-15	-1.68913	-0.381922	4.61668e-07	-1.8379	-0.475051
25289394	chr6:25289394:C:G	8.64096e-15	-2.13103	-3.31813e-10	6.02872e-07	-2.04609	-3.31813e-10
25289535	chr6:25289535:C:T	8.50709e-15	-2.14664	-3.31813e-10	5.29632e-07	-2.17562	-3.31813e-10
25290036	chr6:25290036:T:C	2.55506e-15	-2.03009	-1.31938	1.56234e-07	-2.08879	-1.30765
25290105	chr6:25290105:T:C	2.50225e-15	-2.05102	-1.31933	1.53653e-07	-2.10553	-1.30757
25290148	chr6:25290148:C:T	2.50669e-15	-2.04437	-1.32421	1.53263e-07	-2.10023	-1.31541
25290149	chr6:25290149:A:G	1.70571e-14	-1.45097	-3.31813e-10	1.16601e-06	-1.38646	-3.31813e-10
25290842	chr6:25290842:G:A	3.24411e-15	-1.83232	-1.27838	1.56818e-07	-2.16687	-1.22584
25290849	chr6:25290849:T:A	2.4962e-15	-2.05423	-1.31854	1.53441e-07	-2.10811	-1.30637
25290956	chr6:25290956:A:G	2.55261e-15	-2.03904	-1.31139	1.39333e-07	-2.18754	-1.32339
25291214	chr6:25291214:A:G	8.54445e-15	-2.14226	-3.31813e-10	5.31296e-07	-2.17248	-3.31813e-10
25291229	chr6:25291229:G:A	3.02864e-15	-1.85726	-1.32217	1.62902e-07	-2.02802	-1.32663
25291305	chr6:25291305:T:C	2.48087e-15	-2.05822	-1.32071	1.52442e-07	-2.11133	-1.30968
25291498	chr6:25291498:T:C	2.50206e-15	-2.05117	-1.31925	1.53606e-07	-2.10596	-1.30745
25291503	chr6:25291503:G:A	3.35978e-14	-4.09142e-10	-0.773078	1.89789e-06	-4.09142e-10	-0.899302
25291548	chr6:25291548:T:A	2.12241e-14	-4.09142e-10	-1.2324	1.30337e-06	-4.09142e-10	-1.27509
25291969	chr6:25291969:G:C	3.81281e-14	-4.09142e-10	-0.646587	2.85643e-06	-4.09142e-10	-0.490471
25292016	chr6:25292016:G:A	2.5513e-15	-2.03168	-1.31925	1.56115e-07	-2.08974	-1.30746
25292173	chr6:25292173:C:T	2.99412e-15	-1.86906	-1.32183	1.44718e-07	-2.14578	-1.32722
25292339	chr6:25292339:C:T	3.28529e-15	-1.844	-1.25408	1.62752e-07	-2.16324	-1.19233
25292785	chr6:25292785:A:C	2.13847e-15	-2.2022	-1.32525	2.05281e-07	-1.79581	-1.32761
25292798	chr6:25292798:G:A	2.61552e-14	-4.09142e-10	-1.02349	1.78619e-06	-4.09142e-10	-0.959956
25292973	chr6:25292973:A:C	2.50809e-15	-2.04871	-1.31931	1.53933e-07	-2.10373	-1.30755
25293036	chr6:25293036:T:C	2.52848e-15	-2.04088	-1.31904	1.54974e-07	-2.0974	-1.30714
25293153	chr6:25293153:C:A	2.11153e-14	-4.09142e-10	-1.23754	1.46361e-06	-4.09142e-10	-1.15914
25293171	chr6:25293171:G:A	2.48741e-15	-2.06315	-1.31315	1.53624e-07	-2.11465	-1.29864
25293205	chr6:25293205:T:C	2.19862e-15	-2.20228	-1.29743	2.13682e-07	-1.78098	-1.30232
25293297	chr6:25293297:TGTG:T	2.0271e-14	-4.09142e-10	-1.27835	1.33727e-06	-4.09142e-10	-1.24941
25293320	chr6:25293320:A:G	2.82794e-15	-2.1938	-1.05419	2.48628e-07	-1.85779	-1.07405
25293348	chr6:25293348:A:C	2.42972e-14	-4.09142e-10	-1.09718	1.4476e-06	-4.09142e-10	-1.17014
25293511	chr6:25293511:G:A	2.47133e-15	-2.07032	-1.31247	1.52667e-07	-2.12089	-1.29865
25293540	chr6:25293540:A:G	2.65415e-15	-1.98394	-1.32747	1.43205e-07	-2.17301	-1.31051
25293650	chr6:25293650:G:T	2.50448e-15	-2.05077	-1.31869	1.53877e-07	-2.10503	-1.30662
25293667	chr6:25293667:G:A	2.47647e-14	-4.09142e-10	-1.07812	1.68507e-06	-4.09142e-10	-1.01823
25293787	chr6:25293787:T:C	8.1957e-15	-2.18393	-3.31813e-10	5.20777e-07	-2.19248	-3.31813e-10
25294020	chr6:25294020:C:T	6.88436e-15	-1.72583	-0.632456	3.58616e-07	-1.92356	-0.641982
25294188	chr6:25294188:G:A	2.4581e-14	-4.09142e-10	-1.08557	1.67115e-06	-4.09142e-10	-1.02653
25294296	chr6:25294296:T:C	8.49456e-15	-2.14811	-3.31813e-10	5.29195e-07	-2.17644	-3.31813e-10
25294855	chr6:25294855:C:T	8.39379e-15	-2.16005	-3.31813e-10	5.2501e-07	-2.18438	-3.31813e-10
25294919	chr6:25294919:C:A	1.70564e-13	-4.09142e-10	0.851569	8.6612e-06	-4.09142e-10	0.61881
25295030	chr6:25295030:T:C	4.54059e-15	-1.53572	-1.23876	1.61574e-07	-2.20227	-1.16056
25295214	chr6:25295214:A:G	2.10673e-14	-4.09142e-10	-1.23982	1.43314e-06	-4.09142e-10	-1.18017
25295220	chr6:25295220:TATATG:T	2.55848e-13	-4.09142e-10	1.25705	1.26691e-05	-4.09142e-10	0.999126
25295290	chr6:25295290:A:G	2.53013e-15	-2.03996	-1.3193	1.55073e-07	-2.09637	-1.30754
25295459	chr6:25295459:C:T	2.20244e-14	-4.09142e-10	-1.19539	1.63383e-06	-4.09142e-10	-1.04912
25295837	chr6:25295837:A:G	2.48721e-15	-2.06077	-1.31561	1.53342e-07	-2.11305	-1.30208
25295878	chr6:25295878:G:C	2.4581e-14	-4.09142e-10	-1.08557	1.67115e-06	-4.09142e-10	-1.02653
25296378	chr6:25296378:G:A	3.62553e-15	-1.72877	-1.27077	1.54532e-07	-2.19038	-1.21702
25296803	chr6:25296803:G:A	1.92978e-14	-4.09142e-10	-1.32755	1.27623e-06	-4.09142e-10	-1.29613
25296845	chr6:25296845:T:C	1.92823e-14	-4.09142e-10	-1.32835	1.25459e-06	-4.09142e-10	-1.31323
25297269	chr6:25297269:T:G	6.94504e-15	-1.45344	-0.896067	3.06905e-07	-1.74551	-0.975747
25297320	chr6:25297320:C:T	2.36101e-14	-4.09142e-10	-1.12587	1.83485e-06	-4.09142e-10	-0.933082
25297858	chr6:25297858:A:G	3.22627e-15	-2.05227	-1.06394	2.06079e-07	-2.10637	-1.01317
25298505	chr6:25298505:C:T	3.17971e-15	-2.04192	-1.08883	2.0205e-07	-2.0983	-1.04098
25298979	chr6:25298979:T:C	3.03463e-15	-2.04524	-1.13221	1.92148e-07	-2.10092	-1.08861
25299021	chr6:25299021:G:A	4.00209e-14	-0.598137	-3.31813e-10	1.82375e-05	1.36344	-3.31813e-10
25299138	chr6:25299138:A:G	2.20561e-14	-4.09142e-10	-1.19395	1.64945e-06	-4.09142e-10	-1.0396
25299203	chr6:25299203:C:T	4.1503e-14	-4.09142e-10	-0.561773	2.93428e-06	-4.09142e-10	-0.463581
25299368	chr6:25299368:T:C	3.11821e-15	-2.04973	-1.10055	1.98198e-07	-2.10473	-1.0538
25299429	chr6:25299429:C:T	1.94906e-14	-4.09142e-10	-1.31761	1.23624e-06	-4.09142e-10	-1.32797
25299473	chr6:25299473:A:C	2.08358e-14	-4.09142e-10	-1.25087	1.44062e-06	-4.09142e-10	-1.17497
25299569	chr6:25299569:C:G	2.18462e-14	-4.09142e-10	-1.20351	1.50199e-06	-4.09142e-10	-1.13325
25299703	chr6:25299703:C:T	3.47052e-14	-4.09142e-10	-0.740649	2.39711e-06	-4.09142e-10	-0.66578
25299999	chr6:25299999:T:G	3.23801e-15	-2.14453	-0.96805	2.32612e-07	-2.00951	-0.988917
25300097	chr6:25300097:G:A	4.35281e-15	-2.20159	-0.615124	3.2246e-07	-2.18783	-0.483991
25300145	chr6:25300145:TTTACAGTTTTATGATA:T	3.13856e-15	-2.05374	-1.09003	1.99906e-07	-2.10767	-1.04228
25300178	chr6:25300178:A:C	2.22176e-14	-4.09142e-10	-1.18665	1.68261e-06	-4.09142e-10	-1.01969
25300186	chr6:25300186:G:A	3.12421e-15	-2.0449	-1.10346	1.9836e-07	-2.10068	-1.05703
25300194	chr6:25300194:G:A	2.30727e-14	-4.09142e-10	-1.14889	1.69093e-06	-4.09142e-10	-1.01476
25300301	chr6:25300301:G:A	2.81344e-15	-2.18032	-1.07281	1.96792e-07	-2.17831	-0.987337
25300391	chr6:25300391:G:A	2.06503e-14	-4.09142e-10	-1.25981	1.2426e-06	-4.09142e-10	-1.32284
25300421	chr6:25300421:G:C	3.10836e-15	-2.06084	-1.0926	1.98198e-07	-2.11338	-1.04515
25300464	chr6:25300464:C:T	2.06545e-14	-4.09142e-10	-1.25961	1.41773e-06	-4.09142e-10	-1.19099
25300468	chr6:25300468:A:G	8.46437e-15	-2.15167	-3.31813e-10	5.28051e-07	-2.1786	-3.31813e-10
25300490	chr6:25300490:A:G	8.38199e-15	-2.16145	-3.31813e-10	5.24624e-07	-2.18512	-3.31813e-10
25300511	chr6:25300511:T:C	3.68944e-15	-1.74059	-1.24148	1.62687e-07	-2.18532	-1.17065
25300524	chr6:25300524:T:C	3.04026e-15	-2.06001	-1.11558	1.93386e-07	-2.11279	-1.07032
25300555	chr6:25300555:A:G	2.00158e-14	-4.09142e-10	-1.29102	1.35974e-06	-4.09142e-10	-1.23275
25300905	chr6:25300905:A:G	3.15239e-15	-2.04921	-1.09016	2.00506e-07	-2.10449	-1.04246
25301178	chr6:25301178:T:C	4.53644e-15	-2.19764	-0.577757	3.33049e-07	-2.19593	-0.443579
25301239	chr6:25301239:G:GC	3.1759e-15	-2.042	-1.08995	2.01806e-07	-2.09831	-1.04218
25301299	chr6:25301299:G:A	2.30727e-14	-4.09142e-10	-1.14889	1.69093e-06	-4.09142e-10	-1.01476
25301425	chr6:25301425:A:G	3.12225e-15	-2.05846	-1.09052	1.9903e-07	-2.11153	-1.04281
25301457	chr6:25301457:C:T	4.4509e-14	-4.09142e-10	-0.491847	3.14917e-06	-4.09142e-10	-0.392903
25301888	chr6:25301888:TAGATC:T	3.10322e-15	-2.06524	-1.08986	1.98123e-07	-2.11686	-1.04205
25301979	chr6:25301979:A:G	3.13721e-15	-2.05304	-1.09117	1.99756e-07	-2.10719	-1.04351
25302338	chr6:25302338:T:A	4.43121e-14	-4.09142e-10	-0.496281	3.13418e-06	-4.09142e-10	-0.397676
25302450	chr6:25302450:C:T	3.06456e-15	-2.05504	-1.1126	1.94799e-07	-2.10877	-1.06706
25302582	chr6:25302582:A:C	2.19944e-15	-2.17087	-1.32846	1.66512e-07	-2.01098	-1.32175
25302719	chr6:25302719:T:C	2.17177e-15	-2.18355	-1.32845	1.72441e-07	-1.97484	-1.3229
25302804	chr6:25302804:G:A	4.44248e-14	-4.09142e-10	-0.493742	3.14277e-06	-4.09142e-10	-0.394939
25302899	chr6:25302899:T:C	3.14888e-15	-2.05112	-1.08937	2.00457e-07	-2.10565	-1.04155
25303582	chr6:25303582:A:G	3.29724e-15	-2.05365	-1.04081	2.10905e-07	-2.10774	-0.988655
25303722	chr6:25303722:A:C	4.79161e-14	-4.09142e-10	-0.418087	3.20622e-06	-4.09142e-10	-0.37495
25303972	chr6:25303972:A:G	8.42479e-15	-2.15636	-3.31813e-10	5.26377e-07	-2.18178	-3.31813e-10
25303989	chr6:25303989:T:C	3.16756e-15	-2.0568	-1.07778	2.02094e-07	-2.11017	-1.02889
25304131	chr6:25304131:A:C	3.14726e-15	-2.0504	-1.09061	2.00294e-07	-2.10508	-1.04293
25304205	chr6:25304205:T:C	3.14032e-15	-2.05261	-1.09061	1.99945e-07	-2.10683	-1.04293
25304290	chr6:25304290:G:A	8.16368e-15	-2.18784	-3.31813e-10	5.36719e-07	-2.16232	-3.31813e-10
25304297	chr6:25304297:A:G	3.13703e-15	-2.05365	-1.09061	1.99775e-07	-2.10768	-1.04293
25304345	chr6:25304345:T:C	3.07818e-15	-2.05362	-1.10958	1.9566e-07	-2.10765	-1.06377
25304373	chr6:25304373:C:T	3.13171e-15	-2.05535	-1.09061	1.9987e-07	-2.1072	-1.04293
25304432	chr6:25304432:C:T	1.94141e-14	-4.09142e-10	-1.32154	1.23567e-06	-4.09142e-10	-1.32843
25304801	chr6:25304801:A:G	8.38198e-15	-2.16145	-3.31813e-10	5.24632e-07	-2.1851	-3.31813e-10
25304919	chr6:25304919:A:G	4.58593e-15	-2.19559	-0.568958	3.35246e-07	-2.19826	-0.43467
25305094	chr6:25305094:T:A	3.08794e-15	-2.05861	-1.10143	1.96649e-07	-2.1116	-1.05478
25305452	chr6:25305452:T:A	8.69131e-15	-1.62124	-0.50398	4.43544e-07	-1.84531	-0.507693
25305586	chr6:25305586:C:T	8.04991e-15	-1.64505	-0.556829	4.12823e-07	-1.86395	-0.560827
25306057	chr6:25306057:G:A	9.73109e-14	-4.09142e-10	0.290372	6.82857e-06	-4.09142e-10	0.381072
25306135	chr6:25306135:A:G	3.02925e-15	-2.18468	-0.994542	2.4201e-07	-1.9366	-1.02222
25306249	chr6:25306249:G:A	3.03236e-15	-2.08759	-1.09061	1.94832e-07	-2.13273	-1.04293
25306382	chr6:25306382:A:G	1.95459e-14	-4.09142e-10	-1.31477	1.28562e-06	-4.09142e-10	-1.2888
25306387	chr6:25306387:C:G	3.17991e-15	-2.06843	-1.06226	2.03722e-07	-2.11906	-1.01198
25306423	chr6:25306423:T:C	3.07572e-15	-2.06665	-1.09735	1.96317e-07	-2.11772	-1.05035
25306649	chr6:25306649:C:T	3.13024e-15	-2.05591	-1.09052	1.9949e-07	-2.10919	-1.04285
25306694	chr6:25306694:A:G	1.21941e-14	-1.78659	-3.31813e-10	6.39383e-07	-1.98729	-3.31813e-10
25306774	chr6:25306774:A:G	8.71903e-14	-4.09142e-10	0.180554	4.84368e-06	-4.09142e-10	0.0376327
25306825	chr6:25306825:A:G	2.89316e-15	-2.0942	-1.13099	1.85187e-07	-2.13917	-1.08726
25306861	chr6:25306861:T:G	4.29011e-14	-4.09142e-10	-0.528641	3.02887e-06	-4.09142e-10	-0.431853
25307308	chr6:25307308:T:G	8.37882e-15	-2.16183	-3.31813e-10	5.24536e-07	-2.18528	-3.31813e-10
25307816	chr6:25307816:C:T	2.06538e-14	-4.09142e-10	-1.25964	1.41766e-06	-4.09142e-10	-1.19104
25307905	chr6:25307905:A:C	4.0164e-15	-1.6955	-1.20165	1.96169e-07	-1.89545	-1.27336
25308294	chr6:25308294:A:G	3.72226e-15	-1.94024	-1.03297	2.00549e-07	-2.03192	-1.11481
25308527	chr6:25308527:G:A	1.43148e-14	-1.62625	-3.31813e-10	1.22754e-06	-1.33503	-3.31813e-10
25308660	chr6:25308660:C:T	2.46925e-15	-2.09261	-1.29102	1.52101e-07	-2.13014	-1.29311
25309182	chr6:25309182:C:T	3.73074e-15	-1.94847	-1.02246	2.00613e-07	-2.04137	-1.10505
25309222	chr6:25309222:C:T	4.57294e-15	-2.08683	-0.680554	3.14023e-07	-2.0888	-0.609535
25309225	chr6:25309225:G:T	8.33588e-15	-2.16697	-3.31813e-10	5.22844e-07	-2.18852	-3.31813e-10
25309297	chr6:25309297:A:G	3.78896e-15	-1.92762	-1.02783	2.03281e-07	-2.02324	-1.10997
25309437	chr6:25309437:A:T	3.04305e-15	-2.18302	-0.991664	2.15434e-07	-2.18423	-0.890913
25309507	chr6:25309507:A:T	2.06884e-14	-4.09142e-10	-1.25797	1.29085e-06	-4.09142e-10	-1.28474
25309602	chr6:25309602:TA:T	7.78351e-15	-1.74135	-0.494181	4.09321e-07	-1.93619	-0.497106
25309635	chr6:25309635:G:A	3.72207e-15	-1.94578	-1.02748	2.00122e-07	-2.03906	-1.1098
25309640	chr6:25309640:C:T	2.2007e-15	-2.17797	-1.32079	1.70373e-07	-2.0078	-1.30201
25309812	chr6:25309812:C:T	3.69701e-15	-1.98154	-0.998477	1.98684e-07	-2.07349	-1.0826
25309857	chr6:25309857:T:C	4.14111e-15	-1.5771	-1.28948	1.51244e-07	-2.20229	-1.22661
25309919	chr6:25309919:G:A	3.79251e-15	-1.92687	-1.02764	2.0316e-07	-2.02411	-1.10969
25309924	chr6:25309924:C:T	7.28281e-15	-2.02518	-0.276843	6.04478e-07	-1.9099	-0.133529
25309963	chr6:25309963:C:T	4.37011e-15	-1.66661	-1.14614	1.93157e-07	-2.19881	-0.985488
25309978	chr6:25309978:C:T	3.93807e-15	-1.92339	-0.993455	2.09788e-07	-2.02119	-1.08051
25310004	chr6:25310004:A:G	3.77785e-15	-1.94568	-1.0127	2.02691e-07	-2.03916	-1.09695
25310064	chr6:25310064:G:A	3.81916e-15	-1.93862	-1.00888	2.04481e-07	-2.03359	-1.09373
25310380	chr6:25310380:A:G	1.25585e-14	-1.75714	-3.31813e-10	6.59285e-07	-1.95664	-3.31813e-10
25310393	chr6:25310393:C:T	3.92557e-15	-1.91407	-1.00596	2.09344e-07	-2.01231	-1.09151
25310578	chr6:25310578:A:G	6.59312e-15	-1.72437	-0.677146	3.35693e-07	-1.86714	-0.764463
25310678	chr6:25310678:A:G	1.93801e-14	-4.09142e-10	-1.32329	1.23563e-06	-4.09142e-10	-1.32846
25310869	chr6:25310869:T:G	3.83963e-15	-1.94086	-1.0013	2.05594e-07	-2.03503	-1.08686
25310906	chr6:25310906:C:T	2.11508e-14	-4.09142e-10	-1.23586	1.46024e-06	-4.09142e-10	-1.16144
25310951	chr6:25310951:T:C	3.5179e-15	-2.10372	-0.925954	1.98603e-07	-2.14249	-1.014
25311070	chr6:25311070:C:T	3.83038e-15	-1.97058	-0.974001	2.05425e-07	-2.05868	-1.06403
25311326	chr6:25311326:G:A	8.33976e-15	-2.1665	-3.31813e-10	5.22992e-07	-2.18823	-3.31813e-10
25311427	chr6:25311427:C:T	2.80926e-15	-2.19252	-1.0621	1.96682e-07	-2.19313	-0.973078
25311467	chr6:25311467:G:A	3.97738e-15	-1.89118	-1.01573	2.10962e-07	-1.99619	-1.09993
25311646	chr6:25311646:G:T	8.30429e-15	-2.17077	-3.31813e-10	5.21651e-07	-2.1908	-3.31813e-10
25311811	chr6:25311811:G:A	2.29046e-15	-2.19203	-1.26675	1.8839e-07	-1.94601	-1.26328
25312016	chr6:25312016:T:G	4.01652e-15	-1.89466	-1.00247	2.12762e-07	-1.9995	-1.08812
25312199	chr6:25312199:G:A	3.87177e-15	-1.89632	-1.03751	2.05614e-07	-2.00078	-1.12102
25312202	chr6:25312202:AAACTT:A	1.93009e-14	-4.09142e-10	-1.32739	1.26735e-06	-4.09142e-10	-1.30311
25312221	chr6:25312221:G:A	3.97025e-15	-1.9083	-1.00041	2.10663e-07	-2.01053	-1.08701
25312260	chr6:25312260:A:G	4.03642e-15	-1.8917	-1.00049	2.13531e-07	-1.99694	-1.08708
25312527	chr6:25312527:G:A	3.97942e-15	-1.89386	-1.01255	2.1094e-07	-1.99885	-1.09738
25312550	chr6:25312550:A:G	8.38434e-15	-2.16117	-3.31813e-10	5.24795e-07	-2.18479	-3.31813e-10
25312687	chr6:25312687:C:T	3.96494e-15	-1.90195	-1.0081	2.10379e-07	-2.00526	-1.09363
25312700	chr6:25312700:A:T	3.91793e-15	-1.8951	-1.02687	2.08259e-07	-1.99958	-1.10944
25312946	chr6:25312946:C:T	3.0443e-15	-1.91982	-1.25445	1.703e-07	-2.01732	-1.29292
25312962	chr6:25312962:A:G	4.15326e-15	-2.10636	-0.757286	2.72805e-07	-2.06453	-0.774515
25313470	chr6:25313470:C:T	3.82856e-15	-1.94569	-0.999365	2.04766e-07	-2.0401	-1.08583
25313635	chr6:25313635:A:G	4.8142e-15	-1.7684	-0.947569	2.48057e-07	-1.89323	-1.04091
25313910	chr6:25313910:A:G	3.46063e-15	-1.97621	-1.06988	1.88277e-07	-2.06437	-1.14551
25314054	chr6:25314054:T:C	3.68331e-15	-1.96043	-1.0233	1.98175e-07	-2.05182	-1.10683
25314362	chr6:25314362:A:G	3.19499e-14	-4.09142e-10	-0.823369	2.76244e-06	-4.09142e-10	-0.52393
25314369	chr6:25314369:A:G	5.83114e-15	-1.32904	-1.19529	1.60388e-07	-2.13419	-1.23601
25314925	chr6:25314925:T:G	3.82673e-15	-1.92296	-1.02257	2.0431e-07	-2.02221	-1.10595
25315043	chr6:25315043:G:A	3.50858e-14	-4.09142e-10	-0.729742	2.1907e-06	-4.09142e-10	-0.755822
25315045	chr6:25315045:A:G	2.02027e-14	-4.09142e-10	-1.28172	1.28898e-06	-4.09142e-10	-1.28619
25315312	chr6:25315312:T:C	2.64129e-15	-2.15612	-1.16015	1.73167e-07	-2.17608	-1.11746
25315414	chr6:25315414:A:G	3.87753e-15	-1.89501	-1.03733	2.06265e-07	-1.99993	-1.11871
25315427	chr6:25315427:C:T	4.22059e-15	-1.87006	-0.977502	2.22819e-07	-1.97939	-1.06205
25315525	chr6:25315525:T:G	2.79337e-15	-2.19038	-1.06991	1.95381e-07	-2.191	-0.981844
25315535	chr6:25315535:C:T	4.07291e-15	-1.86677	-1.01641	2.14978e-07	-1.97706	-1.1002
25315645	chr6:25315645:T:C	5.46013e-15	-1.53775	-1.05232	2.71468e-07	-1.80966	-1.03429
25315971	chr6:25315971:G:A	4.00841e-15	-1.88077	-1.01837	2.12109e-07	-1.98817	-1.10253
25316084	chr6:25316084:A:C	3.79733e-15	-2.17755	-0.77569	3.04675e-07	-1.93575	-0.792806
25316403	chr6:25316403:A:T	3.38393e-14	-4.09142e-10	-0.765917	2.19741e-06	-4.09142e-10	-0.752763
25316701	chr6:25316701:C:T	2.14296e-14	-4.09142e-10	-1.22277	1.30812e-06	-4.09142e-10	-1.27145
25316749	chr6:25316749:A:G	2.01533e-14	-4.09142e-10	-1.28417	1.25927e-06	-4.09142e-10	-1.30951
25316874	chr6:25316874:T:C	1.92842e-14	-4.09142e-10	-1.32825	1.23629e-06	-4.09142e-10	-1.32793
25316926	chr6:25316926:T:C	3.39989e-15	-1.8231	-1.2407	1.6398e-07	-2.17153	-1.17652
25317182	chr6:25317182:C:T	2.00964e-14	-4.09142e-10	-1.287	1.25705e-06	-4.09142e-10	-1.31127
25317275	chr6:25317275:T:C	4.73988e-15	-1.65739	-1.07414	2.29902e-07	-1.86105	-1.1491
25317337	chr6:25317337:A:G	1.01267e-13	-4.09142e-10	0.33022	5.24948e-06	-4.09142e-10	0.118087
25317418	chr6:25317418:G:C	2.18903e-14	-4.09142e-10	-1.2015	1.57687e-06	-4.09142e-10	-1.0846
25318001	chr6:25318001:C:T	1.93812e-14	-4.09142e-10	-1.32324	1.23564e-06	-4.09142e-10	-1.32846
25318271	chr6:25318271:G:T	3.13203e-14	-4.09142e-10	-0.843274	2.26708e-06	-4.09142e-10	-0.721551
25318291	chr6:25318291:G:A	2.98749e-15	-2.17837	-1.01474	2.1121e-07	-2.17655	-0.918393
25318451	chr6:25318451:TG:T	2.12064e-14	-4.09142e-10	-1.23324	1.55339e-06	-4.09142e-10	-1.0996
25318708	chr6:25318708:A:C	1.06478e-14	-0.839462	-1.08272	2.74282e-07	-1.75834	-1.0753
25318752	chr6:25318752:T:C	1.58141e-13	-4.09142e-10	0.775945	8.53591e-06	-4.09142e-10	0.604239
25318756	chr6:25318756:A:G	2.70218e-15	-2.07406	-1.21942	1.52151e-07	-2.16067	-1.26225
25318807	chr6:25318807:G:A	2.12366e-14	-4.09142e-10	-1.23181	1.32136e-06	-4.09142e-10	-1.26138
25318818	chr6:25318818:A:G	6.71469e-14	-0.0806568	-3.31813e-10	3.84739e-06	-0.192649	-3.31813e-10
25319006	chr6:25319006:G:A	3.8847e-15	-1.6902	-1.2403	1.60254e-07	-2.19578	-1.17526
25319086	chr6:25319086:G:A	2.23311e-14	-4.09142e-10	-1.18156	1.49929e-06	-4.09142e-10	-1.13505
25319398	chr6:25319398:G:A	2.90894e-15	-2.08331	-1.13644	1.5991e-07	-2.16998	-1.2032
25319621	chr6:25319621:C:T	2.19216e-14	-4.09142e-10	-1.20007	1.63467e-06	-4.09142e-10	-1.0486
25319672	chr6:25319672:A:G	3.76315e-15	-1.80075	-1.16153	1.57069e-07	-2.19591	-1.19521
25319859	chr6:25319859:C:T	4.18861e-15	-2.19714	-0.658026	2.64451e-07	-2.13455	-0.735594
25319871	chr6:25319871:G:A	5.03324e-15	-1.93029	-0.741189	2.31932e-07	-2.2023	-0.799056
25319923	chr6:25319923:G:A	1.46882e-14	-1.60049	-3.31813e-10	7.34149e-07	-1.84909	-3.31813e-10
25319997	chr6:25319997:G:A	4.26127e-14	-4.09142e-10	-0.535388	3.23734e-06	-4.09142e-10	-0.365291
25320571	chr6:25320571:G:T	1.95274e-14	-4.09142e-10	-1.31572	1.30746e-06	-4.09142e-10	-1.27196
25320692	chr6:25320692:C:T	2.3719e-15	-2.09602	-1.32783	1.42936e-07	-2.15703	-1.32838
25320790	chr6:25320790:T:C	3.10045e-15	-1.98086	-1.17513	2.12604e-07	-2.00837	-1.08
25320858	chr6:25320858:A:G	2.62913e-15	-2.18509	-1.1358	1.66551e-07	-2.12959	-1.2029
25320871	chr6:25320871:G:A	4.97986e-15	-1.87373	-0.808411	2.92868e-07	-2.17714	-0.590937
25321018	chr6:25321018:C:G	2.12839e-14	-4.09142e-10	-1.22959	1.42642e-06	-4.09142e-10	-1.18488
25321090	chr6:25321090:C:A	2.63398e-15	-2.15344	-1.16561	1.72433e-07	-2.0722	-1.22559
25321208	chr6:25321208:T:C	8.58847e-15	-2.13712	-3.31813e-10	5.21264e-07	-2.19154	-3.31813e-10
25321553	chr6:25321553:CAAA:C	1.96921e-14	-4.09142e-10	-1.30732	1.37292e-06	-4.09142e-10	-1.2231
25321645	chr6:25321645:A:G	8.35879e-15	-2.16423	-3.31813e-10	5.16333e-07	-2.20105	-3.31813e-10
25321697	chr6:25321697:T:C	4.96655e-15	-1.9553	-0.729512	3.18699e-07	-2.1944	-0.489146
25321789	chr6:25321789:A:C	1.28192e-14	-0.660251	-1.07634	1.91931e-07	-2.0537	-1.13696
25321900	chr6:25321900:C:T	5.3266e-14	-0.31224	-3.31813e-10	6.73815e-07	-1.93484	-3.31813e-10
25321963	chr6:25321963:T:A	2.58033e-15	-2.17716	-1.16246	1.65005e-07	-2.11327	-1.22855
25321968	chr6:25321968:G:A	2.68072e-15	-2.16942	-1.13203	1.7132e-07	-2.09881	-1.20546
25322073	chr6:25322073:C:T	2.54965e-15	-2.17977	-1.17182	1.63032e-07	-2.11802	-1.23583
25322119	chr6:25322119:G:A	2.66121e-15	-2.16794	-1.14082	1.70257e-07	-2.09788	-1.2126
25322192	chr6:25322192:A:G	2.44047e-15	-2.18765	-1.2077	1.56245e-07	-2.13401	-1.26237
25322335	chr6:25322335:C:T	3.17052e-13	-4.09142e-10	1.47153	1.52986e-05	-4.09142e-10	1.18772
25322365	chr6:25322365:C:T	2.36942e-15	-2.09644	-1.32846	1.44658e-07	-2.17091	-1.30252
25322586	chr6:25322586:C:T	3.91065e-15	-1.90651	-1.01733	2.53003e-07	-2.01311	-0.901281
25322915	chr6:25322915:G:T	5.84106e-15	-2.1755	-0.347129	3.73584e-07	-2.13313	-0.391528
25322983	chr6:25322983:G:A	3.09754e-15	-2.02769	-1.12924	2.14254e-07	-2.05347	-1.02716
25323130	chr6:25323130:T:C	1.93518e-14	-4.09142e-10	-1.32475	1.24009e-06	-4.09142e-10	-1.32486
25323646	chr6:25323646:T:C	2.39355e-15	-2.18756	-1.2272	1.54031e-07	-2.13365	-1.27699
25323668	chr6:25323668:A:G	3.33902e-14	-0.779278	-3.31813e-10	2.64616e-06	-0.566932	-3.31813e-10
25323782	chr6:25323782:T:C	1.9662e-14	-4.09142e-10	-1.30885	1.24088e-06	-4.09142e-10	-1.32422
25323857	chr6:25323857:C:T	2.4165e-14	-4.09142e-10	-1.10263	1.59665e-06	-4.09142e-10	-1.07214
25324148	chr6:25324148:G:A	4.35552e-14	-4.09142e-10	-0.51351	3.30379e-06	-4.09142e-10	-0.344971
25324354	chr6:25324354:T:G	8.02566e-15	-1.49564	-0.709251	4.05523e-07	-1.73795	-0.704671
25324661	chr6:25324661:G:A	8.54728e-15	-2.14193	-3.31813e-10	5.8107e-07	-2.08293	-3.31813e-10
25325180	chr6:25325180:T:C	9.36752e-15	-2.05029	-3.31813e-10	5.68706e-07	-2.10443	-3.31813e-10
25325222	chr6:25325222:C:T	2.66607e-14	-4.09142e-10	-1.00435	1.78408e-06	-4.09142e-10	-0.961137
25325383	chr6:25325383:T:A	2.46991e-15	-2.05616	-1.3272	1.40352e-07	-2.1752	-1.32845
25325649	chr6:25325649:T:C	3.398e-14	-4.09142e-10	-0.761768	2.84385e-06	-4.09142e-10	-0.494885
25325693	chr6:25325693:GAC:G	2.34047e-14	-4.09142e-10	-1.1346	1.75548e-06	-4.09142e-10	-0.977302
25325700	chr6:25325700:T:TGC	2.34352e-14	-4.09142e-10	-1.1333	1.75798e-06	-4.09142e-10	-0.975875
25325863	chr6:25325863:G:A	4.39784e-15	-1.58654	-1.21988	1.58814e-07	-2.13428	-1.24579
25325901	chr6:25325901:T:C	2.35046e-15	-2.17871	-1.25422	1.5393e-07	-2.11745	-1.29385
25326058	chr6:25326058:C:T	3.13265e-15	-2.06509	-1.08057	1.76698e-07	-2.18193	-1.09142
25326147	chr6:25326147:C:T	4.76757e-14	-4.09142e-10	-0.423117	3.66123e-06	-4.09142e-10	-0.242243
25326413	chr6:25326413:G:T	1.8231e-13	-4.09142e-10	0.91817	1.27545e-05	-4.09142e-10	1.00584
25326528	chr6:25326528:A:G	3.34557e-15	-2.01	-1.0699	2.34819e-07	-2.03435	-0.95463
25326933	chr6:25326933:G:T	2.40539e-15	-2.16174	-1.24809	1.59489e-07	-2.08508	-1.29075
25327042	chr6:25327042:T:C	2.37112e-15	-2.18777	-1.23641	1.55028e-07	-2.12108	-1.28311
25327199	chr6:25327199:C:T	2.9675e-15	-1.88682	-1.313	1.69759e-07	-1.99488	-1.31854
25327243	chr6:25327243:G:A	4.06236e-15	-1.65351	-1.23226	1.53977e-07	-2.15449	-1.2565
25327528	chr6:25327528:T:C	2.37184e-15	-2.19114	-1.23274	1.54126e-07	-2.12955	-1.28048
25327529	chr6:25327529:A:G	2.373e-15	-2.19065	-1.23274	1.54309e-07	-2.12837	-1.28048
25327625	chr6:25327625:A:G	9.51569e-15	-2.0346	-3.31813e-10	7.48489e-07	-1.82974	-3.31813e-10
25328339	chr6:25328339:G:A	3.82474e-15	-1.95569	-0.990357	2.33854e-07	-2.19553	-0.797571
25328424	chr6:25328424:C:T	2.94355e-14	-4.09142e-10	-0.905336	2.35604e-06	-4.09142e-10	-0.68306
25328444	chr6:25328444:C:T	8.94799e-15	-1.34541	-0.750699	4.84754e-07	-1.60284	-0.661316
25328562	chr6:25328562:A:G	2.90011e-15	-2.1096	-1.11319	1.75753e-07	-2.15749	-1.12123
25328647	chr6:25328647:T:C	4.65785e-15	-1.46818	-1.2808	1.57482e-07	-2.09117	-1.29732
25328835	chr6:25328835:TGA:T	2.62647e-15	-2.19207	-1.12983	1.65783e-07	-2.13209	-1.20503
25328874	chr6:25328874:A:G	3.02585e-14	-4.09142e-10	-0.877763	2.46207e-06	-4.09142e-10	-0.639041
25328878	chr6:25328878:C:T	2.06351e-14	-4.09142e-10	-1.26054	1.38942e-06	-4.09142e-10	-1.21116
25329133	chr6:25329133:C:T	2.46716e-14	-4.09142e-10	-1.08188	1.88656e-06	-4.09142e-10	-0.90529
25329776	chr6:25329776:T:C	1.98065e-14	-4.09142e-10	-1.30153	1.2387e-06	-4.09142e-10	-1.32598
25329844	chr6:25329844:C:T	3.94611e-15	-1.84464	-1.07016	2.71546e-07	-1.88925	-0.954413
25329888	chr6:25329888:C:T	4.88226e-15	-1.42113	-1.2808	1.6045e-07	-2.0725	-1.29732
25329980	chr6:25329980:A:G	2.43603e-15	-2.20062	-1.19655	1.59331e-07	-2.16021	-1.2166
25330121	chr6:25330121:T:C	5.92699e-15	-1.88587	-0.622157	3.67526e-07	-2.1799	-0.3611
25330310	chr6:25330310:T:C	2.17309e-15	-2.18341	-1.32798	1.3677e-07	-2.20124	-1.32826
25330511	chr6:25330511:G:A	5.03584e-14	-0.368375	-3.31813e-10	1.77779e-06	-0.964672	-3.31813e-10
25330564	chr6:25330564:G:A	5.24732e-14	-4.09142e-10	-0.327237	3.12429e-06	-4.09142e-10	-0.400835
25330645	chr6:25330645:G:A	2.66459e-14	-4.09142e-10	-1.0049	1.56467e-06	-4.09142e-10	-1.09237
25330980	chr6:25330980:T:C	1.95726e-14	-4.09142e-10	-1.31341	1.30656e-06	-4.09142e-10	-1.27264
25331009	chr6:25331009:A:G	2.99091e-15	-1.89351	-1.29845	1.42226e-07	-2.17702	-1.31336
25331072	chr6:25331072:C:T	2.51852e-14	-1.06128	-3.31813e-10	1.51043e-06	-1.12765	-3.31813e-10
25331080	chr6:25331080:A:T	8.10171e-15	-2.19546	-3.31813e-10	5.18245e-07	-2.19735	-3.31813e-10
25331195	chr6:25331195:A:T	2.3699e-14	-4.09142e-10	-1.12211	1.41428e-06	-4.09142e-10	-1.19342
25331227	chr6:25331227:T:G	1.30233e-14	-0.414242	-1.30656	9.58629e-07	-0.289012	-1.29328
25331343	chr6:25331343:T:C	4.89738e-15	-2.18191	-0.516928	3.55159e-07	-2.16564	-0.409597
25331508	chr6:25331508:T:C	3.11714e-14	-4.09142e-10	-0.848037	1.84731e-06	-4.09142e-10	-0.926314
25331666	chr6:25331666:G:A	1.186e-14	-0.575335	-1.23903	8.73965e-07	-0.460228	-1.21453
25331983	chr6:25331983:G:A	3.60107e-14	-0.327633	-0.37609	2.86309e-06	-0.204389	-0.283752
25332136	chr6:25332136:C:A	7.30646e-14	-4.09142e-10	0.00380439	4.68058e-06	-4.09142e-10	0.00337958
25332206	chr6:25332206:A:G	4.37045e-15	-1.48585	-1.32682	1.50149e-07	-2.10771	-1.32846
25332377	chr6:25332377:C:T	1.10902e-14	-0.673153	-1.20832	8.25406e-07	-0.555446	-1.17648
25332682	chr6:25332682:A:G	1.03905e-14	-0.728625	-1.21802	7.84005e-07	-0.596139	-1.18724
25332843	chr6:25332843:G:A	9.03535e-15	-0.857313	-1.22908	6.77725e-07	-0.728971	-1.20008
25332862	chr6:25332862:C:T	8.8689e-15	-0.857427	-1.24756	6.64249e-07	-0.728198	-1.22094
25333008	chr6:25333008:C:T	4.28432e-15	-1.50676	-1.32581	1.49058e-07	-2.11502	-1.32844
25333010	chr6:25333010:G:C	2.45864e-14	-4.09142e-10	-1.08534	1.45794e-06	-4.09142e-10	-1.16302
25333280	chr6:25333280:C:T	9.11988e-15	-0.886327	-1.19076	6.87716e-07	-0.757631	-1.15679
25333437	chr6:25333437:G:A	9.08571e-15	-0.877912	-1.20292	6.84509e-07	-0.748482	-1.17061
25333440	chr6:25333440:G:C	8.86223e-15	-0.898563	-1.20718	6.66846e-07	-0.769923	-1.17532
25333451	chr6:25333451:T:A	8.89699e-15	-0.893728	-1.2081	6.6902e-07	-0.765663	-1.17632
25333810	chr6:25333810:T:C	9.78249e-15	-0.947637	-1.05931	7.48894e-07	-0.819344	-1.00986
25333987	chr6:25333987:T:G	1.93003e-14	-4.09142e-10	-1.32742	1.23592e-06	-4.09142e-10	-1.32823
25334013	chr6:25334013:C:T	8.65286e-15	-0.915294	-1.21435	6.49116e-07	-0.788612	-1.18357
25334016	chr6:25334016:T:G	3.21224e-14	-4.09142e-10	-0.817986	1.89925e-06	-4.09142e-10	-0.898582
25334060	chr6:25334060:A:C	3.89249e-14	-1.38403	0.758127	2.73123e-06	-1.51628	0.980993
25334102	chr6:25334102:G:A	5.56149e-14	-4.09142e-10	-0.269087	2.92003e-06	-4.09142e-10	-0.46845
25334178	chr6:25334178:G:A	2.00104e-14	-1.10759	-0.183694	1.56597e-06	-1.03769	-0.0538429
25334354	chr6:25334354:T:C	2.97332e-15	-1.92387	-1.27399	1.48823e-07	-2.15752	-1.28752
25334380	chr6:25334380:T:G	3.07914e-15	-1.89331	-1.26958	1.51276e-07	-2.14505	-1.28365
25334458	chr6:25334458:C:A	8.05741e-15	-2.20095	-3.31813e-10	5.1791e-07	-2.198	-3.31813e-10
25334504	chr6:25334504:C:CATGCCCACATTTGCAGT	2.00579e-14	-4.09142e-10	-1.28891	1.27297e-06	-4.09142e-10	-1.29869
25334508	chr6:25334508:T:G	2.01207e-14	-4.09142e-10	-1.28579	1.27642e-06	-4.09142e-10	-1.29598
25334739	chr6:25334739:A:C	2.5828e-15	-2.01021	-1.32845	1.4305e-07	-2.15859	-1.32602
25334820	chr6:25334820:A:G	8.0706e-15	-2.19931	-3.31813e-10	5.1607e-07	-2.20156	-3.31813e-10
25334825	chr6:25334825:G:T	4.42383e-15	-1.47481	-1.32572	1.508e-07	-2.10342	-1.32843
25334866	chr6:25334866:C:G	2.57847e-15	-2.0131	-1.32724	1.42466e-07	-2.16036	-1.32834
25334893	chr6:25334893:C:T	4.47676e-15	-1.55941	-1.22923	3.73049e-07	-1.30011	-1.22598
25335282	chr6:25335282:G:A	4.78641e-15	-1.83766	-0.884102	3.35309e-07	-1.82313	-0.809611
25335739	chr6:25335739:G:A	4.3442e-15	-1.49049	-1.3282	1.50484e-07	-2.10566	-1.32828
25335740	chr6:25335740:C:T	2.4739e-14	-4.09142e-10	-1.07916	1.50192e-06	-4.09142e-10	-1.1333
25336007	chr6:25336007:G:A	3.02041e-14	-4.09142e-10	-0.879563	2.28428e-06	-4.09142e-10	-0.713993
25336011	chr6:25336011:A:G	1.45674e-13	-4.09142e-10	0.69383	8.90088e-06	-4.09142e-10	0.646108
25336152	chr6:25336152:G:A	2.62589e-14	-4.09142e-10	-1.01954	1.79203e-06	-4.09142e-10	-0.956695
25336174	chr6:25336174:T:C	2.59411e-15	-2.15819	-1.1761	2.0155e-07	-2.1	-1.04176
25336260	chr6:25336260:G:A	9.19422e-15	-2.06896	-3.31813e-10	6.89295e-07	-1.91213	-3.31813e-10
25336261	chr6:25336261:G:A	2.53905e-15	-2.03011	-1.32564	1.59494e-07	-2.06406	-1.31174
25336339	chr6:25336339:T:G	4.00754e-15	-1.64718	-1.25218	2.57027e-07	-1.70552	-1.19309
25336404	chr6:25336404:C:T	2.95202e-15	-1.88661	-1.31844	1.92661e-07	-1.8645	-1.32236
25336507	chr6:25336507:T:G	9.54561e-15	-0.711755	-1.3197	5.72328e-07	-0.819544	-1.27854
25336601	chr6:25336601:T:C	3.2682e-15	-1.79121	-1.3121	1.38856e-07	-2.1923	-1.32206
25337068	chr6:25337068:C:A	5.02016e-15	-1.4387	-1.23538	3.28498e-07	-1.54895	-1.10432
25337203	chr6:25337203:G:C	9.69715e-15	-1.59753	-0.418179	8.86796e-07	-1.46996	-0.190227
25337248	chr6:25337248:C:A	1.1009e-14	-1.7418	-0.147026	1.22478e-06	-1.48694	0.149664
25337384	chr6:25337384:AG:A	6.49867e-15	-1.46737	-0.948571	2.22163e-06	0.0670594	-0.808862
25337407	chr6:25337407:T:C	4.25488e-15	-1.61806	-1.22141	6.10624e-07	-0.894424	-1.13889
25337444	chr6:25337444:T:C	4.96481e-15	-1.43194	-1.25322	7.29359e-07	-0.676521	-1.17911
25337503	chr6:25337503:G:T	5.72057e-15	-1.32218	-1.22129	9.09406e-07	-0.500296	-1.13471
25337793	chr6:25337793:G:T	8.72461e-15	-1.03789	-1.0835	8.82094e-07	-0.706397	-0.959102
25337841	chr6:25337841:T:A	1.21159e-14	-1.79302	-3.31813e-10	7.17946e-07	-1.8714	-3.31813e-10
25338003	chr6:25338003:C:T	4.78302e-15	-1.4708	-1.25167	3.13638e-07	-1.56936	-1.1302
25338026	chr6:25338026:G:A	2.97137e-14	-0.569001	-0.326929	1.84041e-06	-0.647116	-0.282937
25338028	chr6:25338028:G:A	6.21117e-15	-1.27485	-1.18634	1.01634e-06	-0.43531	-1.08853
25338094	chr6:25338094:C:T	7.22387e-15	-1.1213	-1.18885	1.24583e-06	-0.228192	-1.09205
25338117	chr6:25338117:C:T	2.0665e-14	-4.09142e-10	-1.2591	1.44713e-06	-4.09142e-10	-1.17046
25338263	chr6:25338263:A:AT	5.75444e-15	-1.3208	-1.21676	9.17002e-07	-0.497746	-1.12894
25338284	chr6:25338284:G:T	4.55051e-15	-1.56064	-1.21166	6.73653e-07	-0.808934	-1.12615
25338302	chr6:25338302:C:T	5.81649e-15	-1.32083	-1.20601	9.29665e-07	-0.497818	-1.11516
25338358	chr6:25338358:C:T	5.71152e-15	-1.31417	-1.23088	9.07816e-07	-0.488614	-1.14814
25338367	chr6:25338367:A:G	3.00329e-14	-0.553207	-0.33204	1.85843e-06	-0.632151	-0.288159
25338377	chr6:25338377:G:A	5.72675e-15	-1.31307	-1.22932	9.10879e-07	-0.487444	-1.14594
25338598	chr6:25338598:A:T	1.35199e-14	-0.47395	-1.20943	6.65868e-07	-0.735188	-1.21152
25338775	chr6:25338775:G:C	5.94455e-15	-1.17681	-1.32826	2.26046e-06	0.591475	-1.31595
25338788	chr6:25338788:A:C	3.40733e-15	-1.73331	-1.3283	1.39686e-07	-2.18114	-1.32726
25338913	chr6:25338913:T:C	3.24537e-15	-1.78201	-1.3283	1.38382e-07	-2.19051	-1.32727
25338949	chr6:25338949:T:TA	5.67344e-15	-1.3225	-1.22925	8.99146e-07	-0.500509	-1.14584
25338955	chr6:25338955:T:C	5.57647e-15	-1.33974	-1.22924	8.78126e-07	-0.524173	-1.14583
25338968	chr6:25338968:T:C	4.64986e-14	-4.09142e-10	-0.448117	3.35595e-06	-4.09142e-10	-0.329308
25338979	chr6:25338979:C:T	4.86987e-15	-1.47093	-1.23354	3.22353e-07	-1.57025	-1.1019
25338999	chr6:25338999:A:G	5.55845e-15	-1.33173	-1.24049	8.76074e-07	-0.511181	-1.16117
25339079	chr6:25339079:ATAAAT:A	2.91022e-14	-4.09142e-10	-0.916726	1.69643e-06	-4.09142e-10	-1.01152
25339492	chr6:25339492:G:A	5.82026e-15	-1.29655	-1.22965	9.32534e-07	-0.463522	-1.14637
25339606	chr6:25339606:G:A	5.65565e-15	-1.32919	-1.22569	8.96755e-07	-0.508545	-1.14047
25339864	chr6:25339864:T:A	3.76896e-14	-4.09142e-10	-0.658155	2.62727e-06	-4.09142e-10	-0.574097
25340035	chr6:25340035:T:C	5.78933e-15	-1.3009	-1.23062	9.26187e-07	-0.469071	-1.14765
25340055	chr6:25340055:A:T	5.70414e-15	-1.31093	-1.23541	9.06354e-07	-0.484082	-1.15429
25340187	chr6:25340187:T:TC	5.92427e-15	-1.2949	-1.21358	9.55637e-07	-0.461515	-1.12391
25340254	chr6:25340254:G:A	7.66824e-15	-1.7683	-0.48215	6.95099e-07	-1.6415	-0.262241
25340368	chr6:25340368:C:T	1.97109e-14	-4.09142e-10	-1.30637	1.28585e-06	-4.09142e-10	-1.28862
25340383	chr6:25340383:G:A	5.48292e-15	-2.09205	-0.493852	6.56848e-07	-1.70748	-0.252861
25340642	chr6:25340642:C:T	2.2962e-14	-0.575644	-0.578054	1.4001e-06	-0.645456	-0.558044
25341017	chr6:25341017:A:C	5.63792e-15	-1.32372	-1.2343	8.92076e-07	-0.501514	-1.15273
25341175	chr6:25341175:C:T	2.43334e-14	-4.09142e-10	-1.09569	1.79708e-06	-4.09142e-10	-0.953878
25341177	chr6:25341177:T:G	5.98998e-15	-1.26391	-1.23354	9.69622e-07	-0.419249	-1.15164
25341276	chr6:25341276:T:C	2.40529e-14	-4.09142e-10	-1.10728	1.79783e-06	-4.09142e-10	-0.953461
25341325	chr6:25341325:A:G	5.24733e-15	-1.45037	-1.17945	3.55623e-07	-1.5503	-1.02363
25341352	chr6:25341352:G:T	5.92547e-15	-1.28267	-1.22561	9.55795e-07	-0.444439	-1.14082
25341550	chr6:25341550:A:C	5.29665e-15	-1.60662	-1.01385	8.24038e-07	-0.872106	-0.861475
25341579	chr6:25341579:C:T	1.6605e-14	-0.16953	-1.3083	8.62783e-07	-0.36014	-1.3275
25341583	chr6:25341583:G:A	2.55585e-14	-4.09142e-10	-1.04657	1.91311e-06	-4.09142e-10	-0.891315
25341697	chr6:25341697:T:C	5.71797e-15	-1.31632	-1.22761	9.10157e-07	-0.490737	-1.14344
25341741	chr6:25341741:A:T	1.7037e-14	-0.152049	-1.3001	8.80715e-07	-0.341875	-1.32519
25341773	chr6:25341773:A:G	5.18775e-15	-1.46743	-1.17381	3.52852e-07	-1.56608	-1.01567
25341784	chr6:25341784:A:G	5.54066e-15	-1.34651	-1.22891	8.64562e-07	-0.536935	-1.14864
25341819	chr6:25341819:G:A	2.65802e-14	-4.09142e-10	-1.00737	1.95411e-06	-4.09142e-10	-0.87011
25341928	chr6:25341928:G:A	1.98196e-14	-4.09142e-10	-1.30087	1.23621e-06	-4.09142e-10	-1.32799
25342001	chr6:25342001:A:G	9.93536e-15	-1.99144	-3.31813e-10	6.06982e-07	-2.0393	-3.31813e-10
25342189	chr6:25342189:C:T	3.21368e-15	-2.02069	-1.09943	2.15572e-07	-2.02183	-1.05268
25342320	chr6:25342320:C:T	3.2816e-15	-1.7709	-1.32831	1.3873e-07	-2.18802	-1.32725
25342381	chr6:25342381:C:T	3.29711e-15	-2.14285	-0.951639	2.56427e-07	-1.96373	-0.93722
25342608	chr6:25342608:ATCTT:A	2.72728e-15	-2.19652	-1.08771	2.04058e-07	-2.04753	-1.08186
25342687	chr6:25342687:T:C	2.73627e-15	-2.19377	-1.08717	2.01622e-07	-2.06021	-1.0812
25342882	chr6:25342882:C:T	2.93335e-14	-4.09142e-10	-0.90881	1.83307e-06	-4.09142e-10	-0.934052
25342950	chr6:25342950:A:G	3.4668e-14	-4.09142e-10	-0.741721	2.40392e-06	-4.09142e-10	-0.662943
25343017	chr6:25343017:C:T	7.44857e-15	-1.95792	-0.321599	8.21436e-07	-1.4401	-0.296645
25343054	chr6:25343054:T:G	3.6123e-14	-4.09142e-10	-0.70061	2.51153e-06	-4.09142e-10	-0.619149
25343284	chr6:25343284:A:C	7.12657e-15	-1.28833	-1.03538	2.66145e-06	0.351769	-0.912942
25343577	chr6:25343577:G:T	4.94857e-15	-1.36349	-1.32495	2.70882e-07	-1.55895	-1.28717
25343595	chr6:25343595:T:C	4.14804e-15	-1.69664	-1.16826	3.06069e-07	-1.67635	-1.04764
25343858	chr6:25343858:A:G	9.64686e-15	-2.06139	0.0404838	9.06441e-07	-1.95345	0.315183
25343928	chr6:25343928:C:T	3.63658e-14	-4.09142e-10	-0.693911	2.19305e-06	-4.09142e-10	-0.754747
25344011	chr6:25344011:C:T	2.73792e-14	-4.09142e-10	-0.977754	1.87637e-06	-4.09142e-10	-0.910701
25344096	chr6:25344096:C:T	1.18976e-14	-1.30889	-0.502314	1.35719e-06	-1.21231	-0.0223114
25344147	chr6:25344147:C:G	1.21527e-14	-0.500816	-1.28917	4.32265e-07	-1.1419	-1.23686
25344190	chr6:25344190:C:G	2.23462e-15	-2.15967	-1.3238	1.4055e-07	-2.18327	-1.31896
25344259	chr6:25344259:T:A	4.1793e-15	-1.5342	-1.3232	1.47317e-07	-2.12736	-1.32785
25344452	chr6:25344452:C:T	4.46045e-15	-1.46896	-1.32333	1.50711e-07	-2.10454	-1.32789
25344506	chr6:25344506:T:A	4.29175e-15	-1.51019	-1.32066	1.48655e-07	-2.11935	-1.32681
25344806	chr6:25344806:T:C	8.23247e-15	-2.17945	-3.31813e-10	5.16648e-07	-2.20044	-3.31813e-10
25344809	chr6:25344809:A:G	4.43676e-15	-1.47385	-1.32376	1.5049e-07	-2.10587	-1.32803
25344846	chr6:25344846:T:C	2.56768e-15	-2.18898	-1.15556	1.97705e-07	-2.12592	-1.0351
25345023	chr6:25345023:G:T	4.44897e-15	-1.47173	-1.32314	1.50589e-07	-2.10541	-1.32783
25345067	chr6:25345067:C:G	2.26236e-15	-2.14302	-1.32811	1.37972e-07	-2.19243	-1.32832
25345330	chr6:25345330:G:A	4.44715e-15	-1.4723	-1.32298	1.50561e-07	-2.10565	-1.32777
25345465	chr6:25345465:C:G	3.33923e-14	-0.779214	-3.31813e-10	1.54112e-06	-1.10753	-3.31813e-10
25345616	chr6:25345616:T:C	2.18755e-15	-2.18031	-1.32445	1.85772e-07	-1.91093	-1.31235
25345677	chr6:25345677:C:T	2.16562e-14	-4.09142e-10	-1.21225	1.33118e-06	-4.09142e-10	-1.25398
25345687	chr6:25345687:G:A	1.9328e-14	-4.09142e-10	-1.32598	1.24054e-06	-4.09142e-10	-1.3245
25345746	chr6:25345746:A:G	4.40113e-15	-1.48228	-1.32339	1.50006e-07	-2.1092	-1.32792
25345753	chr6:25345753:C:A	6.95291e-15	-1.55231	-0.796074	5.66485e-07	-1.50122	-0.607123
25345791	chr6:25345791:AT:A	1.13715e-14	-0.537786	-1.31864	3.98877e-07	-1.17285	-1.2863
25346039	chr6:25346039:G:C	2.87319e-14	-4.09142e-10	-0.929532	1.79406e-06	-4.09142e-10	-0.955563
25346097	chr6:25346097:G:A	2.72877e-15	-1.95534	-1.32834	1.37856e-07	-2.19893	-1.32266
25346106	chr6:25346106:C:A	2.872e-15	-2.04618	-1.18635	1.45646e-07	-2.19568	-1.27094
25346148	chr6:25346148:C:T	1.94532e-14	-4.09142e-10	-1.31953	1.23597e-06	-4.09142e-10	-1.32818
25346185	chr6:25346185:C:T	2.02214e-14	0.0419053	-1.3227	1.06848e-06	-0.146013	-1.32779
25346270	chr6:25346270:C:T	8.13726e-15	-2.19109	-3.31813e-10	7.0091e-07	-1.89542	-3.31813e-10
25346272	chr6:25346272:C:G	6.77945e-15	-1.05523	-1.31841	5.24239e-07	-0.858361	-1.32749
25346514	chr6:25346514:T:C	7.12591e-15	-0.995685	-1.32812	2.75964e-07	-1.50668	-1.32085
25346568	chr6:25346568:G:C	6.96513e-15	-1.09614	-1.25049	5.26584e-07	-0.889307	-1.29208
25346727	chr6:25346727:A:G	1.84767e-14	-0.559071	-0.811957	9.87673e-07	-0.807305	-0.745141
25346757	chr6:25346757:A:G	1.72367e-14	-0.624403	-0.816098	9.25884e-07	-0.867735	-0.749313
25347175	chr6:25347175:T:G	2.89648e-14	-4.09142e-10	-0.921456	1.99148e-06	-4.09142e-10	-0.851164
25347176	chr6:25347176:G:T	1.16888e-14	-1.82891	-3.31813e-10	5.15761e-07	-2.20215	-3.31813e-10
25347335	chr6:25347335:G:A	2.40116e-14	-4.09142e-10	-1.109	1.6159e-06	-4.09142e-10	-1.06015
25347358	chr6:25347358:T:C	1.16549e-14	-0.513647	-1.31817	3.89636e-07	-1.15411	-1.32847
25347385	chr6:25347385:T:A	3.15065e-15	-1.91741	-1.22252	2.12838e-07	-1.91593	-1.17133
25347418	chr6:25347418:T:G	2.81393e-15	-2.18758	-1.06537	2.01918e-07	-2.1505	-0.98943
25347505	chr6:25347505:T:G	1.12844e-14	-0.549492	-1.31463	3.79004e-07	-1.18204	-1.32822
25347695	chr6:25347695:T:C	1.15886e-14	-0.509057	-1.32846	3.94125e-07	-1.15117	-1.31996
25347712	chr6:25347712:A:T	1.10075e-14	-0.571577	-1.31739	3.72293e-07	-1.19966	-1.32846
25347749	chr6:25347749:A:G	1.18185e-14	-0.498938	-1.31894	3.94162e-07	-1.14258	-1.32846
25347834	chr6:25347834:C:T	7.41705e-14	-1.47571	1.49454	1.96815e-06	-2.10609	1.24314
25347961	chr6:25347961:G:A	2.6727e-15	-2.19937	-1.10508	1.80021e-07	-2.09205	-1.16268
25347971	chr6:25347971:T:A	1.55955e-14	-0.216719	-1.32384	4.95463e-07	-0.95248	-1.28982
25348149	chr6:25348149:T:C	3.96067e-15	-2.19585	-0.715282	3.15194e-07	-2.1299	-0.564705
25348262	chr6:25348262:A:C	5.27944e-15	-1.60558	-1.01814	2.04821e-07	-2.13485	-0.990812
25348411	chr6:25348411:C:T	2.00288e-14	0.00234046	-1.29271	6.14683e-07	-0.799557	-1.22713
25348517	chr6:25348517:C:T	6.7453e-14	-1.49501	1.4189	1.819e-06	-2.11307	1.17131
25348521	chr6:25348521:C:T	1.98635e-14	-4.09142e-10	-1.29865	1.24806e-06	-4.09142e-10	-1.31845
25348525	chr6:25348525:T:G	6.70913e-14	-1.43715	1.35566	1.74705e-06	-2.09267	1.11056
25348556	chr6:25348556:G:A	2.91226e-15	-2.03113	-1.18748	1.99986e-07	-2.02793	-1.12162
25348650	chr6:25348650:C:T	1.66474e-14	-0.158538	-1.31675	5.28155e-07	-0.904673	-1.27374
25348788	chr6:25348788:T:C	1.42152e-14	-0.31927	-1.31396	4.6699e-07	-1.03382	-1.26767
25348825	chr6:25348825:A:G	4.28553e-15	-1.50965	-1.32265	1.48311e-07	-2.12084	-1.32765
25349029	chr6:25349029:A:C	4.40433e-15	-1.4817	-1.32325	1.49749e-07	-2.11097	-1.32787
25349185	chr6:25349185:G:A	8.09846e-15	-2.19586	-3.31813e-10	5.52603e-07	-2.13316	-3.31813e-10
25349208	chr6:25349208:T:C	3.89021e-15	-2.19445	-0.734624	3.06307e-07	-2.13441	-0.588797
25349313	chr6:25349313:C:T	2.74985e-15	-2.20024	-1.07575	1.85852e-07	-2.08773	-1.13512
25349486	chr6:25349486:G:A	2.05891e-14	-4.09142e-10	-1.26278	1.54009e-06	-4.09142e-10	-1.1082
25349597	chr6:25349597:A:G	2.74983e-14	-4.09142e-10	-0.973413	1.73875e-06	-4.09142e-10	-0.986879
25349768	chr6:25349768:G:T	3.79727e-15	-2.05915	-0.894109	2.38856e-07	-2.19925	-0.772683
25350240	chr6:25350240:T:G	1.66212e-14	-0.168406	-1.30845	5.31168e-07	-0.915984	-1.25674
25350262	chr6:25350262:A:G	1.73708e-14	-0.130051	-1.3027	5.53653e-07	-0.885179	-1.24608
25350300	chr6:25350300:G:T	1.93714e-14	-4.09142e-10	-1.32374	1.29055e-06	-4.09142e-10	-1.28498
25350438	chr6:25350438:G:A	7.78224e-14	1.37145	-1.30456	1.63923e-06	0.201221	-1.24704
25350532	chr6:25350532:G:A	4.06311e-15	-1.56022	-1.32537	1.45769e-07	-2.13737	-1.32841
25350563	chr6:25350563:G:A	8.25756e-15	-2.17641	-3.31813e-10	5.15946e-07	-2.20179	-3.31813e-10
25350833	chr6:25350833:AG:A	2.04652e-14	-4.09142e-10	-1.26881	1.29203e-06	-4.09142e-10	-1.28383
25351035	chr6:25351035:G:C	2.13175e-14	0.0775726	-1.30558	7.54292e-07	-0.570713	-1.25131
25351330	chr6:25351330:T:G	1.98196e-14	-4.09142e-10	-1.30087	1.34097e-06	-4.09142e-10	-1.24665
25351348	chr6:25351348:C:T	3.19527e-14	-4.09142e-10	-0.823283	2.22723e-06	-4.09142e-10	-0.739285
25351394	chr6:25351394:A:G	1.98712e-14	-4.09142e-10	-1.29827	1.34532e-06	-4.09142e-10	-1.24341
25351439	chr6:25351439:A:G	3.03335e-14	-4.09142e-10	-0.875286	2.09705e-06	-4.09142e-10	-0.799509
25351593	chr6:25351593:T:G	3.05791e-15	-1.85907	-1.31074	1.39798e-07	-2.18453	-1.32307
25351724	chr6:25351724:A:G	1.99522e-14	-4.09142e-10	-1.2942	1.26329e-06	-4.09142e-10	-1.30632
25352016	chr6:25352016:C:T	1.63551e-14	-0.187266	-1.30573	5.27056e-07	-0.92923	-1.25126
25352352	chr6:25352352:T:C	6.61823e-15	-1.07121	-1.3265	5.14703e-07	-0.883835	-1.32037
25352409	chr6:25352409:T:C	4.21356e-15	-2.19584	-0.653393	3.37648e-07	-2.12974	-0.496051
25352432	chr6:25352432:G:A	7.66768e-12	-4.09142e-10	4.65723	0.000365849	-4.09142e-10	4.36218
25352440	chr6:25352440:G:A	2.33076e-14	-4.09142e-10	-1.13876	1.31021e-06	-4.09142e-10	-1.26985
25352580	chr6:25352580:T:A	4.08179e-14	-4.09142e-10	-0.578418	2.37823e-06	-4.09142e-10	-0.673684
25352660	chr6:25352660:G:A	2.14415e-14	0.0770273	-1.29924	6.61301e-07	-0.714299	-1.23929
25352778	chr6:25352778:C:T	3.79872e-14	-4.09142e-10	-0.65029	2.32872e-06	-4.09142e-10	-0.694724
25352969	chr6:25352969:T:C	3.70692e-15	-2.10955	-0.867785	3.04365e-07	-2.04628	-0.683288
25353106	chr6:25353106:G:A	7.6127e-14	-1.45611	1.50097	1.99595e-06	-2.09881	1.24989
25353132	chr6:25353132:C:G	4.21342e-14	-4.09142e-10	-0.54668	2.89657e-06	-4.09142e-10	-0.476516
25353146	chr6:25353146:A:G	9.04276e-15	-0.841316	-1.24426	8.03107e-07	-0.484314	-1.275
25353941	chr6:25353941:A:G	3.00164e-14	-4.09142e-10	-0.885794	2.00308e-06	-4.09142e-10	-0.845359
25353990	chr6:25353990:A:G	2.80886e-15	-1.94224	-1.31252	1.70672e-07	-2.01088	-1.29717
25354221	chr6:25354221:G:A	7.44072e-14	-1.54381	1.56583	2.05546e-06	-2.13029	1.31075
25354658	chr6:25354658:GA:G	8.48605e-15	-0.918191	-1.23093	3.09139e-07	-1.42965	-1.28436
25354871	chr6:25354871:A:G	7.10426e-14	-1.45896	1.4347	1.87222e-06	-2.1	1.18709
25354887	chr6:25354887:A:G	3.55325e-15	-2.07109	-0.948587	3.12816e-07	-1.97425	-0.727929
25354910	chr6:25354910:G:A	6.67018e-15	-1.08402	-1.30587	5.28498e-07	-0.860107	-1.31765
25355012	chr6:25355012:C:T	1.34326e-14	-1.68985	-3.31813e-10	6.91157e-07	-1.90943	-3.31813e-10
25355104	chr6:25355104:A:G	2.36794e-14	0.183645	-1.30658	7.08851e-07	-0.631751	-1.2524
25355201	chr6:25355201:T:A	6.54554e-12	-4.09142e-10	4.499	0.000313878	-4.09142e-10	4.20896
25355492	chr6:25355492:A:C	6.16015e-15	-1.30397	-1.16547	4.44368e-07	-1.12074	-1.2304
25355515	chr6:25355515:T:C	4.00981e-15	-2.20168	-0.697118	3.32363e-07	-2.09698	-0.544587
25355550	chr6:25355550:C:T	2.00741e-14	-4.09142e-10	-1.28811	1.30382e-06	-4.09142e-10	-1.27474
25355769	chr6:25355769:T:G	2.52665e-14	-4.09142e-10	-1.05806	1.5976e-06	-4.09142e-10	-1.07154
25355850	chr6:25355850:A:G	7.04953e-15	-1.05124	-1.28334	3.76853e-07	-1.30635	-1.2096
25355883	chr6:25355883:C:T	2.14643e-14	-1.22115	-3.31813e-10	1.68439e-06	-1.01864	-3.31813e-10
25356122	chr6:25356122:A:G	3.89275e-15	-2.18074	-0.747685	2.52792e-07	-2.19701	-0.718224
25356212	chr6:25356212:T:C	4.0417e-15	-2.19789	-0.692986	3.27625e-07	-2.12209	-0.533838
25356278	chr6:25356278:C:T	2.29776e-14	-4.09142e-10	-1.15302	1.54688e-06	-4.09142e-10	-1.1038
25356980	chr6:25356980:G:GGGT	7.26082e-14	-1.43828	1.43582	1.88891e-06	-2.09216	1.18812
25357233	chr6:25357233:G:T	2.31238e-14	-4.09142e-10	-1.14668	1.68315e-06	-4.09142e-10	-1.01937
25357336	chr6:25357336:C:G	4.22154e-15	-1.5242	-1.32314	1.4759e-07	-2.12553	-1.32783
25357408	chr6:25357408:C:T	4.12395e-15	-1.55009	-1.32064	1.46482e-07	-2.13407	-1.32682
25357578	chr6:25357578:T:A	2.85568e-14	-4.09142e-10	-0.935645	1.98044e-06	-4.09142e-10	-0.856721
25357841	chr6:25357841:G:A	2.31691e-14	0.163123	-1.30784	6.9553e-07	-0.648351	-1.25477
25358420	chr6:25358420:A:G	3.19105e-14	-4.09142e-10	-0.824603	2.01995e-06	-4.09142e-10	-0.836972
25359249	chr6:25359249:A:G	1.96297e-14	-4.09142e-10	-1.3105	1.29569e-06	-4.09142e-10	-1.281
25359307	chr6:25359307:A:C	1.75096e-14	-1.42479	-3.31813e-10	1.60799e-06	-1.06506	-3.31813e-10
25359317	chr6:25359317:G:A	3.24221e-15	-2.01613	-1.09516	2.28013e-07	-2.01153	-1.00686
25359409	chr6:25359409:C:G	2.13934e-15	-2.20021	-1.32683	1.46926e-07	-2.15935	-1.29852
25359675	chr6:25359675:G:A	3.02955e-15	-2.07638	-1.10274	2.53272e-07	-1.97889	-0.934447
25359726	chr6:25359726:G:T	3.34831e-14	-4.09142e-10	-0.7765	1.9504e-06	-4.09142e-10	-0.872007
25360786	chr6:25360786:C:G	1.18212e-14	-1.12689	-0.690753	1.44161e-06	-0.606998	-0.567287
25360827	chr6:25360827:G:A	1.28378e-14	-0.999252	-0.735889	1.61892e-06	-0.43928	-0.619004
25360841	chr6:25360841:GATT:G	1.22659e-14	-1.78071	-3.31813e-10	5.15687e-07	-2.2023	-3.31813e-10
25360892	chr6:25360892:C:A	2.77535e-15	-2.17362	-1.09315	2.01808e-07	-2.13456	-1.00592
25361099	chr6:25361099:A:G	2.01757e-14	-4.09142e-10	-1.28306	1.38064e-06	-4.09142e-10	-1.2175
25361410	chr6:25361410:C:T	2.9842e-14	-4.09142e-10	-0.891623	2.0621e-06	-4.09142e-10	-0.816317
25361660	chr6:25361660:A:G	4.38823e-15	-1.63756	-1.17105	3.03552e-07	-1.57212	-1.16012
25361715	chr6:25361715:G:A	1.903e-14	-1.34152	-3.31813e-10	1.49189e-06	-1.14	-3.31813e-10
25362064	chr6:25362064:C:T	1.77751e-14	-1.40974	-3.31813e-10	9.24813e-07	-1.61821	-3.31813e-10
25362162	chr6:25362162:T:C	4.87434e-13	-4.09142e-10	1.90161	2.42516e-05	-4.09142e-10	1.64844
25362244	chr6:25362244:CCTCA:C	8.04879e-15	-2.20202	-3.31813e-10	5.16248e-07	-2.20121	-3.31813e-10
25362396	chr6:25362396:C:T	9.7258e-15	-1.21326	-0.799497	1.15768e-06	-0.70578	-0.687841
25362426	chr6:25362426:G:T	2.16506e-15	-2.19634	-1.31875	1.52686e-07	-2.14489	-1.27452
25362629	chr6:25362629:G:A	7.65945e-15	-1.02488	-1.22672	2.87444e-07	-1.50514	-1.28163
25362821	chr6:25362821:G:A	1.11911e-14	-1.23534	-0.637085	1.4321e-06	-0.744999	-0.435901
25362864	chr6:25362864:G:A	5.0638e-15	-1.76052	-0.904901	3.65875e-07	-1.69072	-0.854783
25362904	chr6:25362904:A:G	2.61093e-15	-2.19647	-1.13136	2.15139e-07	-2.02442	-1.05209
25362917	chr6:25362917:C:T	9.67788e-15	-2.0177	-3.31813e-10	6.01612e-07	-2.04819	-3.31813e-10
25363111	chr6:25363111:C:A	2.85744e-14	-4.09142e-10	-0.935026	1.96883e-06	-4.09142e-10	-0.862601
25363244	chr6:25363244:C:G	4.15277e-15	-1.54599	-1.31778	1.47133e-07	-2.13108	-1.32538
25363325	chr6:25363325:A:G	4.1751e-15	-1.53743	-1.32097	1.47092e-07	-2.12977	-1.32697
25363345	chr6:25363345:A:AC	2.27737e-14	-4.09142e-10	-1.16193	1.38737e-06	-4.09142e-10	-1.21263
25363455	chr6:25363455:A:T	1.81166e-14	-1.39071	-3.31813e-10	1.4121e-06	-1.19496	-3.31813e-10
25363744	chr6:25363744:A:G	8.65116e-15	-1.20775	-0.922098	1.02132e-06	-0.699234	-0.819711
25363789	chr6:25363789:G:A	3.05099e-15	-2.08058	-1.09149	2.5587e-07	-1.98432	-0.91881
25364038	chr6:25364038:T:C	2.84653e-14	-1.81639	0.877535	1.33388e-06	-2.1789	0.926947
25364103	chr6:25364103:A:G	3.00308e-15	-2.10663	-1.08127	1.72462e-07	-2.19502	-1.10259
25364253	chr6:25364253:A:G	9.35097e-15	-1.121	-0.931059	8.72432e-07	-0.763673	-0.91284
25364507	chr6:25364507:C:T	1.26272e-14	-1.75169	-3.31813e-10	7.40275e-07	-1.84078	-3.31813e-10
25364556	chr6:25364556:C:A	8.97394e-14	0.20937	-3.31813e-10	7.52185e-07	-1.82482	-3.31813e-10
25364608	chr6:25364608:G:T	2.78541e-14	-0.96056	-3.31813e-10	2.1807e-06	-0.760395	-3.31813e-10
25364844	chr6:25364844:C:T	5.90379e-15	-2.03656	-0.475384	3.286e-07	-2.20139	-0.451567
25364903	chr6:25364903:T:C	5.93815e-15	-2.0209	-0.485243	3.25562e-07	-2.19998	-0.462266
25365633	chr6:25365633:A:G	8.11047e-15	-2.19438	-3.31813e-10	6.84799e-07	-1.91867	-3.31813e-10
25365660	chr6:25365660:C:T	3.21741e-15	-2.12279	-0.996177	1.88099e-07	-2.16488	-1.04595
25366471	chr6:25366471:C:T	2.93752e-15	-1.97891	-1.23106	2.27172e-07	-1.9012	-1.12089
25366537	chr6:25366537:TG:T	1.36368e-14	-2.02498	0.350212	7.50508e-07	-2.20071	0.373667
25366931	chr6:25366931:A:G	2.49229e-14	-4.09142e-10	-1.07175	1.47316e-06	-4.09142e-10	-1.15263
25367143	chr6:25367143:C:T	1.7004e-14	-0.328561	-1.12553	1.05176e-05	1.82621	-1.0132
25367212	chr6:25367212:T:C	1.41052e-14	-2.02838	0.387381	7.78882e-07	-2.20101	0.411071
25367747	chr6:25367747:C:T	2.53934e-14	-4.09142e-10	-1.05305	1.49624e-06	-4.09142e-10	-1.13709
25367777	chr6:25367777:C:G	2.59574e-14	-4.09142e-10	-1.03108	1.76704e-06	-4.09142e-10	-0.970739
25368085	chr6:25368085:G:C	2.2352e-14	-4.09142e-10	-1.18062	1.41598e-06	-4.09142e-10	-1.19222
25368267	chr6:25368267:T:C	1.39676e-14	-2.04214	0.391342	7.8097e-07	-2.20195	0.414685
25368484	chr6:25368484:G:A	6.45248e-15	-2.04178	-0.381291	3.61359e-07	-2.20193	-0.355991
25368517	chr6:25368517:C:G	1.45514e-14	-0.66743	-0.942424	4.82923e-07	-1.25162	-1.01632
25368750	chr6:25368750:T:G	4.86043e-15	-1.39404	-1.31237	1.08321e-06	-0.131662	-1.32845
25368802	chr6:25368802:G:T	2.01432e-14	-4.09142e-10	-1.28467	1.24244e-06	-4.09142e-10	-1.32296
25368927	chr6:25368927:A:T	3.18603e-14	-4.09142e-10	-0.82618	2.17741e-06	-4.09142e-10	-0.761906
25369028	chr6:25369028:A:G	1.34109e-14	-2.05978	0.368307	7.63325e-07	-2.20231	0.392192
25369672	chr6:25369672:T:C	2.03545e-14	-4.09142e-10	-1.27424	1.24635e-06	-4.09142e-10	-1.31982
25369838	chr6:25369838:T:A	2.49788e-15	-2.04495	-1.32714	1.3871e-07	-2.18696	-1.32846
25370088	chr6:25370088:G:A	8.52498e-15	-0.98163	-1.16291	7.86841e-07	-0.709915	-1.06986
25370129	chr6:25370129:C:T	1.76738e-14	-1.41545	-3.31813e-10	1.41283e-06	-1.19445	-3.31813e-10
25370217	chr6:25370217:C:T	4.62159e-15	-1.4534	-1.3034	1.65555e-07	-2.04262	-1.29588
25370281	chr6:25370281:T:G	7.74642e-15	-1.03766	-1.20265	5.4871e-07	-0.985961	-1.15427
25370285	chr6:25370285:G:A	3.18361e-14	-4.09142e-10	-0.826937	2.17562e-06	-4.09142e-10	-0.762728
25370742	chr6:25370742:T:G	8.18877e-15	-0.9745	-1.21028	5.81324e-07	-0.91948	-1.16301
25370765	chr6:25370765:A:G	3.19479e-14	-4.09142e-10	-0.823434	2.18377e-06	-4.09142e-10	-0.758992
25370816	chr6:25370816:C:T	9.35112e-15	-0.983021	-1.06902	6.05434e-07	-0.962002	-1.07985
25370949	chr6:25370949:C:T	7.61147e-15	-1.19111	-1.06677	4.91925e-07	-1.17223	-1.07724
25370956	chr6:25370956:ACT:A	1.86256e-14	-1.363	-3.31813e-10	1.50122e-06	-1.13376	-3.31813e-10
25371005	chr6:25371005:G:T	4.04159e-15	-1.56483	-1.32607	1.50908e-07	-2.10481	-1.32632
25371218	chr6:25371218:G:A	2.69195e-14	-4.09142e-10	-0.994687	1.83455e-06	-4.09142e-10	-0.933245
25371355	chr6:25371355:A:G	2.91973e-14	-4.09142e-10	-0.913462	1.76573e-06	-4.09142e-10	-0.971477
25371442	chr6:25371442:A:G	4.43568e-15	-1.53462	-1.26324	3.80409e-07	-1.41402	-1.09253
25371449	chr6:25371449:A:G	3.94172e-13	-4.09142e-10	1.68925	1.95334e-05	-4.09142e-10	1.43208
25371460	chr6:25371460:G:C	2.52935e-14	-4.09142e-10	-1.05699	1.76466e-06	-4.09142e-10	-0.972082
25372034	chr6:25372034:A:G	4.53879e-15	-1.53667	-1.2382	3.97698e-07	-1.41559	-1.04651
25372135	chr6:25372135:G:A	4.54148e-15	-1.50055	-1.27374	3.88411e-07	-1.37303	-1.1127
25372404	chr6:25372404:ATTATC:A	5.32777e-15	-1.31841	-1.2962	1.61572e-07	-2.05165	-1.31119
25372437	chr6:25372437:G:A	2.15802e-15	-2.20122	-1.31713	1.50863e-07	-2.16727	-1.26416
25372762	chr6:25372762:T:C	4.36036e-15	-2.11517	-0.69981	2.44899e-07	-2.18353	-0.76342
25372922	chr6:25372922:T:A	3.88572e-15	-1.60989	-1.32034	1.49206e-07	-2.12167	-1.3208
25373108	chr6:25373108:T:C	8.52016e-15	-1.0609	-1.0842	5.51876e-07	-1.03977	-1.09471
25373153	chr6:25373153:A:G	2.00037e-14	-4.09142e-10	-1.29162	1.23965e-06	-4.09142e-10	-1.32521
25373282	chr6:25373282:T:A	3.51558e-15	-1.95601	-1.07432	2.66446e-07	-1.79308	-1.06955
25373686	chr6:25373686:G:A	1.93102e-14	-4.09142e-10	-1.32691	1.23697e-06	-4.09142e-10	-1.32738
25373737	chr6:25373737:T:C	2.79035e-15	-1.96016	-1.30121	2.086e-07	-1.87973	-1.22765
25373804	chr6:25373804:C:T	2.65518e-14	-4.09142e-10	-1.00844	1.45996e-06	-4.09142e-10	-1.16163
25373818	chr6:25373818:C:T	3.85394e-14	-0.110395	-0.525462	2.64581e-06	-0.0514695	-0.515595
25373924	chr6:25373924:G:A	2.60093e-14	-4.09142e-10	-1.02909	1.4398e-06	-4.09142e-10	-1.17554
25373946	chr6:25373946:C:T	2.06648e-14	-4.09142e-10	-1.2591	1.41969e-06	-4.09142e-10	-1.1896
25374245	chr6:25374245:T:C	3.34402e-14	-4.09142e-10	-0.777782	2.28905e-06	-4.09142e-10	-0.711905
25374460	chr6:25374460:G:T	1.65888e-14	-1.47881	-3.31813e-10	2.80425e-06	-0.508905	-3.31813e-10
25374526	chr6:25374526:C:A	3.02756e-15	-1.95208	-1.2277	2.35146e-07	-1.87136	-1.11623
25374593	chr6:25374593:G:C	2.54657e-14	-4.09142e-10	-1.05021	1.48667e-06	-4.09142e-10	-1.1435
25374651	chr6:25374651:A:G	2.01528e-14	-4.09142e-10	-1.28419	1.24222e-06	-4.09142e-10	-1.32314
25375305	chr6:25375305:AG:A	6.75018e-14	-4.09142e-10	-0.0753852	4.07526e-06	-4.09142e-10	-0.135109
25375527	chr6:25375527:C:T	1.97098e-14	-4.09142e-10	-1.30642	1.27314e-06	-4.09142e-10	-1.29855
25375561	chr6:25375561:A:G	2.55877e-14	-4.09142e-10	-1.04543	1.69766e-06	-4.09142e-10	-1.01079
25375824	chr6:25375824:A:G	3.11355e-15	-2.02283	-1.12894	2.30055e-07	-1.88257	-1.1269
25375833	chr6:25375833:G:T	2.83123e-14	-4.09142e-10	-0.944242	1.93795e-06	-4.09142e-10	-0.87841
25376239	chr6:25376239:C:G	2.06658e-14	-4.09142e-10	-1.25906	1.35976e-06	-4.09142e-10	-1.23274
25377203	chr6:25377203:G:T	1.95778e-14	-4.09142e-10	-1.31314	1.26298e-06	-4.09142e-10	-1.30657
25377219	chr6:25377219:T:C	2.53455e-14	-4.09142e-10	-1.05494	1.94666e-06	-4.09142e-10	-0.873925
25377570	chr6:25377570:G:T	2.17091e-15	-2.19322	-1.31918	1.47176e-07	-2.18688	-1.26928
25377810	chr6:25377810:T:A	3.66659e-14	-4.09142e-10	-0.685693	2.52273e-06	-4.09142e-10	-0.614699
25377862	chr6:25377862:C:G	2.65644e-14	-4.09142e-10	-1.00797	1.55697e-06	-4.09142e-10	-1.0973
25377885	chr6:25377885:A:G	7.76574e-15	-1.05729	-1.18053	4.92859e-07	-1.07491	-1.17266
25378020	chr6:25378020:G:A	4.34817e-15	-2.06881	-0.748973	3.49756e-07	-2.02853	-0.562033
25378237	chr6:25378237:C:T	4.73544e-15	-1.54491	-1.18755	1.7088e-07	-2.09774	-1.2091
25378274	chr6:25378274:A:G	3.18981e-14	-4.09142e-10	-0.824992	2.18021e-06	-4.09142e-10	-0.760623
25378530	chr6:25378530:A:G	2.19522e-14	-4.09142e-10	-1.19867	1.62324e-06	-4.09142e-10	-1.05562
25379042	chr6:25379042:A:G	2.99721e-15	-1.9545	-1.23536	2.3113e-07	-1.87745	-1.12737
25379698	chr6:25379698:C:T	1.70613e-14	-0.159941	-1.29079	1.17191e-06	-0.19053	-1.19088
25379907	chr6:25379907:G:A	2.47195e-15	-2.1431	-1.23944	1.58114e-07	-2.14012	-1.24436
25380603	chr6:25380603:A:G	4.35979e-15	-1.55112	-1.26399	3.73286e-07	-1.4306	-1.09485
25380736	chr6:25380736:T:C	6.41143e-15	-1.31258	-1.11688	2.87582e-07	-1.6996	-1.0867
25380767	chr6:25380767:A:G	6.73486e-14	-4.09142e-10	-0.0776565	4.06652e-06	-4.09142e-10	-0.137255
25380813	chr6:25380813:G:A	6.73224e-14	-4.09142e-10	-0.0780459	4.06464e-06	-4.09142e-10	-0.137718
25380999	chr6:25380999:G:T	2.91651e-15	-1.90626	-1.3109	2.15436e-07	-1.81828	-1.25686
25381072	chr6:25381072:C:T	3.06418e-15	-2.12268	-1.04508	1.88539e-07	-2.11932	-1.08917
25381464	chr6:25381464:C:T	2.67743e-14	-4.09142e-10	-1.0001	1.62507e-06	-4.09142e-10	-1.05449
25381739	chr6:25381739:A:G	1.75777e-14	-1.42091	-3.31813e-10	1.40473e-06	-1.20019	-3.31813e-10
25381922	chr6:25381922:C:T	1.94061e-14	-4.09142e-10	-1.32195	1.24011e-06	-4.09142e-10	-1.32485
25382120	chr6:25382120:CAG:C	1.94008e-14	-4.09142e-10	-1.32223	1.23985e-06	-4.09142e-10	-1.32505
25382254	chr6:25382254:C:T	8.69549e-15	-1.04721	-1.07752	5.61113e-07	-1.02973	-1.08814
25382258	chr6:25382258:T:C	2.88392e-15	-1.94812	-1.28027	2.18804e-07	-1.86328	-1.19634
25382656	chr6:25382656:C:T	8.58872e-15	-1.0692	-1.06789	5.54302e-07	-1.05179	-1.0783
25382805	chr6:25382805:C:G	2.5462e-14	-4.09142e-10	-1.05035	1.4865e-06	-4.09142e-10	-1.14362
25383012	chr6:25383012:T:C	1.17763e-14	-1.02928	-0.792174	7.80794e-07	-1.00397	-0.783515
25383016	chr6:25383016:G:A	2.69131e-15	-1.97627	-1.32124	1.94568e-07	-1.89711	-1.27991
25383068	chr6:25383068:G:C	2.24452e-14	-4.09142e-10	-1.17646	1.47312e-06	-4.09142e-10	-1.15266
25383078	chr6:25383078:C:T	2.84633e-15	-1.93356	-1.30795	1.71586e-07	-2.04265	-1.26007
25383094	chr6:25383094:T:C	1.92906e-14	-4.09142e-10	-1.32792	1.23562e-06	-4.09142e-10	-1.32847
25383173	chr6:25383173:C:G	8.64108e-15	-1.03726	-1.09375	5.58934e-07	-1.01819	-1.10358
25383207	chr6:25383207:T:G	8.87464e-15	-1.0042	-1.10014	5.74175e-07	-0.984854	-1.11001
25383572	chr6:25383572:T:G	2.89735e-15	-1.9254	-1.29835	1.75757e-07	-2.03618	-1.24252
25383586	chr6:25383586:T:C	4.9533e-15	-2.00911	-0.678379	2.64059e-07	-2.03693	-0.834698
25383669	chr6:25383669:T:A	3.27751e-14	-0.337483	-0.460387	1.93297e-05	1.81709	-0.395485
25383773	chr6:25383773:A:G	1.967e-14	-4.09142e-10	-1.30844	1.23564e-06	-4.09142e-10	-1.32846
25383782	chr6:25383782:TTTAAA:T	3.18435e-14	-4.09142e-10	-0.826705	2.30631e-06	-4.09142e-10	-0.704395
25383949	chr6:25383949:C:T	2.40166e-15	-2.08491	-1.32647	1.42895e-07	-2.16245	-1.32324
25384117	chr6:25384117:G:A	2.37813e-15	-2.09807	-1.32315	1.43381e-07	-2.18742	-1.29487
25384133	chr6:25384133:C:T	6.23357e-15	-2.1603	-0.297289	4.02762e-07	-2.18488	-0.264575
25384358	chr6:25384358:C:G	1.0283e-14	-1.95705	-3.31813e-10	5.73435e-07	-2.09615	-3.31813e-10
25384418	chr6:25384418:T:A	6.11995e-15	-1.27228	-1.20371	5.37581e-07	-1.17322	-0.987495
25384493	chr6:25384493:T:G	2.39553e-15	-2.19454	-1.2194	3.18152e-07	-1.42825	-1.25702
25384571	chr6:25384571:T:C	2.04372e-14	-4.09142e-10	-1.27018	1.28186e-06	-4.09142e-10	-1.29173
25384592	chr6:25384592:A:G	7.67321e-15	-0.950521	-1.29928	1.89046e-07	-1.89173	-1.31408
25384629	chr6:25384629:A:G	9.34002e-15	-2.05323	-3.31813e-10	9.49261e-07	-1.59211	-3.31813e-10
25384903	chr6:25384903:T:C	6.75452e-15	-1.3395	-1.03783	6.27967e-07	-1.06923	-0.936083
25385000	chr6:25385000:A:G	2.0414e-14	-4.09142e-10	-1.27132	1.24193e-06	-4.09142e-10	-1.32337
25385036	chr6:25385036:A:G	5.25176e-15	-1.30877	-1.32021	4.60081e-07	-1.05007	-1.26633
25385420	chr6:25385420:A:G	3.93054e-15	-2.0729	-0.845858	2.26849e-07	-2.06398	-0.959535
25385741	chr6:25385741:G:A	5.80552e-15	-1.25132	-1.27741	1.65926e-07	-2.03834	-1.29792
25386121	chr6:25386121:C:T	1.92851e-14	-4.09142e-10	-1.32821	1.24011e-06	-4.09142e-10	-1.32484
25386324	chr6:25386324:C:T	3.4309e-15	-1.81375	-1.24097	2.1464e-07	-1.82245	-1.25638
25386484	chr6:25386484:C:G	8.35814e-15	-1.68168	-0.48262	3.20311e-07	-2.09342	-0.585081
25386544	chr6:25386544:G:C	3.7336e-15	-1.6716	-1.29856	2.37219e-07	-1.72542	-1.25339
25386600	chr6:25386600:G:A	2.7612e-14	-4.09142e-10	-0.96929	1.68849e-06	-4.09142e-10	-1.01621
25386902	chr6:25386902:C:T	2.06442e-14	-4.09142e-10	-1.2601	1.36998e-06	-4.09142e-10	-1.22524
25386989	chr6:25386989:G:C	6.53055e-14	-4.09142e-10	-0.108462	3.93632e-06	-4.09142e-10	-0.169795
25387015	chr6:25387015:A:G	6.57155e-14	-4.09142e-10	-0.102204	3.95045e-06	-4.09142e-10	-0.166214
25387460	chr6:25387460:A:T	1.29493e-14	-1.43873	-0.287768	4.11324e-07	-2.01884	-0.409578
25387498	chr6:25387498:C:G	6.56628e-14	-4.09142e-10	-0.103006	3.95751e-06	-4.09142e-10	-0.164428
25387551	chr6:25387551:A:G	1.95664e-14	-4.09142e-10	-1.31373	1.30391e-06	-4.09142e-10	-1.27467
25387597	chr6:25387597:A:T	2.11157e-14	-0.180509	-1.05702	5.44969e-07	-1.05528	-1.09179
25387736	chr6:25387736:T:C	2.14192e-15	-2.19821	-1.32763	2.28731e-07	-1.68797	-1.32729
25387859	chr6:25387859:A:G	1.35683e-14	-1.41566	-0.264149	4.2552e-07	-2.00719	-0.387297
25387861	chr6:25387861:C:T	1.3797e-14	-1.41539	-0.247703	4.32187e-07	-2.00703	-0.371908
25388069	chr6:25388069:C:T	6.10251e-15	-1.3607	-1.11814	5.12412e-07	-1.08257	-1.1261
25388169	chr6:25388169:G:A	2.89213e-14	-4.09142e-10	-0.922959	1.78634e-06	-4.09142e-10	-0.959876
25388198	chr6:25388198:TTC:T	1.29026e-14	-1.45062	-0.279492	4.12284e-07	-2.02435	-0.401731
25388317	chr6:25388317:C:G	1.31103e-14	-1.42767	-0.286471	4.14184e-07	-2.01313	-0.408359
25388371	chr6:25388371:G:T	1.29484e-14	-1.48411	-0.242459	4.20347e-07	-2.03954	-0.367177
25388513	chr6:25388513:G:A	2.76757e-14	-4.09142e-10	-0.966986	1.69209e-06	-4.09142e-10	-1.01408
25388710	chr6:25388710:T:C	1.35419e-14	-1.41432	-0.267433	4.2429e-07	-2.00626	-0.39112
25388959	chr6:25388959:A:G	1.93016e-14	-4.09142e-10	-1.32735	1.23974e-06	-4.09142e-10	-1.32514
25388980	chr6:25388980:G:T	1.34062e-14	-1.44632	-0.245498	4.26509e-07	-2.02236	-0.3698
25389221	chr6:25389221:A:G	2.1092e-14	-4.09142e-10	-1.23865	1.36578e-06	-4.09142e-10	-1.22832
25389443	chr6:25389443:G:T	8.01657e-15	-0.95709	-1.24894	7.37341e-07	-0.777542	-1.06721
25389976	chr6:25389976:A:G	1.39394e-14	-1.35778	-0.29504	4.25802e-07	-1.97779	-0.416035
25389992	chr6:25389992:AAAAC:A	2.05484e-14	-4.09142e-10	-1.26475	1.35605e-06	-4.09142e-10	-1.23547
25390378	chr6:25390378:G:A	1.47215e-14	-1.30169	-0.296541	4.3707e-07	-1.94618	-0.421519
25390600	chr6:25390600:G:GC	2.78293e-14	-4.09142e-10	-0.961449	1.53703e-06	-4.09142e-10	-1.11019
25390642	chr6:25390642:T:C	2.26395e-15	-2.1436	-1.32683	1.38755e-07	-2.19582	-1.31927
25390652	chr6:25390652:C:T	2.15531e-13	1.08557	-3.31813e-10	2.04613e-05	1.47849	-3.31813e-10
25390711	chr6:25390711:C:T	3.78697e-15	-1.65545	-1.30052	2.38003e-07	-1.71984	-1.25568
25390794	chr6:25390794:G:T	1.97387e-14	-4.09142e-10	-1.30496	1.25403e-06	-4.09142e-10	-1.31368
25390893	chr6:25390893:G:T	2.55027e-14	-4.09142e-10	-1.04875	1.48837e-06	-4.09142e-10	-1.14236
25390921	chr6:25390921:T:C	1.41603e-14	-1.3816	-0.255495	4.36235e-07	-1.99049	-0.379123
25391065	chr6:25391065:T:A	2.19988e-14	-0.157994	-1.03856	5.64421e-07	-1.0372	-1.0748
25391066	chr6:25391066:G:A	5.48082e-14	-4.09142e-10	-0.2837	3.38734e-06	-4.09142e-10	-0.319998
25391154	chr6:25391154:G:T	1.30599e-14	-1.42756	-0.290437	4.12827e-07	-2.01295	-0.411815
25391378	chr6:25391378:C:T	1.92817e-14	-4.09142e-10	-1.32838	1.23707e-06	-4.09142e-10	-1.3273
25391446	chr6:25391446:A:G	1.31812e-14	-1.40089	-0.307852	4.11651e-07	-1.99953	-0.428091
25391506	chr6:25391506:C:T	2.36974e-14	-4.09142e-10	-1.12217	1.32459e-06	-4.09142e-10	-1.25894
25391719	chr6:25391719:C:T	1.27132e-14	-1.45446	-0.290437	4.07657e-07	-2.02556	-0.411815
25392117	chr6:25392117:A:G	6.9568e-15	-1.72145	-0.626371	2.75055e-07	-2.11147	-0.719361
25392214	chr6:25392214:A:T	2.67677e-14	-4.09142e-10	-1.00034	1.4906e-06	-4.09142e-10	-1.14086
25392336	chr6:25392336:A:G	5.71056e-14	-4.09142e-10	-0.242636	3.11699e-06	-4.09142e-10	-0.403175
25392475	chr6:25392475:C:T	3.36307e-14	-4.09142e-10	-0.772099	2.35994e-06	-4.09142e-10	-0.681405
25392521	chr6:25392521:C:G	8.11763e-15	-1.70105	-0.49245	3.14708e-07	-2.10196	-0.594191
25392705	chr6:25392705:T:C	2.28646e-15	-2.14124	-1.3193	1.37545e-07	-2.19638	-1.32747
25392731	chr6:25392731:A:G	3.81279e-15	-1.71972	-1.22945	3.96674e-07	-1.23345	-1.23123
25392918	chr6:25392918:C:T	2.26707e-15	-2.15308	-1.31597	1.3807e-07	-2.19177	-1.32827
25393007	chr6:25393007:C:T	6.82752e-15	-1.04593	-1.32065	1.77894e-07	-1.93954	-1.32707
25393078	chr6:25393078:G:A	3.28221e-15	-1.79373	-1.30529	1.9907e-07	-1.83953	-1.31461
25393331	chr6:25393331:C:G	2.29989e-14	-4.09142e-10	-1.15209	1.51223e-06	-4.09142e-10	-1.12645
25393355	chr6:25393355:A:G	8.23363e-15	-1.67199	-0.507327	3.14547e-07	-2.08885	-0.607817
25393433	chr6:25393433:G:A	2.72221e-14	-4.09142e-10	-0.983509	1.68477e-06	-4.09142e-10	-1.01841
25393504	chr6:25393504:C:T	5.14294e-15	-1.7148	-0.935112	3.69663e-07	-1.76262	-0.772583
25393570	chr6:25393570:A:T	8.9226e-15	-1.65748	-0.441473	3.36952e-07	-2.08207	-0.545788
25393679	chr6:25393679:T:A	8.10876e-15	-1.74283	-0.451768	3.21281e-07	-2.12067	-0.554809
25393761	chr6:25393761:G:T	1.95036e-14	-4.09142e-10	-1.31694	1.23962e-06	-4.09142e-10	-1.32523
25393876	chr6:25393876:A:T	2.06407e-14	-4.09142e-10	-1.26028	1.37062e-06	-4.09142e-10	-1.22478
25393877	chr6:25393877:G:A	2.03279e-14	-4.09142e-10	-1.27554	1.34465e-06	-4.09142e-10	-1.24391
25393955	chr6:25393955:G:A	3.73664e-15	-1.72845	-1.2409	3.87089e-07	-1.24654	-1.2426
25394211	chr6:25394211:C:T	6.97175e-15	-1.03586	-1.30981	1.79681e-07	-1.9355	-1.32111
25394234	chr6:25394234:T:C	8.28734e-15	-1.72357	-0.44924	3.24695e-07	-2.1119	-0.553016
25394315	chr6:25394315:G:A	8.11215e-15	-1.70381	-0.490362	3.15213e-07	-2.10307	-0.591476
25394322	chr6:25394322:G:T	7.83476e-15	-1.72796	-0.501005	3.08756e-07	-2.11379	-0.601457
25394376	chr6:25394376:A:G	8.17857e-15	-1.69888	-0.487138	3.16765e-07	-2.10107	-0.588569
25394613	chr6:25394613:A:G	3.51671e-15	-1.84171	-1.1883	2.0809e-07	-1.90227	-1.20756
25394677	chr6:25394677:G:A	8.30433e-15	-1.68827	-0.482487	3.19718e-07	-2.09618	-0.584178
25395049	chr6:25395049:T:C	8.0736e-15	-1.71188	-0.487062	3.15011e-07	-2.10676	-0.588432
25395259	chr6:25395259:C:T	2.35139e-14	-4.09142e-10	-1.12995	1.49611e-06	-4.09142e-10	-1.13717
25395306	chr6:25395306:A:G	8.15115e-15	-1.69368	-0.495702	3.1498e-07	-2.09869	-0.596601
25395426	chr6:25395426:C:T	8.42539e-15	-1.69251	-0.463778	3.24773e-07	-2.09805	-0.566623
25395744	chr6:25395744:T:C	1.12323e-14	-0.636997	-1.23175	3.63094e-07	-1.36079	-1.19235
25395805	chr6:25395805:T:C	1.98022e-14	-4.09142e-10	-1.30175	1.25159e-06	-4.09142e-10	-1.31563
25395826	chr6:25395826:A:G	2.07551e-14	-4.09142e-10	-1.25475	1.2551e-06	-4.09142e-10	-1.31283
25395953	chr6:25395953:G:A	3.50157e-15	-1.73547	-1.29885	2.0888e-07	-1.80912	-1.29692
25396207	chr6:25396207:C:T	1.10628e-14	-0.625254	-1.25869	3.52746e-07	-1.35827	-1.22378
25396657	chr6:25396657:T:A	2.40139e-14	-4.09142e-10	-1.1089	1.58399e-06	-4.09142e-10	-1.0801
25396662	chr6:25396662:G:A	7.80364e-15	-1.47888	-0.754065	3.27001e-07	-1.9669	-0.690931
25396849	chr6:25396849:G:A	1.12957e-14	-0.607322	-1.25579	3.5846e-07	-1.34551	-1.22047
25396954	chr6:25396954:G:A	1.10252e-14	-0.628587	-1.25877	3.51654e-07	-1.36097	-1.22418
25397018	chr6:25397018:G:A	3.63134e-15	-1.67997	-1.31797	2.1515e-07	-1.7561	-1.32036
25397031	chr6:25397031:A:T	1.06121e-14	-0.663524	-1.26202	3.41511e-07	-1.38625	-1.22816
25397061	chr6:25397061:T:C	7.15744e-15	-0.991899	-1.32749	1.82451e-07	-1.91323	-1.32808
25397470	chr6:25397470:A:G	1.27648e-14	-0.495647	-1.2452	3.93269e-07	-1.26471	-1.20859
25397775	chr6:25397775:A:G	7.26629e-15	-0.989504	-1.31479	1.83051e-07	-1.91391	-1.32412
25397807	chr6:25397807:G:A	1.2123e-14	-0.539709	-1.25273	3.77498e-07	-1.2969	-1.21734
25397946	chr6:25397946:T:C	1.12643e-14	-0.625921	-1.23998	3.59787e-07	-1.36019	-1.20209
25397961	chr6:25397961:A:G	1.16438e-14	-0.59925	-1.23351	3.69788e-07	-1.3404	-1.19446
25398004	chr6:25398004:T:C	3.75973e-15	-1.73945	-1.22374	3.87979e-07	-1.26098	-1.22587
25398095	chr6:25398095:T:C	7.75925e-15	-1.00461	-1.23405	7.21978e-07	-0.825262	-1.04054
25398155	chr6:25398155:G:A	1.93852e-14	-4.09142e-10	-1.32303	1.23775e-06	-4.09142e-10	-1.32675
25398190	chr6:25398190:T:G	1.16504e-14	-0.568434	-1.26377	3.67288e-07	-1.31065	-1.231
25398198	chr6:25398198:T:C	2.71239e-15	-2.12981	-1.1599	1.93892e-07	-2.14685	-1.03364
25398351	chr6:25398351:A:G	7.43276e-15	-0.956171	-1.32547	2.56821e-07	-1.58657	-1.31285
25399046	chr6:25399046:A:G	2.24525e-14	-4.09142e-10	-1.17614	1.28647e-06	-4.09142e-10	-1.28814
25399258	chr6:25399258:G:A	5.89534e-15	-1.18493	-1.32844	2.17995e-07	-1.73936	-1.32396
25399342	chr6:25399342:T:A	2.00709e-14	-4.09142e-10	-1.28827	1.27074e-06	-4.09142e-10	-1.30045
25399933	chr6:25399933:C:T	7.85865e-15	-0.972035	-1.25389	2.79462e-07	-1.59078	-1.22415
25400064	chr6:25400064:G:A	2.2921e-14	-4.09142e-10	-1.15548	1.50662e-06	-4.09142e-10	-1.13017
25400095	chr6:25400095:G:A	8.23312e-15	-0.914458	-1.26492	2.86964e-07	-1.54982	-1.23862
25400168	chr6:25400168:C:A	5.98242e-14	-0.58153	0.3854	3.54992e-06	-0.87921	0.606092
25400209	chr6:25400209:A:G	1.932e-14	-4.09142e-10	-1.3264	1.2366e-06	-4.09142e-10	-1.32768
25400789	chr6:25400789:A:G	7.87657e-15	-0.952035	-1.27161	2.77456e-07	-1.57553	-1.24661
25400847	chr6:25400847:C:T	1.43406e-13	0.678138	-3.31813e-10	8.83467e-07	-1.66394	-3.31813e-10
25400903	chr6:25400903:C:T	5.56174e-15	-1.74991	-0.821716	6.22897e-07	-1.27991	-0.73351
25401003	chr6:25401003:ATACT:A	7.85681e-15	-0.970739	-1.25542	2.79447e-07	-1.58888	-1.2261
25401144	chr6:25401144:T:A	1.94511e-14	-4.09142e-10	-1.31963	1.25938e-06	-4.09142e-10	-1.30942
25401279	chr6:25401279:CAA:C	7.10514e-15	-1.00912	-1.3176	2.4778e-07	-1.6246	-1.31066
25401383	chr6:25401383:A:G	5.39114e-15	-1.77701	-0.825769	5.96106e-07	-1.31941	-0.737973
25401688	chr6:25401688:G:A	3.32857e-14	-4.09142e-10	-0.782411	1.9136e-06	-4.09142e-10	-0.891059
25402075	chr6:25402075:A:G	5.27639e-15	-1.29735	-1.32695	2.04728e-07	-1.80804	-1.31808
25402303	chr6:25402303:G:A	8.54753e-15	-0.894277	-1.24762	2.97876e-07	-1.53452	-1.2166
25402346	chr6:25402346:C:T	2.02205e-14	-4.09142e-10	-1.28084	1.32196e-06	-4.09142e-10	-1.26093
25402394	chr6:25402394:T:C	2.92631e-15	-2.16857	-1.04523	1.85181e-07	-2.04236	-1.18411
25402721	chr6:25402721:C:T	8.0333e-15	-0.946015	-1.25793	2.83618e-07	-1.57216	-1.22801
25402833	chr6:25402833:C:G	5.38841e-15	-1.27528	-1.32801	2.06765e-07	-1.79474	-1.32147
25402997	chr6:25402997:A:G	3.32093e-14	-4.09142e-10	-0.78471	1.90972e-06	-4.09142e-10	-0.893087
25403204	chr6:25403204:C:G	2.39115e-15	-2.16386	-1.25191	1.52829e-07	-2.18961	-1.22887
25403249	chr6:25403249:C:T	8.05488e-15	-0.93343	-1.26783	2.82677e-07	-1.56345	-1.24004
25403268	chr6:25403268:A:G	5.52631e-15	-1.24968	-1.32834	2.09986e-07	-1.77776	-1.323
25403479	chr6:25403479:A:G	2.28047e-14	-1.59635	0.435779	8.9098e-07	-2.05392	0.398439
25403790	chr6:25403790:C:T	2.20916e-14	-4.09142e-10	-1.19234	1.5466e-06	-4.09142e-10	-1.10399
25403791	chr6:25403791:G:A	3.36881e-15	-1.82083	-1.25215	3.55515e-07	-1.378	-1.19623
25403850	chr6:25403850:A:G	1.96221e-14	-4.09142e-10	-1.31088	1.23598e-06	-4.09142e-10	-1.32818
25404271	chr6:25404271:A:G	5.69355e-15	-1.23638	-1.31183	2.19377e-07	-1.76636	-1.29065
25404480	chr6:25404480:G:A	5.6816e-15	-1.7559	-0.794404	6.37649e-07	-1.28715	-0.702857
25404521	chr6:25404521:A:C	6.90434e-15	-1.03111	-1.32428	2.47191e-07	-1.62763	-1.31
25404742	chr6:25404742:T:C	9.59319e-15	-0.700125	-1.32636	3.10965e-07	-1.3936	-1.31451
25404846	chr6:25404846:C:T	6.74203e-15	-1.05543	-1.32375	2.43259e-07	-1.64474	-1.30893
25404854	chr6:25404854:A:AG	6.63077e-15	-1.07629	-1.31952	2.41727e-07	-1.65899	-1.301
25405008	chr6:25405008:T:C	2.10685e-14	-4.09142e-10	-1.23976	1.5141e-06	-4.09142e-10	-1.12522
25405031	chr6:25405031:G:A	2.05911e-14	-4.09142e-10	-1.26268	1.27993e-06	-4.09142e-10	-1.29324
25405260	chr6:25405260:T:C	7.3945e-14	-4.09142e-10	0.0157825	4.46079e-06	-4.09142e-10	-0.0447165
25405316	chr6:25405316:T:C	2.14685e-14	-4.09142e-10	-1.22095	1.36494e-06	-4.09142e-10	-1.22893
25405349	chr6:25405349:T:A	2.06085e-14	-4.09142e-10	-1.26184	1.35534e-06	-4.09142e-10	-1.23599
25405367	chr6:25405367:G:T	6.89556e-15	-1.03597	-1.32069	2.48103e-07	-1.63082	-1.30314
25405649	chr6:25405649:G:A	6.51978e-15	-1.09049	-1.32221	2.3782e-07	-1.67018	-1.3061
25405803	chr6:25405803:T:C	2.61872e-15	-2.05963	-1.26522	1.72855e-07	-2.0923	-1.20305
25405808	chr6:25405808:T:C	1.11949e-14	-0.578536	-1.29354	2.32082e-07	-1.69074	-1.30997
25406175	chr6:25406175:C:T	2.1844e-14	-4.09142e-10	-1.20361	1.39669e-06	-4.09142e-10	-1.20594
25406405	chr6:25406405:C:T	1.05701e-14	-0.711616	-1.21789	3.5348e-07	-1.40502	-1.17495
25406434	chr6:25406434:G:A	1.06215e-14	-0.705845	-1.21881	3.54578e-07	-1.40088	-1.17599
25406444	chr6:25406444:A:AAAGAAAGAAC	3.48522e-14	-4.09142e-10	-0.736422	2.45225e-06	-4.09142e-10	-0.643036
25406449	chr6:25406449:T:C	3.49256e-14	-4.09142e-10	-0.734318	2.45792e-06	-4.09142e-10	-0.640726
25406506	chr6:25406506:G:A	1.0399e-14	-0.730836	-1.21499	3.49754e-07	-1.41914	-1.17143
25406655	chr6:25406655:A:G	1.07775e-14	-0.688054	-1.22202	3.58121e-07	-1.38722	-1.17971
25406696	chr6:25406696:T:C	1.02458e-14	-0.741237	-1.21943	3.45449e-07	-1.42614	-1.17681
25406704	chr6:25406704:A:G	9.79415e-15	-0.759131	-1.24662	3.29566e-07	-1.43947	-1.21055
25406972	chr6:25406972:C:T	2.10227e-14	-4.09142e-10	-1.24194	1.33736e-06	-4.09142e-10	-1.24934
25406992	chr6:25406992:C:T	1.9756e-14	-4.09142e-10	-1.30408	1.24146e-06	-4.09142e-10	-1.32375
25407067	chr6:25407067:C:T	6.74978e-15	-1.06038	-1.31765	2.44871e-07	-1.64921	-1.29786
25407254	chr6:25407254:C:T	2.3325e-15	-2.11568	-1.32492	1.39912e-07	-2.20222	-1.30457
25407305	chr6:25407305:G:A	6.48067e-15	-1.0991	-1.31961	2.37414e-07	-1.67648	-1.30151
25407328	chr6:25407328:A:G	6.34686e-15	-1.12575	-1.31383	2.35299e-07	-1.69509	-1.29185
25407405	chr6:25407405:AT:A	6.031e-15	-1.18018	-1.31045	2.27926e-07	-1.73188	-1.28689
25407473	chr6:25407473:G:A	7.04485e-14	-4.09142e-10	-0.0326573	4.25426e-06	-4.09142e-10	-0.0921217
25407550	chr6:25407550:A:G	3.57997e-15	-1.69442	-1.31777	2.20147e-07	-1.7255	-1.32801
25407752	chr6:25407752:G:T	5.77208e-15	-1.22585	-1.30865	2.22445e-07	-1.7591	-1.28402
25407829	chr6:25407829:T:G	3.36841e-15	-1.87198	-1.20111	1.98594e-07	-1.90217	-1.25437
25407912	chr6:25407912:G:A	1.40239e-14	-1.64677	-3.31813e-10	1.01377e-06	-1.52636	-3.31813e-10
25408112	chr6:25408112:T:C	2.55755e-14	-4.09142e-10	-1.0459	1.55841e-06	-4.09142e-10	-1.09637
25408252	chr6:25408252:C:T	2.31229e-15	-2.13649	-1.31281	3.46131e-07	-1.27608	-1.3249
25408557	chr6:25408557:A:G	1.93035e-14	-4.09142e-10	-1.32725	1.24009e-06	-4.09142e-10	-1.32486
25408688	chr6:25408688:A:G	1.48262e-14	-1.59114	-3.31813e-10	1.77124e-06	-0.968361	-3.31813e-10
25408710	chr6:25408710:C:T	4.77296e-15	-1.9215	-0.803068	2.68775e-07	-1.81301	-1.04091
25409086	chr6:25409086:T:C	4.17015e-15	-2.08321	-0.776375	2.07961e-07	-2.1774	-0.933044
25409231	chr6:25409231:G:A	3.67716e-15	-1.65938	-1.32602	1.51944e-07	-2.10245	-1.32183
25409528	chr6:25409528:AT:A	1.93871e-14	-4.09142e-10	-1.32293	1.23733e-06	-4.09142e-10	-1.32709
25409546	chr6:25409546:C:T	2.42462e-14	-4.09142e-10	-1.09928	1.75443e-06	-4.09142e-10	-0.9779
25409557	chr6:25409557:G:A	2.60881e-15	-2.0426	-1.28605	1.9353e-07	-1.86872	-1.31365
25409618	chr6:25409618:C:T	3.71843e-15	-1.65419	-1.32004	2.3407e-07	-1.67276	-1.31942
25409708	chr6:25409708:C:T	2.05496e-14	-4.09142e-10	-1.2647	1.25299e-06	-4.09142e-10	-1.31451
25409732	chr6:25409732:A:C	2.18894e-14	-4.09142e-10	-1.20153	1.43912e-06	-4.09142e-10	-1.17601
25409795	chr6:25409795:A:G	3.44005e-14	-4.09142e-10	-0.749468	2.13657e-06	-4.09142e-10	-0.78084
25409849	chr6:25409849:C:T	2.34388e-15	-2.11121	-1.32452	1.92855e-07	-1.85827	-1.32759
25409934	chr6:25409934:G:A	3.40507e-15	-1.90585	-1.15643	1.6245e-07	-2.1994	-1.15803
25410318	chr6:25410318:A:G	7.86127e-15	-0.98969	-1.2359	3.77151e-06	0.87469	-1.08726
25410726	chr6:25410726:C:G	2.68341e-15	-1.98217	-1.31828	1.60135e-07	-2.04856	-1.32322
25410794	chr6:25410794:A:G	8.10997e-15	-2.19444	-3.31813e-10	5.2145e-07	-2.19118	-3.31813e-10
25410799	chr6:25410799:C:T	3.25003e-15	-2.07872	-1.03016	3.1488e-07	-1.57142	-1.12419
25411186	chr6:25411186:G:A	3.30142e-15	-2.05546	-1.03773	3.28068e-07	-1.52398	-1.1306
25411207	chr6:25411207:C:A	2.58176e-15	-2.02594	-1.31312	1.56318e-07	-2.08342	-1.31249
25411236	chr6:25411236:G:A	3.38239e-15	-2.0337	-1.03526	3.44994e-07	-1.47559	-1.12868
25411428	chr6:25411428:A:G	2.36592e-14	-4.09142e-10	-1.12379	1.33177e-06	-4.09142e-10	-1.25353
25411633	chr6:25411633:A:C	2.0269e-14	-4.09142e-10	-1.27845	1.33425e-06	-4.09142e-10	-1.25168
25411698	chr6:25411698:T:G	2.52051e-14	-1.06049	-3.31813e-10	6.01765e-07	-2.04793	-3.31813e-10
25411736	chr6:25411736:C:T	4.06855e-14	-4.09142e-10	-0.581666	2.46244e-06	-4.09142e-10	-0.638891
25411836	chr6:25411836:T:C	3.69808e-15	-2.05063	-0.929097	3.67092e-07	-1.48489	-1.0573
25412029	chr6:25412029:T:C	1.03232e-14	-1.04614	-0.907001	2.85979e-06	0.502482	-0.991777
25412308	chr6:25412308:T:C	1.64358e-14	-0.221839	-1.26624	4.76456e-07	-1.0228	-1.25863
25412400	chr6:25412400:G:A	3.18428e-15	-2.18575	-0.943557	1.89449e-07	-2.17696	-1.02672
25412474	chr6:25412474:C:T	7.48847e-14	1.12318	-1.09477	1.3461e-06	-0.13075	-1.11208
25412504	chr6:25412504:C:T	1.93795e-14	-4.09142e-10	-1.32332	1.23685e-06	-4.09142e-10	-1.32747
25412512	chr6:25412512:T:C	1.93795e-14	-4.09142e-10	-1.32332	1.23685e-06	-4.09142e-10	-1.32747
25412573	chr6:25412573:A:G	2.87085e-15	-1.99411	-1.23882	1.49758e-07	-2.14811	-1.29067
25412583	chr6:25412583:G:A	1.53096e-14	-0.311824	-1.24724	4.20529e-07	-1.13826	-1.26802
25412713	chr6:25412713:A:AG	2.38752e-15	-2.08961	-1.32767	1.45139e-07	-2.14486	-1.32525
25412759	chr6:25412759:T:C	1.39831e-14	-0.323824	-1.32586	3.89627e-07	-1.15581	-1.3268
25412946	chr6:25412946:G:A	2.3064e-14	-4.09142e-10	-1.14926	1.36557e-06	-4.09142e-10	-1.22847
25413188	chr6:25413188:C:T	2.31826e-15	-2.13375	-1.31298	2.46004e-07	-1.672	-1.27045
25413239	chr6:25413239:T:C	3.75537e-14	-4.09142e-10	-0.661767	2.37887e-06	-4.09142e-10	-0.673415
25413600	chr6:25413600:G:A	4.54495e-15	-1.85849	-0.915035	3.47199e-07	-1.73517	-0.86273
25413935	chr6:25413935:G:C	5.26766e-15	-1.86601	-0.759941	4.07902e-07	-1.56169	-0.875081
25413945	chr6:25413945:A:G	5.26992e-15	-1.3511	-1.27443	4.28009e-07	-1.0878	-1.30085
25414097	chr6:25414097:A:G	1.41327e-13	1.91068	-1.24715	2.72523e-06	0.714285	-1.25178
25414111	chr6:25414111:A:G	2.07802e-14	-4.09142e-10	-1.25354	1.59358e-06	-4.09142e-10	-1.07406
25414184	chr6:25414184:C:T	8.08495e-13	3.08987	-0.682239	1.73286e-05	1.76417	-0.451849
25414191	chr6:25414191:C:T	2.3598e-13	2.489	-1.31279	3.18575e-06	0.91539	-1.29674
25414309	chr6:25414309:T:C	2.14025e-15	-2.19841	-1.32821	1.4422e-07	-2.15492	-1.32155
25414618	chr6:25414618:G:A	2.81914e-14	0.268282	-1.2168	1.73565e-06	0.301042	-1.2897
25414886	chr6:25414886:G:A	1.93119e-14	-4.09142e-10	-1.32682	1.24662e-06	-4.09142e-10	-1.31961
25414889	chr6:25414889:C:A	2.68412e-15	-2.12054	-1.17964	1.53108e-07	-2.2017	-1.21495
25415593	chr6:25415593:G:A	2.83705e-14	-4.09142e-10	-0.94219	1.51295e-06	-4.09142e-10	-1.12598
25415617	chr6:25415617:A:G	6.49639e-12	5.79296	-1.3015	1.24581e-06	-0.0229282	-1.29733
25415777	chr6:25415777:T:G	6.27946e-14	1.16503	-1.3127	3.38029e-07	-1.34165	-1.28302
25415827	chr6:25415827:G:A	3.38858e-14	0.561888	-1.32643	2.51905e-07	-1.60137	-1.31738
25415934	chr6:25415934:G:A	1.56518e-14	-0.336886	-1.20007	3.74354e-07	-1.36072	-1.16188
25416090	chr6:25416090:C:T	2.21507e-15	-2.19685	-1.2954	1.50507e-07	-2.13241	-1.30138
25416151	chr6:25416151:G:C	2.12719e-14	-4.09142e-10	-1.23015	1.33967e-06	-4.09142e-10	-1.24762
25416672	chr6:25416672:A:T	1.33492e-14	-0.45518	-1.2409	1.83727e-07	-2.0211	-1.21325
25416753	chr6:25416753:G:A	1.92835e-14	-4.09142e-10	-1.32829	1.48658e-06	-4.09142e-10	-1.14356
25416884	chr6:25416884:A:G	9.87881e-14	1.60935	-1.30392	4.3208e-07	-1.10947	-1.26971
25416961	chr6:25416961:G:A	2.04786e-14	-4.09142e-10	-1.26816	1.25306e-06	-4.09142e-10	-1.31445
25417195	chr6:25417195:G:T	5.44751e-15	-1.9256	-0.666778	2.14027e-07	-2.09821	-0.983484
25417217	chr6:25417217:A:G	2.45561e-14	0.165231	-1.25181	4.48068e-07	-1.01493	-1.32792
25417225	chr6:25417225:C:T	2.02077e-14	-4.09142e-10	-1.28147	1.24554e-06	-4.09142e-10	-1.32047
25417238	chr6:25417238:C:T	9.68682e-15	-2.01677	-3.31813e-10	6.911e-07	-1.90951	-3.31813e-10
25417728	chr6:25417728:A:G	8.88307e-14	1.47697	-1.27778	4.16639e-07	-1.18273	-1.23285
25418029	chr6:25418029:C:T	9.46069e-15	-0.719844	-1.32055	1.52195e-07	-2.12664	-1.296
25418067	chr6:25418067:A:G	7.51505e-15	-1.01903	-1.2516	2.39667e-07	-1.72849	-1.24006
25418176	chr6:25418176:A:G	7.2555e-14	1.21416	-1.21736	1.8237e-07	-1.92837	-1.31339
25418343	chr6:25418343:A:C	4.20022e-14	0.720692	-1.27051	2.70861e-07	-1.53365	-1.31254
25418907	chr6:25418907:T:C	9.87776e-15	-1.99725	-3.31813e-10	7.17557e-07	-1.87195	-3.31813e-10
25418908	chr6:25418908:C:T	3.83695e-15	-2.10685	-0.836007	6.21327e-07	-0.960767	-1.05517
25419039	chr6:25419039:C:T	2.13386e-14	-4.09142e-10	-1.22702	1.5113e-06	-4.09142e-10	-1.12707
25419040	chr6:25419040:G:A	2.90546e-14	0.376279	-1.29464	2.45568e-07	-1.61579	-1.32844
25419090	chr6:25419090:A:G	2.82795e-15	-2.18803	-1.05995	1.98606e-07	-2.10954	-1.04693
25419130	chr6:25419130:G:A	3.44013e-14	0.542539	-1.29198	2.66033e-07	-1.53583	-1.32835
25419469	chr6:25419469:G:A	3.56995e-15	-1.75391	-1.26107	2.37611e-07	-1.65148	-1.32568
25419635	chr6:25419635:T:C	1.76408e-12	4.11032	-0.922475	9.74281e-07	-0.707686	-0.858412
25419652	chr6:25419652:A:G	1.70346e-12	4.08093	-0.92805	9.58232e-07	-0.718313	-0.864394
25419666	chr6:25419666:G:T	3.54655e-14	-4.09142e-10	-0.718979	3.75451e-06	-4.09142e-10	-0.217086
25419995	chr6:25419995:A:G	3.36176e-14	-4.09142e-10	-0.772489	3.48836e-06	-4.09142e-10	-0.290611
25420116	chr6:25420116:C:G	7.15196e-15	-1.83757	-0.482582	2.5401e-07	-2.04817	-0.862259
25420122	chr6:25420122:A:C	1.43189e-14	-0.339637	-1.28632	1.36819e-07	-2.2011	-1.32804
25420567	chr6:25420567:CCGA:C	3.19667e-15	-1.93242	-1.19301	5.97938e-07	-0.820554	-1.23376
25420782	chr6:25420782:T:C	7.36368e-14	-4.09142e-10	0.0116062	3.41346e-06	-4.09142e-10	-0.312315
25420787	chr6:25420787:G:A	1.21157e-14	-0.616796	-1.17624	3.07111e-07	-1.57421	-1.14638
25420954	chr6:25420954:C:T	4.57721e-15	-1.91354	-0.852906	3.96516e-07	-1.39674	-1.06834
25421097	chr6:25421097:C:T	4.60547e-15	-1.85096	-0.909338	1.77019e-07	-2.16408	-1.10746
25421519	chr6:25421519:A:G	1.13057e-14	-1.17599	-0.68624	2.75766e-07	-1.94519	-0.883058
25421906	chr6:25421906:G:T	4.23793e-15	-1.91752	-0.92595	3.74558e-07	-1.39961	-1.12244
25421967	chr6:25421967:A:G	1.11114e-14	-1.26863	-0.610938	2.81156e-07	-1.98949	-0.819396
25422125	chr6:25422125:C:T	1.31187e-14	-0.522488	-1.19101	3.19715e-07	-1.51671	-1.16366
25422172	chr6:25422172:A:G	1.0384e-14	-1.252	-0.695276	2.63357e-07	-1.98252	-0.891769
25422337	chr6:25422337:C:T	3.62749e-14	-4.09142e-10	-0.696413	3.87169e-06	-4.09142e-10	-0.186352
25422624	chr6:25422624:C:T	3.32484e-15	-1.84091	-1.2452	2.16518e-07	-1.74851	-1.32161
25422720	chr6:25422720:A:G	2.12437e-14	-4.09142e-10	-1.23148	1.50617e-06	-4.09142e-10	-1.13047
25422733	chr6:25422733:C:T	2.70637e-15	-2.03085	-1.26108	1.99417e-07	-2.00323	-1.14917
25423267	chr6:25423267:C:T	2.04667e-14	-4.09142e-10	-1.26874	1.42587e-06	-4.09142e-10	-1.18526
25423445	chr6:25423445:C:T	3.54405e-15	-1.75781	-1.26446	3.43286e-07	-1.30459	-1.30464
25423505	chr6:25423505:A:C	3.88228e-15	-1.97052	-0.960595	4.07635e-07	-1.29046	-1.14697
25423576	chr6:25423576:C:T	2.96333e-14	-4.09142e-10	-0.898641	1.78401e-06	-4.09142e-10	-0.961176
25423651	chr6:25423651:C:T	4.41432e-15	-1.60372	-1.19896	3.71522e-07	-1.6737	-0.856489
25423830	chr6:25423830:C:G	2.00723e-14	-4.09142e-10	-1.2882	1.23644e-06	-4.09142e-10	-1.32781
25423963	chr6:25423963:A:G	7.99983e-15	-1.79796	-0.410157	2.75793e-07	-2.02223	-0.805922
25423982	chr6:25423982:G:A	2.7164e-15	-2.05047	-1.23776	2.02554e-07	-2.02445	-1.11234
25424028	chr6:25424028:G:A	2.99977e-15	-2.14302	-1.04599	3.17928e-07	-1.56174	-1.12423
25424099	chr6:25424099:G:A	8.10935e-15	-1.83436	-0.360156	2.79594e-07	-2.04671	-0.767753
25424778	chr6:25424778:A:T	1.18551e-14	-0.535064	-1.27972	2.70534e-07	-1.51964	-1.32776
25425028	chr6:25425028:T:C	1.07766e-14	-1.13208	-0.778084	3.13659e-07	-1.72553	-0.973963
25425206	chr6:25425206:T:C	2.19728e-14	-4.09142e-10	-1.19773	1.31779e-06	-4.09142e-10	-1.26409
25425833	chr6:25425833:T:C	1.41031e-14	-0.348979	-1.29216	1.36884e-07	-2.20136	-1.32731
25426540	chr6:25426540:G:A	1.60244e-13	1.98561	-1.19645	1.69791e-06	0.274978	-1.28562
25426612	chr6:25426612:G:A	3.55421e-14	-4.09142e-10	-0.716821	3.75773e-06	-4.09142e-10	-0.216228
25426630	chr6:25426630:T:G	7.7207e-14	1.37635	-1.3174	1.91228e-07	-1.87837	-1.31596
25426764	chr6:25426764:G:T	3.54078e-15	-2.14815	-0.875046	2.9129e-07	-1.99821	-0.775264
25426865	chr6:25426865:G:T	2.87604e-15	-1.95443	-1.2767	2.13106e-07	-1.91155	-1.17446
25427059	chr6:25427059:G:GTATC	5.46871e-14	-4.09142e-10	-0.285911	3.11664e-06	-4.09142e-10	-0.403286
25427063	chr6:25427063:C:G	9.04141e-15	-2.08572	-3.31813e-10	6.51272e-07	-1.96887	-3.31813e-10
25427292	chr6:25427292:G:A	1.49433e-14	-1.58328	-3.31813e-10	7.08597e-07	-1.88451	-3.31813e-10
25427630	chr6:25427630:C:T	5.72745e-15	-1.47708	-1.06519	1.86502e-07	-2.01314	-1.20622
25427756	chr6:25427756:G:A	1.96766e-14	-4.09142e-10	-1.30811	1.23873e-06	-4.09142e-10	-1.32596
25427932	chr6:25427932:A:G	3.53373e-15	-2.20073	-0.824453	2.71201e-07	-2.13352	-0.711416
25428383	chr6:25428383:G:T	2.15449e-14	-4.09142e-10	-1.2174	1.6271e-06	-4.09142e-10	-1.05324
25428472	chr6:25428472:C:T	2.43747e-15	-2.10625	-1.29032	5.85413e-07	-0.750599	-1.32488
25428608	chr6:25428608:T:C	3.43314e-14	-4.09142e-10	-0.75148	3.58693e-06	-4.09142e-10	-0.262746
25428883	chr6:25428883:C:A	3.84934e-14	-0.536256	-0.100796	7.39012e-07	-1.53491	-0.307574
25428962	chr6:25428962:C:A	2.18572e-14	-4.09142e-10	-1.20301	1.57007e-06	-4.09142e-10	-1.08892
25429534	chr6:25429534:T:C	1.27648e-14	-1.02685	-0.714002	2.94517e-07	-2.15507	-0.607394
25429662	chr6:25429662:C:G	1.12738e-14	-1.56182	-0.303239	8.27856e-07	-1.55067	-0.178293
25429856	chr6:25429856:T:A	2.553e-14	-1.04769	-3.31813e-10	3.13994e-06	-0.395837	-3.31813e-10
25429864	chr6:25429864:T:C	2.87352e-14	-0.929418	-3.31813e-10	6.47756e-07	-1.97428	-3.31813e-10
25429869	chr6:25429869:C:T	8.05495e-15	-2.20125	-3.31813e-10	5.99139e-07	-2.0523	-3.31813e-10
25429870	chr6:25429870:G:A	4.12445e-13	1.73456	-3.31813e-10	7.9294e-07	-1.77205	-3.31813e-10
25429921	chr6:25429921:T:C	3.4655e-15	-2.04794	-0.996745	1.59724e-07	-2.18289	-1.19146
25430403	chr6:25430403:T:C	3.59667e-14	-0.591719	-0.113226	7.05179e-07	-1.57041	-0.318936
25430408	chr6:25430408:C:A	5.31639e-15	-1.4069	-1.20984	1.94078e-07	-1.91178	-1.26776
25430471	chr6:25430471:T:G	2.07039e-14	-4.09142e-10	-1.25722	1.31697e-06	-4.09142e-10	-1.26471
25430520	chr6:25430520:C:T	2.31339e-14	-4.09142e-10	-1.14624	1.69446e-06	-4.09142e-10	-1.01268
25430668	chr6:25430668:C:T	5.7359e-15	-1.48728	-1.05352	2.18342e-07	-2.00005	-1.06169
25430684	chr6:25430684:G:C	3.56496e-14	-0.633882	-0.0799192	7.07169e-07	-1.598	-0.288529
25430843	chr6:25430843:A:T	3.67712e-14	-0.682823	-3.31813e-10	7.98301e-07	-1.76531	-3.31813e-10
25431036	chr6:25431036:T:G	1.09619e-14	-1.89311	-3.31813e-10	5.38427e-07	-2.15915	-3.31813e-10
25431064	chr6:25431064:T:G	1.94692e-14	-4.09142e-10	-1.3187	1.5825e-06	-4.09142e-10	-1.08104
25431151	chr6:25431151:T:C	1.79325e-12	4.51687	-1.31262	1.46525e-06	0.170427	-1.32844
25431183	chr6:25431183:A:G	1.92812e-14	-4.09142e-10	-1.32841	1.24442e-06	-4.09142e-10	-1.32138
25431270	chr6:25431270:G:GTC	2.36781e-15	-2.14404	-1.28153	5.01177e-07	-0.90869	-1.32215
25431346	chr6:25431346:G:A	8.30454e-13	3.70174	-1.2673	1.47762e-06	0.115587	-1.26519
25431437	chr6:25431437:C:G	1.12191e-14	-0.563883	-1.30604	1.78405e-05	2.66969	-1.32826
25431543	chr6:25431543:G:T	1.78403e-13	2.11349	-1.21698	2.38355e-06	0.554927	-1.22638
25431952	chr6:25431952:A:G	4.64776e-14	-4.09142e-10	-0.44857	4.0916e-06	-4.09142e-10	-0.131108
25432428	chr6:25432428:T:C	5.08489e-15	-1.44465	-1.21662	5.16328e-07	-0.901635	-1.29942
25432541	chr6:25432541:C:T	2.73039e-15	-2.03786	-1.24523	7.3657e-07	-0.540476	-1.30532
25432860	chr6:25432860:G:C	2.00258e-14	-4.09142e-10	-1.29052	1.29369e-06	-4.09142e-10	-1.28254
25432937	chr6:25432937:G:A	8.30521e-15	-2.17066	-3.31813e-10	5.37932e-07	-2.16007	-3.31813e-10
25433849	chr6:25433849:G:A	4.11097e-14	-4.09142e-10	-0.571296	3.75262e-06	-4.09142e-10	-0.217588
25434015	chr6:25434015:C:T	1.23824e-13	1.72036	-1.18904	2.50727e-07	-1.82778	-1.09566
25434141	chr6:25434141:A:G	1.97065e-14	-4.09142e-10	-1.30659	1.26762e-06	-4.09142e-10	-1.3029
25434242	chr6:25434242:A:T	7.3817e-15	-0.960274	-1.32826	1.72846e-07	-2.0255	-1.26989
25434265	chr6:25434265:C:T	1.92824e-14	-4.09142e-10	-1.32834	1.24684e-06	-4.09142e-10	-1.31943
25434290	chr6:25434290:G:A	2.14806e-13	2.36196	-1.27977	2.81612e-07	-1.52246	-1.2848
25434372	chr6:25434372:T:A	3.69678e-14	-4.09142e-10	-0.677491	1.95147e-06	-4.09142e-10	-0.871459
25434604	chr6:25434604:A:G	2.00113e-14	-0.177393	-1.11385	3.61686e-07	-1.3407	-1.21632
25434614	chr6:25434614:C:T	1.18177e-13	1.66432	-1.17968	2.49137e-07	-1.84599	-1.0838
25434699	chr6:25434699:AATTTTTGT:A	1.95929e-14	-4.09142e-10	-1.31237	1.24432e-06	-4.09142e-10	-1.32145
25434803	chr6:25434803:G:T	1.92817e-14	-4.09142e-10	-1.32838	1.24643e-06	-4.09142e-10	-1.31976
25434841	chr6:25434841:T:C	6.94015e-14	-4.09142e-10	-0.0476303	3.261e-06	-4.09142e-10	-0.358008
25434956	chr6:25434956:A:G	2.38042e-15	-2.20213	-1.21813	1.83083e-07	-2.14724	-1.09062
25435117	chr6:25435117:C:T	1.97653e-14	-4.09142e-10	-1.30361	1.25156e-06	-4.09142e-10	-1.31565
25435296	chr6:25435296:T:C	2.83766e-15	-2.10311	-1.14145	1.84123e-07	-2.13399	-1.0982
25435426	chr6:25435426:AT:A	1.5863e-14	-0.365085	-1.15846	3.19899e-07	-1.43402	-1.24578
25435644	chr6:25435644:G:A	1.85993e-13	2.2547	-1.31654	2.46798e-07	-1.62378	-1.31545
25435703	chr6:25435703:T:C	1.96905e-14	-4.09142e-10	-1.3074	1.23958e-06	-4.09142e-10	-1.32527
25436097	chr6:25436097:A:G	7.96344e-15	-0.885806	-1.32687	1.73361e-07	-1.99928	-1.29314
25436631	chr6:25436631:G:A	2.1251e-14	-4.09142e-10	-1.23114	1.26639e-06	-4.09142e-10	-1.30387
25436683	chr6:25436683:A:G	2.15157e-14	-4.09142e-10	-1.21876	1.29265e-06	-4.09142e-10	-1.28335
25436727	chr6:25436727:T:C	6.84042e-15	-1.06453	-1.30016	1.60962e-07	-2.09633	-1.2703
25436889	chr6:25436889:A:G	1.93996e-14	-4.09142e-10	-1.32229	1.25822e-06	-4.09142e-10	-1.31035
25437042	chr6:25437042:A:G	5.35841e-15	-1.29422	-1.31465	1.89302e-07	-1.94635	-1.2581
25437478	chr6:25437478:T:A	8.09132e-15	-0.887099	-1.30965	1.91444e-07	-2.00517	-1.18803
25437574	chr6:25437574:C:T	2.97043e-14	0.428407	-1.32466	2.3833e-07	-1.64668	-1.32746
25437653	chr6:25437653:T:G	1.93441e-14	-4.09142e-10	-1.32515	1.25639e-06	-4.09142e-10	-1.3118
25437758	chr6:25437758:C:T	4.11338e-13	2.99026	-1.25838	3.42154e-07	-1.30349	-1.30905
25437789	chr6:25437789:T:C	4.49851e-15	-2.12622	-0.657578	4.52967e-07	-1.7663	-0.565681
25437944	chr6:25437944:T:G	1.93228e-14	-4.09142e-10	-1.32626	1.29176e-06	-4.09142e-10	-1.28404
25438193	chr6:25438193:C:T	9.80075e-15	-0.7176	-1.28748	1.88468e-07	-1.94534	-1.26353
25438713	chr6:25438713:C:T	1.96682e-14	-4.09142e-10	-1.30854	1.24734e-06	-4.09142e-10	-1.31903
25438927	chr6:25438927:A:C	3.20052e-15	-1.90449	-1.21973	1.11178e-06	-0.146048	-1.28803
25438999	chr6:25438999:G:A	2.31364e-14	-4.09142e-10	-1.14613	1.97261e-06	-4.09142e-10	-0.860686
25439264	chr6:25439264:T:C	6.34359e-14	1.12392	-1.26143	1.31086e-06	-0.0636848	-1.20567
25439408	chr6:25439408:A:G	6.27303e-14	1.0474	-1.19609	2.52772e-07	-1.66215	-1.25316
25439537	chr6:25439537:T:TG	1.94023e-14	-4.09142e-10	-1.32215	1.2918e-06	-4.09142e-10	-1.28401
25439913	chr6:25439913:G:GT	2.00955e-14	-1.28704	-3.31813e-10	2.65777e-06	-0.562553	-3.31813e-10
25440074	chr6:25440074:C:T	4.98522e-14	-4.09142e-10	-0.378476	4.69787e-06	-4.09142e-10	0.00706677
25440217	chr6:25440217:G:A	1.9281e-14	-4.09142e-10	-1.32842	1.3073e-06	-4.09142e-10	-1.27208
25440244	chr6:25440244:G:A	1.82476e-13	2.18063	-1.26156	7.8605e-06	1.74916	-1.22735
25440250	chr6:25440250:G:A	5.59804e-15	-1.23908	-1.32604	5.80338e-07	-0.763116	-1.32107
25440675	chr6:25440675:G:C	1.93868e-14	-4.09142e-10	-1.32294	1.28901e-06	-4.09142e-10	-1.28617
25440689	chr6:25440689:A:G	1.59684e-12	-4.09142e-10	3.08824	7.29903e-05	-4.09142e-10	2.75028
25440825	chr6:25440825:A:G	4.99515e-13	-4.09142e-10	1.9261	2.41107e-05	-4.09142e-10	1.64261
25440862	chr6:25440862:C:T	6.06202e-15	-1.1573	-1.3282	6.44179e-07	-0.665221	-1.3146
25441086	chr6:25441086:A:G	1.94004e-14	-4.09142e-10	-1.32224	1.23713e-06	-4.09142e-10	-1.32725
25441623	chr6:25441623:G:A	4.31231e-15	-1.74782	-1.07825	6.88085e-06	1.62119	-1.23249
25441729	chr6:25441729:G:A	1.13359e-13	-4.09142e-10	0.443022	6.44104e-06	-4.09142e-10	0.322648
25441773	chr6:25441773:G:A	1.92981e-14	-4.09142e-10	-1.32753	1.32332e-06	-4.09142e-10	-1.2599
25441848	chr6:25441848:C:G	1.93638e-14	-4.09142e-10	-1.32413	1.28491e-06	-4.09142e-10	-1.28936
25442236	chr6:25442236:G:A	1.57326e-14	-0.235196	-1.29661	1.71158e-07	-2.05842	-1.24679
25442508	chr6:25442508:G:A	2.5977e-14	-4.09142e-10	-1.03033	1.56466e-06	-4.09142e-10	-1.09237
25442541	chr6:25442541:C:G	4.67969e-14	-4.09142e-10	-0.441722	3.89289e-06	-4.09142e-10	-0.18089
25442575	chr6:25442575:G:A	7.61569e-14	-4.09142e-10	0.0452569	4.59727e-06	-4.09142e-10	-0.0145799
25442618	chr6:25442618:ATAGATAAGAAACAGTTCCTACCT:A	2.15921e-14	-4.09142e-10	-1.21521	1.2937e-06	-4.09142e-10	-1.28253
25442761	chr6:25442761:G:A	4.79019e-15	-2.11891	-0.602058	4.89075e-07	-1.74906	-0.506225
25442811	chr6:25442811:G:A	8.52967e-15	-0.89809	-1.2459	2.30456e-07	-1.70786	-1.29987
25443021	chr6:25443021:T:TC	1.93897e-14	-4.09142e-10	-1.3228	1.28952e-06	-4.09142e-10	-1.28577
25443069	chr6:25443069:A:G	4.97816e-14	-4.09142e-10	-0.379893	4.69044e-06	-4.09142e-10	0.00548421
25443177	chr6:25443177:A:G	3.11262e-14	-4.09142e-10	-0.849488	2.33028e-06	-4.09142e-10	-0.694054
25443447	chr6:25443447:G:C	3.17539e-14	-0.829522	-3.31813e-10	7.37987e-07	-1.84387	-3.31813e-10
25443577	chr6:25443577:G:A	5.56341e-15	-1.24395	-1.32738	5.84155e-07	-0.779046	-1.29859
25444030	chr6:25444030:C:T	1.98643e-14	-4.09142e-10	-1.29861	1.33683e-06	-4.09142e-10	-1.24974
25444190	chr6:25444190:G:A	7.05092e-15	-1.03519	-1.29919	2.27069e-07	-1.79307	-1.22947
25444386	chr6:25444386:A:T	7.22017e-13	3.58402	-1.28951	3.77826e-07	-1.23964	-1.27373
25444533	chr6:25444533:C:T	6.3515e-15	-1.11092	-1.32792	1.38938e-07	-2.18853	-1.32524
25444866	chr6:25444866:T:G	4.67485e-14	-4.09142e-10	-0.442757	4.34374e-06	-4.09142e-10	-0.0713062
25445041	chr6:25445041:C:T	1.0147e-14	-1.24422	-0.726146	3.73893e-07	-2.01614	-0.507693
25445074	chr6:25445074:C:T	9.87768e-15	-1.29991	-0.697352	3.77152e-07	-2.04058	-0.474566
25445405	chr6:25445405:C:T	2.14458e-14	-4.09142e-10	-1.22201	1.27232e-06	-4.09142e-10	-1.2992
25445674	chr6:25445674:A:G	7.83318e-15	-0.996414	-1.23276	2.18204e-07	-1.76907	-1.2933
25445727	chr6:25445727:A:G	1.00445e-13	-4.09142e-10	0.322069	5.73161e-06	-4.09142e-10	0.205954
25446055	chr6:25446055:A:G	2.50283e-15	-2.10282	-1.26729	6.4836e-07	-0.658324	-1.31503
25446080	chr6:25446080:G:T	1.41399e-14	-0.339177	-1.29936	4.29452e-07	-1.14486	-1.24042
25446486	chr6:25446486:C:G	1.94986e-14	-4.09142e-10	-1.31719	1.39335e-06	-4.09142e-10	-1.20833
25447041	chr6:25447041:G:A	7.87909e-14	1.3364	-1.25714	2.73197e-07	-1.54108	-1.29653
25447289	chr6:25447289:C:A	2.67051e-15	-1.98155	-1.32372	1.62603e-07	-2.03486	-1.32162
25447441	chr6:25447441:C:T	2.72014e-14	-4.09142e-10	-0.984272	1.62843e-06	-4.09142e-10	-1.05243
25447526	chr6:25447526:CTA:C	1.97193e-14	-4.09142e-10	-1.30594	1.33894e-06	-4.09142e-10	-1.24816
25447983	chr6:25447983:C:T	7.65241e-15	-0.993573	-1.25895	2.47084e-07	-1.77566	-1.16241
25448002	chr6:25448002:T:A	5.8896e-14	-0.211766	-3.31813e-10	1.52476e-06	-1.11821	-3.31813e-10
25448009	chr6:25448009:G:A	4.6816e-15	-2.13964	-0.604261	4.65158e-07	-1.79986	-0.505558
25448050	chr6:25448050:G:T	1.9706e-14	-4.09142e-10	-1.30662	1.2406e-06	-4.09142e-10	-1.32444
25448682	chr6:25448682:C:T	3.63918e-14	-4.09142e-10	-0.693195	1.94599e-06	-4.09142e-10	-0.87427
25448852	chr6:25448852:T:G	5.53186e-15	-1.29346	-1.28355	5.16771e-07	-0.883392	-1.31681
25448928	chr6:25448928:T:C	2.58122e-14	-4.09142e-10	-1.03669	1.42565e-06	-4.09142e-10	-1.18541
25449041	chr6:25449041:T:C	1.81744e-13	2.12003	-1.20497	2.27095e-07	-1.70023	-1.3222
25449876	chr6:25449876:G:T	4.17904e-15	-2.09093	-0.766528	4.37272e-07	-1.68499	-0.682255
25450260	chr6:25450260:G:A	3.12064e-14	-4.09142e-10	-0.846916	2.33532e-06	-4.09142e-10	-0.691892
25451312	chr6:25451312:A:G	2.67499e-15	-2.19986	-1.10373	2.12984e-07	-2.20143	-0.885147
25451520	chr6:25451520:T:G	5.60159e-14	0.996385	-1.25829	2.55453e-06	0.711983	-1.31416
25451671	chr6:25451671:G:C	4.95165e-14	-4.09142e-10	-0.385233	2.49994e-06	-4.09142e-10	-0.623776
25451907	chr6:25451907:T:C	1.9293e-14	-4.09142e-10	-1.3278	1.26813e-06	-4.09142e-10	-1.3025
25452422	chr6:25452422:C:T	3.56564e-15	-1.69289	-1.32331	4.19472e-07	-1.09342	-1.31538
25452555	chr6:25452555:T:C	3.33019e-13	2.84904	-1.32838	1.05028e-06	-0.166874	-1.32411
25452829	chr6:25452829:A:G	1.81921e-13	2.23993	-1.32389	7.14074e-07	-0.549316	-1.32749
25452931	chr6:25452931:T:C	7.31529e-14	-4.09142e-10	0.00501272	4.3401e-06	-4.09142e-10	-0.0721462
25453690	chr6:25453690:G:A	1.93132e-14	-4.09142e-10	-1.32675	1.27945e-06	-4.09142e-10	-1.29362
25453760	chr6:25453760:G:A	6.45574e-14	-4.09142e-10	-0.119984	3.82061e-06	-4.09142e-10	-0.199632
25454603	chr6:25454603:G:A	6.03521e-14	-4.09142e-10	-0.187344	4.94784e-06	-4.09142e-10	0.0589093
25454640	chr6:25454640:AC:A	2.43802e-15	-2.11467	-1.28168	1.5602e-07	-2.09446	-1.30336
25454641	chr6:25454641:C:A	7.80381e-15	-1.98668	-0.246249	4.96712e-07	-2.16856	-0.0712261
25454787	chr6:25454787:C:T	2.46597e-15	-2.07838	-1.30657	1.92997e-07	-1.85926	-1.32587
25455072	chr6:25455072:T:A	2.57734e-14	-4.09142e-10	-1.0382	2.38561e-06	-4.09142e-10	-0.67059
25455191	chr6:25455191:G:A	8.55077e-15	-1.64906	-0.49246	4.58199e-07	-1.5258	-0.794694
25455321	chr6:25455321:G:A	7.75372e-14	-4.09142e-10	0.0632188	3.66329e-06	-4.09142e-10	-0.24168
25455679	chr6:25455679:C:T	2.48353e-15	-2.08936	-1.2885	1.59722e-07	-2.06594	-1.30842
25456685	chr6:25456685:C:T	7.71638e-15	-1.01288	-1.23131	5.04007e-07	-0.91055	-1.31466
25456869	chr6:25456869:A:G	6.38224e-14	-4.09142e-10	-0.131434	3.16614e-06	-4.09142e-10	-0.387531
25457023	chr6:25457023:C:A	2.32117e-15	-2.12766	-1.31781	1.72441e-07	-1.98517	-1.31257
25457183	chr6:25457183:T:C	1.93356e-14	-4.09142e-10	-1.32559	1.30701e-06	-4.09142e-10	-1.2723
25457560	chr6:25457560:C:T	1.90736e-12	4.53548	-1.26954	5.0606e-07	-0.893204	-1.32794
25457880	chr6:25457880:C:T	2.1526e-14	-4.09142e-10	-1.21828	1.23681e-06	-4.09142e-10	-1.3275
25457989	chr6:25457989:C:T	2.14587e-15	-2.20232	-1.32168	1.49744e-07	-2.13654	-1.30233
25458362	chr6:25458362:G:A	2.2328e-14	-4.09142e-10	-1.1817	1.63025e-06	-4.09142e-10	-1.05131
25458879	chr6:25458879:C:T	1.12874e-14	-1.86385	-3.31813e-10	8.95344e-07	-1.65059	-3.31813e-10
25459147	chr6:25459147:G:A	3.85885e-14	-4.09142e-10	-0.634585	2.95832e-06	-4.09142e-10	-0.455422
25460450	chr6:25460450:T:G	1.31276e-12	4.19533	-1.30298	4.35108e-07	-1.05472	-1.31748
25460977	chr6:25460977:G:A	4.27973e-14	-4.09142e-10	-0.531063	3.31434e-06	-4.09142e-10	-0.341784
25461184	chr6:25461184:A:G	3.06621e-13	1.43807	-3.31813e-10	7.02068e-07	-1.89377	-3.31813e-10
25461259	chr6:25461259:G:C	2.01408e-14	-4.09142e-10	-1.28479	1.26072e-06	-4.09142e-10	-1.30836
25461640	chr6:25461640:A:G	8.34245e-15	-0.902514	-1.26367	5.9074e-07	-0.800254	-1.26617
25462167	chr6:25462167:T:C	1.93507e-14	-4.09142e-10	-1.32481	1.31234e-06	-4.09142e-10	-1.26823
25462218	chr6:25462218:C:T	2.30237e-14	-4.09142e-10	-1.15102	1.70744e-06	-4.09142e-10	-1.00505
25462219	chr6:25462219:G:A	2.15649e-14	-4.09142e-10	-1.21647	1.23663e-06	-4.09142e-10	-1.32766
25462368	chr6:25462368:A:G	3.08684e-14	-1.70506	0.847252	9.20974e-07	-1.76451	0.142139
25462541	chr6:25462541:A:T	1.97938e-14	-4.09142e-10	-1.30217	1.30569e-06	-4.09142e-10	-1.27331
25462596	chr6:25462596:T:C	4.41049e-15	-1.84038	-0.963168	1.98915e-07	-2.1197	-1.03521
25463136	chr6:25463136:T:C	8.75883e-15	-2.052	-0.065476	1.89626e-06	-0.852944	-0.0472161
25463139	chr6:25463139:T:C	1.77144e-14	-1.41316	-3.31813e-10	6.46703e-07	-1.97591	-3.31813e-10
25463347	chr6:25463347:A:G	4.61118e-15	-1.66714	-1.09192	3.04486e-07	-1.68729	-1.04188
25463584	chr6:25463584:C:CA	4.53686e-15	-1.65865	-1.11666	2.98532e-07	-1.67935	-1.06957
25463971	chr6:25463971:C:T	2.15191e-15	-2.19816	-1.32302	1.56807e-07	-2.09331	-1.29948
25464111	chr6:25464111:T:C	5.41184e-15	-2.14512	-0.453833	2.95266e-07	-1.98119	-0.778727
25464264	chr6:25464264:T:C	4.92625e-15	-1.99079	-0.702166	2.58651e-07	-2.17694	-0.715376
25465107	chr6:25465107:A:G	1.85581e-14	-1.36663	-3.31813e-10	6.62977e-07	-1.95106	-3.31813e-10
25465522	chr6:25465522:A:G	3.54591e-14	-4.09142e-10	-0.719159	2.82882e-06	-4.09142e-10	-0.500183
25465625	chr6:25465625:C:T	1.99399e-14	-4.09142e-10	-1.29482	1.25143e-06	-4.09142e-10	-1.31576
25466017	chr6:25466017:A:G	4.00576e-15	-1.59525	-1.30456	1.86578e-07	-1.90765	-1.3113
25466096	chr6:25466096:C:T	2.9895e-14	-0.889848	-3.31813e-10	2.56008e-06	-0.600005	-3.31813e-10
25466227	chr6:25466227:T:C	3.46824e-15	-2.14385	-0.900043	8.03441e-07	-0.862872	-0.896023
25466420	chr6:25466420:G:A	8.12488e-15	-2.19261	-3.31813e-10	5.18274e-07	-2.19729	-3.31813e-10
25466661	chr6:25466661:A:G	6.25855e-13	3.00873	-0.857147	8.12297e-06	1.37746	-0.822809
25466715	chr6:25466715:T:C	5.13633e-15	-2.15534	-0.49586	1.09313e-06	-0.933817	-0.517182
25467033	chr6:25467033:A:G	6.37979e-13	3.03351	-0.862743	8.22038e-06	1.3969	-0.830323
25467158	chr6:25467158:CAA:C	1.85473e-12	4.40943	-1.17148	4.5849e-07	-0.997656	-1.3222
25467294	chr6:25467294:G:A	6.84649e-15	-1.9744	-0.389407	4.22466e-07	-1.70617	-0.69552
25467516	chr6:25467516:G:C	2.14856e-14	-4.09142e-10	-1.22016	1.26328e-06	-4.09142e-10	-1.30633
25467526	chr6:25467526:A:G	2.61827e-14	-4.09142e-10	-1.02244	1.67063e-06	-4.09142e-10	-1.02684
25467681	chr6:25467681:G:A	1.94535e-14	-4.09142e-10	-1.31951	1.26839e-06	-4.09142e-10	-1.30229
25467742	chr6:25467742:T:C	7.36282e-13	3.02356	-0.709487	9.59655e-06	1.39332	-0.671964
25468220	chr6:25468220:G:A	2.03386e-14	-4.09142e-10	-1.27502	1.26841e-06	-4.09142e-10	-1.30228
25468541	chr6:25468541:A:G	1.0316e-13	-4.09142e-10	0.348744	4.74174e-06	-4.09142e-10	0.0163606
25468597	chr6:25468597:G:A	2.19043e-15	-2.18778	-1.31566	1.45122e-07	-2.15522	-1.315
25468892	chr6:25468892:G:A	6.79134e-15	-1.80977	-0.562122	4.37401e-07	-1.77131	-0.595642
25468958	chr6:25468958:T:C	2.15537e-14	-4.09142e-10	-1.21699	1.44441e-06	-4.09142e-10	-1.17234
25469103	chr6:25469103:T:A	2.0054e-12	4.52252	-1.20646	4.7863e-07	-0.964516	-1.31235
25469434	chr6:25469434:G:A	3.68298e-12	4.31934	-0.395402	5.49312e-05	2.59001	-0.123967
25469711	chr6:25469711:T:C	2.35756e-14	-4.09142e-10	-1.12733	1.76199e-06	-4.09142e-10	-0.973599
25469800	chr6:25469800:A:G	7.48195e-13	-4.09142e-10	2.33012	3.53685e-05	-4.09142e-10	2.02578
25470019	chr6:25470019:T:C	1.44697e-12	4.25577	-1.26608	4.04122e-07	-1.11775	-1.32833
25470040	chr6:25470040:T:G	2.41884e-14	-4.09142e-10	-1.10166	1.62881e-06	-4.09142e-10	-1.0522
25470332	chr6:25470332:G:A	8.41166e-15	-2.15792	-3.31813e-10	5.15901e-07	-2.20188	-3.31813e-10
25470427	chr6:25470427:T:A	3.63404e-14	-4.09142e-10	-0.69461	2.2069e-06	-4.09142e-10	-0.748452
25470567	chr6:25470567:C:G	1.94224e-14	-4.09142e-10	-1.32111	1.24954e-06	-4.09142e-10	-1.31726
25470694	chr6:25470694:G:A	2.63672e-14	-4.09142e-10	-1.01542	2.04014e-06	-4.09142e-10	-0.827026
25470782	chr6:25470782:G:A	1.9338e-14	-4.09142e-10	-1.32547	1.27525e-06	-4.09142e-10	-1.2969
25471544	chr6:25471544:T:C	1.92706e-14	-1.32896	-3.31813e-10	6.77116e-07	-1.92996	-3.31813e-10
25471625	chr6:25471625:G:A	2.04197e-14	-4.09142e-10	-1.27104	1.93978e-06	-4.09142e-10	-0.877468
25471807	chr6:25471807:G:A	3.56624e-13	1.58914	-3.31813e-10	4.31472e-06	-0.0780093	-3.31813e-10
25472082	chr6:25472082:A:C	2.37661e-14	-4.09142e-10	-1.11928	1.77973e-06	-4.09142e-10	-0.963582
25472124	chr6:25472124:T:C	1.95483e-14	-4.09142e-10	-1.31465	1.35803e-06	-4.09142e-10	-1.23401
25472262	chr6:25472262:A:G	1.6705e-12	4.37306	-1.23973	4.26836e-07	-1.06426	-1.32714
25472509	chr6:25472509:C:T	2.53483e-15	-2.14271	-1.2147	1.5268e-07	-2.20115	-1.2183
25472836	chr6:25472836:A:G	2.67271e-12	4.38966	-0.786353	3.03918e-05	2.51057	-0.636443
25473185	chr6:25473185:A:G	7.15785e-15	-2.12497	-0.194358	1.05966e-06	-0.93921	-0.542887
25473556	chr6:25473556:A:G	4.17465e-12	4.54243	-0.493186	0.000243836	3.94804	0.00841197
25473829	chr6:25473829:A:G	2.43159e-14	-4.09142e-10	-1.09641	1.83088e-06	-4.09142e-10	-0.935243
25473840	chr6:25473840:G:T	4.10664e-14	-0.57235	-3.31813e-10	3.85848e-06	-0.189769	-3.31813e-10
25474232	chr6:25474232:C:T	2.64752e-14	-4.09142e-10	-1.01133	2.60379e-06	-4.09142e-10	-0.583074
25474541	chr6:25474541:C:T	2.23072e-14	-4.09142e-10	-1.18263	1.9137e-06	-4.09142e-10	-0.891006
25474542	chr6:25474542:G:A	2.02102e-14	-4.09142e-10	-1.28135	1.25541e-06	-4.09142e-10	-1.31258
25474903	chr6:25474903:T:C	3.41741e-12	4.68627	-0.837173	3.43934e-05	2.69042	-0.6926
25475145	chr6:25475145:C:T	5.15972e-14	-0.344071	-3.31813e-10	8.41054e-07	-1.71314	-3.31813e-10
25475299	chr6:25475299:G:C	5.00854e-14	-0.37381	-3.31813e-10	8.28301e-07	-1.72842	-3.31813e-10
25475323	chr6:25475323:C:A	2.40119e-14	-4.09142e-10	-1.10899	1.80114e-06	-4.09142e-10	-0.951621
25475562	chr6:25475562:A:G	1.72416e-12	4.31766	-1.1527	4.2442e-07	-1.07128	-1.32579
25475597	chr6:25475597:C:T	7.83575e-15	-1.92718	-0.301661	5.11438e-07	-1.63461	-0.575958
25475761	chr6:25475761:C:A	6.84087e-15	-1.89027	-0.47435	4.65485e-07	-1.58274	-0.72198
25475879	chr6:25475879:A:G	2.50055e-14	-4.09142e-10	-1.06844	1.51775e-06	-4.09142e-10	-1.12281
25475966	chr6:25475966:C:G	3.04404e-14	-4.09142e-10	-0.871767	2.2356e-06	-4.09142e-10	-0.735531
25476324	chr6:25476324:C:A	7.61e-15	-1.87412	-0.383959	5.13116e-07	-1.56259	-0.64471
25476418	chr6:25476418:T:C	3.18669e-12	3.89025	-0.11105	4.5287e-05	2.0366	0.23638
25476490	chr6:25476490:T:C	5.50906e-14	-1.84997	1.57142	1.26566e-05	-0.222176	1.22031
25476866	chr6:25476866:G:A	5.18474e-14	-4.09142e-10	-0.339234	2.74143e-06	-4.09142e-10	-0.531561
25477079	chr6:25477079:T:C	3.62288e-15	-1.69119	-1.30908	1.70427e-07	-1.99512	-1.31437
25477393	chr6:25477393:G:A	6.56828e-14	-4.09142e-10	-0.102701	3.2536e-06	-4.09142e-10	-0.360282
25477761	chr6:25477761:T:C	1.33137e-12	4.12256	-1.21614	3.80241e-07	-1.18382	-1.32317
25478313	chr6:25478313:C:T	1.09793e-12	3.94111	-1.22747	3.52932e-07	-1.25602	-1.3255
25478383	chr6:25478383:G:A	1.27012e-13	1.21591	-0.659163	5.26017e-06	0.733144	-0.613024
25478534	chr6:25478534:C:T	2.10462e-14	-4.09142e-10	-1.24082	1.34705e-06	-4.09142e-10	-1.24213
25478629	chr6:25478629:T:C	1.93826e-14	-4.09142e-10	-1.32316	1.30335e-06	-4.09142e-10	-1.2751
25479571	chr6:25479571:T:C	2.13366e-15	-2.20191	-1.32778	1.64748e-07	-2.08128	-1.2621
25479642	chr6:25479642:T:A	1.94104e-14	-4.09142e-10	-1.32173	1.32835e-06	-4.09142e-10	-1.2561
25479722	chr6:25479722:CT:C	2.0283e-14	-4.09142e-10	-1.27776	1.26962e-06	-4.09142e-10	-1.30133
25479802	chr6:25479802:T:G	2.84355e-14	-4.09142e-10	-0.939902	1.75516e-06	-4.09142e-10	-0.977481
25480100	chr6:25480100:T:G	1.13884e-14	-1.85494	-3.31813e-10	6.13281e-07	-2.02897	-3.31813e-10
25480139	chr6:25480139:G:A	3.78459e-14	0.667849	-1.32187	1.7955e-07	-1.92972	-1.32762
25481003	chr6:25481003:T:G	1.91587e-14	-1.65299	0.318202	1.42189e-06	-1.46096	0.2729
25481195	chr6:25481195:A:C	2.41704e-14	-4.09142e-10	-1.10241	2.2273e-06	-4.09142e-10	-0.739252
25481217	chr6:25481217:T:C	2.264e-14	-4.09142e-10	-1.16782	1.41695e-06	-4.09142e-10	-1.19154
25481763	chr6:25481763:G:A	3.58688e-13	2.77097	-1.17606	2.38258e-07	-1.66197	-1.31247
25482200	chr6:25482200:T:C	2.02232e-14	-4.09142e-10	-1.28071	1.236e-06	-4.09142e-10	-1.32816
25482359	chr6:25482359:T:C	2.07401e-14	-4.09142e-10	-1.25547	1.3587e-06	-4.09142e-10	-1.23351
25482448	chr6:25482448:A:G	4.40135e-13	2.92731	-1.12777	2.5566e-07	-1.61374	-1.29021
25482767	chr6:25482767:T:G	2.00697e-14	-4.09142e-10	-1.28833	1.23711e-06	-4.09142e-10	-1.32726
25482818	chr6:25482818:A:G	3.33035e-14	-4.09142e-10	-0.781878	2.65479e-06	-4.09142e-10	-0.563676
25483172	chr6:25483172:C:T	2.51377e-15	-2.06752	-1.29823	1.41984e-07	-2.18498	-1.3071
25483269	chr6:25483269:CT:C	1.79725e-13	0.451779	0.452111	8.2778e-07	-2.10701	0.377957
25483421	chr6:25483421:C:G	2.71802e-14	-4.09142e-10	-0.985049	2.12061e-06	-4.09142e-10	-0.78834
25483768	chr6:25483768:T:C	3.72715e-13	1.63328	-3.31813e-10	4.28074e-06	-0.085916	-3.31813e-10
25483864	chr6:25483864:C:T	1.97997e-14	-4.09142e-10	-1.30187	1.30741e-06	-4.09142e-10	-1.272
25484785	chr6:25484785:A:T	7.2418e-14	-4.09142e-10	-0.00508473	3.22932e-06	-4.09142e-10	-0.367772
25485271	chr6:25485271:T:TA	2.32727e-14	-4.09142e-10	-1.14026	1.60373e-06	-4.09142e-10	-1.06771
25485577	chr6:25485577:G:A	2.02308e-14	-4.09142e-10	-1.28033	1.62041e-06	-4.09142e-10	-1.05736
25485786	chr6:25485786:T:C	2.54008e-15	-2.19848	-1.15686	3.88918e-07	-2.0547	-0.429729
25485800	chr6:25485800:T:A	3.7029e-14	-4.09142e-10	-0.675839	2.30861e-06	-4.09142e-10	-0.703395
25486384	chr6:25486384:C:T	2.55294e-15	-2.03609	-1.3142	1.38706e-07	-2.20231	-1.31313
25486398	chr6:25486398:C:A	2.31875e-14	0.0275408	-1.17146	1.91057e-06	-0.0350316	-0.857611
25487297	chr6:25487297:T:C	5.2258e-13	2.78084	-0.809605	1.43235e-07	-2.16452	-1.31879
25487511	chr6:25487511:A:T	2.34473e-14	-4.09142e-10	-1.13278	2.18515e-06	-4.09142e-10	-0.758358
25487966	chr6:25487966:C:T	2.10368e-14	-4.09142e-10	-1.24126	3.02721e-06	-4.09142e-10	-0.432401
25488150	chr6:25488150:A:T	2.47238e-15	-2.10626	-1.2761	1.93465e-07	-1.92909	-1.25361
25488355	chr6:25488355:C:T	1.19772e-12	4.12077	-1.32013	6.53148e-07	-0.637526	-1.32847
25488379	chr6:25488379:T:C	2.11843e-14	-4.09142e-10	-1.23428	1.30601e-06	-4.09142e-10	-1.27307
25488956	chr6:25488956:G:A	1.13196e-14	-1.86101	-3.31813e-10	7.61987e-07	-1.81187	-3.31813e-10
25489225	chr6:25489225:T:C	2.64446e-15	-2.01318	-1.30189	1.37548e-07	-2.20166	-1.32216
25489399	chr6:25489399:C:T	2.62815e-14	-4.09142e-10	-1.01867	1.42462e-06	-4.09142e-10	-1.18613
25489861	chr6:25489861:C:T	3.24813e-14	0.274754	-1.08163	3.52146e-06	0.420153	-0.70132
25490023	chr6:25490023:T:TTTCTGGC	2.04951e-14	-4.09142e-10	-1.26735	1.86995e-06	-4.09142e-10	-0.914133
25490105	chr6:25490105:G:A	3.64003e-14	-4.09142e-10	-0.692961	1.51705e-06	-4.09142e-10	-1.12328
25490227	chr6:25490227:T:G	3.18185e-14	-4.09142e-10	-0.827492	2.96936e-06	-4.09142e-10	-0.451697
25490541	chr6:25490541:T:C	3.17076e-14	-4.09142e-10	-0.830983	2.42163e-06	-4.09142e-10	-0.6556
25490779	chr6:25490779:A:G	4.40195e-15	-1.85992	-0.94557	2.66806e-07	-2.20183	-0.65945
25491280	chr6:25491280:C:T	2.19449e-14	-4.09142e-10	-1.19901	1.81658e-06	-4.09142e-10	-0.943085
25491439	chr6:25491439:T:C	2.59385e-14	-4.09142e-10	-1.03181	1.2592e-06	-4.09142e-10	-1.30957
25491579	chr6:25491579:C:G	4.75478e-14	0.814736	-1.24054	8.91526e-06	1.13186	-0.484134
25491826	chr6:25491826:T:C	2.96697e-14	-4.09142e-10	-0.897412	1.82461e-06	-4.09142e-10	-0.938677
25492068	chr6:25492068:C:T	2.61302e-14	0.227383	-1.25183	2.6777e-07	-1.53047	-1.3272
25492136	chr6:25492136:A:G	3.59447e-14	0.478665	-1.18422	2.63117e-06	0.562982	-1.1356
25493230	chr6:25493230:A:G	3.71464e-14	-4.09142e-10	-0.672671	1.77471e-06	-4.09142e-10	-0.966408
25493607	chr6:25493607:C:T	3.35071e-14	-4.09142e-10	-0.775783	2.87612e-06	-4.09142e-10	-0.483599
25493705	chr6:25493705:C:T	2.58955e-14	-4.09142e-10	-1.03347	1.51861e-06	-4.09142e-10	-1.12225
25493890	chr6:25493890:C:T	2.83423e-15	-1.93219	-1.31358	1.52742e-07	-2.19366	-1.22539
25494275	chr6:25494275:A:G	2.46155e-10	8.33958	-0.213403	2.74909e-06	-0.0606199	-0.468154
25494438	chr6:25494438:G:T	3.12325e-10	8.59048	-0.226215	3.07813e-06	0.0617629	-0.477482
25494568	chr6:25494568:G:A	1.96532e-13	1.55377	-0.560479	2.37385e-07	-2.02904	-0.949073
25494664	chr6:25494664:G:C	3.18888e-14	-4.09142e-10	-0.825286	2.97763e-06	-4.09142e-10	-0.448916
25494665	chr6:25494665:C:T	3.19174e-14	-4.09142e-10	-0.824388	2.98113e-06	-4.09142e-10	-0.447741
25494728	chr6:25494728:G:C	1.48125e-10	8.90353	-1.28525	2.59468e-05	2.9895	-1.27349
25494802	chr6:25494802:C:T	2.3255e-14	-4.09142e-10	-1.14102	1.85653e-06	-4.09142e-10	-0.921333
25494990	chr6:25494990:C:T	1.68048e-10	8.17489	-0.430426	3.62272e-06	-0.216554	-0.0362627
25496573	chr6:25496573:A:G	1.99364e-14	-4.09142e-10	-1.29499	1.23857e-06	-4.09142e-10	-1.32608
25496728	chr6:25496728:T:C	2.31236e-14	-4.09142e-10	-1.14668	1.38468e-06	-4.09142e-10	-1.21458
25498191	chr6:25498191:A:C	2.19283e-14	-4.09142e-10	-1.19976	1.29538e-06	-4.09142e-10	-1.28123
25498214	chr6:25498214:G:A	3.15417e-13	-4.09142e-10	1.46636	1.82329e-05	-4.09142e-10	1.36319
25499381	chr6:25499381:C:T	2.41699e-14	-4.09142e-10	-1.10243	1.75458e-06	-4.09142e-10	-0.977812
25499573	chr6:25499573:C:T	3.77686e-14	-4.09142e-10	-0.65606	1.81634e-06	-4.09142e-10	-0.94322
25499613	chr6:25499613:C:T	1.04831e-14	-1.93777	-3.31813e-10	7.00966e-07	-1.89534	-3.31813e-10
25499667	chr6:25499667:C:T	1.37836e-13	1.22997	-0.591445	2.52515e-07	-1.94487	-0.971455
25500349	chr6:25500349:A:G	2.51245e-14	-4.09142e-10	-1.06369	1.24065e-06	-4.09142e-10	-1.32441
25500713	chr6:25500713:TC:T	1.27659e-14	-1.74076	-3.31813e-10	5.20048e-07	-2.19388	-3.31813e-10
25500720	chr6:25500720:A:G	2.23854e-12	-4.09142e-10	3.42604	9.87453e-05	-4.09142e-10	3.0525
25500767	chr6:25500767:T:A	1.09013e-11	5.81444	-0.805343	0.0123748	7.92471	-0.0413354
25500802	chr6:25500802:T:C	1.25688e-14	-1.06129	-0.695036	4.33329e-06	-0.443321	0.369606
25502849	chr6:25502849:G:A	2.50661e-13	-4.09142e-10	1.23656	1.41223e-05	-4.09142e-10	1.10771
25503141	chr6:25503141:C:A	2.09461e-14	-4.09142e-10	-1.24558	1.2393e-06	-4.09142e-10	-1.3255
25503370	chr6:25503370:A:G	7.84679e-12	5.1181	-0.43778	2.50366e-06	-1.05753	0.435245
25503457	chr6:25503457:C:A	2.52947e-14	-4.09142e-10	-1.05694	1.48715e-06	-4.09142e-10	-1.14318
25503623	chr6:25503623:T:C	1.4085e-13	1.3178	-0.657639	2.37385e-07	-1.9611	-1.01702
25504209	chr6:25504209:T:C	2.21982e-14	-4.09142e-10	-1.18753	1.24414e-06	-4.09142e-10	-1.32159
25504334	chr6:25504334:C:T	7.67626e-14	1.25787	-1.20469	9.07652e-07	-0.372034	-1.2649
25504649	chr6:25504649:C:T	5.81388e-15	-1.20662	-1.32068	2.55648e-06	0.409963	-1.01137
25504936	chr6:25504936:G:C	3.19549e-14	-4.09142e-10	-0.823212	1.80684e-06	-4.09142e-10	-0.948463
25505124	chr6:25505124:A:G	1.93098e-14	-4.09142e-10	-1.32693	1.31197e-06	-4.09142e-10	-1.26851
25505151	chr6:25505151:A:C	3.86843e-14	-4.09142e-10	-0.632104	2.67279e-06	-4.09142e-10	-0.55692
25505215	chr6:25505215:G:A	5.39295e-12	5.62842	-1.32312	1.79211e-07	-2.0976	-1.16164
25505389	chr6:25505389:C:T	4.09667e-14	0.732973	-1.30775	5.38314e-06	1.47142	-1.32819
25505471	chr6:25505471:G:T	8.65363e-14	-4.09142e-10	0.173025	1.12059e-05	-4.09142e-10	0.876394
25505537	chr6:25505537:G:A	1.43337e-10	8.13531	-0.549903	1.08378e-06	-0.684643	-0.774948
25505873	chr6:25505873:C:G	1.12592e-13	-4.09142e-10	0.436234	5.55695e-06	-4.09142e-10	0.175006
25505930	chr6:25505930:G:A	3.58108e-08	14.0948	-0.988533	0.00020994	4.91328	-1.1065
25506086	chr6:25506086:G:T	4.53813e-08	14.3211	-0.978055	0.000245492	5.06155	-1.09833
25506170	chr6:25506170:C:T	4.59539e-13	3.12686	-1.28418	1.80618e-07	-2.19243	-1.05898
25506187	chr6:25506187:A:G	4.30294e-13	2.87041	-1.09349	0.0105921	6.83763	0.890194
25506282	chr6:25506282:C:T	1.52164e-13	0.73742	-3.31813e-10	1.45946e-06	-1.16198	-3.31813e-10
25506317	chr6:25506317:C:A	1.97195e-14	-4.09142e-10	-1.30593	1.23861e-06	-4.09142e-10	-1.32605
25506575	chr6:25506575:G:A	2.97661e-08	13.9116	-0.990233	0.000184891	4.78801	-1.10829
25506744	chr6:25506744:A:T	3.56602e-08	14.1251	-1.02314	0.000210416	4.94347	-1.13443
25506781	chr6:25506781:C:T	3.11924e-08	13.9707	-1.0026	0.00019078	4.82944	-1.11836
25506961	chr6:25506961:T:A	2.87294e-14	-4.09142e-10	-0.929619	2.28607e-06	-4.09142e-10	-0.713206
25507212	chr6:25507212:G:A	3.85317e-08	14.1608	-0.981392	0.000219733	4.95354	-1.10116
25507272	chr6:25507272:T:C	4.51055e-08	14.317	-0.980037	0.000243654	5.05572	-1.10002
25507356	chr6:25507356:G:A	4.60398e-08	14.3223	-0.964845	0.000247776	5.06015	-1.08767
25507371	chr6:25507371:CTT:C	5.21022e-14	-4.09142e-10	-0.334333	1.7989e-06	-4.09142e-10	-0.952866
25507382	chr6:25507382:T:C	1.36479e-14	-1.67395	-3.31813e-10	5.24902e-07	-2.18459	-3.31813e-10
25507396	chr6:25507396:A:G	1.10478e-07	15.5522	-1.31942	0.000557311	6.08042	-1.29734
25507411	chr6:25507411:T:G	4.78513e-13	2.98896	-1.10581	0.0118984	6.99236	0.851756
25507556	chr6:25507556:T:A	4.49712e-08	14.2924	-0.958377	0.000243557	5.03764	-1.08233
25507634	chr6:25507634:T:G	3.13666e-15	-1.847	-1.29738	1.37827e-07	-2.19413	-1.32767
25507758	chr6:25507758:CTT:C	3.62734e-08	14.0792	-0.960118	0.000211138	4.89649	-1.08402
25508254	chr6:25508254:T:C	3.91083e-08	14.1706	-0.976322	0.000221765	4.95865	-1.09707
25508368	chr6:25508368:C:T	4.38975e-08	14.283	-0.973197	0.000239805	5.03428	-1.0945
25508401	chr6:25508401:T:G	4.31169e-08	14.2744	-0.982506	0.000236588	5.02836	-1.10208
25508640	chr6:25508640:T:C	4.02713e-08	14.1961	-0.972469	0.000226259	4.97539	-1.09376
25508737	chr6:25508737:T:C	4.28396e-08	14.2621	-0.976642	0.000235659	5.01968	-1.09733
25508780	chr6:25508780:G:GAT	4.11513e-08	14.2346	-0.98936	0.00022871	5.00003	-1.10762
25509128	chr6:25509128:AG:A	3.8972e-13	2.79108	-1.11319	0.00871407	6.70761	0.825044
25509355	chr6:25509355:G:A	1.98437e-14	-4.09142e-10	-1.29965	1.23633e-06	-4.09142e-10	-1.3279
25509432	chr6:25509432:T:C	4.23401e-08	14.2983	-1.02461	0.000225777	5.0174	-1.1379
25509748	chr6:25509748:T:C	3.60703e-08	14.1427	-1.02929	0.000204945	4.91745	-1.13476
25509823	chr6:25509823:A:G	3.49977e-08	14.1085	-1.02523	0.000200717	4.89333	-1.13148
25509830	chr6:25509830:G:C	3.76235e-08	14.1865	-1.0309	0.000210166	4.94387	-1.13601
25509935	chr6:25509935:C:T	3.3762e-08	14.0652	-1.01792	0.000196071	4.8639	-1.12547
25510008	chr6:25510008:G:A	4.93209e-15	-1.42925	-1.26253	1.94419e-07	-2.15905	-1.01874
25510072	chr6:25510072:A:G	2.6701e-08	13.8409	-1.02821	0.000167955	4.71735	-1.1337
25510420	chr6:25510420:T:C	2.89986e-14	-4.09142e-10	-0.920292	1.55336e-06	-4.09142e-10	-1.09963
25510421	chr6:25510421:A:G	3.69086e-08	14.1785	-1.04204	0.00020749	4.93975	-1.14471
25510468	chr6:25510468:CAT:C	2.38256e-12	4.81477	-1.32638	7.97211e-07	-0.440885	-1.32579
25510780	chr6:25510780:C:CAT	3.0897e-08	13.9872	-1.02854	0.000184187	4.81018	-1.13427
25510987	chr6:25510987:A:G	4.94672e-08	14.4309	-1.0016	0.000244646	5.07211	-1.11234
25511081	chr6:25511081:G:A	4.98391e-13	3.04268	-1.11884	0.0134623	7.14791	0.819695
25511096	chr6:25511096:T:A	6.30522e-08	14.7108	-1.03886	0.000286615	5.2605	-1.1424
25511651	chr6:25511651:C:T	6.47617e-08	14.7319	-1.03319	0.000291816	5.27405	-1.13797
25511653	chr6:25511653:T:G	2.87294e-14	-4.09142e-10	-0.929619	2.28607e-06	-4.09142e-10	-0.713206
25511684	chr6:25511684:C:T	7.46164e-08	14.8635	-1.0232	0.000320955	5.36106	-1.1298
25511728	chr6:25511728:A:G	7.14792e-08	14.8195	-1.02209	0.000312686	5.33437	-1.12921
25511779	chr6:25511779:A:G	6.45615e-08	14.7153	-1.01968	0.000291508	5.26219	-1.12716
25511835	chr6:25511835:A:T	5.07509e-13	3.23095	-1.28898	1.73395e-07	-2.20165	-1.09058
25512010	chr6:25512010:T:G	7.27004e-08	14.8527	-1.03838	0.000314637	5.35349	-1.14211
25512018	chr6:25512018:G:A	8.56458e-08	15.0326	-1.05438	0.000343724	5.45542	-1.15562
25512092	chr6:25512092:A:G	6.26503e-08	14.6926	-1.02707	0.000285462	5.24705	-1.13299
25512138	chr6:25512138:G:A	5.97949e-08	14.6396	-1.02076	0.000277231	5.21263	-1.12782
25512174	chr6:25512174:G:A	6.39153e-08	14.7196	-1.03404	0.000289281	5.26601	-1.13865
25512237	chr6:25512237:A:G	6.57967e-08	14.7377	-1.02312	0.000295175	5.27715	-1.12963
25512380	chr6:25512380:A:G	7.18766e-08	14.846	-1.04306	0.000311561	5.34743	-1.14588
25512461	chr6:25512461:C:T	7.17351e-08	14.8325	-1.03159	0.00031199	5.3396	-1.13667
25512476	chr6:25512476:G:C	6.94315e-08	14.7995	-1.03124	0.000305137	5.31711	-1.13639
25512535	chr6:25512535:C:A	2.41002e-14	-4.09142e-10	-1.10532	2.27252e-06	-4.09142e-10	-0.719152
25512696	chr6:25512696:A:G	5.77169e-08	14.6208	-1.03727	0.000270095	5.20025	-1.14152
25512719	chr6:25512719:G:T	6.63186e-08	14.7595	-1.03706	0.000296208	5.29207	-1.14105
25512738	chr6:25512738:A:G	5.88566e-08	14.6282	-1.02517	0.000274227	5.20561	-1.1317
25512870	chr6:25512870:A:T	6.67268e-08	14.7604	-1.03179	0.000297334	5.29163	-1.13682
25512919	chr6:25512919:T:C	7.3655e-08	14.8677	-1.04029	0.000318033	5.36569	-1.14358
25513012	chr6:25513012:C:T	7.09416e-08	14.7874	-0.997568	0.000312267	5.31289	-1.10907
25513048	chr6:25513048:G:A	6.0049e-08	14.6517	-1.0286	0.000277291	5.21928	-1.13426
25513116	chr6:25513116:C:T	6.55339e-08	14.7393	-1.02879	0.000293967	5.2778	-1.13438
25513507	chr6:25513507:A:G	7.30811e-08	14.8311	-1.01154	0.000316903	5.3391	-1.12055
25513527	chr6:25513527:A:G	2.99704e-14	-4.09142e-10	-0.887329	1.70707e-06	-4.09142e-10	-1.00526
25513741	chr6:25513741:C:T	5.91897e-08	14.6779	-1.06922	0.000273416	5.23764	-1.16669
25513951	chr6:25513951:G:A	2.7679e-15	-1.97775	-1.2917	1.54967e-07	-2.11729	-1.28729
25513988	chr6:25513988:A:C	6.50824e-08	14.6856	-0.981981	0.000294462	5.24265	-1.09754
25514255	chr6:25514255:C:T	1.24055e-14	-1.7694	-3.31813e-10	3.7579e-06	-0.216182	-3.31813e-10
25514260	chr6:25514260:C:T	6.51308e-08	14.704	-0.999618	0.000293532	5.25369	-1.11175
25514304	chr6:25514304:T:G	7.00024e-12	5.78252	-1.21636	1.76694e-07	-2.15816	-1.11522
25514370	chr6:25514370:A:C	3.2815e-13	2.73704	-1.23111	0.00474645	6.67936	0.245745
25514419	chr6:25514419:C:T	5.43143e-08	14.4836	-0.960831	0.000262128	5.10867	-1.07987
25514880	chr6:25514880:C:T	6.85979e-08	14.7053	-0.949081	0.000305959	5.25346	-1.07005
25514922	chr6:25514922:C:T	2.39859e-12	3.4951	-3.31813e-10	1.74436e-06	-0.983656	-3.31813e-10
25514992	chr6:25514992:G:A	2.11125e-14	-4.09142e-10	-1.23767	1.2387e-06	-4.09142e-10	-1.32598
25515006	chr6:25515006:G:A	6.77247e-08	14.7374	-0.994007	0.000301135	5.2744	-1.10688
25515108	chr6:25515108:T:C	3.00373e-14	-4.09142e-10	-0.885101	1.7264e-06	-4.09142e-10	-0.994003
25515222	chr6:25515222:C:A	6.20832e-08	14.6141	-0.957622	0.00028624	5.19394	-1.07715
25515348	chr6:25515348:T:A	5.66732e-08	14.526	-0.960688	0.000269529	5.13618	-1.07955
25515406	chr6:25515406:G:T	6.13225e-08	14.5871	-0.943015	0.000284537	5.17579	-1.06497
25515930	chr6:25515930:G:A	6.38172e-08	14.7289	-1.04488	0.000229639	5.0302	-1.13373
25516289	chr6:25516289:TCAAAACC:T	4.38933e-12	5.30985	-1.21046	1.73378e-07	-2.18772	-1.10461
25516387	chr6:25516387:A:G	2.25864e-14	-4.09142e-10	-1.17019	1.23612e-06	-4.09142e-10	-1.32807
25516567	chr6:25516567:A:G	3.82476e-13	2.87435	-1.21523	0.0055374	6.60351	0.475726
25516873	chr6:25516873:A:G	1.97095e-14	-4.09142e-10	-1.30644	1.23856e-06	-4.09142e-10	-1.32609
25517043	chr6:25517043:A:G	2.00848e-14	-4.09142e-10	-1.28758	1.31835e-06	-4.09142e-10	-1.26366
25517144	chr6:25517144:C:T	2.06763e-13	1.82164	-0.777605	2.39535e-07	-1.84718	-1.12192
25517145	chr6:25517145:G:A	9.41763e-08	15.4011	-1.32795	0.000354595	5.64858	-1.31765
25517441	chr6:25517441:T:A	1.93601e-14	-4.09142e-10	-1.32432	1.27497e-06	-4.09142e-10	-1.29712
25517604	chr6:25517604:A:G	8.5689e-13	-4.09142e-10	2.46577	3.79983e-05	-4.09142e-10	2.0975
25517661	chr6:25517661:A:G	2.55924e-13	2.02471	-0.767366	2.08699e-07	-1.82278	-1.28413
25517695	chr6:25517695:G:C	5.53923e-08	14.5663	-1.02392	0.000197695	4.8806	-1.13391
25517969	chr6:25517969:G:C	8.34196e-08	14.9614	-1.00952	0.000256857	5.13475	-1.12627
25518119	chr6:25518119:G:A	1.92985e-14	-4.09142e-10	-1.32751	1.26137e-06	-4.09142e-10	-1.30784
25518204	chr6:25518204:C:T	2.41899e-14	-4.09142e-10	-1.10161	2.28594e-06	-4.09142e-10	-0.713265
25518339	chr6:25518339:A:T	6.76469e-08	14.7549	-1.01264	0.000225261	5.00229	-1.12507
25518505	chr6:25518505:A:T	2.30545e-14	-4.09142e-10	-1.14968	1.23818e-06	-4.09142e-10	-1.3264
25518531	chr6:25518531:C:T	2.89131e-14	-4.09142e-10	-0.923244	2.32664e-06	-4.09142e-10	-0.695619
25518538	chr6:25518538:G:T	2.24618e-14	-4.09142e-10	-1.17572	1.23589e-06	-4.09142e-10	-1.32825
25519016	chr6:25519016:A:G	1.92921e-14	-4.09142e-10	-1.32784	1.25929e-06	-4.09142e-10	-1.3095
25519044	chr6:25519044:T:G	1.74508e-13	1.80858	-0.934145	2.19447e-07	-1.84734	-1.20935
25519105	chr6:25519105:TTTTC:T	1.9294e-14	-4.09142e-10	-1.32775	1.25993e-06	-4.09142e-10	-1.30899
25519191	chr6:25519191:G:C	5.11305e-08	14.4472	-0.984885	0.000188404	4.80153	-1.10299
25519216	chr6:25519216:T:C	1.92938e-14	-4.09142e-10	-1.32776	1.25988e-06	-4.09142e-10	-1.30903
25519272	chr6:25519272:G:T	1.92924e-14	-4.09142e-10	-1.32783	1.25938e-06	-4.09142e-10	-1.30942
25519287	chr6:25519287:G:A	9.79431e-08	15.4403	-1.32791	0.000361787	5.66847	-1.31746
25519378	chr6:25519378:A:G	1.92924e-14	-4.09142e-10	-1.32783	1.25938e-06	-4.09142e-10	-1.30942
25519597	chr6:25519597:A:G	1.92917e-14	-4.09142e-10	-1.32787	1.25912e-06	-4.09142e-10	-1.30963
25519673	chr6:25519673:C:T	2.3876e-13	2.02163	-0.833711	2.06382e-07	-1.81692	-1.30115
25519866	chr6:25519866:G:A	5.77826e-15	-1.40481	-1.12863	1.79981e-07	-2.18232	-1.07262
25519885	chr6:25519885:C:T	1.92924e-14	-4.09142e-10	-1.32783	1.25938e-06	-4.09142e-10	-1.30942
25519897	chr6:25519897:G:A	7.56526e-12	5.70655	-1.06277	1.52971e-07	-2.16317	-1.25438
25519974	chr6:25519974:A:G	1.92934e-14	-4.09142e-10	-1.32778	1.25971e-06	-4.09142e-10	-1.30916
25519977	chr6:25519977:CA:C	9.19423e-13	-4.09142e-10	2.53621	4.11809e-05	-4.09142e-10	2.17793
25519982	chr6:25519982:T:C	5.57286e-08	14.551	-1.00248	0.000199056	4.87036	-1.11682
25520127	chr6:25520127:T:C	1.92919e-14	-4.09142e-10	-1.32785	1.25921e-06	-4.09142e-10	-1.30956
25520429	chr6:25520429:G:A	1.92926e-14	-4.09142e-10	-1.32782	1.25945e-06	-4.09142e-10	-1.30937
25520508	chr6:25520508:G:T	2.88376e-15	-1.9036	-1.32484	2.07264e-07	-1.93278	-1.18102
25520544	chr6:25520544:A:G	5.71509e-08	14.5926	-1.01892	0.000201778	4.897	-1.12987
25520613	chr6:25520613:T:C	1.92935e-14	-4.09142e-10	-1.32777	1.25975e-06	-4.09142e-10	-1.30913
25520761	chr6:25520761:A:G	1.9293e-14	-4.09142e-10	-1.3278	1.2596e-06	-4.09142e-10	-1.30925
25521156	chr6:25521156:G:A	4.32241e-15	-1.61091	-1.21282	1.39623e-07	-2.1966	-1.31225
25521640	chr6:25521640:G:A	4.04222e-14	-4.09142e-10	-0.58816	3.68188e-06	-4.09142e-10	-0.236618
25521641	chr6:25521641:C:T	1.93034e-14	-4.09142e-10	-1.32726	1.24313e-06	-4.09142e-10	-1.32241
25522215	chr6:25522215:A:G	4.21678e-12	5.07113	-1.01184	0.0403608	7.89377	1.1718
25522485	chr6:25522485:T:C	3.86189e-13	2.89038	-1.22159	1.46241e-07	-2.17827	-1.28427
25522494	chr6:25522494:T:C	3.19299e-14	-4.09142e-10	-0.823996	2.62151e-06	-4.09142e-10	-0.576291
25523135	chr6:25523135:C:A	1.37017e-14	-1.67002	-3.31813e-10	1.10547e-06	-1.43977	-3.31813e-10
25523322	chr6:25523322:G:A	2.10138e-14	-4.09142e-10	-1.24236	1.28243e-06	-4.09142e-10	-1.29129
25523868	chr6:25523868:A:G	2.30304e-14	-4.09142e-10	-1.15072	1.23801e-06	-4.09142e-10	-1.32654
25523947	chr6:25523947:C:T	2.09824e-14	-4.09142e-10	-1.24386	1.28152e-06	-4.09142e-10	-1.29199
25524490	chr6:25524490:C:T	2.05371e-14	-4.09142e-10	-1.2653	1.71463e-06	-4.09142e-10	-1.00084
25524850	chr6:25524850:A:G	1.4017e-13	1.60076	-0.945443	2.35123e-07	-1.66203	-1.32566
25524892	chr6:25524892:T:C	1.93269e-09	10.688	-0.501128	3.09914e-05	2.26612	-0.37245
25524896	chr6:25524896:A:G	1.66871e-09	10.5955	-0.555467	2.77101e-05	2.21207	-0.430314
25525101	chr6:25525101:A:G	1.78705e-13	1.62374	-0.725539	2.44079e-07	-1.67087	-1.27943
25525141	chr6:25525141:C:G	2.67166e-12	4.88631	-1.2834	1.65057e-07	-2.19177	-1.14974
25525452	chr6:25525452:A:G	1.95028e-14	-4.09142e-10	-1.31698	1.23577e-06	-4.09142e-10	-1.32835
25525825	chr6:25525825:G:A	2.26067e-14	-4.09142e-10	-1.16929	1.23591e-06	-4.09142e-10	-1.32823
25525894	chr6:25525894:A:G	1.95636e-14	-4.09142e-10	-1.31387	1.3301e-06	-4.09142e-10	-1.25479
25525922	chr6:25525922:AATAG:A	1.93727e-14	-4.09142e-10	-1.32368	1.38809e-06	-4.09142e-10	-1.21212
25526091	chr6:25526091:C:T	4.34965e-12	5.40842	-1.31811	1.65504e-06	0.29204	-1.32826
25526328	chr6:25526328:A:G	0.204113	28.6577	0.00447229	5.25007e-06	1.22549	-1.10729
25526474	chr6:25526474:T:C	4.00705e-12	5.04602	-1.03775	0.0365315	7.84482	1.12107
25526523	chr6:25526523:TC:T	2.37642e-14	-4.09142e-10	-1.11936	2.22748e-06	-4.09142e-10	-0.73917
25526693	chr6:25526693:C:A	1.94844e-14	-4.09142e-10	-1.31793	1.34201e-06	-4.09142e-10	-1.24588
25526818	chr6:25526818:G:A	1.92933e-14	-4.09142e-10	-1.32778	1.24145e-06	-4.09142e-10	-1.32376
25526884	chr6:25526884:T:TA	1.92802e-14	-4.09142e-10	-1.32846	1.24138e-06	-4.09142e-10	-1.32382
25527735	chr6:25527735:T:C	0.100967	27.2714	0.686865	2.05126e-06	0.0554955	-0.877085
25527868	chr6:25527868:G:C	2.03602e-14	-4.09142e-10	-1.27396	1.26854e-06	-4.09142e-10	-1.30218
25528224	chr6:25528224:A:G	8.17406e-15	-2.18657	-3.31813e-10	1.77007e-06	-0.969025	-3.31813e-10
25528520	chr6:25528520:C:T	2.15273e-14	-4.09142e-10	-1.21822	1.58399e-06	-4.09142e-10	-1.08009
25528685	chr6:25528685:T:C	6.951e-13	3.58498	-1.32847	3.04781e-07	-2.08118	-0.647023
25529186	chr6:25529186:A:C	1.93674e-14	-4.09142e-10	-1.32395	1.38565e-06	-4.09142e-10	-1.21387
25529421	chr6:25529421:A:G	3.9069e-12	4.94223	-0.959273	0.040499	7.72454	1.34445
25529433	chr6:25529433:A:G	1.93373e-14	-4.09142e-10	-1.3255	1.25545e-06	-4.09142e-10	-1.31255
25530223	chr6:25530223:A:G	1.98757e-13	-4.09142e-10	1.00454	8.70095e-06	-4.09142e-10	0.62339
25530341	chr6:25530341:C:T	1.2999e-13	1.22341	-0.643486	3.68844e-07	-1.2859	-1.25152
25530607	chr6:25530607:C:T	2.67989e-14	-4.09142e-10	-0.999179	1.56433e-06	-4.09142e-10	-1.09258
25530731	chr6:25530731:C:T	1.45066e-14	-1.61294	-3.31813e-10	5.29392e-07	-2.17607	-3.31813e-10
25530905	chr6:25530905:T:C	0.00899185	25.4198	0.119995	1.81999e-06	0.107555	-1.04877
25530988	chr6:25530988:C:T	5.88669e-14	-4.09142e-10	-0.212261	6.35705e-06	-4.09142e-10	0.309522
25531050	chr6:25531050:T:C	2.28138e-14	-4.09142e-10	-1.16017	1.23668e-06	-4.09142e-10	-1.32761
25531140	chr6:25531140:G:A	0.0119248	25.743	0.0790687	1.96041e-06	0.199714	-1.0666
25531332	chr6:25531332:T:TAGAA	1.39833e-13	0.652911	-3.31813e-10	2.12504e-05	1.51633	-3.31813e-10
25531495	chr6:25531495:C:T	1.16211e-14	-1.83472	-3.31813e-10	5.2237e-07	-2.18942	-3.31813e-10
25531610	chr6:25531610:A:T	1.92809e-14	-4.09142e-10	-1.32842	1.24301e-06	-4.09142e-10	-1.3225
25531697	chr6:25531697:T:C	1.9566e-10	8.59272	-0.696127	9.16646e-07	-0.714045	-0.913032
25532657	chr6:25532657:T:G	8.61613e-15	-2.1339	-3.31813e-10	1.34838e-06	-1.24114	-3.31813e-10
25533099	chr6:25533099:C:T	5.81932e-14	0.814056	-1.03783	3.85173e-07	-1.21743	-1.27667
25533702	chr6:25533702:A:G	7.7419e-11	8.01037	-1.04093	1.63343e-07	-2.03841	-1.31354
25533789	chr6:25533789:A:G	6.56441e-15	-1.43742	-0.968456	1.62413e-07	-2.16909	-1.18857
25534182	chr6:25534182:T:C	3.60552e-13	-4.09142e-10	1.6001	1.18135e-05	-4.09142e-10	0.929198
25534449	chr6:25534449:G:A	7.25403e-13	3.6274	-1.32821	3.08225e-07	-2.08664	-0.630332
25534495	chr6:25534495:C:A	2.18496e-14	-1.20336	-3.31813e-10	6.41938e-07	-1.98331	-3.31813e-10
25534527	chr6:25534527:T:A	6.41258e-15	-1.4494	-0.97988	1.60298e-07	-2.17556	-1.1952
25534684	chr6:25534684:T:A	6.47662e-13	3.51217	-1.32634	2.84476e-07	-2.06973	-0.727416
25534804	chr6:25534804:C:T	2.66394e-13	2.38285	-1.08541	1.51477e-07	-2.15549	-1.27188
25534959	chr6:25534959:G:A	1.25206e-14	-1.76017	-3.31813e-10	1.00098e-06	-1.53907	-3.31813e-10
25535384	chr6:25535384:A:G	5.08782e-13	3.26722	-1.32274	3.69212e-07	-2.0285	-0.507928
25535408	chr6:25535408:A:G	4.23582e-12	5.06049	-0.996695	0.0421987	7.86944	1.24067
25535536	chr6:25535536:G:A	9.63723e-14	-4.09142e-10	0.280679	4.76278e-06	-4.09142e-10	0.0207888
25535701	chr6:25535701:G:A	6.36474e-13	3.49327	-1.32487	2.79085e-07	-2.06725	-0.74903
25536243	chr6:25536243:A:G	2.29577e-14	-4.09142e-10	-1.15389	1.29221e-06	-4.09142e-10	-1.28369
25536709	chr6:25536709:C:T	0.150367	27.7443	0.612253	2.21877e-06	0.170261	-0.913348
25536922	chr6:25536922:C:CT	2.71447e-10	8.91409	-0.690107	1.03902e-06	-0.592891	-0.908873
25536966	chr6:25536966:C:T	0.135953	27.6025	0.653315	2.17483e-06	0.131434	-0.894524
25537127	chr6:25537127:T:C	1.99358e-14	-4.09142e-10	-1.29502	1.50448e-06	-4.09142e-10	-1.1316
25537156	chr6:25537156:A:G	1.38772e-13	1.30813	-0.662838	3.52305e-07	-1.3254	-1.2579
25537706	chr6:25537706:T:C	3.00697e-08	12.0062	0.925309	3.63507e-05	1.24549	0.807677
25538219	chr6:25538219:C:G	1.98374e-10	8.85392	-0.943555	3.98398e-06	0.924744	-1.08251
25538243	chr6:25538243:C:T	2.22681e-13	2.24146	-1.12326	1.51664e-07	-2.14027	-1.28586
25538632	chr6:25538632:C:A	3.83334e-12	4.91485	-0.950901	0.0404587	7.70115	1.36684
25538911	chr6:25538911:A:G	6.68051e-15	-1.4556	-0.932744	1.64723e-07	-2.17777	-1.16576
25540490	chr6:25540490:C:T	1.56891e-11	6.54672	-1.17353	0.0252757	9.15637	-0.55881
25540699	chr6:25540699:G:A	0.0103658	25.4826	0.199435	1.92499e-06	0.126855	-1.01198
25541369	chr6:25541369:A:G	2.00622e-14	-4.09142e-10	-1.2887	1.32354e-06	-4.09142e-10	-1.25973
25541608	chr6:25541608:A:C	5.55984e-15	-1.34357	-1.2284	2.04554e-07	-1.80182	-1.32514
25542161	chr6:25542161:A:G	1.95282e-12	-4.09142e-10	3.28949	8.38107e-05	-4.09142e-10	2.88852
25543291	chr6:25543291:G:A	3.68717e-14	-4.09142e-10	-0.680094	2.63268e-06	-4.09142e-10	-0.572042
25543411	chr6:25543411:G:A	3.4928e-12	4.78317	-0.912249	0.0385363	7.54463	1.47469
25543493	chr6:25543493:A:G	0.0327471	26.6056	0.226728	1.76621e-06	0.00213235	-0.973341
25543685	chr6:25543685:T:G	3.62471e-12	5.22166	-1.31367	1.47545e-06	0.176243	-1.32732
25543718	chr6:25543718:A:C	1.01774e-13	0.335218	-3.31813e-10	1.58655e-06	-1.07848	-3.31813e-10
25544185	chr6:25544185:G:A	2.36065e-14	-4.09142e-10	-1.12602	2.19031e-06	-4.09142e-10	-0.755998
25544196	chr6:25544196:T:C	1.80819e-13	2.10067	-1.19071	1.57767e-07	-2.08659	-1.30009
25545417	chr6:25545417:CAT:C	0.0386977	26.7461	0.253199	1.85394e-06	0.0386505	-0.961382
25545612	chr6:25545612:A:G	2.82322e-14	-4.09142e-10	-0.947075	2.42132e-06	-4.09142e-10	-0.65573
25545706	chr6:25545706:G:A	2.1144e-14	-4.09142e-10	-1.23618	1.28757e-06	-4.09142e-10	-1.28729
25546307	chr6:25546307:G:C	2.24003e-14	-4.09142e-10	-1.17847	1.23562e-06	-4.09142e-10	-1.32847
25546392	chr6:25546392:G:A	9.65746e-15	-2.01981	-3.31813e-10	1.0559e-06	-1.48565	-3.31813e-10
25546573	chr6:25546573:A:G	5.83567e-09	10.8485	0.443451	4.58465e-05	1.04894	1.23631
25546624	chr6:25546624:C:T	2.60979e-14	-4.09142e-10	-1.02568	2.17662e-06	-4.09142e-10	-0.762267
25546679	chr6:25546679:A:C	0.0324987	26.8687	-0.0440008	1.98211e-06	0.152885	-1.00876
25546685	chr6:25546685:A:C	1.16469e-14	-1.8325	-3.31813e-10	5.26439e-07	-2.18166	-3.31813e-10
25547012	chr6:25547012:G:A	0.116512	27.7469	0.354589	2.62167e-06	0.340854	-0.917084
25547903	chr6:25547903:AAG:A	2.33546e-14	-4.09142e-10	-1.13674	2.14981e-06	-4.09142e-10	-0.774663
25548060	chr6:25548060:G:A	0.0448963	26.9132	0.234624	1.91635e-06	0.0844585	-0.974078
25548089	chr6:25548089:A:C	1.10448e-14	-1.88558	-3.31813e-10	1.50642e-06	-1.13031	-3.31813e-10
25548345	chr6:25548345:A:G	0.0452281	26.9844	0.170848	1.91228e-06	0.112239	-1.00399
25548841	chr6:25548841:G:A	2.58977e-14	-4.09142e-10	-1.03339	2.15334e-06	-4.09142e-10	-0.773024
25549792	chr6:25549792:T:C	6.86089e-13	3.51887	-1.2754	3.14154e-07	-2.10652	-0.591397
25549911	chr6:25549911:A:G	2.84188e-10	9.25675	-0.986899	9.57425e-07	-0.446396	-1.13715
25550276	chr6:25550276:G:A	5.25268e-13	3.29552	-1.31915	2.42944e-07	-2.08088	-0.874083
25550490	chr6:25550490:T:C	4.85049e-13	3.17552	-1.27881	3.04376e-07	-2.06214	-0.667391
25551183	chr6:25551183:ATGTGTTTAGG:A	5.96018e-13	3.42576	-1.32303	2.31401e-07	-2.10202	-0.901624
25551651	chr6:25551651:T:A	5.69635e-14	-4.09142e-10	-0.245128	6.1268e-06	-4.09142e-10	0.272631
25551654	chr6:25551654:T:A	0.0214059	26.4359	-0.0287645	1.63047e-06	0.00224542	-1.05342
25551915	chr6:25551915:G:C	4.80464e-12	5.05109	-0.861295	0.0634402	7.90293	1.61488
25552193	chr6:25552193:C:T	2.16707e-14	-4.09142e-10	-1.21158	1.23798e-06	-4.09142e-10	-1.32656
25552640	chr6:25552640:C:T	1.78339e-11	6.56782	-1.0665	4.15763e-07	-1.22681	-1.19088
25552663	chr6:25552663:C:A	3.70489e-14	-4.09142e-10	-0.6753	2.64697e-06	-4.09142e-10	-0.566626
25553167	chr6:25553167:C:T	2.17115e-14	-4.09142e-10	-1.2097	1.23761e-06	-4.09142e-10	-1.32686
25553488	chr6:25553488:G:A	0.0276312	26.2279	0.434547	1.91317e-06	-0.0591921	-0.832089
25553539	chr6:25553539:C:T	1.93083e-14	-4.09142e-10	-1.327	1.23574e-06	-4.09142e-10	-1.32837
25553952	chr6:25553952:C:G	5.6728e-12	5.15593	-0.800033	0.0834501	8.02639	1.76557
25554603	chr6:25554603:A:G	8.63769e-14	-4.09142e-10	0.171182	4.19083e-06	-4.09142e-10	-0.107144
25554962	chr6:25554962:G:A	9.92503e-14	-4.09142e-10	0.310106	4.94335e-06	-4.09142e-10	0.0579997
25555132	chr6:25555132:A:G	4.48769e-13	3.02781	-1.20884	3.48968e-07	-2.0457	-0.54712
25555672	chr6:25555672:C:T	1.93418e-14	-4.09142e-10	-1.32527	1.45325e-06	-4.09142e-10	-1.16624
25555730	chr6:25555730:AAC:A	6.83064e-15	-1.03816	-1.32796	3.45731e-05	3.29058	-1.28754
25556021	chr6:25556021:G:A	5.50031e-12	5.10939	-0.784366	0.0819127	7.96946	1.80391
25556153	chr6:25556153:T:A	3.09788e-13	-4.09142e-10	1.44835	1.03806e-05	-4.09142e-10	0.799899
25556679	chr6:25556679:C:T	6.74352e-14	-4.09142e-10	-0.0763718	6.67934e-06	-4.09142e-10	0.358977
25556995	chr6:25556995:A:G	2.51351e-15	-2.05433	-1.31153	3.15223e-07	-1.49675	-1.19776
25558198	chr6:25558198:A:G	1.45965e-13	0.764753	-0.0689239	6.14989e-07	-1.00661	-1.01958
25558576	chr6:25558576:G:C	2.3842e-14	-4.09142e-10	-1.11609	1.49019e-06	-4.09142e-10	-1.14114
25559324	chr6:25559324:A:G	1.79203e-13	-4.09142e-10	0.90098	2.73692e-05	-4.09142e-10	1.76938
25559571	chr6:25559571:CT:C	6.65812e-12	5.31907	-0.803015	0.100958	8.2245	1.75791
25559621	chr6:25559621:A:G	1.92935e-14	-4.09142e-10	-1.32777	1.25463e-06	-4.09142e-10	-1.3132
25559670	chr6:25559670:A:G	0.0176973	26.1624	0.0544698	1.58384e-06	-0.0655839	-1.01461
25559750	chr6:25559750:G:A	2.54327e-14	-4.09142e-10	-1.0515	1.5814e-06	-4.09142e-10	-1.08173
25560459	chr6:25560459:T:C	2.20964e-14	-4.09142e-10	-1.19213	1.23597e-06	-4.09142e-10	-1.32818
25560543	chr6:25560543:A:G	5.14209e-14	-4.09142e-10	-0.347495	5.41131e-06	-4.09142e-10	0.148448
25561402	chr6:25561402:G:A	1.69337e-13	2.12147	-1.27712	1.98555e-07	-1.88534	-1.27139
25561686	chr6:25561686:T:C	1.8354e-13	0.937788	-0.0128961	5.64933e-07	-1.12041	-0.990678
25561814	chr6:25561814:A:G	2.3306e-14	-4.09142e-10	-1.13883	1.4576e-06	-4.09142e-10	-1.16325
25562593	chr6:25562593:G:T	2.14621e-14	-4.09142e-10	-1.22125	1.2398e-06	-4.09142e-10	-1.32509
25562607	chr6:25562607:G:A	1.95592e-14	-4.09142e-10	-1.31409	1.38517e-06	-4.09142e-10	-1.21422
25564122	chr6:25564122:A:G	1.65956e-10	8.441	-0.709068	8.78031e-07	-0.748224	-0.921893
25564785	chr6:25564785:A:T	1.93471e-14	-4.09142e-10	-1.32499	1.38089e-06	-4.09142e-10	-1.21731
25565109	chr6:25565109:C:T	7.82606e-14	-4.09142e-10	0.0725048	8.77091e-06	-4.09142e-10	0.631398
25565463	chr6:25565463:C:T	2.37458e-14	-4.09142e-10	-1.12013	1.84383e-06	-4.09142e-10	-0.928197
25565618	chr6:25565618:G:A	8.6177e-14	-4.09142e-10	0.168865	9.82801e-06	-4.09142e-10	0.745194
25565794	chr6:25565794:G:A	8.30849e-14	0.840954	-0.708629	4.50749e-07	-1.07674	-1.26014
25566275	chr6:25566275:C:T	1.62812e-13	0.970674	-0.165616	5.19625e-07	-1.14699	-1.0477
25566284	chr6:25566284:G:C	2.18149e-14	-4.09142e-10	-1.20494	1.23637e-06	-4.09142e-10	-1.32786
25566300	chr6:25566300:A:G	4.5912e-12	5.01528	-0.870924	0.0592443	7.86358	1.58581
25567029	chr6:25567029:CT:C	1.92872e-14	-4.09142e-10	-1.3281	1.24849e-06	-4.09142e-10	-1.31811
25567038	chr6:25567038:C:T	1.92804e-14	-4.09142e-10	-1.32845	1.33436e-06	-4.09142e-10	-1.25159
25567271	chr6:25567271:G:A	2.26939e-14	-4.09142e-10	-1.16544	1.26071e-06	-4.09142e-10	-1.30837
25567343	chr6:25567343:T:TG	2.21032e-14	-4.09142e-10	-1.19182	1.32926e-06	-4.09142e-10	-1.25542
25567889	chr6:25567889:A:C	1.64587e-13	1.25004	-0.434143	3.92614e-07	-1.29974	-1.17523
25568353	chr6:25568353:G:A	7.59327e-14	0.854393	-0.812085	4.33103e-07	-1.08589	-1.29093
25568714	chr6:25568714:T:C	1.55788e-13	1.24172	-0.480759	3.86686e-07	-1.29599	-1.19419
25568803	chr6:25568803:C:T	2.23225e-14	-4.09142e-10	-1.18194	1.61193e-06	-4.09142e-10	-1.06261
25568877	chr6:25568877:C:T	1.22652e-13	-4.09142e-10	0.521813	1.4767e-05	-4.09142e-10	1.15235
25569309	chr6:25569309:T:TGGA	8.18817e-14	-4.09142e-10	0.117737	9.25747e-06	-4.09142e-10	0.685388
25569482	chr6:25569482:A:G	6.17398e-13	3.46629	-1.32831	2.19972e-07	-2.11059	-0.943712
25570045	chr6:25570045:A:G	4.13629e-14	-0.565155	-3.31813e-10	5.24111e-06	0.11649	-3.31813e-10
25571105	chr6:25571105:T:G	1.66355e-13	1.38298	-0.556401	3.48498e-07	-1.37024	-1.22393
25571198	chr6:25571198:A:G	5.36293e-13	3.32453	-1.32738	2.11381e-07	-2.0968	-0.997338
25571588	chr6:25571588:A:G	8.04553e-14	0.100162	-3.31813e-10	1.04303e-06	-1.49791	-3.31813e-10
25571854	chr6:25571854:C:G	6.26227e-12	5.28898	-0.834217	0.0892789	8.20245	1.65703
25572017	chr6:25572017:A:G	4.82241e-15	-2.20016	-0.51411	2.55206e-06	0.558557	-1.1617
25572302	chr6:25572302:A:C	5.82792e-13	3.40624	-1.32595	2.05986e-07	-2.10242	-1.01757
25572501	chr6:25572501:G:C	2.02387e-13	1.4348	-0.412153	3.5974e-07	-1.39571	-1.16671
25572529	chr6:25572529:C:T	9.03424e-14	-4.09142e-10	0.216068	4.54976e-06	-4.09142e-10	-0.0249687
25572940	chr6:25572940:A:C	7.59027e-14	1.36729	-1.32537	5.20992e-07	-1.28832	-0.90374
25573401	chr6:25573401:A:ACCT	3.22413e-13	2.81212	-1.32383	2.72911e-07	-1.99832	-0.84033
25574034	chr6:25574034:C:G	8.23493e-14	-4.09142e-10	0.123431	1.58292e-05	-4.09142e-10	1.22181
25574585	chr6:25574585:G:A	3.5054e-14	-0.730649	-3.31813e-10	8.34375e-07	-1.72111	-3.31813e-10
25574807	chr6:25574807:T:G	2.48859e-14	-4.09142e-10	-1.07324	1.46061e-06	-4.09142e-10	-1.16119
25574825	chr6:25574825:A:C	4.09159e-13	2.61956	-0.892996	1.78159e-07	-2.021	-1.24412
25575273	chr6:25575273:A:G	1.98358e-14	-4.09142e-10	-1.30005	1.24778e-06	-4.09142e-10	-1.31868
25575286	chr6:25575286:C:T	1.60881e-10	8.34224	-0.641358	9.05046e-07	-0.775263	-0.864548
25576428	chr6:25576428:C:CA	3.93598e-15	-1.99411	-0.923269	5.86861e-07	-2.17973	0.106716
25576619	chr6:25576619:T:C	2.73622e-14	-4.09142e-10	-0.978377	2.17072e-06	-4.09142e-10	-0.764984
25577022	chr6:25577022:T:A	1.92851e-14	-4.09142e-10	-1.3282	1.27903e-06	-4.09142e-10	-1.29394
25577612	chr6:25577612:A:T	5.48198e-11	7.91009	-1.28582	2.2923e-07	-1.70384	-1.30923
25577677	chr6:25577677:G:C	8.06339e-13	3.73122	-1.32625	2.21495e-07	-2.14774	-0.899656
25577883	chr6:25577883:T:C	8.85279e-14	-4.09142e-10	0.195779	1.01485e-05	-4.09142e-10	0.777284
25578205	chr6:25578205:T:C	3.23601e-13	2.74064	-1.24867	5.39204e-07	-0.962497	-1.19521
25578948	chr6:25578948:T:G	6.37521e-14	1.19064	-1.32317	5.60135e-07	-1.19492	-0.924699
25579109	chr6:25579109:TTA:T	1.92854e-14	-4.09142e-10	-1.32819	1.32011e-06	-4.09142e-10	-1.26233
25579618	chr6:25579618:A:G	1.78371e-10	9.10202	-1.29794	1.26753e-06	-1.02242	-0.280555
25579625	chr6:25579625:A:G	2.26271e-14	-0.761076	-0.407315	2.44393e-07	-2.01476	-0.934261
25580348	chr6:25580348:G:A	2.37335e-14	-4.09142e-10	-1.12065	1.74855e-06	-4.09142e-10	-0.981254
25580593	chr6:25580593:C:T	7.14991e-13	3.61265	-1.32792	2.18906e-07	-2.12905	-0.9301
25581138	chr6:25581138:T:C	3.16316e-13	1.4692	-3.31813e-10	6.37969e-07	-1.98951	-3.31813e-10
25581652	chr6:25581652:T:C	9.30051e-14	-4.09142e-10	0.245116	1.85309e-05	-4.09142e-10	1.3794
25582484	chr6:25582484:C:G	3.43123e-12	5.18111	-1.32797	1.54027e-06	0.208849	-1.31693
25582529	chr6:25582529:C:G	3.77007e-15	-1.93182	-1.02862	1.98072e-05	2.60159	-1.15559
25582875	chr6:25582875:C:T	2.61911e-15	-2.15272	-1.17198	5.25557e-05	3.16197	-0.740142
25583015	chr6:25583015:AG:A	2.35075e-14	-4.09142e-10	-1.13022	1.24207e-06	-4.09142e-10	-1.32327
25583069	chr6:25583069:G:T	8.30434e-14	-4.09142e-10	0.131825	1.5911e-05	-4.09142e-10	1.22697
25583157	chr6:25583157:G:C	8.26987e-14	-4.09142e-10	0.127665	1.58372e-05	-4.09142e-10	1.22232
25583174	chr6:25583174:T:C	7.959e-14	-4.09142e-10	0.0893497	1.50529e-05	-4.09142e-10	1.17153
25583378	chr6:25583378:A:ACT	8.08906e-14	-4.09142e-10	0.105558	1.53857e-05	-4.09142e-10	1.1934
25583456	chr6:25583456:T:TTATTATTCATGGTAATATGCTCAGTGC	2.89504e-14	-0.921955	-3.31813e-10	6.81553e-07	-1.92342	-3.31813e-10
25583478	chr6:25583478:C:T	8.02487e-14	-4.09142e-10	0.0975913	1.52215e-05	-4.09142e-10	1.18267
25583524	chr6:25583524:C:T	8.34776e-14	-4.09142e-10	0.137039	1.60272e-05	-4.09142e-10	1.23425
25583563	chr6:25583563:T:C	8.0469e-14	-4.09142e-10	0.100334	1.52773e-05	-4.09142e-10	1.18633
25583686	chr6:25583686:A:G	8.01494e-14	-4.09142e-10	0.0963529	1.51967e-05	-4.09142e-10	1.18104
25583909	chr6:25583909:A:G	2.37639e-14	-4.09142e-10	-1.11937	1.40813e-06	-4.09142e-10	-1.19778
25583947	chr6:25583947:G:A	8.21399e-14	-4.09142e-10	0.120884	1.57177e-05	-4.09142e-10	1.21474
25584179	chr6:25584179:T:G	8.08708e-14	-4.09142e-10	0.105313	1.53813e-05	-4.09142e-10	1.19311
25584280	chr6:25584280:A:G	1.99226e-14	-4.09142e-10	-1.29568	1.24329e-06	-4.09142e-10	-1.32228
25584428	chr6:25584428:C:G	7.93289e-14	-4.09142e-10	0.0860637	1.49907e-05	-4.09142e-10	1.16739
25584848	chr6:25584848:T:A	7.9808e-14	-4.09142e-10	0.0920843	1.51098e-05	-4.09142e-10	1.1753
25585068	chr6:25585068:A:G	8.0469e-14	-4.09142e-10	0.100334	1.52773e-05	-4.09142e-10	1.18633
25585151	chr6:25585151:G:A	7.81559e-14	-4.09142e-10	0.071167	1.46968e-05	-4.09142e-10	1.14759
25585289	chr6:25585289:A:G	4.48528e-13	3.12624	-1.30781	2.86682e-07	-2.05652	-0.732906
25585323	chr6:25585323:A:C	1.04096e-13	-4.09142e-10	0.357774	2.14865e-05	-4.09142e-10	1.52738
25585412	chr6:25585412:G:A	7.566e-14	-4.09142e-10	0.0387109	1.40648e-05	-4.09142e-10	1.10364
25585581	chr6:25585581:A:G	7.41378e-14	-4.09142e-10	0.0183858	1.36883e-05	-4.09142e-10	1.0765
25585616	chr6:25585616:T:C	2.15048e-10	8.95778	-0.966705	1.85851e-07	-1.93382	-1.28903
25585623	chr6:25585623:A:G	2.40423e-14	-4.09142e-10	-1.10772	1.97429e-06	-4.09142e-10	-0.859834
25585632	chr6:25585632:G:A	8.0469e-14	-4.09142e-10	0.100334	1.52773e-05	-4.09142e-10	1.18633
25585713	chr6:25585713:G:A	1.13799e-10	8.25087	-0.896218	7.25719e-07	-0.795604	-1.06503
25585722	chr6:25585722:T:C	6.45928e-14	-4.09142e-10	-0.119436	3.15713e-06	-4.09142e-10	-0.39038
25585797	chr6:25585797:TGCACC:T	1.03786e-13	-4.09142e-10	0.354794	2.1298e-05	-4.09142e-10	1.51857
25585860	chr6:25585860:TG:T	8.24086e-14	-4.09142e-10	0.12415	1.5717e-05	-4.09142e-10	1.2147
25586164	chr6:25586164:G:A	2.04062e-12	3.33347	-3.31813e-10	5.85908e-07	-2.07463	-3.31813e-10
25586178	chr6:25586178:GAC:G	2.04568e-14	-4.09142e-10	-1.26923	1.58932e-06	-4.09142e-10	-1.07674
25586248	chr6:25586248:G:A	2.34891e-14	-4.09142e-10	-1.131	1.72791e-06	-4.09142e-10	-0.993128
25586427	chr6:25586427:C:T	1.44198e-14	-1.61894	-3.31813e-10	1.1704e-06	-1.3827	-3.31813e-10
25586687	chr6:25586687:C:T	2.36883e-14	-4.09142e-10	-1.12256	1.74545e-06	-4.09142e-10	-0.983029
25586777	chr6:25586777:AC:A	4.29207e-13	-4.09142e-10	1.7744	1.42447e-05	-4.09142e-10	1.11634
25586908	chr6:25586908:A:T	3.28364e-14	-0.796001	-3.31813e-10	5.75696e-07	-2.09222	-3.31813e-10
25586941	chr6:25586941:G:A	6.60206e-14	-4.09142e-10	-0.0975717	1.16815e-05	-4.09142e-10	0.917966
25586951	chr6:25586951:A:AG	8.76663e-14	-4.09142e-10	0.185998	1.79429e-05	-4.09142e-10	1.34715
25587259	chr6:25587259:CTTAAT:C	7.35624e-14	-4.09142e-10	0.0105943	1.35296e-05	-4.09142e-10	1.06484
25587330	chr6:25587330:T:C	7.11205e-14	-4.09142e-10	-0.0231637	1.29332e-05	-4.09142e-10	1.01975
25587365	chr6:25587365:C:A	7.37587e-14	-4.09142e-10	0.0132599	8.34202e-06	-4.09142e-10	0.581263
25587508	chr6:25587508:T:C	7.32879e-14	-4.09142e-10	0.00685591	1.34688e-05	-4.09142e-10	1.06033
25587512	chr6:25587512:A:T	7.04875e-14	-4.09142e-10	-0.0321039	1.27834e-05	-4.09142e-10	1.00811
25587582	chr6:25587582:C:T	1.94758e-14	-4.09142e-10	-1.31837	1.28422e-06	-4.09142e-10	-1.28989
25587592	chr6:25587592:T:C	7.34407e-14	-4.09142e-10	0.0089392	1.35061e-05	-4.09142e-10	1.0631
25588552	chr6:25588552:C:T	5.56757e-13	3.36297	-1.32838	2.16159e-07	-2.10068	-0.9711
25588568	chr6:25588568:C:A	2.41862e-14	-4.09142e-10	-1.10176	1.79284e-06	-4.09142e-10	-0.956244
25588587	chr6:25588587:C:T	2.87103e-15	-2.20191	-1.03095	4.66557e-07	-2.15221	-0.150203
25588607	chr6:25588607:G:A	8.43665e-15	-2.15495	-3.31813e-10	1.67162e-06	-1.02625	-3.31813e-10
25588774	chr6:25588774:A:C	8.61686e-14	-4.09142e-10	0.168766	4.36479e-06	-4.09142e-10	-0.0664735
25588898	chr6:25588898:C:T	1.19277e-14	-1.80868	-3.31813e-10	9.46547e-07	-1.59498	-3.31813e-10
25588937	chr6:25588937:A:G	9.72334e-14	-0.492063	0.781638	4.82592e-06	1.01044	-0.976477
25589291	chr6:25589291:T:G	5.30107e-13	3.314	-1.32846	2.19411e-07	-2.09413	-0.962724
25589344	chr6:25589344:A:T	2.06575e-14	-4.09142e-10	-1.25946	1.26808e-06	-4.09142e-10	-1.30254
25589364	chr6:25589364:G:A	1.55147e-13	1.54315	-0.786318	3.00752e-07	-1.44748	-1.29403
25589870	chr6:25589870:A:G	1.53588e-13	1.49862	-0.751884	3.09876e-07	-1.42851	-1.28311
25589996	chr6:25589996:T:C	2.01481e-10	8.81878	-0.892867	1.86889e-07	-1.95357	-1.26372
25590083	chr6:25590083:C:T	5.95149e-11	8.0271	-1.32066	2.35021e-06	0.642463	-1.328
25590325	chr6:25590325:T:C	2.4899e-10	8.8152	-0.677568	1.05387e-06	-0.592632	-0.894941
25590486	chr6:25590486:T:A	1.92834e-14	-4.09142e-10	-1.3283	1.24436e-06	-4.09142e-10	-1.32142
25590623	chr6:25590623:G:C	4.402e-13	3.10961	-1.30992	2.82818e-07	-2.05782	-0.745169
25590624	chr6:25590624:A:T	4.53942e-13	3.13912	-1.30869	2.83353e-07	-2.06277	-0.738337
25591182	chr6:25591182:C:T	1.99167e-14	-0.94116	-0.354823	4.74745e-07	-1.98434	-0.30068
25591243	chr6:25591243:G:A	2.20426e-14	-4.09142e-10	-1.19456	1.32533e-06	-4.09142e-10	-1.25838
25591576	chr6:25591576:G:A	2.41862e-14	-4.09142e-10	-1.10176	1.79284e-06	-4.09142e-10	-0.956244
25592319	chr6:25592319:T:G	2.27991e-13	1.58273	-0.440966	3.13908e-07	-1.47656	-1.22213
25593009	chr6:25593009:G:C	2.94305e-14	-4.09142e-10	-0.905506	2.48415e-06	-4.09142e-10	-0.630113
25594151	chr6:25594151:C:T	1.70797e-13	1.67096	-0.818026	2.78868e-07	-1.51531	-1.30174
25595213	chr6:25595213:A:G	2.12372e-14	-1.23178	-3.31813e-10	5.56408e-07	-2.1263	-3.31813e-10
25595269	chr6:25595269:C:CT	8.21683e-15	-1.50495	-0.676404	1.2318e-05	2.21888	-1.24786
25595465	chr6:25595465:A:T	2.17704e-14	-4.09142e-10	-1.20699	1.55908e-06	-4.09142e-10	-1.09595
25595644	chr6:25595644:A:T	1.93712e-14	-4.09142e-10	-1.32375	1.26832e-06	-4.09142e-10	-1.30235
25595756	chr6:25595756:A:G	2.0689e-14	-4.09142e-10	-1.25794	1.25352e-06	-4.09142e-10	-1.31409
25595977	chr6:25595977:T:G	2.17835e-14	-4.09142e-10	-1.20639	1.56038e-06	-4.09142e-10	-1.09511
25596090	chr6:25596090:G:A	2.23329e-14	-4.09142e-10	-1.18148	1.23566e-06	-4.09142e-10	-1.32844
25596422	chr6:25596422:T:G	1.54763e-10	8.48079	-0.818682	8.35633e-07	-0.715586	-1.00402
25596815	chr6:25596815:A:T	7.36498e-13	3.64248	-1.32811	2.16401e-07	-2.13452	-0.936139
25596973	chr6:25596973:AC:A	6.5466e-13	3.52505	-1.32847	2.1361e-07	-2.12151	-0.96213
25597173	chr6:25597173:A:G	2.0855e-14	-4.09142e-10	-1.24995	1.24918e-06	-4.09142e-10	-1.31755
25597646	chr6:25597646:C:T	2.21265e-14	-4.09142e-10	-1.19076	1.23567e-06	-4.09142e-10	-1.32843
25597713	chr6:25597713:G:C	2.42827e-14	-4.09142e-10	-1.09778	1.77334e-06	-4.09142e-10	-0.967179
25598254	chr6:25598254:T:A	2.1411e-13	-4.09142e-10	1.07895	5.2603e-05	-4.09142e-10	2.42273
25598523	chr6:25598523:A:G	5.72078e-14	-4.09142e-10	-0.240849	3.71874e-06	-4.09142e-10	-0.226659
25598667	chr6:25598667:T:C	2.57055e-14	-4.09142e-10	-1.04083	2.03778e-06	-4.09142e-10	-0.828183
25598910	chr6:25598910:T:C	2.79187e-14	0.184445	-1.14269	5.12068e-07	-1.26981	-0.939533
25598915	chr6:25598915:G:A	3.20107e-10	8.74088	-0.35201	6.26975e-06	0.606918	-0.311224
25598992	chr6:25598992:A:G	3.07959e-14	-0.425141	-0.435015	5.61761e-07	-1.00909	-1.10763
25599006	chr6:25599006:C:T	1.64224e-10	8.31202	-0.590573	7.52424e-06	0.578057	-0.0999687
25599802	chr6:25599802:T:C	3.2189e-14	-4.09142e-10	-0.815913	1.82165e-06	-4.09142e-10	-0.940298
25599963	chr6:25599963:T:C	5.47712e-12	5.41407	-1.09328	0.0518731	8.37151	0.944999
25600005	chr6:25600005:A:G	5.56352e-10	10.1431	-1.20148	6.18693e-06	1.55056	-1.26817
25600060	chr6:25600060:C:A	4.1178e-14	-4.09142e-10	-0.569634	6.31546e-06	-4.09142e-10	0.302959
25600124	chr6:25600124:C:T	1.35481e-14	-1.68129	-3.31813e-10	1.08345e-06	-1.45989	-3.31813e-10
25600239	chr6:25600239:T:C	4.91779e-14	-4.09142e-10	-0.392094	3.51079e-06	-4.09142e-10	-0.284202
25600293	chr6:25600293:G:C	3.21786e-14	-4.09142e-10	-0.816239	1.82114e-06	-4.09142e-10	-0.940582
25600374	chr6:25600374:A:G	4.20573e-15	-1.6127	-1.23839	1.87625e-07	-2.19517	-1.01818
25600507	chr6:25600507:G:A	4.13033e-13	-4.09142e-10	1.73599	1.40628e-05	-4.09142e-10	1.10349
25600544	chr6:25600544:A:G	2.19685e-14	-4.09142e-10	-1.19793	1.76816e-06	-4.09142e-10	-0.970102
25600599	chr6:25600599:T:C	3.25333e-14	-0.0162657	-0.789008	6.8697e-07	-1.35913	-0.556376
25600740	chr6:25600740:G:A	1.47434e-14	-0.844221	-0.752525	3.74504e-07	-1.91554	-0.606653
25600861	chr6:25600861:T:C	7.337e-10	10.3834	-1.16507	7.3574e-06	1.70087	-1.24521
25600897	chr6:25600897:T:A	1.3579e-14	-0.659217	-1.0198	2.22189e-07	-1.99012	-1.05415
25601137	chr6:25601137:G:A	1.55993e-14	-0.525005	-1.01531	2.39067e-07	-1.92224	-1.04881
25601206	chr6:25601206:T:C	1.98412e-14	-4.09142e-10	-1.29978	1.24276e-06	-4.09142e-10	-1.3227
25601421	chr6:25601421:C:T	2.58101e-14	-4.09142e-10	-1.03677	1.95792e-06	-4.09142e-10	-0.86816
25601477	chr6:25601477:G:A	1.92834e-14	-4.09142e-10	-1.32829	1.24876e-06	-4.09142e-10	-1.31789
25601732	chr6:25601732:C:A	2.1226e-14	-0.785827	-0.446486	6.95999e-07	-1.76752	-0.134927
25601766	chr6:25601766:T:C	1.90237e-14	-0.738702	-0.603151	5.94472e-07	-1.74155	-0.318574
25602249	chr6:25602249:C:G	4.03366e-15	-1.93061	-0.962252	3.12101e-07	-2.18424	-0.520231
25602333	chr6:25602333:G:A	2.10473e-14	-0.716232	-0.524533	6.59472e-07	-1.7299	-0.226458
25602474	chr6:25602474:A:G	1.96748e-14	-0.728106	-0.580096	6.13449e-07	-1.73661	-0.292091
25602547	chr6:25602547:T:C	6.61578e-15	-1.57582	-0.822259	1.14303e-05	2.21761	-1.32139
25602571	chr6:25602571:C:T	3.11529e-14	-4.09142e-10	-0.848631	1.7763e-06	-4.09142e-10	-0.965508
25602585	chr6:25602585:A:G	3.3461e-14	-4.09142e-10	-0.777158	1.88692e-06	-4.09142e-10	-0.905096
25602698	chr6:25602698:T:G	1.63098e-14	-0.78295	-0.712823	5.07194e-07	-1.767	-0.451904
25602872	chr6:25602872:A:G	2.05137e-14	-0.741486	-0.52496	6.50385e-07	-1.74454	-0.225692
25602874	chr6:25602874:G:A	9.35659e-11	8.10162	-0.942739	5.1179e-06	1.15689	-1.06419
25603263	chr6:25603263:G:A	3.56934e-14	-4.09142e-10	-0.712572	5.12143e-06	-4.09142e-10	0.0933915
25603394	chr6:25603394:G:A	9.1629e-14	1.53663	-1.30642	0.000560166	5.21708	-0.428888
25603493	chr6:25603493:A:G	2.108e-14	-0.709188	-0.530027	6.5723e-07	-1.72645	-0.233309
25603965	chr6:25603965:C:A	3.2425e-12	5.11132	-1.31476	9.44876e-07	-0.26883	-1.32791
25604000	chr6:25604000:C:A	2.6451e-14	-4.09142e-10	-1.01225	2.01885e-06	-4.09142e-10	-0.837517
25604096	chr6:25604096:AG:A	3.5999e-13	-4.09142e-10	1.59854	1.51858e-05	-4.09142e-10	1.18032
25604234	chr6:25604234:T:C	2.00801e-14	-4.09142e-10	-1.28781	1.36949e-06	-4.09142e-10	-1.2256
25604265	chr6:25604265:A:G	3.46145e-15	-1.73225	-1.3136	2.94032e-07	-1.59959	-1.16452
25604268	chr6:25604268:G:A	1.53342e-14	-1.55745	-3.31813e-10	5.60228e-07	-2.11945	-3.31813e-10
25604364	chr6:25604364:A:G	2.01402e-14	-4.09142e-10	-1.28482	1.38775e-06	-4.09142e-10	-1.21236
25604377	chr6:25604377:C:T	3.49387e-14	-4.09142e-10	-0.733943	1.95857e-06	-4.09142e-10	-0.867827
25604487	chr6:25604487:G:A	1.9835e-14	-0.768782	-0.53131	6.35717e-07	-1.75856	-0.234479
25604863	chr6:25604863:G:A	9.84781e-14	1.62111	-1.31881	0.000573282	5.33646	-0.52513
25604943	chr6:25604943:G:T	3.39385e-14	-4.09142e-10	-0.76299	4.74245e-06	-4.09142e-10	0.0165112
25604948	chr6:25604948:C:T	4.26562e-13	-4.09142e-10	1.76822	1.77747e-05	-4.09142e-10	1.33773
25605284	chr6:25605284:T:C	3.84931e-15	-2.10872	-0.830928	4.23055e-06	1.21815	-1.31586
25605358	chr6:25605358:TAATAA:T	1.51046e-13	2.02326	-1.29321	2.09355e-07	-1.87862	-1.22514
25605612	chr6:25605612:G:A	1.5473e-14	-1.54844	-3.31813e-10	5.61619e-07	-2.11697	-3.31813e-10
25605654	chr6:25605654:T:A	6.78133e-14	-4.09142e-10	-0.0707808	3.37182e-06	-4.09142e-10	-0.32459
25605690	chr6:25605690:C:T	1.16042e-13	1.78137	-1.31496	0.000745159	5.56535	-0.491799
25605797	chr6:25605797:A:C	2.62559e-14	-4.09142e-10	-1.01965	1.99994e-06	-4.09142e-10	-0.846924
25605953	chr6:25605953:G:A	1.28555e-14	-0.888516	-0.845252	4.2171e-07	-1.82386	-0.57962
25606444	chr6:25606444:C:T	8.63338e-11	7.96095	-0.882508	6.92314e-07	-0.852894	-1.05486
25606785	chr6:25606785:T:A	3.08149e-14	-4.09142e-10	-0.859541	1.3843e-06	-4.09142e-10	-1.21485
25607137	chr6:25607137:C:T	2.82877e-11	5.62681	0.335838	8.66516e-07	-2.1565	0.473187
25607226	chr6:25607226:T:A	2.27954e-14	-4.09142e-10	-1.16098	1.84521e-06	-4.09142e-10	-0.927451
25607343	chr6:25607343:A:G	3.14614e-11	5.70431	0.364669	8.97458e-07	-2.15128	0.503045
25607648	chr6:25607648:A:G	2.88836e-11	5.74226	0.241227	7.88813e-07	-2.14832	0.371047
25607740	chr6:25607740:A:G	6.72451e-09	12.6452	-1.21145	6.42697e-05	3.41369	-0.790648
25607781	chr6:25607781:C:T	2.76041e-11	5.7326	0.20558	7.60599e-07	-2.14796	0.334268
25607987	chr6:25607987:T:C	3.28165e-11	5.81619	0.294953	8.43762e-07	-2.1405	0.430577
25608131	chr6:25608131:T:C	5.11356e-09	12.3881	-1.22822	5.4385e-05	3.26678	-0.810735
25608142	chr6:25608142:G:A	3.47232e-11	5.83631	0.331311	8.7805e-07	-2.13879	0.468699
25608146	chr6:25608146:G:A	3.36974e-11	5.79907	0.33857	8.81869e-07	-2.14201	0.476252
25608562	chr6:25608562:T:G	1.96756e-14	-1.30816	-3.31813e-10	1.64394e-06	-1.04295	-3.31813e-10
25609050	chr6:25609050:T:G	1.0821e-09	10.7012	-1.09429	2.275e-05	2.25222	-0.6677
25609140	chr6:25609140:A:G	2.40139e-14	-4.09142e-10	-1.10891	1.28722e-06	-4.09142e-10	-1.28755
25609249	chr6:25609249:G:A	3.24695e-11	5.2435	0.857018	1.06297e-06	-2.18464	0.705668
25609294	chr6:25609294:G:A	3.35412e-14	-4.09142e-10	-0.774765	1.89094e-06	-4.09142e-10	-0.902971
25609415	chr6:25609415:G:A	5.38985e-11	5.63661	0.970703	1.44929e-06	-2.1592	0.990233
25609510	chr6:25609510:A:G	4.58161e-11	5.7438	0.701048	1.13261e-06	-2.1504	0.734885
25609528	chr6:25609528:C:T	4.81384e-11	5.58893	0.905364	1.37275e-06	-2.16225	0.93902
25609535	chr6:25609535:T:G	1.94744e-14	-4.09142e-10	-1.31844	1.23563e-06	-4.09142e-10	-1.32847
25609693	chr6:25609693:T:C	1.94629e-14	-4.09142e-10	-1.31903	1.23565e-06	-4.09142e-10	-1.32844
25609801	chr6:25609801:A:G	2.36412e-14	-4.09142e-10	-1.12455	2.29053e-06	-4.09142e-10	-0.711261
25610387	chr6:25610387:A:G	3.36414e-13	1.85136	-0.320557	2.87452e-07	-1.59331	-1.19343
25610726	chr6:25610726:A:G	7.42931e-14	0.0204792	-3.31813e-10	9.92751e-07	-1.54732	-3.31813e-10
25611598	chr6:25611598:A:G	1.66418e-10	8.40904	-0.674318	7.82439e-06	1.34783	-0.83063
25612052	chr6:25612052:C:T	1.9447e-14	-4.09142e-10	-1.31985	1.35146e-06	-4.09142e-10	-1.23886
25612287	chr6:25612287:A:C	5.88638e-14	-4.09142e-10	-0.212312	5.79868e-06	-4.09142e-10	0.217588
25612334	chr6:25612334:C:T	1.99263e-14	-4.09142e-10	-1.2955	1.66643e-06	-4.09142e-10	-1.02936
25612455	chr6:25612455:A:C	3.90054e-11	5.75751	0.526406	9.45694e-07	-2.14914	0.55326
25613505	chr6:25613505:A:G	1.92818e-14	-4.09142e-10	-1.32838	1.24876e-06	-4.09142e-10	-1.31789
25613678	chr6:25613678:T:A	2.33412e-14	-4.09142e-10	-1.13732	1.26901e-06	-4.09142e-10	-1.3018
25613726	chr6:25613726:G:A	3.41392e-14	-4.09142e-10	-0.757094	1.92115e-06	-4.09142e-10	-0.887118
25614016	chr6:25614016:A:G	1.63758e-13	-4.09142e-10	0.810851	8.02407e-06	-4.09142e-10	0.542403
25614477	chr6:25614477:T:C	1.93667e-14	-4.09142e-10	-1.32398	1.25863e-06	-4.09142e-10	-1.31002
25614974	chr6:25614974:T:C	1.63366e-13	2.10244	-1.29399	2.82939e-07	-1.90597	-0.896597
25615054	chr6:25615054:T:C	2.05134e-14	-4.09142e-10	-1.26646	1.38808e-06	-4.09142e-10	-1.21212
25615119	chr6:25615119:G:A	1.14893e-13	1.77354	-1.31707	2.77481e-07	-1.81373	-1.00832
25615360	chr6:25615360:T:C	3.34196e-15	-1.8465	-1.23449	1.92072e-07	-2.19634	-0.993586
25615528	chr6:25615528:G:A	1.9758e-14	-4.09142e-10	-1.30398	1.24068e-06	-4.09142e-10	-1.32439
25615817	chr6:25615817:A:G	1.94538e-14	-4.09142e-10	-1.3195	1.23569e-06	-4.09142e-10	-1.32841
25616001	chr6:25616001:G:A	3.49263e-14	-4.09142e-10	-0.7343	2.58053e-06	-4.09142e-10	-0.592049
25616004	chr6:25616004:C:G	3.39878e-11	5.48748	0.658741	1.05912e-06	-2.16879	0.686185
25616010	chr6:25616010:A:G	1.94599e-14	-4.09142e-10	-1.31919	1.23566e-06	-4.09142e-10	-1.32844
25616047	chr6:25616047:A:G	1.92953e-14	-4.09142e-10	-1.32768	1.2608e-06	-4.09142e-10	-1.30829
25616225	chr6:25616225:A:G	5.62982e-13	3.21404	-1.16833	8.28122e-07	-0.504384	-1.22425
25616252	chr6:25616252:T:C	2.66487e-14	0.174612	-1.17941	3.61884e-07	-1.40822	-1.14825
25616326	chr6:25616326:G:T	1.9465e-14	-4.09142e-10	-1.31892	1.28132e-06	-4.09142e-10	-1.29215
25616424	chr6:25616424:A:G	3.93332e-15	-2.11228	-0.80577	4.62023e-06	1.30099	-1.31059
25616459	chr6:25616459:T:C	3.85551e-09	12.0191	-1.14161	4.08522e-05	2.96983	-0.799915
25616460	chr6:25616460:G:A	3.3978e-11	5.41289	0.733041	1.13433e-06	-2.17411	0.760113
25616608	chr6:25616608:C:T	2.95579e-14	-4.09142e-10	-0.901187	1.40739e-06	-4.09142e-10	-1.19831
25616877	chr6:25616877:T:C	3.41392e-14	-4.09142e-10	-0.757094	1.92115e-06	-4.09142e-10	-0.887118
25617063	chr6:25617063:G:A	9.06672e-11	8.11341	-0.986003	3.7529e-06	0.993749	-1.21126
25617217	chr6:25617217:A:G	1.11258e-09	10.6932	-1.05858	2.49752e-05	2.27016	-0.592318
25617316	chr6:25617316:T:G	2.84321e-11	5.51582	0.451918	8.46212e-07	-2.1668	0.459774
25617775	chr6:25617775:T:C	1.76246e-13	0.884343	-3.31813e-10	6.10833e-07	-2.03297	-3.31813e-10
25618258	chr6:25618258:A:G	1.2848e-09	10.815	-1.03638	2.76143e-05	2.33448	-0.556186
25618551	chr6:25618551:T:C	1.55835e-13	-4.09142e-10	0.761261	6.70603e-06	-4.09142e-10	0.362964
25618779	chr6:25618779:A:C	8.68927e-11	8.41172	-1.32683	2.95417e-06	0.867443	-1.32427
25618864	chr6:25618864:TTAAAG:T	2.97824e-14	-4.09142e-10	-0.893623	1.71074e-06	-4.09142e-10	-1.00312
25619023	chr6:25619023:C:T	2.03259e-14	-4.09142e-10	-1.27564	1.48988e-06	-4.09142e-10	-1.14135
25619235	chr6:25619235:G:A	3.16802e-14	-0.831847	-3.31813e-10	5.23174e-07	-2.18788	-3.31813e-10
25619289	chr6:25619289:G:C	2.33138e-14	-4.09142e-10	-1.13849	1.75471e-06	-4.09142e-10	-0.977742
25619999	chr6:25619999:G:A	1.96672e-14	-4.09142e-10	-1.30859	1.23623e-06	-4.09142e-10	-1.32797
25620890	chr6:25620890:C:T	8.0696e-14	0.992303	-0.889153	2.71138e-07	-1.53555	-1.30962
25621162	chr6:25621162:A:G	2.00948e-14	-4.09142e-10	-1.28708	1.24433e-06	-4.09142e-10	-1.32144
25621168	chr6:25621168:A:C	1.938e-14	-4.09142e-10	-1.3233	1.2399e-06	-4.09142e-10	-1.32501
25621588	chr6:25621588:A:G	1.63452e-14	-1.4936	-3.31813e-10	6.1096e-07	-2.03277	-3.31813e-10
25621610	chr6:25621610:TG:T	3.14771e-15	-1.84308	-1.29779	3.21042e-07	-1.39383	-1.28239
25621877	chr6:25621877:A:G	3.0824e-15	-1.89792	-1.26391	2.6778e-07	-1.59296	-1.26467
25621888	chr6:25621888:C:T	4.23199e-13	2.56991	-0.809607	2.31157e-07	-2.07843	-0.926268
25621984	chr6:25621984:G:A	2.02405e-12	3.66959	-0.344272	2.92905e-07	-2.18532	-0.582631
25622330	chr6:25622330:A:G	2.48998e-15	-2.0621	-1.31316	7.0689e-06	0.594369	-0.178707
25622377	chr6:25622377:G:A	8.36868e-15	-2.16304	-3.31813e-10	7.52414e-07	-1.82451	-3.31813e-10
25622637	chr6:25622637:C:T	2.66182e-14	-4.09142e-10	-1.00594	2.08727e-06	-4.09142e-10	-0.804185
25624122	chr6:25624122:C:T	2.93838e-15	-1.92671	-1.28297	1.42781e-07	-2.20231	-1.28418
25624172	chr6:25624172:A:T	3.45202e-15	-1.86947	-1.17911	1.66011e-07	-2.02227	-1.31347
25624188	chr6:25624188:G:A	1.4025e-12	3.59817	-0.639697	2.69913e-07	-2.19249	-0.657208
25625367	chr6:25625367:A:C	5.93458e-13	2.83221	-0.733787	2.39788e-07	-2.11555	-0.852489
25625419	chr6:25625419:G:A	1.10265e-13	-4.09142e-10	0.415345	1.29991e-05	-4.09142e-10	1.02484
25625508	chr6:25625508:A:G	2.92946e-14	0.417903	-1.32804	2.34903e-07	-1.76419	-1.22444
25625527	chr6:25625527:T:A	2.1669e-14	-4.09142e-10	-1.21166	1.24216e-06	-4.09142e-10	-1.32319
25626411	chr6:25626411:A:G	2.46662e-15	-2.07515	-1.30955	6.92925e-06	0.547063	-0.151354
25626618	chr6:25626618:T:A	6.35224e-13	2.89722	-0.730784	2.38518e-07	-2.12389	-0.849458
25626739	chr6:25626739:T:C	1.7098e-12	4.40597	-1.24938	0.00908011	7.30701	0.266789
25626860	chr6:25626860:T:C	2.60562e-14	-4.09142e-10	-1.02728	2.03066e-06	-4.09142e-10	-0.831683
25627430	chr6:25627430:C:T	3.35365e-12	4.12434	-0.294071	0.0525791	7.24924	2.08079
25627459	chr6:25627459:C:T	5.25389e-13	2.71303	-0.736429	2.43175e-07	-2.09975	-0.854263
25628217	chr6:25628217:G:A	5.31904e-13	2.75883	-0.769903	2.34442e-07	-2.10647	-0.884114
25628283	chr6:25628283:G:A	2.09474e-12	4.68178	-1.32213	7.95208e-07	-0.440979	-1.32822
25628460	chr6:25628460:G:A	2.00864e-12	3.62602	-0.308341	3.70235e-07	-2.19647	-0.337193
25628468	chr6:25628468:A:G	2.01694e-14	-4.09142e-10	-1.28337	1.25142e-06	-4.09142e-10	-1.31576
25628696	chr6:25628696:C:A	5.44727e-13	2.58164	-0.568893	2.90259e-07	-2.08362	-0.693403
25628909	chr6:25628909:C:G	3.26504e-14	-4.09142e-10	-0.801683	2.48526e-06	-4.09142e-10	-0.629666
25628931	chr6:25628931:A:G	6.99767e-15	-1.39361	-0.948348	2.77276e-07	-2.09879	-0.723996
25628985	chr6:25628985:C:T	1.42093e-13	-4.09142e-10	0.668946	6.1284e-06	-4.09142e-10	0.272891
25629519	chr6:25629519:A:G	5.23774e-13	2.58759	-0.61407	2.77419e-07	-2.08721	-0.735056
25629863	chr6:25629863:G:A	4.69225e-13	2.4935	-0.629958	2.77463e-07	-2.07274	-0.749375
25629908	chr6:25629908:T:C	4.70858e-13	2.44409	-0.577076	2.93868e-07	-2.06375	-0.700921
25630251	chr6:25630251:C:T	2.52954e-14	-4.09142e-10	-1.05692	1.95616e-06	-4.09142e-10	-0.869058
25630321	chr6:25630321:C:T	1.5375e-12	3.10212	-0.0517489	4.97448e-07	-2.17025	-0.0680541
25630825	chr6:25630825:G:C	5.00444e-13	2.57271	-0.644749	2.70494e-07	-2.08544	-0.762103
25630951	chr6:25630951:C:T	3.43146e-13	2.192	-0.641388	2.89559e-07	-2.01732	-0.76212
25631488	chr6:25631488:A:G	2.27519e-14	-4.09142e-10	-1.16289	1.24052e-06	-4.09142e-10	-1.32451
25631787	chr6:25631787:G:A	2.07483e-14	-4.09142e-10	-1.25507	1.41395e-06	-4.09142e-10	-1.19365
25631881	chr6:25631881:G:A	1.96492e-14	-4.09142e-10	-1.3095	1.29835e-06	-4.09142e-10	-1.27895
25631967	chr6:25631967:C:T	1.00495e-14	-1.17048	-0.809534	3.77218e-07	-1.95801	-0.556968
25632016	chr6:25632016:G:A	3.68184e-14	-4.09142e-10	-0.681541	2.05029e-06	-4.09142e-10	-0.82206
25632114	chr6:25632114:T:C	1.02336e-12	3.21944	-0.576133	3.06019e-07	-2.19343	-0.530719
25632140	chr6:25632140:C:T	1.95035e-14	-4.09142e-10	-1.31694	1.28177e-06	-4.09142e-10	-1.2918
25632523	chr6:25632523:A:G	1.12618e-12	3.27568	-0.536636	3.17455e-07	-2.19554	-0.491917
25632582	chr6:25632582:C:T	4.85229e-14	-4.09142e-10	-0.405503	2.62583e-06	-4.09142e-10	-0.574644
25632824	chr6:25632824:T:C	8.65708e-13	2.96932	-0.493315	3.36851e-07	-2.1799	-0.448261
25633204	chr6:25633204:C:T	1.0751e-11	6.25132	-1.25611	2.11098e-06	0.524215	-1.31711
25633364	chr6:25633364:A:G	1.98954e-14	-4.09142e-10	-1.29705	1.23695e-06	-4.09142e-10	-1.32739
25633601	chr6:25633601:A:C	4.46428e-11	7.74725	-1.32834	6.70897e-07	-0.63364	-1.30554
25633805	chr6:25633805:A:G	1.03625e-12	3.20476	-0.548936	3.14458e-07	-2.19268	-0.504272
25633882	chr6:25633882:G:A	1.00318e-14	-1.63171	-0.350071	5.62275e-07	-2.19541	0.0796061
25634139	chr6:25634139:C:T	2.27293e-15	-2.14097	-1.3255	1.87172e-07	-2.11603	-1.09974
25634174	chr6:25634174:T:C	1.92832e-14	-4.09142e-10	-1.32831	1.25837e-06	-4.09142e-10	-1.31022
25634212	chr6:25634212:T:C	1.20121e-12	3.30956	-0.506006	3.27284e-07	-2.1966	-0.460372
25634244	chr6:25634244:A:T	1.96928e-14	-4.09142e-10	-1.30729	1.46024e-06	-4.09142e-10	-1.16144
25634676	chr6:25634676:A:G	2.16199e-14	-4.09142e-10	-1.21392	1.64117e-06	-4.09142e-10	-1.04463
25635172	chr6:25635172:C:T	3.15487e-11	7.39441	-1.32266	5.7756e-07	-0.764117	-1.32487
25635303	chr6:25635303:C:T	3.78906e-14	-4.09142e-10	-0.652836	2.10498e-06	-4.09142e-10	-0.795738
25635437	chr6:25635437:G:T	2.47605e-14	-1.07829	-3.31813e-10	5.15824e-07	-2.20203	-3.31813e-10
25635584	chr6:25635584:C:T	6.9689e-14	-4.09142e-10	-0.0434961	5.95276e-06	-4.09142e-10	0.243813
25636199	chr6:25636199:C:G	4.00257e-14	-4.09142e-10	-0.598017	2.21024e-06	-4.09142e-10	-0.74694
25636512	chr6:25636512:A:G	1.40165e-14	-1.10729	-0.540015	3.26535e-07	-1.92778	-0.731482
25636687	chr6:25636687:T:C	9.8035e-13	3.26416	-0.663786	2.78294e-07	-2.19515	-0.623975
25636731	chr6:25636731:T:C	4.00202e-14	-4.09142e-10	-0.598155	2.20998e-06	-4.09142e-10	-0.747057
25636889	chr6:25636889:A:G	9.99885e-13	3.31003	-0.689926	2.70431e-07	-2.19675	-0.651028
25636980	chr6:25636980:T:C	5.09838e-14	0.695342	-1.05137	3.33384e-07	-1.32727	-1.31124
25637240	chr6:25637240:C:T	1.09889e-12	3.387	-0.672479	2.74778e-07	-2.19893	-0.632907
25637367	chr6:25637367:C:T	2.25273e-14	-4.09142e-10	-1.17281	1.35188e-06	-4.09142e-10	-1.23854
25637405	chr6:25637405:T:TC	8.82287e-13	3.16144	-0.666463	2.78638e-07	-2.19123	-0.626657
25637480	chr6:25637480:C:T	8.0988e-13	3.096	-0.686651	2.73928e-07	-2.18776	-0.64717
25637701	chr6:25637701:G:A	1.35335e-14	-1.04235	-0.640028	3.09733e-07	-1.89328	-0.818811
25637707	chr6:25637707:T:C	2.07536e-14	-4.09142e-10	-1.25482	1.27321e-06	-4.09142e-10	-1.2985
25637839	chr6:25637839:G:A	3.98974e-14	0.608917	-1.21015	3.25041e-07	-1.36828	-1.29556
25637983	chr6:25637983:A:G	9.17861e-13	3.25917	-0.724661	2.6139e-07	-2.19495	-0.686839
25638128	chr6:25638128:G:A	1.92853e-14	-4.09142e-10	-1.3282	1.2496e-06	-4.09142e-10	-1.31722
25638236	chr6:25638236:A:T	2.78675e-12	4.58678	-0.941685	2.37093e-06	0.225568	-0.902328
25638241	chr6:25638241:C:T	5.07033e-10	8.39438	0.454413	7.12177e-06	-0.0198479	0.442961
25639213	chr6:25639213:C:A	2.07536e-14	-4.09142e-10	-1.25482	1.27321e-06	-4.09142e-10	-1.2985
25639432	chr6:25639432:T:C	3.17974e-15	-2.187	-0.943743	7.59294e-07	-0.607084	-1.20833
25639938	chr6:25639938:C:T	1.00309e-12	3.31205	-0.688747	2.70945e-07	-2.19685	-0.649035
25640397	chr6:25640397:AAAAC:A	1.99071e-14	-4.09142e-10	-1.29646	1.23709e-06	-4.09142e-10	-1.32728
25640446	chr6:25640446:A:G	1.03403e-12	3.2632	-0.609511	2.94407e-07	-2.1952	-0.567637
25640499	chr6:25640499:C:T	9.96117e-13	3.22159	-0.605262	2.96114e-07	-2.19362	-0.563433
25640754	chr6:25640754:A:G	9.80343e-14	0.297779	-3.31813e-10	1.16075e-06	-1.39098	-3.31813e-10
25640856	chr6:25640856:C:T	1.92878e-14	-4.09142e-10	-1.32807	1.26094e-06	-4.09142e-10	-1.30819
25640972	chr6:25640972:T:C	9.6749e-12	6.08839	-1.19864	1.98358e-06	0.433264	-1.2884
25641408	chr6:25641408:A:T	1.00732e-12	3.26082	-0.633315	2.88061e-07	-2.1952	-0.58942
25641637	chr6:25641637:C:A	1.23376e-11	6.43483	-1.30196	2.33074e-06	0.634614	-1.32847
25641872	chr6:25641872:A:G	1.06412e-12	3.28889	-0.606525	2.96034e-07	-2.19626	-0.561067
25642015	chr6:25642015:A:G	1.01499e-12	3.25068	-0.615584	2.93436e-07	-2.19514	-0.571001
25642016	chr6:25642016:T:C	1.13348e-11	6.31649	-1.2684	2.59687e-06	0.724142	-1.30988
25642349	chr6:25642349:G:A	3.58321e-12	3.75767	0.138809	5.61638e-07	-2.2022	0.0852596
25642763	chr6:25642763:C:A	4.82591e-14	0.714427	-1.12538	3.35615e-07	-1.3459	-1.28594
25642916	chr6:25642916:C:T	8.87816e-15	-2.10394	-3.31813e-10	7.31717e-07	-1.8524	-3.31813e-10
25643235	chr6:25643235:C:T	2.8902e-14	-4.09142e-10	-0.923629	2.6456e-06	-4.09142e-10	-0.567143
25643564	chr6:25643564:C:A	6.60375e-14	1.20931	-1.30663	1.48447e-07	-2.13398	-1.31359
25643893	chr6:25643893:C:T	2.10396e-14	-4.09142e-10	-1.24113	1.23652e-06	-4.09142e-10	-1.32774
25643975	chr6:25643975:C:T	1.6641e-12	3.54911	-0.419615	2.66514e-07	-2.1959	-0.666473
25644262	chr6:25644262:T:C	2.11011e-14	-4.09142e-10	-1.23821	1.23689e-06	-4.09142e-10	-1.32744
25644754	chr6:25644754:T:C	2.12858e-14	-4.09142e-10	-1.2295	1.23824e-06	-4.09142e-10	-1.32635
25644776	chr6:25644776:G:A	3.26589e-14	0.459811	-1.26123	3.77094e-07	-1.28513	-1.23018
25645134	chr6:25645134:C:T	5.6648e-12	3.89691	0.457581	5.97193e-07	-2.20184	0.146284
25645198	chr6:25645198:A:C	2.14106e-14	-4.09142e-10	-1.22365	1.23939e-06	-4.09142e-10	-1.32543
25645235	chr6:25645235:A:G	9.55723e-13	3.69069	-1.11576	0.00520848	6.33357	0.684429
25645575	chr6:25645575:A:C	2.37389e-14	-4.09142e-10	-1.12043	1.4882e-06	-4.09142e-10	-1.14248
25645604	chr6:25645604:CTT:C	2.37091e-14	-4.09142e-10	-1.12168	1.48641e-06	-4.09142e-10	-1.14368
25645758	chr6:25645758:A:T	3.75431e-14	-4.09142e-10	-0.662049	1.56677e-06	-4.09142e-10	-1.09103
25645774	chr6:25645774:A:C	3.14577e-12	5.08151	-1.31524	0.00347492	7.61671	-1.00343
25645917	chr6:25645917:G:A	1.54284e-12	3.94416	-0.890312	1.96895e-07	-2.20063	-0.964497
25646032	chr6:25646032:G:GACAA	5.58401e-15	-1.24162	-1.32601	2.01741e-07	-1.84731	-1.2935
25646540	chr6:25646540:T:C	5.39464e-14	-4.09142e-10	-0.299548	5.65412e-06	-4.09142e-10	0.192343
25646568	chr6:25646568:C:T	2.56248e-10	9.01879	-0.852424	3.07996e-06	0.386224	-0.80135
25646715	chr6:25646715:G:A	5.57928e-14	0.859114	-1.12501	3.08961e-07	-1.42838	-1.28621
25647052	chr6:25647052:C:T	3.31501e-10	9.22982	-0.805974	3.57764e-06	0.488036	-0.753376
25647067	chr6:25647067:C:T	5.96773e-14	0.604957	-0.803545	3.23957e-07	-1.53859	-1.12859
25647126	chr6:25647126:A:T	5.20583e-13	3.27515	-1.30774	8.61005e-07	-0.364787	-1.32491
25647278	chr6:25647278:C:T	7.32769e-13	-4.09142e-10	2.30929	2.44586e-05	-4.09142e-10	1.65694
25647344	chr6:25647344:G:A	1.21338e-12	3.8634	-1.04977	1.88376e-07	-2.20062	-1.00873
25647510	chr6:25647510:AC:A	2.11284e-14	-4.09142e-10	-1.23692	1.23705e-06	-4.09142e-10	-1.32731
25647681	chr6:25647681:C:T	2.01447e-14	-4.09142e-10	-1.2846	1.36415e-06	-4.09142e-10	-1.22951
25647690	chr6:25647690:A:G	2.11466e-14	-4.09142e-10	-1.23606	1.23717e-06	-4.09142e-10	-1.32721
25647716	chr6:25647716:A:G	2.11047e-14	-4.09142e-10	-1.23804	1.2369e-06	-4.09142e-10	-1.32744
25648118	chr6:25648118:C:T	1.12673e-13	0.436948	-3.31813e-10	1.0557e-06	-1.48584	-3.31813e-10
25648340	chr6:25648340:G:A	1.99671e-14	-4.09142e-10	-1.29345	1.35628e-06	-4.09142e-10	-1.2353
25648496	chr6:25648496:A:G	4.00695e-14	-4.09142e-10	-0.596923	2.21402e-06	-4.09142e-10	-0.745234
25648549	chr6:25648549:C:T	2.12437e-14	-4.09142e-10	-1.23148	1.23794e-06	-4.09142e-10	-1.32659
25648737	chr6:25648737:A:T	2.16499e-14	-4.09142e-10	-1.21254	1.24212e-06	-4.09142e-10	-1.32323
25648762	chr6:25648762:T:G	2.13935e-14	-4.09142e-10	-1.22445	1.23929e-06	-4.09142e-10	-1.32551
25649487	chr6:25649487:A:T	2.79214e-14	-4.09142e-10	-0.958147	3.15488e-06	-4.09142e-10	-0.391091
25649753	chr6:25649753:C:A	1.16393e-13	1.44904	-0.979603	1.62647e-07	-2.16301	-1.1932
25649770	chr6:25649770:A:G	2.01319e-14	-4.09142e-10	-1.28524	1.3729e-06	-4.09142e-10	-1.22312
25649840	chr6:25649840:T:C	1.12355e-13	0.434121	-3.31813e-10	1.25828e-06	-1.3103	-3.31813e-10
25649868	chr6:25649868:C:T	1.5144e-12	3.95136	-0.91612	1.9257e-07	-2.20049	-0.986843
25649894	chr6:25649894:C:T	3.63424e-14	-4.09142e-10	-0.694554	2.03021e-06	-4.09142e-10	-0.831904
25650056	chr6:25650056:A:C	2.12367e-14	-4.09142e-10	-1.23181	1.23789e-06	-4.09142e-10	-1.32663
25650060	chr6:25650060:T:G	2.11816e-14	-4.09142e-10	-1.23441	1.23746e-06	-4.09142e-10	-1.32698
25650096	chr6:25650096:T:C	1.96171e-14	-4.09142e-10	-1.31114	1.23682e-06	-4.09142e-10	-1.3275
25650589	chr6:25650589:T:A	3.0988e-11	7.38091	-1.32709	5.77594e-07	-0.770165	-1.31876
25650900	chr6:25650900:A:C	2.12099e-14	-4.09142e-10	-1.23307	1.23768e-06	-4.09142e-10	-1.3268
25651035	chr6:25651035:A:G	1.46637e-12	3.95241	-0.949401	1.8678e-07	-2.20046	-1.0174
25651144	chr6:25651144:A:C	2.29046e-14	-4.09142e-10	-1.1562	1.43854e-06	-4.09142e-10	-1.17642
25651166	chr6:25651166:T:C	2.11753e-14	-4.09142e-10	-1.2347	1.23742e-06	-4.09142e-10	-1.32702
25651422	chr6:25651422:C:G	1.34019e-12	3.84296	-0.929925	1.89876e-07	-2.2019	-0.999528
25651436	chr6:25651436:T:C	4.63252e-15	-1.44769	-1.30675	2.47467e-07	-1.60867	-1.32785
25651586	chr6:25651586:T:C	2.12009e-14	-4.09142e-10	-1.2335	1.23761e-06	-4.09142e-10	-1.32686
25651764	chr6:25651764:A:C	2.23735e-14	-4.09142e-10	-1.17966	1.25433e-06	-4.09142e-10	-1.31344
25651774	chr6:25651774:A:T	2.12361e-14	-4.09142e-10	-1.23184	1.23788e-06	-4.09142e-10	-1.32664
25651876	chr6:25651876:C:A	2.17748e-14	-4.09142e-10	-1.20679	1.24364e-06	-4.09142e-10	-1.322
25651901	chr6:25651901:T:C	1.93255e-14	-4.09142e-10	-1.32611	1.23843e-06	-4.09142e-10	-1.3262
25651997	chr6:25651997:C:A	2.82522e-11	7.28667	-1.32528	5.75977e-07	-0.801342	-1.29039
25652340	chr6:25652340:AG:A	1.23678e-12	3.62221	-0.78949	2.1759e-07	-2.20176	-0.863428
25652499	chr6:25652499:G:A	2.00052e-14	-4.09142e-10	-1.29155	1.58085e-06	-4.09142e-10	-1.08208
25652852	chr6:25652852:TCA:T	1.99152e-14	-4.09142e-10	-1.29605	1.35047e-06	-4.09142e-10	-1.23959
25652862	chr6:25652862:G:T	1.11576e-12	3.77251	-1.04276	1.89613e-07	-2.20168	-1.00113
25653173	chr6:25653173:A:G	6.83077e-13	3.15525	-0.916178	7.24064e-07	-1.24442	-0.618494
25653208	chr6:25653208:T:G	7.03809e-14	1.25038	-1.284	1.47847e-07	-2.13864	-1.31298
25653337	chr6:25653337:T:TC	2.02613e-14	-4.09142e-10	-1.27883	1.23959e-06	-4.09142e-10	-1.32526
25653380	chr6:25653380:AG:A	2.66505e-14	-4.09142e-10	-1.00473	1.36166e-06	-4.09142e-10	-1.23134
25653597	chr6:25653597:T:C	6.76409e-15	-1.31568	-1.06024	2.58314e-07	-2.02192	-0.871704
25653614	chr6:25653614:T:G	9.82004e-13	3.63303	-1.03097	1.91923e-07	-2.20231	-0.988394
25654000	chr6:25654000:T:A	2.30209e-15	-2.14056	-1.31316	2.0059e-07	-2.11733	-1.0292
25654037	chr6:25654037:T:A	4.87108e-14	0.723005	-1.12464	3.31182e-07	-1.35804	-1.28709
25654324	chr6:25654324:G:T	3.59481e-14	-4.09142e-10	-0.705463	2.01001e-06	-4.09142e-10	-0.841904
25654489	chr6:25654489:T:C	7.06308e-14	-0.0300722	-3.31813e-10	0.000205813	3.78693	-3.31813e-10
25654809	chr6:25654809:TC:T	2.1663e-14	-4.09142e-10	-1.21194	1.24208e-06	-4.09142e-10	-1.32326
25654831	chr6:25654831:C:T	6.44407e-15	-1.3683	-1.05608	2.53608e-07	-2.04436	-0.867643
25654855	chr6:25654855:C:T	2.14895e-14	-4.09142e-10	-1.21997	1.24046e-06	-4.09142e-10	-1.32456
25654876	chr6:25654876:T:C	1.03133e-12	3.71494	-1.06387	1.85215e-07	-2.20214	-1.02414
25654950	chr6:25654950:A:T	1.95607e-14	-4.09142e-10	-1.31402	1.30829e-06	-4.09142e-10	-1.27132
25655061	chr6:25655061:C:A	2.17172e-14	-4.09142e-10	-1.20943	1.24344e-06	-4.09142e-10	-1.32216
25655447	chr6:25655447:G:A	1.23202e-12	3.73872	-0.909842	1.93119e-07	-2.20232	-0.982173
25655611	chr6:25655611:T:G	1.00556e-12	3.65438	-1.02862	1.9231e-07	-2.20232	-0.98637
25655658	chr6:25655658:G:GAATT	2.39168e-14	-4.09142e-10	-1.11296	1.86922e-06	-4.09142e-10	-0.914521
25655695	chr6:25655695:C:G	2.55372e-14	-4.09142e-10	-1.0474	2.01193e-06	-4.09142e-10	-0.840946
25655867	chr6:25655867:T:G	2.64528e-14	-4.09142e-10	-1.01218	1.97865e-06	-4.09142e-10	-0.857628
25656293	chr6:25656293:A:G	3.56449e-14	-4.09142e-10	-0.713933	2.74266e-06	-4.09142e-10	-0.531113
25656485	chr6:25656485:T:C	1.9302e-14	-4.09142e-10	-1.32733	1.23776e-06	-4.09142e-10	-1.32674
25656563	chr6:25656563:A:G	3.59481e-14	-4.09142e-10	-0.705463	2.01001e-06	-4.09142e-10	-0.841904
25656635	chr6:25656635:T:A	3.59378e-14	-4.09142e-10	-0.70575	2.00951e-06	-4.09142e-10	-0.842152
25656650	chr6:25656650:T:C	2.12306e-14	-4.09142e-10	-1.2321	1.23784e-06	-4.09142e-10	-1.32667
25656718	chr6:25656718:A:G	2.11914e-14	-4.09142e-10	-1.23395	1.23754e-06	-4.09142e-10	-1.32692
25656747	chr6:25656747:G:A	2.57987e-14	-4.09142e-10	-1.03721	1.471e-06	-4.09142e-10	-1.1541
25657058	chr6:25657058:C:T	2.30353e-13	1.15207	-3.31813e-10	6.59966e-07	-1.95561	-3.31813e-10
25657063	chr6:25657063:A:G	8.67597e-15	-0.802869	-1.32411	5.00707e-05	3.64284	-1.26944
25657175	chr6:25657175:A:T	6.05876e-15	-1.16042	-1.32562	2.13108e-07	-1.79653	-1.28947
25657235	chr6:25657235:A:C	1.2735e-12	3.92531	-1.06332	0.00805353	6.61907	0.834752
25657334	chr6:25657334:A:G	1.96274e-14	-4.09142e-10	-1.31061	1.31695e-06	-4.09142e-10	-1.26472
25657362	chr6:25657362:A:G	3.11454e-11	7.38722	-1.32833	5.83273e-07	-0.76609	-1.31305
25657685	chr6:25657685:A:G	2.10774e-14	-4.09142e-10	-1.23934	1.31962e-06	-4.09142e-10	-1.2627
25657789	chr6:25657789:C:T	2.11965e-14	-4.09142e-10	-1.2337	1.23758e-06	-4.09142e-10	-1.32688
25657822	chr6:25657822:G:A	1.96972e-14	-4.09142e-10	-1.30706	1.23594e-06	-4.09142e-10	-1.32821
25657883	chr6:25657883:C:T	1.92863e-14	-4.09142e-10	-1.32814	1.26425e-06	-4.09142e-10	-1.30556
25658149	chr6:25658149:C:T	8.73622e-15	-2.12006	-3.31813e-10	5.26944e-07	-2.1807	-3.31813e-10
25658197	chr6:25658197:G:A	2.17682e-14	-4.09142e-10	-1.20709	1.25879e-06	-4.09142e-10	-1.30989
25658267	chr6:25658267:C:A	2.1835e-14	-4.09142e-10	-1.20403	1.24509e-06	-4.09142e-10	-1.32083
25658352	chr6:25658352:T:C	5.2598e-12	5.20812	-0.927814	5.32965e-06	1.05299	-0.919744
25658490	chr6:25658490:G:A	6.07241e-14	-4.09142e-10	-0.181198	3.02228e-06	-4.09142e-10	-0.434032
25658679	chr6:25658679:T:C	9.7186e-13	3.38707	-0.795399	2.1723e-07	-2.19735	-0.869494
25658812	chr6:25658812:A:G	1.96351e-14	-4.09142e-10	-1.31022	1.23657e-06	-4.09142e-10	-1.3277
25658901	chr6:25658901:A:G	1.93963e-14	-4.09142e-10	-1.32245	1.26969e-06	-4.09142e-10	-1.30127
25658944	chr6:25658944:G:A	5.536e-12	5.22579	-0.894303	5.58473e-06	1.06451	-0.88452
25658991	chr6:25658991:G:A	8.34372e-13	2.88997	-0.450829	2.92525e-07	-2.15572	-0.613534
25659031	chr6:25659031:G:A	3.42701e-14	-4.09142e-10	-0.753266	2.95298e-06	-4.09142e-10	-0.457229
25659092	chr6:25659092:A:G	2.12676e-14	-4.09142e-10	-1.23035	1.23814e-06	-4.09142e-10	-1.32643
25659609	chr6:25659609:T:C	2.23513e-14	-4.09142e-10	-1.18065	1.25393e-06	-4.09142e-10	-1.31376
25659725	chr6:25659725:C:A	2.55372e-14	-4.09142e-10	-1.0474	2.01193e-06	-4.09142e-10	-0.840946
25659747	chr6:25659747:T:A	2.12212e-14	-4.09142e-10	-1.23254	1.23777e-06	-4.09142e-10	-1.32673
25659763	chr6:25659763:T:C	1.93165e-14	-4.09142e-10	-1.32658	1.26146e-06	-4.09142e-10	-1.30777
25659825	chr6:25659825:G:C	2.19394e-14	-4.09142e-10	-1.19926	1.24722e-06	-4.09142e-10	-1.31913
25659930	chr6:25659930:C:T	3.581e-14	-0.709312	-3.31813e-10	5.97276e-07	-2.05542	-3.31813e-10
25659977	chr6:25659977:T:A	5.96965e-14	-4.09142e-10	-0.198265	5.23109e-06	-4.09142e-10	0.114576
25660079	chr6:25660079:A:G	1.95605e-14	-4.09142e-10	-1.31403	1.30827e-06	-4.09142e-10	-1.27134
25660119	chr6:25660119:G:A	2.90873e-13	-4.09142e-10	1.38535	1.12852e-05	-4.09142e-10	0.883453
25660580	chr6:25660580:C:T	8.6569e-15	-1.27657	-0.852616	2.53084e-07	-1.82154	-1.09254
25660744	chr6:25660744:A:G	6.59095e-13	2.72952	-0.526195	2.77999e-07	-2.1389	-0.681275
25660836	chr6:25660836:G:A	7.19078e-13	2.8068	-0.516366	2.78136e-07	-2.14733	-0.672363
25660899	chr6:25660899:C:T	1.93909e-14	-4.09142e-10	-1.32274	1.26892e-06	-4.09142e-10	-1.30187
25661321	chr6:25661321:T:C	7.68534e-14	1.32003	-1.26567	1.45316e-07	-2.1472	-1.32169
25661735	chr6:25661735:A:G	8.74517e-14	0.183547	-3.31813e-10	1.08938e-06	-1.45444	-3.31813e-10
25661756	chr6:25661756:T:G	7.50039e-14	0.0300004	-3.31813e-10	1.40229e-06	-1.20193	-3.31813e-10
25662034	chr6:25662034:T:A	8.78879e-14	0.188523	-3.31813e-10	1.09293e-06	-1.45118	-3.31813e-10
25662357	chr6:25662357:A:G	9.16591e-14	0.230537	-3.31813e-10	1.11864e-06	-1.42793	-3.31813e-10
25662458	chr6:25662458:G:A	2.71232e-12	3.72286	-0.104836	3.69265e-07	-2.20223	-0.334052
25662495	chr6:25662495:A:C	3.70523e-14	-4.09142e-10	-0.67521	2.0637e-06	-4.09142e-10	-0.815541
25662525	chr6:25662525:G:A	2.91771e-14	-4.09142e-10	-0.914155	2.67818e-06	-4.09142e-10	-0.554906
25662575	chr6:25662575:T:C	9.94028e-13	3.68972	-1.0755	1.29123e-06	-0.119563	-1.16488
25662645	chr6:25662645:A:T	3.29583e-12	5.14098	-1.32811	1.07272e-06	-0.146826	-1.32302
25662685	chr6:25662685:A:G	1.92915e-14	-4.09142e-10	-1.32788	1.26674e-06	-4.09142e-10	-1.3036
25662895	chr6:25662895:A:G	1.95695e-14	-4.09142e-10	-1.31357	1.3095e-06	-4.09142e-10	-1.2704
25663132	chr6:25663132:C:T	7.62706e-14	1.359	-1.31225	1.49538e-07	-2.15281	-1.28744
25663280	chr6:25663280:A:G	2.17768e-14	-4.09142e-10	-1.2067	1.24478e-06	-4.09142e-10	-1.32108
25663296	chr6:25663296:A:G	1.95672e-14	-4.09142e-10	-1.31368	1.30918e-06	-4.09142e-10	-1.27064
25663343	chr6:25663343:C:A	5.69034e-14	-0.246184	-3.31813e-10	1.13721e-06	-1.41147	-3.31813e-10
25663382	chr6:25663382:T:G	1.24365e-12	3.03863	-0.200365	3.05799e-07	-2.16075	-0.564119
25663920	chr6:25663920:T:G	1.967e-14	-4.09142e-10	-1.30845	1.23778e-06	-4.09142e-10	-1.32673
25663957	chr6:25663957:T:C	9.98373e-13	3.69492	-1.07633	1.29479e-06	-0.116113	-1.16558
25663992	chr6:25663992:T:A	2.09473e-14	-4.09142e-10	-1.24553	1.23611e-06	-4.09142e-10	-1.32807
25664753	chr6:25664753:T:A	1.08322e-12	3.84604	-1.14589	0.0057501	6.54349	0.573441
25664813	chr6:25664813:C:T	2.15205e-14	-0.0154717	-1.20306	2.26452e-07	-1.94741	-1.07785
25664863	chr6:25664863:C:T	2.9717e-14	-4.09142e-10	-0.895819	2.74593e-06	-4.09142e-10	-0.529924
25665334	chr6:25665334:A:G	2.91964e-14	-4.09142e-10	-0.913495	2.68058e-06	-4.09142e-10	-0.55401
25665651	chr6:25665651:A:G	2.89821e-14	-4.09142e-10	-0.92086	1.53391e-06	-4.09142e-10	-1.11222
25665929	chr6:25665929:G:A	2.12212e-14	-4.09142e-10	-1.23254	1.23777e-06	-4.09142e-10	-1.32673
25665936	chr6:25665936:G:A	1.15506e-12	2.99498	-0.230617	2.99139e-07	-2.15765	-0.589238
25665947	chr6:25665947:T:C	1.92929e-14	-4.09142e-10	-1.3278	1.29085e-06	-4.09142e-10	-1.28474
25666071	chr6:25666071:G:A	3.70559e-14	-4.09142e-10	-0.675111	2.06391e-06	-4.09142e-10	-0.81544
25666304	chr6:25666304:T:C	1.14612e-12	2.97393	-0.217326	3.02953e-07	-2.15575	-0.578466
25666435	chr6:25666435:T:C	2.17555e-14	-4.09142e-10	-1.20767	1.24349e-06	-4.09142e-10	-1.32212
25666456	chr6:25666456:T:G	1.03821e-12	3.11491	-0.457196	2.86037e-07	-2.17297	-0.61871
25666586	chr6:25666586:C:T	4.98882e-12	5.14725	-0.919834	5.15541e-06	1.01187	-0.911864
25666782	chr6:25666782:A:T	4.27177e-14	0.682526	-1.21545	3.17387e-07	-1.4147	-1.27297
25666839	chr6:25666839:T:C	1.95075e-14	-4.09142e-10	-1.31674	1.30095e-06	-4.09142e-10	-1.27695
25667709	chr6:25667709:C:T	1.97576e-14	-4.09142e-10	-1.304	1.23566e-06	-4.09142e-10	-1.32844
25667711	chr6:25667711:G:A	5.10848e-10	9.52906	-0.672771	4.81575e-06	0.64678	-0.614931
25667898	chr6:25667898:A:G	2.0063e-14	-4.09142e-10	-1.28866	1.53012e-06	-4.09142e-10	-1.1147
25667909	chr6:25667909:A:T	6.0869e-14	-4.09142e-10	-0.178815	3.02886e-06	-4.09142e-10	-0.431858
25667931	chr6:25667931:G:A	1.97033e-14	-4.09142e-10	-1.30675	1.2359e-06	-4.09142e-10	-1.32824
25667990	chr6:25667990:C:G	1.97072e-14	-4.09142e-10	-1.30656	1.23588e-06	-4.09142e-10	-1.32826
25668378	chr6:25668378:C:T	8.76567e-14	0.185889	-3.31813e-10	1.09027e-06	-1.45362	-3.31813e-10
25668396	chr6:25668396:C:T	5.30016e-14	-4.09142e-10	-0.317217	5.52179e-06	-4.09142e-10	0.168659
25668472	chr6:25668472:T:C	7.18117e-13	3.6056	-1.3165	2.30232e-06	0.621252	-1.32738
25668693	chr6:25668693:G:A	1.93841e-14	-4.09142e-10	-1.32308	1.25724e-06	-4.09142e-10	-1.31113
25668763	chr6:25668763:A:G	3.02267e-14	-4.09142e-10	-0.878813	2.30465e-06	-4.09142e-10	-0.705114
25668929	chr6:25668929:G:A	7.29139e-13	2.66888	-0.364552	3.00432e-07	-2.13892	-0.603653
25668955	chr6:25668955:C:T	8.31827e-13	3.46139	-1.0253	1.72617e-06	0.022378	-1.01652
25669050	chr6:25669050:G:T	1.06141e-12	3.59479	-0.91498	2.08996e-06	0.105602	-0.908501
25669077	chr6:25669077:G:C	1.38979e-12	3.07047	-0.121099	3.08914e-07	-2.19455	-0.520181
25669167	chr6:25669167:T:C	2.18284e-14	-4.09142e-10	-1.20433	1.24431e-06	-4.09142e-10	-1.32146
25669268	chr6:25669268:A:G	2.21514e-12	2.96119	0.454345	6.96831e-07	-2.17406	0.272803
25669297	chr6:25669297:G:A	6.95945e-13	3.36866	-1.11093	1.52253e-06	-0.0141383	-1.10553
25669441	chr6:25669441:G:A	8.15745e-13	3.49345	-1.07689	1.7162e-06	0.0674703	-1.0674
25669566	chr6:25669566:G:A	3.01914e-14	-4.09142e-10	-0.879982	1.72911e-06	-4.09142e-10	-0.992438
25670564	chr6:25670564:T:C	3.12738e-13	2.40946	-0.951635	2.09641e-07	-2.11936	-0.983037
25670597	chr6:25670597:C:T	3.51567e-14	0.251902	-0.979625	3.10698e-07	-1.39773	-1.31125
25670718	chr6:25670718:A:G	4.90147e-15	-2.18094	-0.517061	9.25351e-07	-0.819027	-0.798597
25670805	chr6:25670805:C:G	3.04389e-14	-4.09142e-10	-0.871818	2.49672e-06	-4.09142e-10	-0.625064
25670995	chr6:25670995:C:G	1.94565e-14	-4.09142e-10	-1.31936	1.28722e-06	-4.09142e-10	-1.28756
25671037	chr6:25671037:AAG:A	5.28135e-11	7.60624	-1.01926	7.39037e-07	-0.664139	-1.17831
25671398	chr6:25671398:CT:C	3.37201e-13	2.4813	-0.948166	2.08355e-07	-2.12923	-0.979326
25671571	chr6:25671571:G:A	4.45658e-14	-4.09142e-10	-0.490572	4.03413e-06	-4.09142e-10	-0.145253
25671645	chr6:25671645:C:T	3.09352e-13	2.45634	-1.0094	1.9701e-07	-2.12646	-1.03809
25672086	chr6:25672086:C:T	1.49411e-14	-1.58343	-3.31813e-10	5.61253e-07	-2.11763	-3.31813e-10
25672669	chr6:25672669:A:G	4.13966e-15	-1.81075	-1.05618	6.24459e-06	1.44339	-1.15172
25673045	chr6:25673045:A:G	4.56837e-13	2.91356	-1.07677	2.12253e-06	0.254679	-1.04211
25673052	chr6:25673052:T:C	3.25169e-14	-4.09142e-10	-0.805781	2.7768e-06	-4.09142e-10	-0.518743
25673398	chr6:25673398:C:T	4.22894e-14	-4.09142e-10	-0.543002	3.46421e-06	-4.09142e-10	-0.297559
25673533	chr6:25673533:G:A	4.09262e-15	-1.60793	-1.27043	1.45699e-07	-2.14927	-1.31698
25673717	chr6:25673717:A:G	2.13624e-14	-4.09142e-10	-1.2259	1.3085e-06	-4.09142e-10	-1.27116
25674315	chr6:25674315:C:A	1.95261e-14	-4.09142e-10	-1.31579	1.29882e-06	-4.09142e-10	-1.27859
25674497	chr6:25674497:T:C	2.84159e-14	0.120396	-1.06098	3.09896e-07	-1.44466	-1.2669
25674507	chr6:25674507:G:A	3.05113e-14	0.267431	-1.13687	3.22596e-07	-1.34623	-1.32517
25674691	chr6:25674691:A:G	7.09162e-12	5.78139	-1.20226	1.83946e-06	-0.0113183	-0.91925
25674806	chr6:25674806:T:C	3.29367e-14	-4.09142e-10	-0.792953	2.80234e-06	-4.09142e-10	-0.509587
25675140	chr6:25675140:C:T	8.23268e-12	5.88854	-1.16021	2.11799e-06	0.0564207	-0.845996
25675426	chr6:25675426:G:A	3.49849e-14	-4.09142e-10	-0.732622	1.78108e-06	-4.09142e-10	-0.962822
25675452	chr6:25675452:C:T	4.02146e-14	-4.09142e-10	-0.59331	2.39444e-06	-4.09142e-10	-0.666895
25675536	chr6:25675536:T:G	8.96772e-13	3.75511	-1.24385	0.00317777	6.40139	0.122497
25675626	chr6:25675626:C:T	2.80003e-14	0.130604	-1.08593	3.50636e-07	-1.25958	-1.32847
25675886	chr6:25675886:T:C	9.78823e-13	3.86098	-1.26217	0.00333445	6.52922	0.0427986
25676169	chr6:25676169:G:A	5.79905e-14	1.10115	-1.3284	0.000175089	4.45622	-0.830971
25676307	chr6:25676307:C:T	2.36563e-14	-4.09142e-10	-1.12391	1.28079e-06	-4.09142e-10	-1.29257
25676447	chr6:25676447:C:G	9.02832e-14	0.215412	-3.31813e-10	9.49264e-07	-1.59211	-3.31813e-10
25676512	chr6:25676512:T:C	9.32198e-13	3.79043	-1.24042	0.00334814	6.44227	0.133851
25676587	chr6:25676587:G:A	7.46015e-12	5.80351	-1.17372	1.99233e-06	0.0167633	-0.867501
25676669	chr6:25676669:T:C	3.299e-14	-4.09142e-10	-0.791335	2.80709e-06	-4.09142e-10	-0.507894
25676741	chr6:25676741:A:C	1.70481e-14	-0.989765	-0.461737	3.75035e-07	-1.88528	-0.635502
25676768	chr6:25676768:TTTCCATCCCCTC:T	9.60952e-12	5.8029	-0.919926	2.52699e-05	2.96675	-1.27718
25676789	chr6:25676789:CCT:C	2.46614e-14	-4.09142e-10	-1.0823	1.29894e-06	-4.09142e-10	-1.27849
25677108	chr6:25677108:C:G	3.53072e-15	-1.7825	-1.24354	1.44486e-07	-2.19986	-1.27476
25677320	chr6:25677320:T:C	2.31917e-14	-4.09142e-10	-1.14375	1.27114e-06	-4.09142e-10	-1.30013
25677378	chr6:25677378:G:A	2.31807e-14	-4.09142e-10	-1.14422	1.27089e-06	-4.09142e-10	-1.30032
25677705	chr6:25677705:A:G	2.97097e-14	0.194869	-1.09093	3.33451e-07	-1.30986	-1.32844
25678450	chr6:25678450:C:T	3.63457e-14	0.402725	-1.09719	2.93858e-07	-1.4364	-1.32831
25678683	chr6:25678683:A:T	2.43635e-15	-2.08256	-1.31448	1.63031e-07	-2.19584	-1.15802
25678799	chr6:25678799:C:T	2.99277e-14	-4.09142e-10	-0.888753	1.72059e-06	-4.09142e-10	-0.997378
25678868	chr6:25678868:C:T	4.5151e-14	-4.09142e-10	-0.477526	4.33803e-06	-4.09142e-10	-0.0726221
25678951	chr6:25678951:A:C	1.93881e-14	-4.09142e-10	-1.32288	1.24211e-06	-4.09142e-10	-1.32323
25679171	chr6:25679171:G:A	2.27847e-14	-4.09142e-10	-1.16145	1.26255e-06	-4.09142e-10	-1.30691
25679430	chr6:25679430:A:G	1.73627e-14	-0.95611	-0.477105	3.76322e-07	-1.86775	-0.649606
25679560	chr6:25679560:TC:T	1.49661e-14	-1.58175	-3.31813e-10	1.22764e-06	-1.33495	-3.31813e-10
25679732	chr6:25679732:A:G	3.30089e-14	0.299678	-1.09044	3.12374e-07	-1.37767	-1.32593
25679899	chr6:25679899:AAAT:A	1.27262e-11	6.43192	-1.26804	3.09504e-05	3.22081	-1.32847
25679974	chr6:25679974:A:G	2.001e-14	-4.09142e-10	-1.29131	1.59109e-06	-4.09142e-10	-1.07562
25680045	chr6:25680045:CAA:C	3.88656e-12	4.99957	-1.02183	1.29961e-05	2.33246	-1.30785
25680049	chr6:25680049:C:T	5.50573e-14	-4.09142e-10	-0.279165	2.8907e-06	-4.09142e-10	-0.478542
25680103	chr6:25680103:A:C	5.15205e-12	5.58421	-1.3246	0.00570393	8.17326	-1.0644
25680221	chr6:25680221:CATAATGTCTTA:C	9.32783e-14	-4.09142e-10	0.248049	4.92159e-06	-4.09142e-10	0.0535898
25680573	chr6:25680573:C:T	2.51564e-14	-4.09142e-10	-1.06243	1.46182e-06	-4.09142e-10	-1.16036
25680913	chr6:25680913:C:T	4.86802e-12	5.12323	-0.92033	1.47639e-05	2.42957	-1.27743
25681027	chr6:25681027:G:A	2.75924e-14	-0.969999	-3.31813e-10	5.60241e-07	-2.11943	-3.31813e-10
25681390	chr6:25681390:A:G	9.75159e-14	0.292477	-3.31813e-10	9.87474e-07	-1.55265	-3.31813e-10
25681525	chr6:25681525:G:A	5.95493e-12	5.28317	-0.878735	1.71403e-05	2.56404	-1.26265
25682055	chr6:25682055:G:T	4.06922e-14	-4.09142e-10	-0.581502	2.25388e-06	-4.09142e-10	-0.72739
25682397	chr6:25682397:G:GCACTTCAAGAA	3.36133e-14	-4.09142e-10	-0.772617	1.45747e-06	-4.09142e-10	-1.16334
25682506	chr6:25682506:A:C	3.2695e-14	-4.09142e-10	-0.800316	2.78051e-06	-4.09142e-10	-0.517408
25682507	chr6:25682507:A:T	3.28478e-14	-4.09142e-10	-0.795654	2.796e-06	-4.09142e-10	-0.511851
25682735	chr6:25682735:CAGG:C	3.59314e-14	-4.09142e-10	-0.705927	2.02242e-06	-4.09142e-10	-0.83575
25683052	chr6:25683052:A:C	5.59686e-13	3.27463	-1.23479	0.00178375	5.86219	0.084244
25683142	chr6:25683142:G:T	1.55838e-13	-4.09142e-10	0.761279	1.52098e-05	-4.09142e-10	1.1819
25683186	chr6:25683186:G:A	4.09739e-14	-4.09142e-10	-0.574605	1.63529e-06	-4.09142e-10	-1.04823
25683200	chr6:25683200:C:T	3.63842e-14	-4.09142e-10	-0.693404	1.52568e-06	-4.09142e-10	-1.1176
25683270	chr6:25683270:A:G	2.01655e-14	-4.09142e-10	-1.28357	1.23626e-06	-4.09142e-10	-1.32795
25683412	chr6:25683412:C:A	9.71704e-14	0.288927	-3.31813e-10	1.12809e-06	-1.41952	-3.31813e-10
25683726	chr6:25683726:C:T	5.1298e-15	-2.02696	-0.625515	1.77032e-06	0.168411	-1.13729
25683922	chr6:25683922:G:T	8.87226e-14	-4.09142e-10	0.197976	1.26232e-05	-4.09142e-10	0.995498
25684051	chr6:25684051:A:G	6.22228e-13	3.45824	-1.31248	1.06472e-06	-0.154536	-1.32279
25684378	chr6:25684378:C:T	2.77892e-15	-2.01375	-1.25172	1.45358e-07	-2.15505	-1.31355
25684507	chr6:25684507:G:A	2.05615e-14	-4.09142e-10	-1.26412	1.39071e-06	-4.09142e-10	-1.21023
25684542	chr6:25684542:C:T	1.59345e-14	-1.51905	-3.31813e-10	6.08611e-07	-2.03662	-3.31813e-10
25684574	chr6:25684574:C:A	1.76439e-14	-1.41715	-3.31813e-10	2.06167e-06	-0.816525	-3.31813e-10
25684708	chr6:25684708:G:A	4.74924e-13	-4.09142e-10	1.87562	4.03701e-05	-4.09142e-10	2.15805
25684922	chr6:25684922:CAATAGACTTTAA:C	1.98849e-14	-4.09142e-10	-1.29758	1.23978e-06	-4.09142e-10	-1.32511
25685083	chr6:25685083:T:C	2.79602e-15	-2.18409	-1.07525	1.92642e-07	-1.94836	-1.2386
25685172	chr6:25685172:A:G	2.01792e-14	-4.09142e-10	-1.28289	1.29595e-06	-4.09142e-10	-1.2808
25685261	chr6:25685261:G:A	1.20301e-14	-1.80013	-3.31813e-10	5.67708e-07	-2.10619	-3.31813e-10
25685488	chr6:25685488:A:G	2.47555e-15	-2.07088	-1.3102	1.71888e-07	-2.01063	-1.29032
25685529	chr6:25685529:G:A	2.35241e-15	-2.13734	-1.29475	1.56534e-07	-2.0876	-1.30692
25685661	chr6:25685661:A:G	1.88067e-14	-0.171678	-1.18165	4.0902e-07	-1.35121	-1.08282
25686177	chr6:25686177:C:T	1.25481e-14	-0.472597	-1.28537	2.65819e-07	-1.58089	-1.2841
25686865	chr6:25686865:T:C	1.96181e-14	-4.09142e-10	-1.31109	1.23588e-06	-4.09142e-10	-1.32826
25687351	chr6:25687351:T:C	2.03585e-14	-0.0634339	-1.21061	4.2071e-07	-1.28515	-1.1207
25687397	chr6:25687397:C:A	9.12284e-14	-4.09142e-10	0.225827	3.40666e-06	-4.09142e-10	-0.314312
25689228	chr6:25689228:A:T	4.47848e-13	-4.09142e-10	1.81692	5.52377e-05	-4.09142e-10	2.4716
25689259	chr6:25689259:G:C	3.18739e-15	-1.8316	-1.29674	1.82816e-07	-1.92893	-1.31039
25690062	chr6:25690062:G:A	5.87757e-15	-2.14379	-0.372602	3.09181e-07	-2.14854	-0.565335
25690708	chr6:25690708:C:A	4.84775e-14	-2.07599	1.66955	2.79203e-06	-2.17841	1.66514
25691069	chr6:25691069:C:T	1.74466e-12	-4.09142e-10	3.17677	5.73901e-05	-4.09142e-10	2.50983
25691134	chr6:25691134:C:T	1.0218e-14	-1.3506	-0.612785	2.6528e-07	-2.1203	-0.74671
25691670	chr6:25691670:G:A	4.80544e-14	-2.12283	1.70763	3.07075e-06	-2.15043	1.73231
25691793	chr6:25691793:T:C	2.141e-15	-2.20224	-1.32403	1.45376e-07	-2.14068	-1.3278
25691923	chr6:25691923:C:A	2.19009e-12	-4.09142e-10	3.40416	0.000311027	-4.09142e-10	4.19984
25693046	chr6:25693046:C:T	3.85349e-15	-2.05591	-0.882651	4.19334e-07	-1.68209	-0.727043
25693674	chr6:25693674:TTAAC:T	9.21705e-15	-1.40374	-0.662744	2.49419e-07	-2.13622	-0.792445
25693878	chr6:25693878:C:T	2.81432e-14	-4.09142e-10	-0.950235	2.23711e-06	-4.09142e-10	-0.734858
25694130	chr6:25694130:C:T	2.65487e-14	-4.09142e-10	-1.00856	1.89144e-06	-4.09142e-10	-0.902707
25694263	chr6:25694263:T:G	3.69328e-15	-1.8606	-1.12042	4.91428e-07	-1.30284	-0.947641
25694456	chr6:25694456:T:C	1.54996e-13	1.866	-1.11014	7.11377e-07	-0.906771	-0.973824
25694574	chr6:25694574:A:G	9.38651e-15	-1.41302	-0.63525	2.55008e-07	-2.13876	-0.767737
25694776	chr6:25694776:C:T	2.3945e-15	-2.12299	-1.29137	1.9795e-07	-1.83198	-1.3278
25695130	chr6:25695130:C:T	2.32833e-13	-4.09142e-10	1.16278	2.6233e-05	-4.09142e-10	1.72698
25695213	chr6:25695213:G:T	1.63331e-14	-0.532659	-0.961685	4.12676e-07	-1.59621	-0.828924
25695238	chr6:25695238:T:C	2.241e-14	-1.17803	-3.31813e-10	7.83584e-07	-1.78392	-3.31813e-10
25695317	chr6:25695317:T:C	1.93515e-14	-4.09142e-10	-1.32477	1.29706e-06	-4.09142e-10	-1.27994
25695592	chr6:25695592:T:C	2.8572e-15	-1.95848	-1.27922	1.66881e-07	-2.03496	-1.29556
25695963	chr6:25695963:T:C	9.6793e-15	-1.38216	-0.635385	2.57395e-07	-2.12935	-0.767836
25696383	chr6:25696383:T:A	3.25904e-15	-1.82247	-1.28364	1.88606e-07	-1.90913	-1.29901
25696887	chr6:25696887:A:G	1.95015e-14	-4.09142e-10	-1.31705	1.24084e-06	-4.09142e-10	-1.32426
25697348	chr6:25697348:C:G	1.94252e-14	-4.09142e-10	-1.32097	1.31244e-06	-4.09142e-10	-1.26815
25697400	chr6:25697400:A:G	8.74751e-14	-4.09142e-10	0.183815	3.34855e-06	-4.09142e-10	-0.331514
25698253	chr6:25698253:C:T	2.24628e-14	-0.189798	-0.985882	5.05304e-07	-1.36577	-0.856867
25698566	chr6:25698566:A:T	2.37805e-15	-2.13117	-1.29009	1.94464e-07	-1.84993	-1.32762
25698878	chr6:25698878:G:A	2.27185e-14	-4.09142e-10	-1.16436	1.66226e-06	-4.09142e-10	-1.03186
25698895	chr6:25698895:C:T	2.71503e-15	-2.11309	-1.17564	1.63757e-07	-2.02235	-1.32707
25698991	chr6:25698991:G:A	2.31872e-14	-4.09142e-10	-1.14394	1.63832e-06	-4.09142e-10	-1.04637
25699245	chr6:25699245:A:G	2.2866e-14	-4.09142e-10	-1.15789	1.57713e-06	-4.09142e-10	-1.08444
25699771	chr6:25699771:A:G	2.0018e-14	-0.277992	-1.01292	4.63697e-07	-1.42007	-0.888499
25699782	chr6:25699782:G:A	2.04444e-14	-4.09142e-10	-1.26983	1.27186e-06	-4.09142e-10	-1.29956
25700114	chr6:25700114:G:A	4.47518e-15	-2.17203	-0.616962	3.29294e-07	-2.19628	-0.454567
25700122	chr6:25700122:G:A	3.03943e-15	-1.84823	-1.32764	1.40902e-07	-2.17184	-1.32789
25700180	chr6:25700180:A:G	1.93008e-14	-4.09142e-10	-1.32739	1.2408e-06	-4.09142e-10	-1.32429
25701256	chr6:25701256:G:A	2.24412e-14	-4.09142e-10	-1.17664	1.63378e-06	-4.09142e-10	-1.04914
25701439	chr6:25701439:T:C	3.19827e-14	-4.09142e-10	-0.822344	2.56498e-06	-4.09142e-10	-0.598092
25701490	chr6:25701490:G:A	1.99103e-14	-0.376978	-0.919323	4.62584e-07	-1.52665	-0.784317
25701675	chr6:25701675:G:A	2.66052e-15	-2.12352	-1.1855	1.50587e-07	-2.1571	-1.27616
25702220	chr6:25702220:G:A	3.50427e-15	-2.14484	-0.888715	1.967e-07	-2.13564	-1.03048
25702495	chr6:25702495:T:C	1.96761e-14	-4.09142e-10	-1.30813	1.26239e-06	-4.09142e-10	-1.30703
25702541	chr6:25702541:C:T	2.23559e-15	-2.20147	-1.28156	1.59973e-07	-2.04434	-1.32846
25702721	chr6:25702721:C:T	5.56084e-14	-4.09142e-10	-0.269204	2.77539e-06	-4.09142e-10	-0.519251
25702837	chr6:25702837:A:G	2.27056e-15	-2.18415	-1.28336	1.79564e-07	-1.92888	-1.32838
25702856	chr6:25702856:T:TA	2.68326e-15	-1.99607	-1.30444	1.86836e-07	-1.9188	-1.29877
25702960	chr6:25702960:G:A	4.93117e-14	-2.04718	1.6578	2.86122e-06	-2.19142	1.70262
25703058	chr6:25703058:T:G	1.42123e-14	-1.96736	0.33393	8.39809e-07	-2.20223	0.487606
25703301	chr6:25703301:A:C	1.44598e-13	1.78638	-1.09996	6.91067e-07	-0.946519	-0.963042
25703383	chr6:25703383:G:A	1.03993e-14	-0.671721	-1.27408	2.31148e-07	-1.72827	-1.27647
25703428	chr6:25703428:A:T	9.92897e-15	-0.715132	-1.27695	2.25048e-07	-1.75213	-1.27936
25703504	chr6:25703504:T:C	2.32649e-15	-2.13139	-1.31179	1.94532e-07	-1.8504	-1.3268
25703839	chr6:25703839:A:G	2.21949e-15	-2.18902	-1.30124	1.73336e-07	-1.96636	-1.32621
25703962	chr6:25703962:C:A	2.59752e-15	-2.01834	-1.31464	2.98956e-07	-1.50594	-1.24156
25704308	chr6:25704308:T:C	9.65321e-15	-2.02025	-3.31813e-10	2.70617e-06	-0.544507	-3.31813e-10
25705178	chr6:25705178:G:C	1.21325e-12	-4.09142e-10	2.81352	6.10627e-05	-4.09142e-10	2.57186
25705185	chr6:25705185:G:A	4.90807e-14	-4.09142e-10	-0.394073	2.4754e-06	-4.09142e-10	-0.633639
25705383	chr6:25705383:C:A	4.54352e-14	-4.09142e-10	-0.471252	2.40147e-06	-4.09142e-10	-0.663961
25705490	chr6:25705490:C:G	2.60253e-15	-2.03587	-1.29519	2.82632e-07	-1.57701	-1.22664
25705707	chr6:25705707:C:A	4.67167e-15	-1.7873	-0.95872	2.4078e-07	-2.20187	-0.762047
25705828	chr6:25705828:G:A	3.50354e-15	-2.1453	-0.888465	1.96654e-07	-2.13548	-1.03087
25705946	chr6:25705946:T:A	1.36586e-14	-0.533976	-1.13919	2.72573e-07	-1.64533	-1.19456
25706224	chr6:25706224:T:C	2.32341e-15	-2.12898	-1.31552	1.9586e-07	-1.8451	-1.3253
25706409	chr6:25706409:A:G	2.50089e-15	-2.06315	-1.30774	1.72566e-07	-2.00194	-1.29508
25706421	chr6:25706421:AT:A	2.51425e-15	-2.05749	-1.30808	1.7383e-07	-1.99506	-1.29466
25707408	chr6:25707408:T:A	3.62936e-15	-2.09766	-0.900821	2.0805e-07	-2.19241	-0.917606
25707459	chr6:25707459:G:C	2.32814e-15	-2.12867	-1.3138	1.95883e-07	-1.84421	-1.32607
25707779	chr6:25707779:CA:C	1.78705e-14	-0.338809	-1.06558	3.97429e-07	-1.50628	-0.956506
25707866	chr6:25707866:A:G	2.03151e-14	-4.09142e-10	-1.27618	1.2521e-06	-4.09142e-10	-1.31522
25707888	chr6:25707888:C:T	1.8117e-14	-0.148975	-1.24171	3.60011e-07	-1.39256	-1.16911
25707969	chr6:25707969:AACTT:A	1.93739e-14	-4.09142e-10	-1.32361	1.24038e-06	-4.09142e-10	-1.32462
25708486	chr6:25708486:G:T	1.28215e-14	-0.811522	-0.924893	3.35511e-07	-1.84212	-0.790023
25708573	chr6:25708573:A:T	2.40733e-14	-4.09142e-10	-1.10644	2.26947e-06	-4.09142e-10	-0.720498
25708732	chr6:25708732:T:C	1.46389e-14	-0.887686	-0.716172	4.98506e-07	-1.68608	-0.550103
25708838	chr6:25708838:A:G	2.3453e-15	-2.10713	-1.328	2.12155e-07	-1.79986	-1.29063
25708856	chr6:25708856:C:T	1.96799e-14	-4.09142e-10	-1.30794	1.26266e-06	-4.09142e-10	-1.30682
25708986	chr6:25708986:C:T	2.2046e-13	0.682081	0.426096	6.07796e-06	-0.752002	1.01663
25708995	chr6:25708995:C:T	1.39299e-14	-0.74703	-0.906469	3.53274e-07	-1.8117	-0.768851
25709707	chr6:25709707:C:T	2.14288e-13	-4.09142e-10	1.07978	2.40471e-05	-4.09142e-10	1.63997
25710123	chr6:25710123:G:A	2.61515e-14	-4.09142e-10	-1.02363	2.03852e-06	-4.09142e-10	-0.827821
25710182	chr6:25710182:C:T	4.14029e-15	-2.02689	-0.83988	2.18294e-07	-2.20228	-0.859674
25710204	chr6:25710204:C:T	2.39249e-15	-2.1347	-1.28051	2.21685e-07	-1.83618	-1.21036
25710253	chr6:25710253:C:T	3.07406e-15	-1.86941	-1.29513	1.4914e-07	-2.15036	-1.29255
25710381	chr6:25710381:CAAG:C	1.46499e-14	-0.274889	-1.32821	2.92898e-07	-1.44742	-1.32056
25710389	chr6:25710389:T:C	1.94553e-14	-0.101804	-1.21762	3.90059e-07	-1.344	-1.1375
25710829	chr6:25710829:G:A	8.30713e-15	-2.17043	-3.31813e-10	5.15693e-07	-2.20229	-3.31813e-10
25711015	chr6:25711015:G:A	2.57607e-15	-2.05189	-1.28939	2.76285e-07	-1.6108	-1.21557
25711045	chr6:25711045:G:A	2.4468e-14	0.148221	-1.2384	4.35716e-07	-1.2065	-1.16431
25711083	chr6:25711083:A:G	8.3788e-15	-2.16183	-3.31813e-10	5.56809e-07	-2.12558	-3.31813e-10
25711110	chr6:25711110:A:G	2.00915e-14	-0.0281228	-1.25912	3.7793e-07	-1.31933	-1.19375
25711326	chr6:25711326:T:A	2.28366e-14	-4.09142e-10	-1.15918	1.67058e-06	-4.09142e-10	-1.02687
25712008	chr6:25712008:G:C	2.00295e-14	-4.09142e-10	-1.29034	1.34284e-06	-4.09142e-10	-1.24525
25712015	chr6:25712015:A:G	2.92246e-15	-2.02734	-1.18778	1.83709e-07	-2.14807	-1.08637
25712205	chr6:25712205:C:A	1.6437e-13	0.336258	0.478324	3.15241e-06	-1.02245	0.630572
25712424	chr6:25712424:T:TA	3.54904e-14	-0.718276	-3.31813e-10	6.00254e-07	-2.05044	-3.31813e-10
25712651	chr6:25712651:G:A	3.77682e-13	-4.09142e-10	1.64651	4.09008e-05	-4.09142e-10	2.17111
25712991	chr6:25712991:C:T	7.06956e-15	-1.5452	-0.786542	2.47893e-07	-2.1668	-0.768004
25713005	chr6:25713005:A:G	2.53275e-15	-2.06569	-1.29254	1.69544e-07	-2.00485	-1.30983
25713073	chr6:25713073:G:A	2.05593e-14	-0.0112256	-1.253	3.85591e-07	-1.30785	-1.18517
25713139	chr6:25713139:A:G	1.96742e-14	-4.09142e-10	-1.30823	1.35302e-06	-4.09142e-10	-1.2377
25713819	chr6:25713819:G:A	2.46084e-15	-2.09449	-1.29254	1.63752e-07	-2.03961	-1.30983
25713843	chr6:25713843:A:C	2.45117e-15	-2.09984	-1.29114	1.62486e-07	-2.04639	-1.31082
25713858	chr6:25713858:T:A	9.97052e-15	-1.98791	-3.31813e-10	1.17275e-06	-1.38069	-3.31813e-10
25714237	chr6:25714237:A:G	1.94938e-14	-4.09142e-10	-1.31744	1.24692e-06	-4.09142e-10	-1.31936
25714368	chr6:25714368:G:C	2.07231e-14	-4.09142e-10	-1.25629	1.2869e-06	-4.09142e-10	-1.28781
25714511	chr6:25714511:A:G	2.81876e-15	-2.06866	-1.18258	1.61132e-07	-2.20219	-1.16338
25714543	chr6:25714543:C:T	5.59114e-14	-4.09142e-10	-0.26377	4.55564e-06	-4.09142e-10	-0.0236768
25714557	chr6:25714557:AACTG:A	1.97899e-13	-4.09142e-10	1.00022	2.19912e-05	-4.09142e-10	1.5506
25714731	chr6:25714731:A:G	2.30386e-15	-2.12448	-1.32847	1.56488e-07	-2.19757	-1.19725
25714795	chr6:25714795:G:A	2.16962e-14	-0.145588	-1.06481	4.46797e-07	-1.38878	-0.956918
25715256	chr6:25715256:G:A	3.24421e-15	-1.87026	-1.24041	1.87661e-07	-2.04827	-1.16489
25715306	chr6:25715306:A:G	3.04646e-15	-1.86266	-1.3109	1.78448e-07	-1.96518	-1.29832
25715371	chr6:25715371:A:G	1.17561e-14	-1.05879	-0.764377	2.86757e-07	-2.00055	-0.788614
25716034	chr6:25716034:C:T	1.97495e-14	-4.09142e-10	-1.30441	1.33135e-06	-4.09142e-10	-1.25385
25717023	chr6:25717023:A:G	2.05743e-14	-4.09142e-10	-1.2635	1.37641e-06	-4.09142e-10	-1.22057
25717064	chr6:25717064:A:G	2.14854e-14	-4.09142e-10	-1.22016	1.459e-06	-4.09142e-10	-1.16229
25717357	chr6:25717357:CA:C	2.63902e-14	-1.92956	0.915014	1.49925e-06	-2.20144	1.06636
25717463	chr6:25717463:C:A	2.5146e-15	-2.07079	-1.29463	1.68662e-07	-2.01156	-1.30834
25717615	chr6:25717615:C:T	2.16724e-14	0.0236062	-1.23511	4.06074e-07	-1.28634	-1.15492
25717991	chr6:25717991:T:C	1.63514e-13	-4.09142e-10	0.809362	1.76517e-05	-4.09142e-10	1.33079
25718045	chr6:25718045:A:G	1.7989e-13	-4.09142e-10	0.904806	1.96402e-05	-4.09142e-10	1.43754
25718238	chr6:25718238:A:G	2.71009e-15	-1.99275	-1.29781	3.04123e-07	-1.49959	-1.23077
25718534	chr6:25718534:T:A	7.97929e-14	-0.233241	0.325137	1.41343e-06	-1.44912	0.255096
25719368	chr6:25719368:G:A	1.63554e-14	-1.49298	-3.31813e-10	6.47495e-07	-1.97469	-3.31813e-10
25719586	chr6:25719586:C:T	1.99064e-14	-0.0512758	-1.24522	3.81291e-07	-1.33515	-1.16909
25719591	chr6:25719591:C:G	9.51955e-15	-2.19258	0.158388	4.54329e-07	-2.18326	-0.145716
25719970	chr6:25719970:T:A	2.91353e-14	-4.09142e-10	-0.915588	1.95145e-06	-4.09142e-10	-0.871468
25719987	chr6:25719987:C:G	2.0766e-14	-0.0167036	-1.23752	3.94136e-07	-1.31274	-1.15836
25720386	chr6:25720386:GGA:G	1.42785e-14	-1.58533	-0.0434503	4.67976e-07	-2.0742	-0.225177
25720533	chr6:25720533:T:C	9.09484e-15	-2.194	0.114173	4.35885e-07	-2.18521	-0.185206
25720584	chr6:25720584:A:G	2.06989e-14	-0.197059	-1.0604	4.34264e-07	-1.42232	-0.951821
25720675	chr6:25720675:T:G	1.95852e-13	0.989819	-3.31813e-10	7.75797e-05	2.81126	-3.31813e-10
25720981	chr6:25720981:T:G	1.10282e-14	-1.20431	-0.682775	2.90185e-07	-2.06597	-0.71131
25721116	chr6:25721116:G:C	1.94113e-14	-4.09142e-10	-1.32168	1.24198e-06	-4.09142e-10	-1.32333
25721126	chr6:25721126:G:A	1.1547e-14	-1.13557	-0.705541	2.91834e-07	-2.0382	-0.733416
25721146	chr6:25721146:C:G	8.45765e-15	-2.15247	-3.31813e-10	6.15031e-07	-2.02612	-3.31813e-10
25721366	chr6:25721366:TGACA:T	1.87301e-13	2.03419	-1.08901	7.99552e-07	-0.813455	-0.950291
25721638	chr6:25721638:ATAT:A	2.48624e-15	-2.07103	-1.30573	1.70492e-07	-2.0113	-1.2978
25721685	chr6:25721685:G:A	2.31668e-15	-2.1196	-1.32781	2.04088e-07	-1.82256	-1.30669
25722078	chr6:25722078:T:C	1.71665e-13	-4.09142e-10	0.858003	1.86473e-05	-4.09142e-10	1.38566
25722096	chr6:25722096:C:T	9.39332e-15	-2.04754	-3.31813e-10	5.29909e-07	-2.17509	-3.31813e-10
25722299	chr6:25722299:T:C	1.94711e-14	-4.09142e-10	-1.31861	1.24535e-06	-4.09142e-10	-1.32063
25722610	chr6:25722610:G:A	1.78837e-13	-4.09142e-10	0.898933	1.9517e-05	-4.09142e-10	1.43124
25722645	chr6:25722645:G:A	2.2106e-15	-2.18781	-1.30647	1.74537e-07	-1.96143	-1.32423
25722688	chr6:25722688:GAAGT:G	2.90097e-15	-1.91206	-1.31044	1.44545e-07	-2.16658	-1.30762
25722740	chr6:25722740:T:C	8.71604e-15	-2.12237	-3.31813e-10	5.67456e-07	-2.10663	-3.31813e-10
25722806	chr6:25722806:T:C	1.82877e-13	-4.09142e-10	0.921275	2.00061e-05	-4.09142e-10	1.456
25723108	chr6:25723108:C:T	1.75007e-11	5.48246	-3.31813e-10	1.26413e-05	0.99693	-3.31813e-10
25723179	chr6:25723179:G:A	3.05339e-14	0.365773	-1.23447	5.06691e-07	-1.06575	-1.15414
25723299	chr6:25723299:G:A	5.89426e-15	-1.81229	-0.701269	3.31327e-07	-1.91729	-0.7274
25724050	chr6:25724050:C:T	2.10442e-14	-4.09142e-10	-1.24091	1.41551e-06	-4.09142e-10	-1.19255
25724979	chr6:25724979:C:T	4.66876e-14	0.861855	-1.30591	6.35088e-07	-0.735833	-1.2582
25725278	chr6:25725278:A:G	2.04666e-14	-0.0315489	-1.2372	3.9833e-07	-1.30338	-1.15714
25725458	chr6:25725458:T:C	6.65539e-15	-2.03241	-0.359707	3.47273e-07	-2.20205	-0.395634
25725605	chr6:25725605:A:C	4.87579e-15	-1.39515	-1.30811	4.46193e-07	-1.05562	-1.29142
25725697	chr6:25725697:C:T	3.10303e-15	-1.8461	-1.30906	1.38859e-07	-2.20211	-1.31223
25725731	chr6:25725731:G:A	2.54481e-14	-1.0509	-3.31813e-10	2.16203e-06	-0.768996	-3.31813e-10
25725824	chr6:25725824:C:T	4.19606e-14	-4.09142e-10	-0.550809	2.1759e-06	-4.09142e-10	-0.762599
25725959	chr6:25725959:C:T	2.25305e-15	-2.17185	-1.3034	1.84382e-07	-1.90543	-1.32536
25725985	chr6:25725985:G:A	1.72232e-14	-0.114235	-1.32705	2.90209e-07	-1.44992	-1.32728
25725986	chr6:25725986:G:A	2.3858e-15	-2.08967	-1.32833	2.19417e-07	-1.76267	-1.29415
25726393	chr6:25726393:C:T	6.0479e-15	-1.90231	-0.585519	2.64301e-07	-2.19039	-0.680322
25726558	chr6:25726558:A:C	2.45342e-14	-4.09142e-10	-1.08747	1.87616e-06	-4.09142e-10	-0.910817
25726826	chr6:25726826:A:G	1.8928e-14	-0.0199363	-1.32696	3.08312e-07	-1.39456	-1.32212
25727037	chr6:25727037:C:T	1.94294e-14	0.00428441	-1.32504	3.11849e-07	-1.37694	-1.32834
25727047	chr6:25727047:C:T	1.928e-14	-4.09142e-10	-1.32847	1.2542e-06	-4.09142e-10	-1.31354
25727154	chr6:25727154:G:A	2.13651e-14	-4.09142e-10	-1.22578	1.3177e-06	-4.09142e-10	-1.26415
25727220	chr6:25727220:G:A	2.34271e-15	-2.10849	-1.32774	2.08528e-07	-1.80069	-1.30704
25727289	chr6:25727289:G:A	1.8472e-14	-0.0473122	-1.32397	3.02037e-07	-1.40879	-1.32846
25727299	chr6:25727299:T:A	1.12106e-14	-1.24099	-0.629697	3.00908e-07	-2.08166	-0.659335
25727424	chr6:25727424:C:T	2.42799e-15	-2.07411	-1.32637	2.22885e-07	-1.72915	-1.31199
25727512	chr6:25727512:C:T	4.47878e-14	-0.485604	-3.31813e-10	8.01714e-05	2.84412	-3.31813e-10
25727573	chr6:25727573:G:C	8.22487e-15	-2.18038	-3.31813e-10	5.16027e-07	-2.20164	-3.31813e-10
25727759	chr6:25727759:C:G	2.03292e-14	-4.09142e-10	-1.27548	1.26735e-06	-4.09142e-10	-1.30311
25727768	chr6:25727768:C:T	8.10992e-14	-0.201149	0.309284	1.40258e-06	-1.43327	0.231545
25727801	chr6:25727801:T:C	1.93015e-14	-4.09142e-10	-1.32736	1.25571e-06	-4.09142e-10	-1.31234
25727870	chr6:25727870:C:T	1.92912e-14	-0.00304784	-1.32484	3.10218e-07	-1.38214	-1.32838
25727948	chr6:25727948:C:T	3.92188e-15	-2.02825	-0.892723	2.07097e-07	-2.20225	-0.912362
25728827	chr6:25728827:A:G	2.11604e-14	-1.23541	-3.31813e-10	8.51389e-07	-1.70093	-3.31813e-10
25729001	chr6:25729001:G:C	2.08748e-14	0.0718769	-1.32087	3.25895e-07	-1.33306	-1.32817
25729061	chr6:25729061:T:C	2.23245e-14	-4.09142e-10	-1.18185	1.33861e-06	-4.09142e-10	-1.24841
25730027	chr6:25730027:T:C	2.00477e-14	0.0328824	-1.32231	3.17988e-07	-1.35739	-1.3284
25730210	chr6:25730210:C:T	2.05147e-14	0.0541218	-1.32052	3.22266e-07	-1.34432	-1.3281
25730629	chr6:25730629:A:G	2.33271e-15	-2.11308	-1.32743	2.06372e-07	-1.80961	-1.30851
25730841	chr6:25730841:T:A	2.32843e-15	-2.1146	-1.32774	2.05986e-07	-1.81293	-1.30706
25731114	chr6:25731114:A:G	1.98925e-14	0.0251712	-1.32237	3.1655e-07	-1.36192	-1.3284
25731130	chr6:25731130:T:C	1.83979e-14	-0.0525335	-1.32277	3.0182e-07	-1.40953	-1.32844
25731463	chr6:25731463:A:G	1.93247e-14	-4.09142e-10	-1.32616	1.25133e-06	-4.09142e-10	-1.31584
25731555	chr6:25731555:C:T	2.03014e-14	0.0287766	-1.30563	3.23931e-07	-1.34217	-1.32509
25731826	chr6:25731826:G:A	3.14768e-14	-4.09142e-10	-0.838288	2.2825e-06	-4.09142e-10	-0.714772
25732086	chr6:25732086:C:T	2.02374e-14	0.0445963	-1.3246	3.27227e-07	-1.32895	-1.32819
25732102	chr6:25732102:C:T	2.30219e-14	-4.09142e-10	-1.15109	1.62034e-06	-4.09142e-10	-1.05741
25732103	chr6:25732103:A:G	4.93517e-15	-1.37642	-1.31473	4.6014e-07	-1.03507	-1.28119
25732434	chr6:25732434:G:T	1.94869e-14	0.00689806	-1.3247	3.13886e-07	-1.37061	-1.32816
25732549	chr6:25732549:G:A	2.03359e-14	-4.09142e-10	-1.27515	1.26765e-06	-4.09142e-10	-1.30288
25732566	chr6:25732566:G:A	1.94324e-14	0.00486396	-1.32546	3.12871e-07	-1.37413	-1.32788
25733681	chr6:25733681:C:A	2.11556e-14	-1.23563	-3.31813e-10	8.66839e-07	-1.68294	-3.31813e-10
25733845	chr6:25733845:A:G	2.49118e-15	-2.0764	-1.29838	2.58732e-07	-1.65996	-1.23204
25734111	chr6:25734111:C:T	1.94497e-14	0.00520894	-1.32492	3.1293e-07	-1.37373	-1.32809
25734242	chr6:25734242:C:A	3.69034e-15	-2.07404	-0.907782	2.61118e-07	-2.17991	-0.702913
25734398	chr6:25734398:A:G	9.38048e-15	-1.2871	-0.761808	2.36986e-07	-2.09999	-0.879803
25734572	chr6:25734572:T:C	4.10488e-14	-1.92754	1.35476	2.01371e-06	-2.20158	1.36152
25734741	chr6:25734741:A:G	1.96783e-14	0.0180749	-1.3261	3.15507e-07	-1.36608	-1.32754
25734801	chr6:25734801:T:C	7.15584e-15	-1.59946	-0.72015	2.61908e-07	-2.17851	-0.701298
25735223	chr6:25735223:C:T	3.6889e-15	-1.67091	-1.3113	3.18027e-07	-1.3912	-1.29446
25735588	chr6:25735588:C:G	2.0457e-14	0.0556487	-1.32486	3.22578e-07	-1.34335	-1.32811
25735646	chr6:25735646:A:G	1.91879e-14	-0.00621052	-1.32705	3.11095e-07	-1.38098	-1.32672
25735790	chr6:25735790:A:G	4.00545e-15	-1.72909	-1.17079	2.7929e-06	0.517236	-1.0302
25735983	chr6:25735983:C:A	2.3037e-14	-1.15044	-3.31813e-10	9.08394e-07	-1.63612	-3.31813e-10
25736228	chr6:25736228:G:A	5.4859e-15	-2.04355	-0.54181	2.8418e-07	-2.20151	-0.59668
25736336	chr6:25736336:T:C	2.07909e-14	0.0727494	-1.32577	3.26221e-07	-1.3325	-1.32772
25736450	chr6:25736450:G:A	1.16423e-14	-1.11698	-0.71592	7.49896e-07	-1.27809	-0.549769
25736470	chr6:25736470:G:A	2.07659e-14	-1.25423	-3.31813e-10	6.99679e-07	-1.89718	-3.31813e-10
25736555	chr6:25736555:G:A	3.43283e-14	-4.09142e-10	-0.751569	1.88268e-06	-4.09142e-10	-0.907349
25737001	chr6:25737001:C:T	1.95617e-14	-4.09142e-10	-1.31397	1.2726e-06	-4.09142e-10	-1.29898
25737468	chr6:25737468:C:T	1.92812e-14	-4.09142e-10	-1.32841	1.23578e-06	-4.09142e-10	-1.32834
25737685	chr6:25737685:A:G	2.69997e-14	-0.991714	-3.31813e-10	7.84469e-07	-1.78279	-3.31813e-10
25737780	chr6:25737780:G:A	1.86886e-14	-0.0373359	-1.32229	3.11073e-07	-1.3793	-1.32847
25737787	chr6:25737787:C:T	2.49394e-15	-2.07467	-1.299	1.68305e-07	-2.01692	-1.30511
25737792	chr6:25737792:C:T	2.13777e-15	-2.19945	-1.32832	1.59889e-07	-2.07091	-1.30241
25738114	chr6:25738114:T:C	1.93286e-14	-4.09142e-10	-1.32595	1.23906e-06	-4.09142e-10	-1.32569
25738330	chr6:25738330:T:G	8.96997e-14	-1.19343	1.40236	3.81295e-05	-0.388314	2.48926
25738334	chr6:25738334:AATAG:A	8.74761e-14	-1.21853	1.40236	3.68687e-05	-0.42194	2.48926
25738391	chr6:25738391:T:C	1.94228e-14	0.00416787	-1.32526	3.12941e-07	-1.37382	-1.32796
25738600	chr6:25738600:C:T	2.57023e-14	-4.09142e-10	-1.04096	1.80524e-06	-4.09142e-10	-0.949348
25738852	chr6:25738852:C:T	2.01772e-14	0.0419495	-1.32493	3.20093e-07	-1.35112	-1.32807
25738891	chr6:25738891:T:C	1.86697e-14	-0.0353754	-1.32526	3.05986e-07	-1.39629	-1.32796
25739000	chr6:25739000:A:G	1.94392e-14	0.00488654	-1.32513	3.12968e-07	-1.3737	-1.328
25739290	chr6:25739290:C:T	2.02521e-14	0.0439643	-1.32324	3.2054e-07	-1.34937	-1.32842
25739383	chr6:25739383:TG:T	1.92491e-14	-0.00484268	-1.32523	3.11194e-07	-1.37941	-1.32797
25739416	chr6:25739416:T:G	5.00547e-15	-1.38411	-1.2929	4.44082e-07	-1.04482	-1.30697
25739442	chr6:25739442:T:C	1.9099e-14	-0.0129439	-1.32496	3.09478e-07	-1.38484	-1.32807
25740013	chr6:25740013:C:G	2.22109e-14	-4.09142e-10	-1.18696	1.52318e-06	-4.09142e-10	-1.11924
25740274	chr6:25740274:C:T	2.02241e-14	0.0446886	-1.32535	3.20685e-07	-1.34943	-1.32791
25740293	chr6:25740293:T:G	2.19524e-14	-1.19866	-3.31813e-10	8.16208e-07	-1.74313	-3.31813e-10
25740532	chr6:25740532:G:A	3.51351e-14	-0.728339	-3.31813e-10	1.38463e-06	-1.21461	-3.31813e-10
25740594	chr6:25740594:A:T	1.95228e-14	0.00985369	-1.32581	3.13869e-07	-1.37112	-1.3277
25740599	chr6:25740599:T:C	3.49829e-15	-2.13046	-0.904802	1.90222e-07	-2.14664	-1.05297
25740799	chr6:25740799:G:C	2.69422e-15	-2.01534	-1.28109	3.03395e-07	-1.53278	-1.19998
25740805	chr6:25740805:A:T	1.93422e-14	-0.000462149	-1.32479	3.11709e-07	-1.37761	-1.32812
25740882	chr6:25740882:C:T	3.5472e-15	-2.11419	-0.907187	1.8739e-07	-2.15942	-1.05519
25740988	chr6:25740988:G:A	1.9801e-14	0.0252396	-1.32704	3.17258e-07	-1.36133	-1.32675
25741065	chr6:25741065:AAAAT:A	1.90086e-14	-0.0188439	-1.3238	3.08326e-07	-1.3883	-1.32834
25741180	chr6:25741180:A:G	1.96829e-14	0.0146549	-1.32245	3.14616e-07	-1.36798	-1.32847
25741206	chr6:25741206:A:G	1.90455e-14	-0.0151916	-1.32552	3.09138e-07	-1.38617	-1.32784
25741515	chr6:25741515:G:T	1.27673e-14	-1.14112	-0.599526	3.22448e-07	-2.04209	-0.629764
25741581	chr6:25741581:C:G	1.74856e-14	-0.113454	-1.31271	2.87249e-07	-1.45923	-1.32822
25741726	chr6:25741726:G:A	1.87709e-14	-0.0276383	-1.32759	3.07092e-07	-1.39466	-1.32599
25741742	chr6:25741742:A:G	1.67153e-14	-0.144315	-1.3269	2.86259e-07	-1.46405	-1.32685
25741847	chr6:25741847:T:C	1.9741e-14	0.0221826	-1.32702	3.19842e-07	-1.35323	-1.32674
25741933	chr6:25741933:A:G	1.97835e-14	-4.09142e-10	-1.30269	1.23818e-06	-4.09142e-10	-1.3264
25741996	chr6:25741996:C:T	1.94581e-14	0.00671957	-1.32599	3.13178e-07	-1.37345	-1.32758
25742301	chr6:25742301:A:T	6.13802e-14	-1.17741	1.00696	2.49679e-05	-0.40882	2.08637
25742471	chr6:25742471:A:G	2.82559e-15	-1.93309	-1.31573	3.24786e-07	-1.40025	-1.26438
25742732	chr6:25742732:A:G	3.61683e-15	-2.11397	-0.887974	1.90335e-07	-2.1592	-1.03981
25742933	chr6:25742933:C:T	1.96034e-14	0.0116412	-1.32348	3.14075e-07	-1.36977	-1.3284
25743331	chr6:25743331:G:A	2.10133e-14	0.0838722	-1.32625	3.28798e-07	-1.32493	-1.32743
25743412	chr6:25743412:T:A	2.34482e-15	-2.10816	-1.32717	2.08101e-07	-1.80011	-1.30967
25743417	chr6:25743417:C:T	4.24611e-14	-1.91085	1.3719	1.99205e-06	-2.20091	1.35003
25743486	chr6:25743486:A:G	1.64822e-14	-0.156874	-1.32838	2.51163e-07	-1.59897	-1.32272
25743635	chr6:25743635:C:A	1.94489e-14	-4.09142e-10	-1.31975	1.24128e-06	-4.09142e-10	-1.3239
25743689	chr6:25743689:T:TA	1.91773e-14	-0.0101941	-1.32362	3.09899e-07	-1.38318	-1.32838
25743748	chr6:25743748:T:G	8.48762e-15	-2.14893	-3.31813e-10	5.48069e-07	-2.1414	-3.31813e-10
25743751	chr6:25743751:C:A	1.14015e-14	-1.21502	-0.638768	3.01765e-07	-2.07004	-0.668105
25744056	chr6:25744056:G:A	1.98038e-14	0.0229219	-1.32459	3.16285e-07	-1.36299	-1.32817
25744650	chr6:25744650:A:G	1.93317e-14	-0.00375161	-1.32204	3.11036e-07	-1.37942	-1.32847
25745015	chr6:25745015:A:T	2.04685e-14	0.0588207	-1.32747	3.23894e-07	-1.3412	-1.32619
25745027	chr6:25745027:A:T	3.12347e-15	-1.84427	-1.30432	1.49502e-07	-2.13855	-1.30194
25745038	chr6:25745038:T:A	1.91232e-14	-0.0112085	-1.32543	3.10035e-07	-1.38323	-1.32789
25745351	chr6:25745351:A:G	1.91096e-14	-0.0107669	-1.32658	3.1006e-07	-1.38384	-1.32719
25745372	chr6:25745372:A:G	4.96849e-15	-1.38727	-1.29715	4.44005e-07	-1.04858	-1.30339
25745474	chr6:25745474:T:C	1.94923e-14	0.00781477	-1.32533	3.13449e-07	-1.37223	-1.32793
25745509	chr6:25745509:T:C	2.17319e-14	-4.09142e-10	-1.20876	1.33579e-06	-4.09142e-10	-1.25052
25745514	chr6:25745514:T:C	3.54029e-15	-2.12289	-0.900444	1.89731e-07	-2.15249	-1.0497
25745625	chr6:25745625:G:A	2.02598e-14	0.045437	-1.32434	3.20628e-07	-1.34927	-1.32824
25745855	chr6:25745855:G:A	2.02522e-14	0.0455077	-1.32479	3.20528e-07	-1.34971	-1.32812
25745990	chr6:25745990:A:G	2.61908e-14	-4.09142e-10	-1.02213	1.48482e-06	-4.09142e-10	-1.14475
25746267	chr6:25746267:G:A	2.03359e-14	-4.09142e-10	-1.27515	1.26765e-06	-4.09142e-10	-1.30288
25746322	chr6:25746322:G:A	6.06852e-14	-1.16669	0.984853	2.45242e-05	-0.399776	2.05939
25746370	chr6:25746370:CTAAA:C	2.31666e-14	0.181634	-1.32646	3.49299e-07	-1.26461	-1.32726
25746786	chr6:25746786:G:A	3.63617e-14	-4.09142e-10	-0.694023	2.18568e-06	-4.09142e-10	-0.758117
25746941	chr6:25746941:T:C	1.96428e-14	-4.09142e-10	-1.30983	1.2363e-06	-4.09142e-10	-1.32792
25747180	chr6:25747180:C:T	3.40591e-15	-2.10993	-0.952094	1.80695e-07	-2.1592	-1.09179
25747614	chr6:25747614:A:T	7.93475e-12	5.86338	-1.17191	6.60981e-06	1.54003	-1.19152
25748873	chr6:25748873:A:G	1.9083e-14	-0.0126909	-1.32605	3.09573e-07	-1.38507	-1.32753
25748897	chr6:25748897:C:G	2.2121e-14	-4.09142e-10	-1.19101	1.77268e-06	-4.09142e-10	-0.967551
25749046	chr6:25749046:C:G	1.24109e-14	-1.32981	-0.439157	3.61943e-07	-2.10343	-0.452879
25749084	chr6:25749084:C:T	1.28948e-14	-1.10196	-0.628752	8.71715e-07	-1.24208	-0.435252
25749107	chr6:25749107:G:A	1.061e-14	-1.24602	-0.679721	2.58812e-07	-2.08612	-0.805572
25749220	chr6:25749220:A:G	1.92525e-14	-0.00290701	-1.32699	3.11686e-07	-1.37903	-1.32677
25749326	chr6:25749326:G:A	1.92904e-14	-4.09142e-10	-1.32793	1.23692e-06	-4.09142e-10	-1.32742
25749492	chr6:25749492:T:TA	2.75197e-15	-1.99114	-1.28408	3.15793e-07	-1.48819	-1.20452
25749729	chr6:25749729:A:G	5.7279e-14	-0.239604	-3.31813e-10	4.30303e-06	-0.0807227	-3.31813e-10
25750126	chr6:25750126:G:A	1.88655e-14	-0.0234571	-1.32675	3.08014e-07	-1.39065	-1.32701
25750302	chr6:25750302:T:C	1.90306e-14	-0.0149465	-1.32654	3.09329e-07	-1.38621	-1.32718
25750683	chr6:25750683:G:T	7.3996e-14	-1.20367	1.22015	3.03357e-05	-0.402238	2.27452
25750809	chr6:25750809:T:A	2.18555e-15	-2.17913	-1.32654	1.81043e-07	-1.96652	-1.28254
25750897	chr6:25750897:A:C	4.64827e-15	-1.58956	-1.16149	4.13875e-06	0.89692	-1.01657
25751004	chr6:25751004:C:G	1.57347e-14	-2.19873	0.667058	1.06282e-06	-2.20222	0.723111
25751092	chr6:25751092:T:A	2.78075e-15	-2.10539	-1.15943	2.81041e-07	-1.76521	-1.04409
25751155	chr6:25751155:A:T	1.95519e-14	-4.09142e-10	-1.31447	1.23777e-06	-4.09142e-10	-1.32673
25751218	chr6:25751218:C:G	2.26829e-15	-2.14681	-1.3217	2.04832e-07	-1.87239	-1.25321
25751493	chr6:25751493:G:A	2.81133e-15	-1.98866	-1.26522	3.2714e-07	-1.48285	-1.17456
25751891	chr6:25751891:T:C	2.03359e-14	-4.09142e-10	-1.27515	1.26765e-06	-4.09142e-10	-1.30288
25752631	chr6:25752631:C:T	1.94667e-14	-4.09142e-10	-1.31883	1.24846e-06	-4.09142e-10	-1.31814
25752868	chr6:25752868:C:T	5.72634e-14	-1.10567	0.865788	2.31422e-05	-0.3156	1.91721
25753222	chr6:25753222:T:C	2.47555e-15	-2.07621	-1.30486	1.69026e-07	-2.01863	-1.29912
25753264	chr6:25753264:A:G	1.95252e-14	-4.09142e-10	-1.31583	1.23841e-06	-4.09142e-10	-1.32621
25753375	chr6:25753375:C:T	2.66501e-15	-2.0339	-1.27343	2.96835e-07	-1.567	-1.18762
25753412	chr6:25753412:C:T	1.97529e-14	0.0214584	-1.3257	3.16164e-07	-1.3638	-1.32773
25754043	chr6:25754043:C:T	2.75993e-15	-2.00465	-1.26768	3.16384e-07	-1.51211	-1.17873
25754130	chr6:25754130:C:CCTT	9.03826e-15	-1.44782	-0.638251	2.91405e-07	-2.15028	-0.622806
25754232	chr6:25754232:A:G	2.20845e-14	-4.09142e-10	-1.19266	1.76794e-06	-4.09142e-10	-0.970226
25755147	chr6:25755147:G:A	1.93698e-14	-4.09142e-10	-1.32382	1.301e-06	-4.09142e-10	-1.27691
25755184	chr6:25755184:T:G	2.23225e-14	-1.18195	-3.31813e-10	9.25739e-07	-1.61721	-3.31813e-10
25755287	chr6:25755287:A:G	1.91165e-14	-0.0107567	-1.32623	3.1045e-07	-1.38236	-1.32741
25755355	chr6:25755355:A:G	2.67901e-15	-2.02545	-1.27664	3.00166e-07	-1.55099	-1.19247
25755560	chr6:25755560:CA:C	1.13293e-14	-1.24436	-0.61579	7.63316e-07	-1.3871	-0.423025
25755815	chr6:25755815:G:A	3.07727e-14	-4.09142e-10	-0.860912	2.22371e-06	-4.09142e-10	-0.740867
25756644	chr6:25756644:T:C	8.44605e-15	-2.15384	-3.31813e-10	8.14933e-07	-1.74469	-3.31813e-10
25756671	chr6:25756671:A:C	2.7589e-14	-4.09142e-10	-0.970123	2.32217e-06	-4.09142e-10	-0.697539
25756789	chr6:25756789:A:G	1.86482e-14	-0.0344731	-1.32732	3.06208e-07	-1.3972	-1.32634
25756987	chr6:25756987:C:T	3.38236e-14	-0.766382	-3.31813e-10	1.11562e-06	-1.43064	-3.31813e-10
25757984	chr6:25757984:C:T	6.79858e-15	-1.34683	-1.024	3.36719e-07	-1.65061	-0.977939
25758025	chr6:25758025:T:A	1.73771e-14	-0.10806	-1.32432	2.9282e-07	-1.44001	-1.32823
25758220	chr6:25758220:G:T	5.367e-15	-1.7912	-0.816075	2.31847e-07	-2.20125	-0.800472
25758249	chr6:25758249:C:T	2.09387e-14	-4.09142e-10	-1.24594	1.35002e-06	-4.09142e-10	-1.23992
25758352	chr6:25758352:C:T	2.17016e-14	-4.09142e-10	-1.21015	1.3982e-06	-4.09142e-10	-1.20485
25758696	chr6:25758696:T:C	2.13808e-15	-2.19916	-1.32847	1.3666e-07	-2.20211	-1.32819
25758774	chr6:25758774:G:T	6.3114e-14	-0.142597	-3.31813e-10	1.17736e-06	-1.37677	-3.31813e-10
25758838	chr6:25758838:G:T	5.94995e-15	-1.55048	-0.953677	2.99532e-07	-1.74382	-1.00176
25759245	chr6:25759245:T:C	2.98279e-14	0.102506	-0.994601	3.49987e-07	-1.53102	-1.05888
25759283	chr6:25759283:G:A	5.88088e-15	-1.55143	-0.964404	4.75085e-07	-1.43884	-0.845465
25759555	chr6:25759555:T:C	4.85623e-14	0.101179	-0.505871	6.61989e-07	-1.45529	-0.497259
25759697	chr6:25759697:C:T	6.11407e-15	-1.66739	-0.809557	5.4851e-07	-1.53821	-0.602384
25759738	chr6:25759738:C:A	3.35516e-15	-1.96981	-1.10723	1.77375e-07	-2.1598	-1.10973
25760178	chr6:25760178:C:T	2.47476e-15	-2.18726	-1.19413	1.68603e-07	-2.20165	-1.1186
25760230	chr6:25760230:A:G	2.09081e-14	-4.09142e-10	-1.2474	1.5317e-06	-4.09142e-10	-1.11366
25760363	chr6:25760363:G:A	4.04335e-14	0.104993	-0.692874	5.52777e-07	-1.45261	-0.680229
25760775	chr6:25760775:T:A	2.08616e-14	-1.24963	-3.31813e-10	7.35326e-07	-1.84748	-3.31813e-10
25760970	chr6:25760970:A:G	2.83712e-14	-4.09142e-10	-0.942165	1.52932e-06	-4.09142e-10	-1.11522
25760991	chr6:25760991:T:C	8.72754e-15	-2.12106	-3.31813e-10	8.89061e-07	-1.65763	-3.31813e-10
25761273	chr6:25761273:C:G	7.36395e-15	-1.2357	-1.05524	3.26722e-07	-1.34876	-1.30993
25761504	chr6:25761504:G:A	2.51221e-15	-2.19191	-1.17446	1.73042e-07	-2.20016	-1.0941
25761735	chr6:25761735:C:G	5.74177e-15	-1.65298	-0.886795	5.08026e-07	-1.52249	-0.694775
25762013	chr6:25762013:T:C	1.08863e-14	-1.90003	-3.31813e-10	5.25939e-07	-2.18261	-3.31813e-10
25762418	chr6:25762418:C:T	4.51259e-15	-1.53573	-1.24494	2.04159e-07	-1.86217	-1.26673
25762833	chr6:25762833:C:T	8.49259e-14	-2.20202	2.35626	2.21503e-05	-2.04453	3.60234
25762926	chr6:25762926:T:C	4.60562e-14	0.0901247	-0.547801	6.32242e-07	-1.46196	-0.536567
25762964	chr6:25762964:A:G	7.14849e-15	-1.01752	-1.30311	1.66966e-07	-2.04005	-1.28996
25763071	chr6:25763071:T:C	2.92211e-15	-2.18887	-1.02637	2.14803e-07	-2.18972	-0.88836
25763163	chr6:25763163:T:C	9.06049e-15	-0.850522	-1.23309	9.02236e-07	-0.449742	-1.19318
25763645	chr6:25763645:TG:T	6.07676e-14	-4.09142e-10	-0.180482	5.52933e-06	-4.09142e-10	0.170024
25763902	chr6:25763902:A:G	2.33054e-14	-2.06029	0.921442	4.37293e-06	-2.19421	2.1296
25763964	chr6:25763964:A:G	8.85928e-15	-2.20188	0.0958096	1.17326e-06	-2.12963	0.749375
25764180	chr6:25764180:G:A	4.64651e-14	0.129597	-0.578435	6.28034e-07	-1.43881	-0.566397
25764433	chr6:25764433:G:A	1.43073e-14	-1.62677	-3.31813e-10	5.38617e-07	-2.15879	-3.31813e-10
25764605	chr6:25764605:G:T	4.58054e-14	0.103638	-0.566774	6.26652e-07	-1.45298	-0.554424
25764614	chr6:25764614:G:C	3.50203e-15	-1.97465	-1.05955	1.86281e-07	-2.15797	-1.06257
25764912	chr6:25764912:A:G	3.43363e-15	-1.99437	-1.05955	1.87964e-07	-2.14898	-1.06257
25765149	chr6:25765149:G:A	7.79461e-14	0.568322	-0.499844	8.19576e-07	-1.2515	-0.487506
25765715	chr6:25765715:A:G	4.94441e-14	0.11354	-0.500236	6.72505e-07	-1.44858	-0.488209
25766082	chr6:25766082:TTTAA:T	2.27123e-14	-4.09142e-10	-1.16463	1.75079e-06	-4.09142e-10	-0.979975
25766182	chr6:25766182:TTA:T	6.12626e-14	0.236599	-0.408968	7.99006e-07	-1.36886	-0.395567
25766239	chr6:25766239:C:G	5.29042e-15	-1.68553	-0.93611	4.64026e-07	-1.55883	-0.749023
25766305	chr6:25766305:A:G	7.79913e-15	-0.905223	-1.3283	3.11943e-07	-1.38092	-1.32406
25766427	chr6:25766427:A:G	1.7373e-14	-1.43262	-3.31813e-10	1.27793e-06	-1.2948	-3.31813e-10
25766445	chr6:25766445:T:C	9.0603e-15	-2.08364	-3.31813e-10	5.39075e-07	-2.15794	-3.31813e-10
25767209	chr6:25767209:G:A	7.46245e-15	-2.2023	-0.0753547	9.87793e-07	-2.13964	0.587316
25767433	chr6:25767433:G:A	4.75855e-14	0.0840158	-0.509026	6.56384e-07	-1.46468	-0.496375
25767486	chr6:25767486:C:G	1.94159e-14	-4.09142e-10	-1.32144	1.25738e-06	-4.09142e-10	-1.31101
25767857	chr6:25767857:T:C	1.24917e-13	0.606136	-0.0660221	9.38058e-07	-1.26452	-0.339468
25768208	chr6:25768208:G:A	1.92995e-14	-4.09142e-10	-1.32746	1.23694e-06	-4.09142e-10	-1.3274
25768686	chr6:25768686:C:T	4.62586e-14	0.0941746	-0.547467	6.35207e-07	-1.45891	-0.534939
25768764	chr6:25768764:A:G	4.00523e-15	-1.58904	-1.3109	1.86811e-07	-1.89713	-1.32057
25768796	chr6:25768796:T:C	9.50869e-15	-2.20226	0.166924	1.27023e-06	-2.13624	0.835392
25769121	chr6:25769121:T:C	1.55049e-14	-2.18191	0.635532	1.63842e-06	-2.18714	1.14083
25769131	chr6:25769131:C:T	6.27646e-14	-4.09142e-10	-0.148148	3.67881e-06	-4.09142e-10	-0.237452
25769212	chr6:25769212:A:T	2.82054e-15	-2.18764	-1.06297	2.05699e-07	-2.18846	-0.932921
25769282	chr6:25769282:A:G	3.88607e-15	-1.90511	-1.02503	1.88081e-07	-2.18234	-1.02859
25769560	chr6:25769560:A:AC	8.66422e-15	-2.12834	-3.31813e-10	5.25657e-07	-2.18315	-3.31813e-10
25769561	chr6:25769561:A:C	4.58885e-15	-1.54563	-1.21828	2.12693e-07	-1.85487	-1.23308
25769644	chr6:25769644:A:C	4.34366e-14	0.00535353	-0.521589	6.19063e-07	-1.50965	-0.50994
25770011	chr6:25770011:A:G	1.13026e-14	-1.59286	-0.269643	3.37565e-07	-2.10414	-0.5219
25770479	chr6:25770479:G:A	4.33068e-14	0.0321734	-0.551403	6.06065e-07	-1.49452	-0.54629
25770532	chr6:25770532:G:C	6.28499e-15	-1.60718	-0.842198	5.66145e-07	-1.47115	-0.637801
25770638	chr6:25770638:G:A	4.12151e-15	-1.55782	-1.3135	1.90663e-07	-1.87502	-1.32228
25771262	chr6:25771262:A:T	9.94453e-15	-0.794841	-1.19568	1.00394e-06	-0.38631	-1.1498
25771392	chr6:25771392:G:A	1.93358e-14	-4.09142e-10	-1.32558	1.23697e-06	-4.09142e-10	-1.32738
25771701	chr6:25771701:A:G	1.10167e-14	-0.804142	-1.08399	1.09671e-06	-0.423671	-1.02406
25771819	chr6:25771819:A:G	6.17844e-14	-2.12621	1.96232	1.36601e-05	-1.89598	2.97041
25771918	chr6:25771918:G:T	9.96326e-14	-2.1931	2.50705	2.80512e-05	-1.98339	3.77738
25772507	chr6:25772507:A:G	2.65385e-14	-4.09142e-10	-1.00894	1.45186e-06	-4.09142e-10	-1.1672
25772876	chr6:25772876:A:G	3.22963e-14	-0.812588	-3.31813e-10	8.92782e-07	-1.65346	-3.31813e-10
25773093	chr6:25773093:C:T	2.17621e-14	-4.09142e-10	-1.20737	1.64065e-06	-4.09142e-10	-1.04495
25773581	chr6:25773581:A:G	4.41432e-15	-1.55997	-1.24271	1.58279e-07	-2.20134	-1.1821
25773770	chr6:25773770:C:T	1.92136e-14	-2.07697	0.745054	3.53199e-06	-2.18974	1.91156
25773785	chr6:25773785:A:G	4.19546e-15	-1.60794	-1.24559	1.57529e-07	-2.20231	-1.18588
25773902	chr6:25773902:C:T	7.8939e-15	-2.20231	-0.0191419	9.86307e-07	-2.13933	0.585502
25773944	chr6:25773944:T:C	1.92825e-14	-4.09142e-10	-1.32834	1.23562e-06	-4.09142e-10	-1.32847
25773955	chr6:25773955:T:C	2.87359e-15	-2.1898	-1.04218	2.10436e-07	-2.19083	-0.907789
25774160	chr6:25774160:G:A	3.35137e-15	-1.97585	-1.10232	1.7863e-07	-2.15775	-1.10473
25775014	chr6:25775014:C:A	3.6191e-15	-1.91049	-1.09083	1.76534e-07	-2.18125	-1.09304
25775045	chr6:25775045:G:C	2.47218e-15	-2.19192	-1.19052	1.67763e-07	-2.20033	-1.12491
25775085	chr6:25775085:T:C	2.06185e-14	-1.26135	-3.31813e-10	8.89274e-07	-1.65739	-3.31813e-10
25775188	chr6:25775188:C:A	1.04258e-14	-0.793672	-1.14959	3.61641e-05	3.04744	-0.999417
25775210	chr6:25775210:T:C	2.1557e-14	-4.09142e-10	-1.21684	1.23697e-06	-4.09142e-10	-1.32738
25775280	chr6:25775280:C:T	2.94806e-14	-4.09142e-10	-0.903807	1.57445e-06	-4.09142e-10	-1.08614
25775342	chr6:25775342:T:A	5.18878e-15	-2.20003	-0.441013	6.32596e-07	-2.1107	0.112735
25775501	chr6:25775501:T:C	4.98972e-15	-1.3653	-1.31486	2.60735e-07	-1.58679	-1.29751
25775739	chr6:25775739:T:C	2.85734e-14	-4.09142e-10	-0.935063	1.53772e-06	-4.09142e-10	-1.10974
25775831	chr6:25775831:T:C	5.83816e-15	-1.647	-0.876122	5.19827e-07	-1.51581	-0.678487
25775832	chr6:25775832:T:C	8.33102e-15	-2.20227	0.0347175	1.149e-06	-2.13304	0.731894
25776062	chr6:25776062:T:C	4.87959e-14	0.0769564	-0.476848	6.73807e-07	-1.46939	-0.465464
25776647	chr6:25776647:T:G	7.70695e-14	-4.09142e-10	0.0571685	4.80023e-06	-4.09142e-10	0.0286214
25776721	chr6:25776721:G:A	4.26143e-15	-1.53464	-1.3033	1.95274e-07	-1.85813	-1.31526
25776828	chr6:25776828:C:T	2.97725e-14	-4.09142e-10	-0.893953	1.58601e-06	-4.09142e-10	-1.07882
25777071	chr6:25777071:G:A	5.92291e-15	-1.64262	-0.866093	5.28784e-07	-1.51101	-0.666205
25777131	chr6:25777131:G:A	2.49411e-15	-2.19476	-1.17885	1.72359e-07	-2.19856	-1.09966
25777224	chr6:25777224:T:A	3.10894e-14	-4.09142e-10	-0.850672	1.64578e-06	-4.09142e-10	-1.04183
25777253	chr6:25777253:G:A	7.85357e-14	0.525649	-0.449635	8.42061e-07	-1.27509	-0.436852
25777424	chr6:25777424:C:G	8.49041e-14	-2.2009	2.35488	2.22286e-05	-2.03372	3.59506
25777827	chr6:25777827:C:T	7.02993e-15	-1.02166	-1.3157	1.64115e-07	-2.04141	-1.30582
25777954	chr6:25777954:C:T	2.12903e-14	-1.22929	-3.31813e-10	9.11305e-07	-1.63292	-3.31813e-10
25778552	chr6:25778552:A:T	2.38545e-14	-2.07916	0.963591	4.62893e-06	-2.18859	2.18087
25778600	chr6:25778600:C:T	8.83691e-15	-2.1086	-3.31813e-10	5.18732e-07	-2.19641	-3.31813e-10
25778838	chr6:25778838:A:G	2.30603e-15	-2.1948	-1.25721	1.54263e-07	-2.19879	-1.21035
25778893	chr6:25778893:T:C	2.33462e-14	-2.09051	0.953402	4.58972e-06	-2.18444	2.16822
25778934	chr6:25778934:C:T	1.10114e-14	-0.799324	-1.08929	1.09512e-06	-0.419316	-1.02986
25779109	chr6:25779109:C:T	2.19228e-14	-4.09142e-10	-1.20001	1.23935e-06	-4.09142e-10	-1.32545
25779164	chr6:25779164:A:G	2.68718e-14	-4.09142e-10	-0.996462	1.65498e-06	-4.09142e-10	-1.03626
25779499	chr6:25779499:C:T	2.15106e-14	-2.12408	0.90509	4.4094e-06	-2.16683	2.11053
25779508	chr6:25779508:A:C	2.42465e-14	-2.08063	0.981359	4.73443e-06	-2.1881	2.20292
25779697	chr6:25779697:G:A	1.49886e-14	-0.269778	-1.31047	2.28231e-07	-1.6938	-1.32364
25779816	chr6:25779816:C:T	2.12844e-14	-4.09142e-10	-1.22956	1.58453e-06	-4.09142e-10	-1.07975
25780104	chr6:25780104:C:T	2.86013e-13	1.48899	-0.120493	1.34054e-06	-0.836153	-0.410818
25780275	chr6:25780275:C:T	2.37361e-14	-2.08741	0.966866	4.65798e-06	-2.18564	2.18418
25780433	chr6:25780433:G:A	2.97069e-15	-2.03698	-1.16176	1.75285e-07	-2.12548	-1.15591
25780583	chr6:25780583:A:G	1.75234e-14	-2.18902	0.765023	1.91912e-06	-2.17935	1.29118
25780870	chr6:25780870:C:T	3.36975e-14	-4.09142e-10	-0.770117	1.89036e-06	-4.09142e-10	-0.903275
25781249	chr6:25781249:G:T	1.93091e-14	-4.09142e-10	-1.32696	1.23614e-06	-4.09142e-10	-1.32805
25781493	chr6:25781493:TTG:T	3.88756e-15	-1.96185	-0.967912	2.02807e-07	-2.16495	-0.970598
25781722	chr6:25781722:A:G	5.12483e-14	0.706994	-1.05785	4.28816e-07	-1.20511	-1.18166
25781755	chr6:25781755:C:T	2.08379e-14	-4.09142e-10	-1.25076	1.31278e-06	-4.09142e-10	-1.26789
25782027	chr6:25782027:T:C	8.10674e-14	-2.2012	2.30894	2.11903e-05	-2.03251	3.54601
25782086	chr6:25782086:T:G	1.84324e-14	-2.18252	0.809096	1.99887e-06	-2.18636	1.3389
25782531	chr6:25782531:A:T	3.1222e-14	-4.09142e-10	-0.846416	1.74536e-06	-4.09142e-10	-0.983084
25782794	chr6:25782794:T:C	1.31388e-13	1.37659	-0.785973	1.01023e-06	-1.16992	-0.359942
25783394	chr6:25783394:C:T	5.23472e-14	0.468919	-0.798559	3.43945e-06	0.30352	-0.608251
25783681	chr6:25783681:C:T	4.53721e-15	-1.56622	-1.20901	2.05694e-07	-1.88293	-1.23847
25783817	chr6:25783817:C:T	5.59684e-14	-4.09142e-10	-0.262752	5.00688e-06	-4.09142e-10	0.0707713
25784133	chr6:25784133:T:C	3.12824e-14	-4.09142e-10	-0.844484	1.74825e-06	-4.09142e-10	-0.981428
25784233	chr6:25784233:A:G	1.94913e-14	-4.09142e-10	-1.31757	1.25397e-06	-4.09142e-10	-1.31373
25784253	chr6:25784253:C:A	1.68527e-12	0.605421	2.53672	5.01605e-05	-1.02421	3.3994
25784576	chr6:25784576:G:A	9.17644e-14	-2.2009	2.43259	2.45444e-05	-2.03373	3.69417
25784915	chr6:25784915:C:A	6.73652e-14	-4.09142e-10	-0.0774108	2.6542e-06	-4.09142e-10	-0.563898
25785076	chr6:25785076:T:C	1.60157e-12	0.592489	2.49871	4.79555e-05	-1.02763	3.35786
25785681	chr6:25785681:T:C	2.3828e-14	-4.09142e-10	-1.11668	1.71916e-06	-4.09142e-10	-0.998204
25785707	chr6:25785707:G:A	4.78447e-15	-1.5205	-1.20166	2.13921e-07	-1.85397	-1.22822
25785763	chr6:25785763:C:T	4.16739e-15	-1.58824	-1.27201	1.92202e-07	-1.89865	-1.2906
25785867	chr6:25785867:T:C	2.60702e-14	-4.09142e-10	-1.02675	1.86887e-06	-4.09142e-10	-0.914709
25785998	chr6:25785998:T:C	4.72102e-15	-2.06202	-0.673495	1.84291e-07	-2.17657	-1.05471
25786202	chr6:25786202:A:G	1.94701e-14	-4.09142e-10	-1.31866	1.25249e-06	-4.09142e-10	-1.31491
25786765	chr6:25786765:C:T	7.67761e-14	-1.11835	1.1717	9.10394e-06	-1.785	2.45367
25787589	chr6:25787589:G:A	3.57265e-14	0.116037	-0.827683	4.99447e-07	-1.76264	-0.471662
25787731	chr6:25787731:G:A	3.42572e-15	-1.91431	-1.14192	3.77082e-07	-1.81174	-0.703593
25788136	chr6:25788136:A:T	5.24265e-14	0.564361	-0.892488	7.11504e-06	0.885902	-0.463733
25788314	chr6:25788314:T:TAACA	2.087e-14	-4.09142e-10	-1.24923	1.3564e-06	-4.09142e-10	-1.23521
25788793	chr6:25788793:T:C	2.13499e-14	-4.09142e-10	-1.22649	1.58781e-06	-4.09142e-10	-1.07768
25788833	chr6:25788833:A:G	1.00299e-14	-0.69752	-1.28444	1.90831e-07	-1.90081	-1.2956
25788904	chr6:25788904:A:G	1.31934e-13	1.75485	-1.16009	9.87111e-07	-0.491043	-1.06197
25788961	chr6:25788961:G:C	3.5539e-13	1.79413	-0.208453	7.18562e-06	-0.129285	0.561324
25790086	chr6:25790086:T:C	2.41585e-14	-4.09142e-10	-1.1029	1.67666e-06	-4.09142e-10	-1.02324
25790150	chr6:25790150:T:C	2.13552e-15	-2.20141	-1.32742	1.5439e-07	-2.14187	-1.26644
25790265	chr6:25790265:G:A	3.99306e-15	-1.68394	-1.21905	1.55393e-07	-2.17425	-1.2276
25790371	chr6:25790371:T:C	2.2442e-14	-4.09142e-10	-1.17661	1.71317e-06	-4.09142e-10	-1.0017
25791126	chr6:25791126:C:T	4.50944e-14	-1.01136	0.532579	4.51639e-06	-1.48364	1.45131
25791306	chr6:25791306:C:A	1.94101e-14	-4.09142e-10	-1.32175	1.23951e-06	-4.09142e-10	-1.32532
25791515	chr6:25791515:G:A	2.35228e-14	-4.09142e-10	-1.12957	1.64442e-06	-4.09142e-10	-1.04265
25791699	chr6:25791699:C:T	5.10267e-14	-4.09142e-10	-0.35519	2.69902e-06	-4.09142e-10	-0.547153
25791898	chr6:25791898:C:T	2.37405e-14	-4.09142e-10	-1.12036	1.85945e-06	-4.09142e-10	-0.91976
25791972	chr6:25791972:A:G	2.51709e-14	-4.09142e-10	-1.06185	2.01542e-06	-4.09142e-10	-0.839216
25792227	chr6:25792227:T:C	1.98359e-14	-4.09142e-10	-1.30005	1.23562e-06	-4.09142e-10	-1.32847
25792320	chr6:25792320:A:G	6.62734e-15	-1.32396	-1.07238	7.6909e-07	-0.920695	-0.881895
25792329	chr6:25792329:A:C	4.38558e-15	-1.99656	-0.812658	2.36005e-07	-2.19308	-0.790864
25792403	chr6:25792403:G:A	2.24682e-14	-4.09142e-10	-1.17544	1.71565e-06	-4.09142e-10	-1.00025
25792540	chr6:25792540:C:T	2.09575e-14	-2.2023	0.957264	1.88336e-06	-2.15681	1.24982
25792750	chr6:25792750:T:C	3.86523e-13	1.86308	-0.193424	7.69926e-06	-0.0795148	0.580597
25792827	chr6:25792827:T:C	8.65761e-14	0.173485	-3.31813e-10	6.83321e-06	0.381753	-3.31813e-10
25793331	chr6:25793331:G:T	2.25516e-14	-4.09142e-10	-1.17173	1.85333e-06	-4.09142e-10	-0.923057
25793445	chr6:25793445:G:A	1.4048e-13	1.79603	-1.1385	8.98571e-07	-0.515774	-1.13122
25794203	chr6:25794203:A:G	6.29798e-15	-1.29118	-1.15613	2.34612e-07	-1.81256	-1.17731
25795050	chr6:25795050:A:G	6.4819e-15	-1.48972	-0.928803	7.59151e-07	-1.12077	-0.694828
25795190	chr6:25795190:C:T	1.96658e-14	-4.09142e-10	-1.30866	1.25557e-06	-4.09142e-10	-1.31245
25796142	chr6:25796142:C:T	2.18161e-14	-4.09142e-10	-1.20489	1.39732e-06	-4.09142e-10	-1.20548
25796741	chr6:25796741:T:C	1.95991e-14	-4.09142e-10	-1.31206	1.2517e-06	-4.09142e-10	-1.31554
25796912	chr6:25796912:C:T	3.03574e-14	-4.09142e-10	-0.874498	2.22872e-06	-4.09142e-10	-0.738617
25797743	chr6:25797743:G:A	4.00465e-13	1.74175	-0.0366659	8.66114e-06	-0.167475	0.786279
25798328	chr6:25798328:C:G	2.00846e-14	-4.09142e-10	-1.28759	1.25143e-06	-4.09142e-10	-1.31576
25798625	chr6:25798625:C:A	3.92828e-14	-4.09142e-10	-0.616752	2.36846e-06	-4.09142e-10	-0.677803
25798704	chr6:25798704:G:A	6.25605e-15	-1.31175	-1.14224	2.34431e-07	-1.82654	-1.1641
25798815	chr6:25798815:C:T	2.61369e-14	-4.09142e-10	-1.02419	1.51094e-06	-4.09142e-10	-1.12731
25799353	chr6:25799353:A:G	6.7961e-15	-2.14578	-0.225408	8.76128e-07	-2.14977	0.477485
25799448	chr6:25799448:G:A	6.2575e-15	-1.31596	-1.1378	2.34768e-07	-1.82927	-1.15993
25799701	chr6:25799701:G:T	4.95227e-14	-1.02803	0.642919	5.1258e-06	-1.49471	1.58895
25799969	chr6:25799969:A:C	7.65537e-14	0.900226	-0.849773	1.05499e-05	1.21055	-0.394475
25800438	chr6:25800438:T:C	2.81172e-14	-4.09142e-10	-0.951157	2.10398e-06	-4.09142e-10	-0.796212
25800497	chr6:25800497:CAT:C	2.44646e-14	-4.09142e-10	-1.09031	1.77483e-06	-4.09142e-10	-0.966341
25800694	chr6:25800694:T:C	5.56457e-13	1.86235	0.171706	1.22496e-05	-0.0805	1.04595
25800829	chr6:25800829:T:C	8.59625e-15	-2.13621	-3.31813e-10	5.74498e-07	-2.0943	-3.31813e-10
25801091	chr6:25801091:G:A	6.3077e-15	-1.33832	-1.10745	2.38037e-07	-1.8441	-1.13127
25801200	chr6:25801200:AT:A	2.22946e-14	-4.09142e-10	-1.18319	1.69698e-06	-4.09142e-10	-1.01119
25801743	chr6:25801743:C:T	5.48185e-14	-1.02045	0.736935	5.77756e-06	-1.48977	1.7037
25801855	chr6:25801855:C:T	1.14402e-14	-1.25303	-0.597375	4.19294e-07	-1.79446	-0.614761
25802173	chr6:25802173:A:G	3.0772e-14	-4.09142e-10	-0.860934	2.26273e-06	-4.09142e-10	-0.723472
25802210	chr6:25802210:G:A	6.14305e-15	-1.48179	-0.990428	2.14239e-07	-2.20112	-0.879589
25802425	chr6:25802425:C:A	2.19667e-14	-4.09142e-10	-1.19801	1.33209e-06	-4.09142e-10	-1.25329
25802867	chr6:25802867:G:T	5.26561e-14	0.992668	-1.31643	3.1063e-07	-1.38895	-1.32024
25803446	chr6:25803446:T:C	2.38913e-14	-4.09142e-10	-1.11402	1.26958e-06	-4.09142e-10	-1.30135
25803484	chr6:25803484:A:G	2.2789e-14	-2.20232	1.04105	2.0515e-06	-2.15748	1.33601
25803676	chr6:25803676:G:A	4.15768e-13	1.79453	-0.0519468	8.81419e-06	-0.129203	0.765523
25804389	chr6:25804389:G:T	3.60936e-14	-4.09142e-10	-0.701423	2.41056e-06	-4.09142e-10	-0.660185
25804400	chr6:25804400:T:C	2.58921e-14	-4.09142e-10	-1.0336	1.42964e-06	-4.09142e-10	-1.18262
25804457	chr6:25804457:C:A	5.70244e-15	-1.86893	-0.677716	2.6883e-07	-2.20198	-0.651739
25804693	chr6:25804693:T:A	4.11566e-12	4.51623	-0.481211	5.26449e-06	0.731717	-0.610776
25804774	chr6:25804774:A:T	5.36526e-14	-1.03208	0.727067	5.66573e-06	-1.49812	1.69252
25804855	chr6:25804855:C:T	2.69855e-14	-4.09142e-10	-0.992238	1.81406e-06	-4.09142e-10	-0.944477
25805103	chr6:25805103:A:T	2.45683e-14	-4.09142e-10	-1.08608	1.78403e-06	-4.09142e-10	-0.961167
25805732	chr6:25805732:A:G	2.16762e-14	-4.09142e-10	-1.21133	1.31614e-06	-4.09142e-10	-1.26534
25805804	chr6:25805804:C:G	1.52592e-14	-1.56236	-3.31813e-10	8.65217e-07	-1.68482	-3.31813e-10
25806348	chr6:25806348:T:C	5.42371e-14	-1.04426	0.750086	5.76374e-06	-1.50772	1.71927
25806604	chr6:25806604:G:A	2.63915e-14	-4.09142e-10	-1.0145	1.44912e-06	-4.09142e-10	-1.16908
25806738	chr6:25806738:G:A	2.13537e-14	-4.09142e-10	-1.22631	1.65224e-06	-4.09142e-10	-1.03791
25807019	chr6:25807019:A:G	1.06842e-14	-1.91877	-3.31813e-10	7.4034e-07	-1.84069	-3.31813e-10
25807375	chr6:25807375:A:G	6.13657e-15	-1.35915	-1.11413	2.33422e-07	-1.85743	-1.13752
25807452	chr6:25807452:G:A	2.67583e-14	-4.09142e-10	-1.00069	1.79695e-06	-4.09142e-10	-0.953952
25808372	chr6:25808372:A:T	1.38814e-14	-1.65699	-3.31813e-10	1.7943e-06	-0.955426	-3.31813e-10
25808515	chr6:25808515:A:T	1.74085e-14	-2.19621	0.765628	1.46249e-06	-2.18756	1.02765
25808630	chr6:25808630:T:C	3.04778e-15	-1.84589	-1.32723	2.25161e-07	-1.76569	-1.26529
25808841	chr6:25808841:A:G	1.11749e-14	-1.24402	-0.629848	4.08385e-07	-1.78838	-0.647204
25808859	chr6:25808859:C:T	1.09323e-14	-1.24538	-0.650437	3.99848e-07	-1.78918	-0.667533
25808863	chr6:25808863:A:G	3.13857e-15	-2.01599	-1.12778	1.70856e-07	-2.18811	-1.11886
25808990	chr6:25808990:A:G	2.00632e-14	-2.20184	0.913186	1.80763e-06	-2.14863	1.20061
25809249	chr6:25809249:G:A	1.68749e-14	-2.19504	0.733331	1.42866e-06	-2.18756	1.00425
25809296	chr6:25809296:T:C	5.4148e-14	-1.04379	0.74797	5.75597e-06	-1.50651	1.7167
25809488	chr6:25809488:C:A	6.37894e-15	-1.32731	-1.10723	2.39755e-07	-1.83705	-1.13113
25809523	chr6:25809523:A:G	2.04325e-14	-2.20152	0.931106	1.84799e-06	-2.1456	1.21966
25809659	chr6:25809659:G:A	4.67143e-15	-2.19679	-0.549288	6.98783e-07	-1.9319	0.0334411
25809668	chr6:25809668:ATGT:A	1.93545e-14	-4.09142e-10	-1.32461	1.24292e-06	-4.09142e-10	-1.32258
25809681	chr6:25809681:G:A	1.48527e-13	1.79102	-1.07779	1.12141e-06	-0.465734	-0.959724
25809883	chr6:25809883:A:G	1.93097e-14	-4.09142e-10	-1.32693	1.2427e-06	-4.09142e-10	-1.32276
25809992	chr6:25809992:G:A	2.22533e-14	-4.09142e-10	-1.18505	1.69219e-06	-4.09142e-10	-1.01402
25810569	chr6:25810569:G:C	4.95838e-14	-1.07236	0.688489	5.24235e-06	-1.52922	1.64595
25810716	chr6:25810716:A:G	2.09892e-14	-1.24353	-3.31813e-10	8.63548e-07	-1.68675	-3.31813e-10
25810764	chr6:25810764:G:A	1.94576e-14	-4.09142e-10	-1.3193	1.24103e-06	-4.09142e-10	-1.3241
25810806	chr6:25810806:C:T	5.42757e-14	-0.97709	0.683627	5.63178e-06	-1.45462	1.643
25811103	chr6:25811103:A:G	2.45693e-14	-4.09142e-10	-1.08604	1.78407e-06	-4.09142e-10	-0.961143
25811176	chr6:25811176:C:T	5.58787e-14	-1.0155	0.751142	5.95692e-06	-1.48354	1.72805
25811841	chr6:25811841:A:G	1.04589e-13	0.362502	-3.31813e-10	8.36786e-06	0.584356	-3.31813e-10
25811844	chr6:25811844:C:G	2.17409e-14	-4.09142e-10	-1.20834	1.32175e-06	-4.09142e-10	-1.26108
25811887	chr6:25811887:A:G	2.65187e-14	-4.09142e-10	-1.00969	1.45477e-06	-4.09142e-10	-1.1652
25811891	chr6:25811891:A:G	4.9738e-15	-2.19637	-0.486989	7.63418e-07	-1.92901	0.119013
25812080	chr6:25812080:T:C	2.54608e-14	-4.09142e-10	-1.0504	1.8636e-06	-4.09142e-10	-0.917533
25812108	chr6:25812108:C:T	7.64221e-13	-4.09142e-10	2.35132	3.23534e-05	-4.09142e-10	1.93668
25812209	chr6:25812209:T:C	1.96394e-14	-4.09142e-10	-1.31	1.23776e-06	-4.09142e-10	-1.32674
25812413	chr6:25812413:T:C	1.77122e-14	-2.20198	0.788691	1.58532e-06	-2.15019	1.07093
25812485	chr6:25812485:T:C	3.13647e-15	-2.01844	-1.126	1.71264e-07	-2.18747	-1.11713
25812922	chr6:25812922:G:A	6.14642e-15	-1.33608	-1.13559	2.32181e-07	-1.84253	-1.15775
25813582	chr6:25813582:T:C	1.95159e-14	-4.09142e-10	-1.31631	1.23754e-06	-4.09142e-10	-1.32692
25813910	chr6:25813910:C:T	1.00066e-14	-1.9843	-3.31813e-10	7.95639e-07	-1.76865	-3.31813e-10
25813944	chr6:25813944:A:G	1.98542e-14	-4.09142e-10	-1.29912	1.27091e-06	-4.09142e-10	-1.30031
25814331	chr6:25814331:A:G	6.84831e-14	-4.09142e-10	-0.0609525	2.79896e-06	-4.09142e-10	-0.510794
25814351	chr6:25814351:A:G	2.00657e-14	-4.09142e-10	-1.28853	1.37812e-06	-4.09142e-10	-1.21932
25814645	chr6:25814645:T:C	1.96493e-14	-4.09142e-10	-1.30949	1.2581e-06	-4.09142e-10	-1.31044
25814889	chr6:25814889:G:A	2.12968e-14	-4.09142e-10	-1.22898	1.57173e-06	-4.09142e-10	-1.08787
25814951	chr6:25814951:A:T	6.09479e-15	-2.20214	-0.27797	9.21837e-07	-2.00298	0.381552
25815235	chr6:25815235:G:GGGAGGGAGGAAT	2.10722e-14	-4.09142e-10	-1.23958	1.29352e-06	-4.09142e-10	-1.28268
25816127	chr6:25816127:T:C	2.12019e-14	-4.09142e-10	-1.23345	1.35238e-06	-4.09142e-10	-1.23818
25816632	chr6:25816632:T:C	3.0787e-14	-4.09142e-10	-0.860445	2.26446e-06	-4.09142e-10	-0.722705
25816988	chr6:25816988:T:C	6.54274e-15	-1.28402	-1.12516	2.4353e-07	-1.80917	-1.14338
25817069	chr6:25817069:G:A	2.02302e-14	-4.09142e-10	-1.28036	1.24462e-06	-4.09142e-10	-1.32121
25817290	chr6:25817290:G:A	3.39615e-14	-1.02892	0.26661	3.17169e-06	-1.49526	1.10948
25817477	chr6:25817477:A:G	2.27862e-14	-0.270557	-0.890827	2.75424e-06	0.0530371	-0.57994
25817561	chr6:25817561:A:G	6.32968e-15	-1.35943	-1.08286	2.4174e-07	-1.85736	-1.10258
25817568	chr6:25817568:AT:A	1.24216e-14	-2.19954	0.43144	1.09063e-06	-2.13338	0.680091
25818214	chr6:25818214:A:G	2.98632e-15	-1.86678	-1.32672	2.23258e-07	-1.76798	-1.27149
25818538	chr6:25818538:A:G	6.59652e-15	-1.30878	-1.09222	2.47259e-07	-1.82543	-1.11193
25818857	chr6:25818857:A:T	1.95634e-14	-4.09142e-10	-1.31388	1.27171e-06	-4.09142e-10	-1.29968
25819896	chr6:25819896:C:T	1.98153e-14	-4.09142e-10	-1.30108	1.23683e-06	-4.09142e-10	-1.32749
25819939	chr6:25819939:C:T	2.00638e-14	-4.09142e-10	-1.28862	1.2409e-06	-4.09142e-10	-1.32421
25820126	chr6:25820126:C:G	3.04516e-15	-2.01476	-1.15923	1.65809e-07	-2.18901	-1.14795
25820200	chr6:25820200:T:C	4.11611e-14	-0.994718	0.424673	3.97788e-06	-1.46473	1.30543
25820211	chr6:25820211:C:A	3.0148e-14	0.416244	-1.29766	2.84892e-07	-1.46778	-1.32791
25820996	chr6:25820996:C:T	1.38755e-14	-2.20194	0.544529	1.21199e-06	-2.14998	0.802202
25821158	chr6:25821158:G:A	2.26288e-14	-4.09142e-10	-1.16832	1.36664e-06	-4.09142e-10	-1.22769
25821352	chr6:25821352:C:T	1.33319e-14	-2.20019	0.502811	1.17406e-06	-2.13662	0.757044
25821542	chr6:25821542:C:T	2.11025e-12	3.79563	-0.428612	4.63517e-06	0.537865	-0.544235
25821579	chr6:25821579:T:A	1.5013e-14	-0.601695	-0.97693	4.44064e-07	-1.34969	-1.00214
25821764	chr6:25821764:TATACA:T	9.76877e-15	-2.20072	0.192376	8.7948e-07	-2.1383	0.469831
25821906	chr6:25821906:GA:G	9.00225e-15	-2.20192	0.111857	7.97948e-07	-2.148	0.382248
25822135	chr6:25822135:C:T	3.15406e-14	0.175107	-1.01137	7.85719e-07	-1.15794	-0.62326
25822186	chr6:25822186:T:C	2.75563e-14	-4.09142e-10	-0.971309	1.85675e-06	-4.09142e-10	-0.921213
25822392	chr6:25822392:C:T	1.68001e-14	-0.563965	-0.902192	4.90779e-07	-1.3189	-0.932903
25822433	chr6:25822433:C:T	5.19695e-15	-1.91379	-0.725677	1.92334e-07	-2.09829	-1.09027
25822525	chr6:25822525:C:A	2.23884e-14	-4.09142e-10	-1.179	1.57033e-06	-4.09142e-10	-1.08876
25822906	chr6:25822906:A:G	2.16327e-14	-1.21333	-3.31813e-10	1.63044e-06	-1.0512	-3.31813e-10
25823151	chr6:25823151:C:T	5.09552e-15	-2.2021	-0.457073	7.3978e-07	-1.99406	0.152612
25823216	chr6:25823216:A:T	1.78432e-14	-0.583223	-0.822695	5.22658e-07	-1.33267	-0.856201
25823546	chr6:25823546:G:A	2.81389e-14	0.342239	-1.29262	3.15769e-07	-1.36643	-1.32636
25823758	chr6:25823758:G:A	1.102e-13	-4.09142e-10	0.414754	4.19795e-06	-4.09142e-10	-0.105446
25823976	chr6:25823976:A:G	6.86912e-14	-4.09142e-10	-0.0579176	3.38171e-06	-4.09142e-10	-0.321662
25823983	chr6:25823983:G:A	8.51546e-15	-2.14566	-3.31813e-10	5.8006e-07	-2.08467	-3.31813e-10
25824528	chr6:25824528:A:G	6.13092e-15	-1.29705	-1.17715	3.99547e-07	-1.44772	-1.00974
25824581	chr6:25824581:C:T	6.58509e-15	-2.14226	-0.26047	7.53623e-07	-2.19951	0.376609
25825162	chr6:25825162:T:A	3.12851e-14	0.151244	-0.995643	7.91454e-07	-1.17422	-0.599707
25825321	chr6:25825321:A:ACAAAAATTGAAAGT	2.80205e-14	-4.09142e-10	-0.954603	2.03042e-06	-4.09142e-10	-0.831799
25825891	chr6:25825891:C:T	6.7065e-15	-2.15013	-0.234328	7.7757e-07	-2.20097	0.409342
25826038	chr6:25826038:T:C	3.10557e-15	-1.83172	-1.32262	2.2852e-07	-1.72816	-1.28801
25826286	chr6:25826286:C:T	1.56614e-14	-0.653815	-0.882527	4.70286e-07	-1.38035	-0.914109
25826758	chr6:25826758:T:A	6.59382e-15	-2.15259	-0.248812	7.63373e-07	-2.20133	0.391278
25826926	chr6:25826926:T:A	3.61076e-15	-2.094	-0.909619	3.71997e-07	-1.64656	-0.88235
25826948	chr6:25826948:C:T	2.26557e-14	-4.09142e-10	-1.16713	1.36794e-06	-4.09142e-10	-1.22673
25827008	chr6:25827008:T:C	2.41809e-14	-1.10198	-3.31813e-10	2.0521e-06	-0.821179	-3.31813e-10
25827256	chr6:25827256:A:G	6.7516e-15	-2.1364	-0.241355	7.7299e-07	-2.19802	0.400483
25827288	chr6:25827288:A:G	4.05511e-14	-0.43755	-0.147425	1.16385e-06	-1.22591	-0.162407
25827878	chr6:25827878:G:A	1.18591e-11	5.30414	-0.210826	1.30741e-05	1.4533	-0.422715
25828188	chr6:25828188:A:G	2.33532e-14	0.168854	-1.30566	2.85026e-07	-1.46678	-1.32844
25828421	chr6:25828421:CATAA:C	2.61256e-14	-4.09142e-10	-1.02463	1.87151e-06	-4.09142e-10	-0.913297
25828758	chr6:25828758:T:C	2.56658e-14	0.240402	-1.28278	2.97888e-07	-1.4273	-1.32378
25828826	chr6:25828826:A:G	6.79288e-14	0.562472	-0.631551	1.50785e-06	-0.979986	-0.149371
25828948	chr6:25828948:C:A	9.30111e-15	-2.05741	-3.31813e-10	7.14909e-07	-1.87564	-3.31813e-10
25829405	chr6:25829405:A:T	1.4915e-14	-2.0584	0.473223	1.72393e-06	-2.18054	1.1851
25829431	chr6:25829431:T:A	1.68552e-14	-0.668634	-0.794244	5.06133e-07	-1.39148	-0.829521
25829583	chr6:25829583:T:C	1.03767e-13	-4.09142e-10	0.354607	3.9901e-06	-4.09142e-10	-0.156227
25829716	chr6:25829716:G:A	2.07204e-14	-1.25642	-3.31813e-10	8.30375e-07	-1.72592	-3.31813e-10
25830070	chr6:25830070:A:G	4.01612e-14	-0.426755	-0.167882	1.14787e-06	-1.21856	-0.183573
25830562	chr6:25830562:G:A	2.02079e-14	-4.09142e-10	-1.28147	1.39066e-06	-4.09142e-10	-1.21026
25830848	chr6:25830848:A:G	3.52667e-15	-2.09013	-0.937054	3.64636e-07	-1.63795	-0.910951
25831036	chr6:25831036:A:G	1.04243e-13	-4.09142e-10	0.359183	4.00544e-06	-4.09142e-10	-0.152388
25831375	chr6:25831375:A:G	1.56591e-14	-0.686092	-0.850396	4.73653e-07	-1.40444	-0.88288
25831590	chr6:25831590:A:G	1.03767e-13	-4.09142e-10	0.354607	3.9901e-06	-4.09142e-10	-0.156227
25832462	chr6:25832462:TC:T	5.32608e-14	-4.09142e-10	-0.312338	3.07443e-06	-4.09142e-10	-0.416923
25832463	chr6:25832463:C:T	1.78668e-14	-2.03522	0.630626	2.0472e-06	-2.17143	1.34786
25832569	chr6:25832569:T:C	9.66056e-15	-1.44749	-0.571997	6.19585e-07	-1.60018	-0.418568
25832782	chr6:25832782:T:C	9.21436e-15	-2.20228	0.135503	8.12512e-07	-2.15415	0.406484
25833494	chr6:25833494:C:T	3.51714e-15	-2.08269	-0.947207	3.6755e-07	-1.62089	-0.92005
25834049	chr6:25834049:C:T	9.25757e-15	-1.43793	-0.624165	5.89536e-07	-1.59185	-0.476618
25834200	chr6:25834200:T:A	1.8349e-14	-0.531389	-0.846576	5.30119e-07	-1.29476	-0.879934
25834320	chr6:25834320:A:G	1.81007e-14	-0.58921	-0.802377	5.30764e-07	-1.33627	-0.837209
25834430	chr6:25834430:T:C	1.82116e-14	-0.525264	-0.860218	5.24932e-07	-1.29144	-0.893092
25834636	chr6:25834636:G:A	2.31727e-14	-1.14456	-3.31813e-10	1.75828e-06	-0.975705	-3.31813e-10
25834667	chr6:25834667:A:G	1.65224e-14	-0.643934	-0.838887	4.90069e-07	-1.37966	-0.873591
25835211	chr6:25835211:CA:C	2.9782e-13	1.40895	-3.31813e-10	3.16603e-06	-0.387565	-3.31813e-10
25835667	chr6:25835667:A:G	2.03151e-14	-0.483061	-0.793112	5.77782e-07	-1.26163	-0.826974
25836053	chr6:25836053:G:A	5.35345e-15	-1.43197	-1.17783	2.7094e-07	-1.52549	-1.32041
25836296	chr6:25836296:C:T	1.98501e-14	-4.09142e-10	-1.29933	1.35214e-06	-4.09142e-10	-1.23836
25836335	chr6:25836335:T:C	2.18566e-14	-4.09142e-10	-1.20303	1.30656e-06	-4.09142e-10	-1.27265
25837440	chr6:25837440:G:A	2.26441e-14	-4.09142e-10	-1.16764	1.36747e-06	-4.09142e-10	-1.22708
25837601	chr6:25837601:A:G	1.97044e-14	-0.535095	-0.771603	5.66341e-07	-1.30204	-0.806562
25837627	chr6:25837627:T:C	3.57681e-15	-2.10532	-0.907743	3.62536e-07	-1.67406	-0.880618
25837738	chr6:25837738:G:T	2.14979e-14	-4.09142e-10	-1.21958	1.54047e-06	-4.09142e-10	-1.10796
25837826	chr6:25837826:A:G	2.54517e-14	0.238832	-1.28959	2.83908e-07	-1.47354	-1.32561
25837953	chr6:25837953:T:G	3.35305e-15	-2.12256	-0.955112	3.31456e-07	-1.712	-0.932307
25838051	chr6:25838051:A:C	2.02861e-14	-4.09142e-10	-1.27761	1.26487e-06	-4.09142e-10	-1.30507
25838426	chr6:25838426:TTATTAGATGTGTGATA:T	9.91288e-15	-1.51162	-0.48208	6.45759e-07	-1.65709	-0.320278
25840222	chr6:25840222:A:G	2.21082e-14	-1.19159	-3.31813e-10	5.49127e-07	-2.13947	-3.31813e-10
25840300	chr6:25840300:G:A	3.29856e-15	-2.1131	-0.980951	3.30754e-07	-1.69116	-0.95526
25840718	chr6:25840718:A:G	5.37136e-14	-0.815746	0.511873	3.44231e-06	-1.65853	1.35463
25840879	chr6:25840879:A:G	3.19919e-14	-4.09142e-10	-0.822058	1.95434e-06	-4.09142e-10	-0.869991
25840893	chr6:25840893:C:T	5.25613e-14	-4.09142e-10	-0.325559	3.18955e-06	-4.09142e-10	-0.380162
25840910	chr6:25840910:TAA:T	2.21779e-14	-4.09142e-10	-1.18844	1.31804e-06	-4.09142e-10	-1.2639
25841131	chr6:25841131:A:T	2.11888e-14	-4.09142e-10	-1.23407	1.27221e-06	-4.09142e-10	-1.29929
25841456	chr6:25841456:G:A	3.07057e-14	-4.09142e-10	-0.863089	2.26181e-06	-4.09142e-10	-0.723876
25841804	chr6:25841804:C:T	1.24098e-14	-1.07036	-0.698692	4.34967e-07	-1.63528	-0.737245
25841975	chr6:25841975:C:T	1.7695e-14	-0.130337	-1.28392	2.51997e-07	-1.59428	-1.3241
25842169	chr6:25842169:G:A	4.07152e-14	-4.09142e-10	-0.580937	2.32822e-06	-4.09142e-10	-0.694937
25842377	chr6:25842377:T:G	5.5016e-14	-0.796377	0.516461	3.49611e-06	-1.64698	1.35859
25842723	chr6:25842723:T:G	1.451e-11	6.0019	-0.706843	9.22849e-06	1.50413	-0.821873
25842724	chr6:25842724:T:TA	2.54731e-14	-4.09142e-10	-1.04991	1.25973e-06	-4.09142e-10	-1.30914
25842863	chr6:25842863:G:A	8.68372e-14	-4.09142e-10	0.176497	5.38906e-06	-4.09142e-10	0.144329
25843232	chr6:25843232:T:C	3.97154e-14	-4.09142e-10	-0.605799	2.50383e-06	-4.09142e-10	-0.62222
25843234	chr6:25843234:A:G	3.97633e-14	-4.09142e-10	-0.604596	2.50667e-06	-4.09142e-10	-0.621088
25843441	chr6:25843441:A:G	3.34768e-14	-4.09142e-10	-0.776685	2.69536e-06	-4.09142e-10	-0.54851
25843518	chr6:25843518:C:T	3.31888e-15	-2.00747	-1.08044	3.64111e-07	-1.49319	-1.05714
25843698	chr6:25843698:C:T	3.83601e-14	-4.09142e-10	-0.640522	1.8469e-06	-4.09142e-10	-0.926533
25844482	chr6:25844482:G:T	8.95058e-15	-2.15532	0.0595036	8.46129e-07	-2.19946	0.492334
25846144	chr6:25846144:TG:T	2.25279e-15	-2.15544	-1.31993	1.37961e-07	-2.2023	-1.31853
25846153	chr6:25846153:A:T	2.22482e-15	-2.1611	-1.32676	1.39562e-07	-2.20224	-1.30705
25846792	chr6:25846792:T:C	2.77092e-14	-4.09142e-10	-0.965773	1.71211e-06	-4.09142e-10	-1.00232
25846811	chr6:25846811:C:T	1.45016e-14	-1.61328	-3.31813e-10	5.79412e-07	-2.08578	-3.31813e-10
25846861	chr6:25846861:C:T	4.38257e-15	-2.11889	-0.691013	5.55851e-07	-1.84556	-0.281733
25847085	chr6:25847085:T:A	3.5483e-14	-4.09142e-10	-0.718485	2.4487e-06	-4.09142e-10	-0.644485
25847502	chr6:25847502:C:T	2.51813e-14	-0.339605	-0.721833	6.92927e-07	-1.15615	-0.750725
25847596	chr6:25847596:A:G	2.58594e-14	-4.09142e-10	-1.03486	1.58655e-06	-4.09142e-10	-1.07848
25847791	chr6:25847791:A:G	2.64124e-14	-0.365802	-0.647903	7.3201e-07	-1.17475	-0.677254
25848191	chr6:25848191:T:G	2.06793e-14	-4.09142e-10	-1.2584	1.39988e-06	-4.09142e-10	-1.20366
25848683	chr6:25848683:G:A	5.12192e-15	-2.05555	-0.59846	5.61941e-07	-1.55925	-0.557151
25849536	chr6:25849536:A:T	2.24048e-14	-4.09142e-10	-1.17826	1.57066e-06	-4.09142e-10	-1.08855
25849551	chr6:25849551:A:C	8.57917e-15	-2.15433	0.0161289	8.03648e-07	-2.19977	0.441132
25849610	chr6:25849610:A:G	3.85193e-15	-1.71506	-1.2239	2.31927e-07	-1.86347	-1.1379
25849677	chr6:25849677:C:T	2.16088e-14	-4.09142e-10	-1.21444	1.29304e-06	-4.09142e-10	-1.28305
25850617	chr6:25850617:C:T	3.34336e-15	-2.04167	-1.0389	3.64286e-07	-1.53426	-1.0156
25850874	chr6:25850874:C:A	2.28217e-14	-4.09142e-10	-1.15983	1.56329e-06	-4.09142e-10	-1.09325
25851110	chr6:25851110:G:A	6.67349e-15	-2.20213	-0.187268	5.78637e-07	-2.15075	0.0636279
25851141	chr6:25851141:T:C	8.66156e-15	-2.13939	0.0107445	7.9728e-07	-2.20205	0.435461
25851301	chr6:25851301:A:G	8.52495e-15	-2.15011	0.00556464	7.93257e-07	-2.20086	0.429212
25851893	chr6:25851893:T:C	2.71312e-14	-4.09142e-10	-0.986856	1.94175e-06	-4.09142e-10	-0.876455
25851956	chr6:25851956:A:G	4.70694e-14	-4.09142e-10	-0.435915	2.74467e-06	-4.09142e-10	-0.530382
25851980	chr6:25851980:G:A	9.23697e-14	-4.09142e-10	0.23826	3.63895e-06	-4.09142e-10	-0.248346
25852611	chr6:25852611:T:C	2.33591e-14	-4.09142e-10	-1.13655	1.60674e-06	-4.09142e-10	-1.06584
25853357	chr6:25853357:T:A	1.93055e-14	-4.09142e-10	-1.32715	1.23785e-06	-4.09142e-10	-1.32667
25855396	chr6:25855396:T:C	1.30396e-14	-0.526705	-1.19284	2.27829e-07	-1.74073	-1.27848
25855973	chr6:25855973:G:A	2.48077e-14	-4.09142e-10	-1.07638	1.46906e-06	-4.09142e-10	-1.15542
25855997	chr6:25855997:C:T	9.28138e-15	-1.35516	-0.704372	5.81499e-07	-1.51477	-0.567414
25856193	chr6:25856193:C:T	2.16396e-14	-4.09142e-10	-1.21302	1.29458e-06	-4.09142e-10	-1.28186
25856653	chr6:25856653:T:C	1.09902e-14	-2.2021	0.311562	1.20425e-06	-2.14054	0.786354
25856805	chr6:25856805:C:T	7.42237e-15	-1.70843	-0.574606	1.10013e-06	-0.923123	-0.521495
25856833	chr6:25856833:T:C	9.72426e-15	-2.01292	-3.31813e-10	5.15962e-07	-2.20177	-3.31813e-10
25857281	chr6:25857281:TA:T	7.06202e-14	-4.09142e-10	-0.0302233	9.07717e-06	-4.09142e-10	0.66572
25857444	chr6:25857444:G:A	7.59043e-15	-1.68889	-0.571761	1.13583e-06	-0.892254	-0.520422
25857482	chr6:25857482:G:A	7.72366e-15	-1.67322	-0.570026	1.16772e-06	-0.866329	-0.51866
25857601	chr6:25857601:C:T	1.9445e-14	-4.09142e-10	-1.31995	1.27415e-06	-4.09142e-10	-1.29777
25857692	chr6:25857692:G:A	8.56188e-12	5.47612	-0.708579	6.29828e-06	1.1231	-0.822867
25857832	chr6:25857832:G:A	4.03584e-14	-4.09142e-10	-0.589739	1.92067e-06	-4.09142e-10	-0.887368
25858085	chr6:25858085:G:A	4.0315e-14	-4.09142e-10	-0.590814	1.91911e-06	-4.09142e-10	-0.88818
25858199	chr6:25858199:AAACAC:A	8.77781e-15	-2.17047	0.055155	8.42058e-07	-2.19404	0.482088
25858452	chr6:25858452:C:T	2.34299e-14	-4.09142e-10	-1.13353	1.61232e-06	-4.09142e-10	-1.06237
25858698	chr6:25858698:G:A	2.37791e-14	-4.09142e-10	-1.11873	1.69433e-06	-4.09142e-10	-1.01276
25859012	chr6:25859012:T:C	1.6607e-14	-1.47771	-3.31813e-10	6.58035e-07	-1.95854	-3.31813e-10
25859185	chr6:25859185:A:G	8.46116e-15	-1.70443	-0.447618	8.12197e-07	-1.61597	-0.132089
25859205	chr6:25859205:T:C	7.60222e-15	-2.14202	-0.117083	6.65963e-07	-2.20174	0.255174
25859393	chr6:25859393:T:A	2.09992e-14	0.0853687	-1.32842	3.09274e-07	-1.38688	-1.32668
25860311	chr6:25860311:C:T	5.23906e-14	-4.09142e-10	-0.328812	5.70235e-06	-4.09142e-10	0.200835
25860352	chr6:25860352:G:A	6.5276e-15	-2.19948	-0.212018	5.50471e-07	-2.13259	-0.00443393
25860460	chr6:25860460:A:G	7.81232e-15	-2.15605	-0.0757873	6.99825e-07	-2.19933	0.302362
25860503	chr6:25860503:C:A	4.21204e-14	-4.09142e-10	-0.547008	2.65511e-06	-4.09142e-10	-0.563557
25860729	chr6:25860729:A:G	2.32604e-14	-4.09142e-10	-1.14079	1.72865e-06	-4.09142e-10	-0.992701
25860938	chr6:25860938:C:T	3.22695e-15	-2.1107	-1.0053	3.51165e-07	-1.84396	-0.742579
25861473	chr6:25861473:C:T	5.52504e-14	-4.09142e-10	-0.275663	6.06479e-06	-4.09142e-10	0.262457
25862238	chr6:25862238:C:T	9.44351e-15	-2.20118	0.158969	9.69188e-07	-2.14871	0.577369
25862607	chr6:25862607:T:G	1.93743e-14	-4.09142e-10	-1.32359	1.32034e-06	-4.09142e-10	-1.26215
25862790	chr6:25862790:TGAAAA:T	6.7319e-15	-2.19907	-0.181611	5.70308e-07	-2.13057	0.0289457
25863007	chr6:25863007:A:C	3.34616e-14	-4.09142e-10	-0.777141	1.68256e-06	-4.09142e-10	-1.01973
25863253	chr6:25863253:G:A	9.51643e-15	-2.20079	0.166269	9.75491e-07	-2.15117	0.586314
25863259	chr6:25863259:G:C	8.91403e-15	-1.67492	-0.424992	8.60178e-07	-1.58402	-0.106643
25863267	chr6:25863267:T:C	1.97901e-14	-4.09142e-10	-1.30236	1.42452e-06	-4.09142e-10	-1.18621
25863422	chr6:25863422:T:C	3.77635e-15	-1.96961	-0.989171	4.42742e-07	-1.38965	-0.965161
25863538	chr6:25863538:G:A	1.93346e-14	-4.09142e-10	-1.32564	1.24392e-06	-4.09142e-10	-1.32178
25863942	chr6:25863942:A:C	2.32981e-14	-4.09142e-10	-1.13917	1.41551e-06	-4.09142e-10	-1.19255
25864084	chr6:25864084:G:T	9.56986e-15	-2.02892	-3.31813e-10	5.16418e-07	-2.20088	-3.31813e-10
25864110	chr6:25864110:A:G	3.37698e-14	-4.09142e-10	-0.767973	1.76218e-06	-4.09142e-10	-0.973491
25864397	chr6:25864397:A:G	7.69512e-15	-2.15455	-0.0924045	6.86489e-07	-2.19966	0.283452
25864454	chr6:25864454:G:A	3.59388e-15	-1.99505	-1.01326	4.11894e-07	-1.43695	-0.99008
25864670	chr6:25864670:C:A	8.42964e-15	-2.14762	-0.00816635	7.53479e-07	-2.20097	0.377879
25865074	chr6:25865074:A:G	2.47998e-14	-4.09142e-10	-1.0767	1.50398e-06	-4.09142e-10	-1.13193
25865847	chr6:25865847:A:G	3.41972e-12	4.60235	-0.752578	5.36871e-06	0.988839	-0.848293
25865990	chr6:25865990:A:T	1.93777e-14	-1.32342	-3.31813e-10	8.4888e-07	-1.70388	-3.31813e-10
25866004	chr6:25866004:T:A	2.20011e-15	-2.1921	-1.30694	1.50919e-07	-2.10536	-1.3257
25866015	chr6:25866015:A:T	2.18981e-15	-2.19679	-1.30694	1.48536e-07	-2.12127	-1.3257
25866019	chr6:25866019:A:G	1.46346e-14	-0.442463	-1.16169	2.42873e-07	-1.69703	-1.25823
25866152	chr6:25866152:C:A	2.74253e-15	-2.01333	-1.26532	4.62642e-07	-1.04872	-1.26212
25866444	chr6:25866444:A:G	2.38009e-14	-4.09142e-10	-1.11781	1.44128e-06	-4.09142e-10	-1.17451
25866707	chr6:25866707:T:C	3.28963e-15	-2.11591	-0.98085	1.61215e-07	-2.19487	-1.17019
25866729	chr6:25866729:T:C	3.3076e-15	-2.09988	-0.991434	3.65766e-07	-1.82244	-0.723362
25866757	chr6:25866757:A:G	3.30459e-14	-4.09142e-10	-0.789641	2.40021e-06	-4.09142e-10	-0.664486
25867226	chr6:25867226:G:A	9.10763e-15	-2.07843	-3.31813e-10	6.9274e-07	-1.90714	-3.31813e-10
25867998	chr6:25867998:T:C	1.25381e-14	-0.961143	-0.797621	4.54198e-07	-1.50325	-0.826015
25868252	chr6:25868252:A:C	1.93745e-14	-4.09142e-10	-1.32358	1.32e-06	-4.09142e-10	-1.26241
25869143	chr6:25869143:G:C	3.78806e-15	-1.81739	-1.13829	2.33615e-07	-1.85663	-1.13749
25869620	chr6:25869620:A:G	3.8357e-15	-1.82759	-1.11559	2.36815e-07	-1.86625	-1.11427
25869977	chr6:25869977:C:T	1.93701e-14	-4.09142e-10	-1.32381	1.31913e-06	-4.09142e-10	-1.26307
25870023	chr6:25870023:G:A	1.8586e-14	-1.36513	-3.31813e-10	8.18478e-07	-1.74035	-3.31813e-10
25870153	chr6:25870153:C:T	3.39019e-15	-2.04128	-1.02538	3.71852e-07	-1.52755	-1.00176
25870210	chr6:25870210:C:A	2.29071e-14	-4.09142e-10	-1.15609	1.3448e-06	-4.09142e-10	-1.2438
25870314	chr6:25870314:T:A	2.06621e-14	-0.827957	-0.43128	7.35272e-07	-1.40472	-0.442837
25870427	chr6:25870427:C:T	3.83935e-15	-1.82508	-1.11716	2.37e-07	-1.86383	-1.1159
25870436	chr6:25870436:G:A	4.36411e-14	-4.09142e-10	-0.51154	2.74794e-06	-4.09142e-10	-0.529191
25870816	chr6:25870816:G:A	4.01709e-15	-1.70757	-1.18941	2.451e-07	-1.85302	-1.09311
25870889	chr6:25870889:A:G	3.52764e-15	-2.03584	-0.991066	3.8946e-07	-1.51566	-0.967378
25870902	chr6:25870902:A:G	6.84089e-14	-4.09142e-10	-0.0620367	6.74763e-06	-4.09142e-10	0.369149
25871058	chr6:25871058:A:T	8.46039e-15	-2.15214	-3.31813e-10	5.78733e-07	-2.08696	-3.31813e-10
25871382	chr6:25871382:C:T	1.18765e-14	-1.10452	-0.70846	3.07842e-07	-2.17039	-0.547818
25871576	chr6:25871576:A:G	1.93204e-14	-4.09142e-10	-1.32638	1.24413e-06	-4.09142e-10	-1.3216
25872351	chr6:25872351:A:G	2.31231e-15	-2.15031	-1.29899	1.46985e-07	-2.13278	-1.32469
25872797	chr6:25872797:C:A	3.59405e-15	-1.86668	-1.14158	2.22363e-07	-1.90368	-1.1398
25872929	chr6:25872929:C:T	2.32445e-14	-4.09142e-10	-1.14147	1.35895e-06	-4.09142e-10	-1.23333
25872956	chr6:25872956:A:G	1.06104e-14	-0.649343	-1.27636	2.07777e-07	-1.78856	-1.32277
25872962	chr6:25872962:T:C	8.23637e-15	-1.70191	-0.477066	1.22784e-06	-0.912115	-0.422672
25873015	chr6:25873015:T:C	3.4305e-14	-4.09142e-10	-0.752247	2.35726e-06	-4.09142e-10	-0.682543
25873309	chr6:25873309:C:A	3.12667e-14	-0.844984	-3.31813e-10	9.13541e-07	-1.63047	-3.31813e-10
25873518	chr6:25873518:C:A	6.80057e-15	-2.20185	-0.168686	5.93408e-07	-2.14678	0.0848602
25873655	chr6:25873655:T:C	3.60392e-15	-2.20124	-0.804272	2.67391e-07	-2.06926	-0.789819
25873664	chr6:25873664:A:T	3.7041e-15	-2.12444	-0.853655	4.4688e-07	-1.85676	-0.488744
25874195	chr6:25874195:G:A	5.62151e-15	-1.94302	-0.617914	2.04342e-07	-2.11408	-1.01393
25874595	chr6:25874595:A:C	3.12725e-15	-1.97154	-1.17585	3.10419e-07	-1.44005	-1.26983
25874856	chr6:25874856:T:C	2.29242e-15	-2.13318	-1.32476	1.45975e-07	-2.19958	-1.26479
25874984	chr6:25874984:G:A	3.31212e-15	-1.7912	-1.29876	1.39162e-07	-2.18479	-1.32737
25875339	chr6:25875339:CTGTAT:C	5.48881e-15	-2.2016	-0.383232	4.51277e-07	-2.16721	-0.168505
25875861	chr6:25875861:A:G	6.3881e-15	-1.51904	-0.914062	7.81292e-07	-1.04566	-0.741188
25876338	chr6:25876338:C:T	4.09924e-14	-4.09142e-10	-0.574153	4.11218e-06	-4.09142e-10	-0.12609
25876532	chr6:25876532:T:C	2.47851e-14	-4.09142e-10	-1.07729	1.74244e-06	-4.09142e-10	-0.984755
25876642	chr6:25876642:G:A	3.82304e-14	-4.09142e-10	-0.643908	3.77912e-06	-4.09142e-10	-0.21055
25876715	chr6:25876715:C:T	1.24577e-13	-4.09142e-10	0.537388	1.78446e-05	-4.09142e-10	1.34166
25877183	chr6:25877183:G:A	2.071e-14	-4.09142e-10	-1.25692	1.26546e-06	-4.09142e-10	-1.30461
25877244	chr6:25877244:T:C	5.82013e-14	-4.09142e-10	-0.223631	3.44413e-06	-4.09142e-10	-0.303371
25877311	chr6:25877311:T:C	3.03826e-14	-4.09142e-10	-0.873669	2.54426e-06	-4.09142e-10	-0.606202
25877742	chr6:25877742:G:A	2.4208e-15	-2.07715	-1.32629	1.38741e-07	-2.18715	-1.32804
25877946	chr6:25877946:A:G	1.23465e-14	-1.77416	-3.31813e-10	1.70762e-06	-1.00494	-3.31813e-10
25878045	chr6:25878045:A:G	1.8525e-14	-1.36842	-3.31813e-10	1.76172e-06	-0.973749	-3.31813e-10
25878151	chr6:25878151:C:T	4.22553e-15	-1.5255	-1.3209	1.53296e-07	-2.20177	-1.21366
25878278	chr6:25878278:A:G	4.37294e-15	-1.49305	-1.31906	1.54546e-07	-2.20048	-1.20682
25878620	chr6:25878620:A:G	3.35333e-12	4.47608	-0.645915	4.05035e-06	0.621065	-0.762305
25878733	chr6:25878733:T:A	3.22265e-15	-1.79405	-1.32329	2.38346e-07	-1.68761	-1.28646
25878909	chr6:25878909:T:C	2.74272e-14	-4.09142e-10	-0.976004	1.89692e-06	-4.09142e-10	-0.899813
25879093	chr6:25879093:C:T	2.80314e-15	-1.9635	-1.2933	2.39802e-07	-1.642	-1.32598
25879102	chr6:25879102:T:C	2.8333e-15	-1.96718	-1.27892	2.39617e-07	-1.64758	-1.32117
25879142	chr6:25879142:ATAT:A	2.66198e-14	-4.09142e-10	-1.00589	1.58612e-06	-4.09142e-10	-1.07875
25879652	chr6:25879652:T:C	5.26393e-14	-4.09142e-10	-0.324077	3.059e-06	-4.09142e-10	-0.421954
25879785	chr6:25879785:T:C	5.08446e-14	-4.09142e-10	-0.358765	4.64071e-06	-4.09142e-10	-0.00517621
25879795	chr6:25879795:A:G	7.48428e-15	-1.06992	-1.20481	1.48446e-07	-2.12306	-1.32452
25880266	chr6:25880266:T:C	2.67673e-15	-2.12476	-1.17819	1.792e-07	-2.03029	-1.22901
25880686	chr6:25880686:C:T	4.85758e-14	-4.09142e-10	-0.404414	4.63531e-06	-4.09142e-10	-0.00633999
25881158	chr6:25881158:TAC:T	5.51697e-14	-4.09142e-10	-0.277125	5.32463e-06	-4.09142e-10	0.1323
25881274	chr6:25881274:T:G	6.27028e-14	-4.09142e-10	-0.149133	5.07599e-06	-4.09142e-10	0.0844785
25881340	chr6:25881340:A:T	2.30358e-15	-2.12471	-1.32836	1.64078e-07	-2.02812	-1.31934
25881596	chr6:25881596:C:A	3.67853e-13	1.62015	-3.31813e-10	3.6037e-05	2.0445	-3.31813e-10
25882749	chr6:25882749:T:A	8.41569e-15	-0.94945	-1.20799	1.97866e-07	-2.01411	-1.14609
25882873	chr6:25882873:T:C	2.11042e-14	-4.09142e-10	-1.23807	1.3496e-06	-4.09142e-10	-1.24023
25882878	chr6:25882878:T:C	2.62178e-15	-2.03084	-1.29285	1.48851e-07	-2.13302	-1.31183
25883320	chr6:25883320:G:A	1.95079e-14	-4.09142e-10	-1.31672	1.27336e-06	-4.09142e-10	-1.29839
25883408	chr6:25883408:A:T	6.15589e-15	-1.15293	-1.3172	3.42402e-07	-1.31748	-1.29433
25883424	chr6:25883424:T:C	2.39353e-14	-4.09142e-10	-1.11218	1.66176e-06	-4.09142e-10	-1.03217
25883486	chr6:25883486:A:G	2.28176e-15	-2.13418	-1.32841	1.61619e-07	-2.04276	-1.3198
25883920	chr6:25883920:C:T	2.58357e-15	-2.03884	-1.29953	1.83037e-07	-1.91764	-1.32047
25884436	chr6:25884436:A:C	2.26205e-15	-2.14284	-1.32843	1.59328e-07	-2.05677	-1.32007
25884473	chr6:25884473:T:C	1.96113e-14	-4.09142e-10	-1.31143	1.24646e-06	-4.09142e-10	-1.31974
25884557	chr6:25884557:T:C	4.34642e-15	-1.55446	-1.26373	1.39744e-07	-2.18459	-1.3234
25884953	chr6:25884953:A:G	2.60954e-15	-2.11406	-1.2143	1.57138e-07	-2.06279	-1.32789
25885324	chr6:25885324:T:C	2.60941e-15	-2.10748	-1.22094	1.55846e-07	-2.07066	-1.32827
25885354	chr6:25885354:C:T	8.54986e-14	-4.09142e-10	0.160961	6.12274e-06	-4.09142e-10	0.271967
25885439	chr6:25885439:A:AC	2.59825e-15	-2.03876	-1.29394	1.83503e-07	-1.91821	-1.31736
25885586	chr6:25885586:C:T	2.65476e-15	-2.07146	-1.23972	1.96447e-07	-1.91417	-1.25323
25886003	chr6:25886003:GC:G	1.30084e-13	0.580645	-3.31813e-10	1.0747e-05	0.834586	-3.31813e-10
25886027	chr6:25886027:A:G	1.92878e-14	-4.09142e-10	-1.32807	1.28191e-06	-4.09142e-10	-1.29169
25886306	chr6:25886306:A:G	6.45343e-14	-4.09142e-10	-0.120342	5.27474e-06	-4.09142e-10	0.122887
25886693	chr6:25886693:C:T	3.34932e-15	-1.80265	-1.27613	1.3677e-07	-2.20191	-1.32759
25886748	chr6:25886748:T:C	6.58681e-15	-1.09071	-1.31176	3.60059e-07	-1.25919	-1.30234
25886823	chr6:25886823:T:C	1.92921e-14	-4.09142e-10	-1.32785	1.27956e-06	-4.09142e-10	-1.29352
25887336	chr6:25887336:T:C	5.9842e-14	-4.09142e-10	-0.195831	4.81991e-06	-4.09142e-10	0.0327119
25887429	chr6:25887429:G:A	1.23979e-14	-0.875096	-0.894918	1.34949e-06	-0.577377	-0.662941
25887453	chr6:25887453:G:A	3.22195e-14	-4.09142e-10	-0.814968	1.8633e-06	-4.09142e-10	-0.917692
25887458	chr6:25887458:G:C	1.20257e-14	-1.80049	-3.31813e-10	5.33647e-07	-2.16806	-3.31813e-10
25887548	chr6:25887548:C:A	4.56191e-15	-1.52117	-1.24863	1.40116e-07	-2.17871	-1.32661
25887585	chr6:25887585:G:A	5.05628e-14	-4.09142e-10	-0.364322	2.41328e-06	-4.09142e-10	-0.659056
25887731	chr6:25887731:A:C	2.72706e-15	-1.9991	-1.28522	1.4552e-07	-2.15108	-1.31641
25887866	chr6:25887866:C:G	3.53412e-15	-2.02444	-1.00063	2.37943e-07	-1.90238	-1.07339
25888871	chr6:25888871:C:G	9.39535e-15	-1.27222	-0.775107	1.05239e-06	-1.00984	-0.479133
25888909	chr6:25888909:G:A	6.37757e-14	-4.09142e-10	-0.132167	5.1654e-06	-4.09142e-10	0.101941
25889256	chr6:25889256:A:G	3.50577e-15	-2.02102	-1.01211	2.36743e-07	-1.89728	-1.08355
25889302	chr6:25889302:A:G	3.5505e-15	-2.19162	-0.828831	2.70025e-07	-1.72841	-1.12087
25889880	chr6:25889880:C:T	4.54337e-15	-1.50576	-1.26811	1.41181e-07	-2.17568	-1.32208
25890123	chr6:25890123:T:A	1.24425e-14	-1.54502	-0.221406	7.46358e-07	-1.63285	-0.199739
25890428	chr6:25890428:A:G	2.73603e-15	-2.19468	-1.08635	2.2088e-07	-2.06624	-0.983937
25890477	chr6:25890477:T:G	4.92847e-14	-4.09142e-10	-0.389926	4.68413e-06	-4.09142e-10	0.00413738
25890595	chr6:25890595:A:G	6.37214e-14	-4.09142e-10	-0.133019	5.16494e-06	-4.09142e-10	0.10185
25890886	chr6:25890886:G:T	1.28904e-14	-1.73106	-3.31813e-10	5.80747e-07	-2.08348	-3.31813e-10
25890903	chr6:25890903:C:G	3.54795e-14	-0.305151	-0.413434	6.98511e-07	-1.40838	-0.490468
25891270	chr6:25891270:T:C	3.74954e-14	-4.09142e-10	-0.66332	3.03087e-06	-4.09142e-10	-0.431194
25891631	chr6:25891631:A:G	6.5456e-14	-4.09142e-10	-0.10616	3.80648e-06	-4.09142e-10	-0.203338
25892250	chr6:25892250:CA:C	7.46293e-14	-4.09142e-10	0.0249947	3.61491e-06	-4.09142e-10	-0.254976
25892301	chr6:25892301:C:T	4.36155e-14	-4.09142e-10	-0.512127	3.41323e-06	-4.09142e-10	-0.312384
25892511	chr6:25892511:T:C	4.39587e-14	-4.09142e-10	-0.504289	3.44333e-06	-4.09142e-10	-0.303602
25892669	chr6:25892669:T:A	6.42937e-14	-4.09142e-10	-0.124078	2.96391e-06	-4.09142e-10	-0.453532
25892817	chr6:25892817:T:C	7.00123e-14	-4.09142e-10	-0.0388674	2.89698e-06	-4.09142e-10	-0.476373
25893174	chr6:25893174:G:A	1.95069e-14	-4.09142e-10	-1.31677	1.32717e-06	-4.09142e-10	-1.25699
25893491	chr6:25893491:GT:G	4.23039e-14	-4.09142e-10	-0.542659	3.29558e-06	-4.09142e-10	-0.347459
25893758	chr6:25893758:T:C	4.49592e-14	-4.09142e-10	-0.481783	3.5312e-06	-4.09142e-10	-0.278406
25893823	chr6:25893823:T:C	4.38385e-14	-4.09142e-10	-0.507026	3.4336e-06	-4.09142e-10	-0.306433
25893829	chr6:25893829:T:C	9.91288e-15	-0.67875	-1.31495	4.31616e-07	-1.20234	-1.17792
25894381	chr6:25894381:G:A	2.33694e-15	-2.1988	-1.23989	1.81523e-07	-2.15198	-1.09444
25894389	chr6:25894389:A:G	2.92846e-14	-4.09142e-10	-0.910477	2.14353e-06	-4.09142e-10	-0.777587
25894671	chr6:25894671:G:A	1.93375e-14	-4.09142e-10	-1.32549	1.32535e-06	-4.09142e-10	-1.25836
25894818	chr6:25894818:T:C	4.26704e-14	-4.09142e-10	-0.534035	3.32988e-06	-4.09142e-10	-0.337107
25894867	chr6:25894867:T:C	4.4307e-14	-4.09142e-10	-0.496397	3.47375e-06	-4.09142e-10	-0.294807
25895127	chr6:25895127:A:C	4.7416e-14	-4.09142e-10	-0.428579	3.74536e-06	-4.09142e-10	-0.219526
25895347	chr6:25895347:T:C	5.73818e-15	-1.56007	-0.980326	5.38541e-07	-1.36002	-0.798918
25895505	chr6:25895505:A:C	2.20562e-14	-1.19395	-3.31813e-10	6.62281e-07	-1.95211	-3.31813e-10
25896303	chr6:25896303:T:C	2.85831e-14	-4.09142e-10	-0.934724	1.55269e-06	-4.09142e-10	-1.10005
25896679	chr6:25896679:A:G	2.4008e-15	-2.19839	-1.21335	1.89003e-07	-2.15348	-1.05256
25896941	chr6:25896941:T:C	3.33095e-14	-4.09142e-10	-0.781696	2.80153e-06	-4.09142e-10	-0.509876
25897273	chr6:25897273:C:G	4.88192e-15	-1.37354	-1.32846	3.05447e-07	-1.48726	-1.23876
25897548	chr6:25897548:A:G	5.39789e-15	-1.57024	-1.03129	5.00371e-07	-1.37096	-0.861487
25898277	chr6:25898277:T:C	8.18301e-15	-2.18548	-3.31813e-10	5.20535e-07	-2.19294	-3.31813e-10
25898326	chr6:25898326:G:A	8.19697e-15	-2.18377	-3.31813e-10	5.19899e-07	-2.19416	-3.31813e-10
25898383	chr6:25898383:A:G	7.64451e-15	-2.14261	-0.110939	7.27342e-07	-2.20205	0.343646
25898396	chr6:25898396:G:A	6.1821e-15	-1.17806	-1.28782	2.74384e-07	-1.58041	-1.25286
25898470	chr6:25898470:T:G	8.26839e-15	-2.1751	-3.31813e-10	5.52636e-07	-2.1331	-3.31813e-10
25898846	chr6:25898846:C:T	7.48522e-15	-2.15231	-0.122298	7.17595e-07	-2.2023	0.330409
25899060	chr6:25899060:T:A	4.62261e-14	-4.09142e-10	-0.453995	3.6421e-06	-4.09142e-10	-0.247482
25899437	chr6:25899437:G:T	4.64735e-14	-4.09142e-10	-0.448658	3.66354e-06	-4.09142e-10	-0.241611
25900117	chr6:25900117:T:C	1.93132e-14	-4.09142e-10	-1.32675	1.28635e-06	-4.09142e-10	-1.28823
25900665	chr6:25900665:A:G	3.06816e-15	-2.19799	-0.968466	2.37283e-07	-2.1825	-0.796043
25900751	chr6:25900751:A:C	3.88818e-14	-4.09142e-10	-0.627012	3.40671e-06	-4.09142e-10	-0.314295
25900905	chr6:25900905:C:T	2.31098e-15	-2.19466	-1.25521	1.75014e-07	-2.16389	-1.11905
25901483	chr6:25901483:T:C	6.38546e-14	1.19231	-1.32324	6.31995e-07	-0.717179	-1.28174
25902388	chr6:25902388:A:G	2.20784e-14	-4.09142e-10	-1.19294	1.38001e-06	-4.09142e-10	-1.21795
25902398	chr6:25902398:T:C	9.39741e-14	1.43114	-1.17566	1.36217e-06	-0.288329	-0.942635
25902811	chr6:25902811:T:A	4.5131e-14	-4.09142e-10	-0.47797	4.03469e-06	-4.09142e-10	-0.145113
25903007	chr6:25903007:T:C	1.42422e-13	1.50713	-0.835875	1.6428e-06	-0.632902	-0.41074
25903080	chr6:25903080:C:A	5.13674e-15	-1.60245	-1.04867	1.60938e-07	-2.08664	-1.28013
25903472	chr6:25903472:G:A	6.85705e-14	-0.0596761	-3.31813e-10	2.1703e-06	-0.765179	-3.31813e-10
25903839	chr6:25903839:T:C	1.47956e-14	-0.740185	-0.853025	4.66225e-07	-1.29903	-1.0041
25904147	chr6:25904147:A:C	3.16015e-14	-4.09142e-10	-0.834336	2.4908e-06	-4.09142e-10	-0.627439
25904186	chr6:25904186:C:T	8.49579e-14	1.30465	-1.15003	1.29272e-06	-0.378842	-0.904455
25904424	chr6:25904424:A:C	2.25833e-15	-2.19931	-1.27361	1.5432e-07	-2.14449	-1.26428
25904753	chr6:25904753:A:G	2.98822e-14	-4.09142e-10	-0.890277	2.31686e-06	-4.09142e-10	-0.699832
25904883	chr6:25904883:G:A	2.44278e-15	-2.18782	-1.20658	1.70894e-07	-2.17228	-1.13448
25905535	chr6:25905535:T:C	4.42675e-14	-4.09142e-10	-0.497288	3.94242e-06	-4.09142e-10	-0.168248
25905719	chr6:25905719:C:T	6.357e-15	-1.11458	-1.3234	4.11715e-07	-1.2275	-1.19997
25905812	chr6:25905812:T:C	9.30247e-14	1.38314	-1.13781	1.34687e-06	-0.325607	-0.916653
25905988	chr6:25905988:G:C	2.90639e-14	-4.09142e-10	-0.918043	2.12362e-06	-4.09142e-10	-0.78692
25906564	chr6:25906564:G:A	2.11446e-14	-4.09142e-10	-1.23616	1.32696e-06	-4.09142e-10	-1.25716
25907184	chr6:25907184:T:C	4.47996e-15	-1.46134	-1.32658	2.89359e-07	-1.56829	-1.21184
25907540	chr6:25907540:G:T	2.44156e-14	-4.09142e-10	-1.09232	1.66795e-06	-4.09142e-10	-1.02845
25908299	chr6:25908299:A:T	2.48977e-14	-1.07276	-3.31813e-10	6.98951e-07	-1.89822	-3.31813e-10
25908747	chr6:25908747:A:G	3.87338e-14	0.516526	-1.14735	7.28375e-07	-0.926061	-0.93092
25908817	chr6:25908817:C:G	1.44698e-14	-0.419189	-1.19629	6.79366e-07	-0.993797	-0.93284
25908938	chr6:25908938:A:C	2.60245e-15	-2.17578	-1.15531	1.80162e-07	-2.1851	-1.06884
25909000	chr6:25909000:A:G	4.12461e-14	-4.09142e-10	-0.567982	3.65275e-06	-4.09142e-10	-0.244561
25909198	chr6:25909198:C:T	3.3227e-14	-4.09142e-10	-0.784176	2.47415e-06	-4.09142e-10	-0.634146
25909269	chr6:25909269:A:G	1.18623e-14	-0.500174	-1.314	5.0005e-07	-1.0605	-1.17259
25909319	chr6:25909319:T:C	2.33241e-14	-4.09142e-10	-1.13805	1.66413e-06	-4.09142e-10	-1.03074
25909382	chr6:25909382:C:T	2.08485e-14	-4.09142e-10	-1.25026	1.27378e-06	-4.09142e-10	-1.29805
25909400	chr6:25909400:G:A	2.14376e-14	-4.09142e-10	-1.22239	1.50936e-06	-4.09142e-10	-1.12836
25909780	chr6:25909780:A:G	2.27542e-14	-4.09142e-10	-1.16279	1.56741e-06	-4.09142e-10	-1.09062
25910073	chr6:25910073:A:G	2.35214e-14	-4.09142e-10	-1.12963	1.45198e-06	-4.09142e-10	-1.16712
25910397	chr6:25910397:T:C	1.77366e-14	-0.35241	-1.0595	7.87603e-05	3.71807	-0.891707
25910640	chr6:25910640:G:A	3.54842e-14	-4.09142e-10	-0.718453	3.02115e-06	-4.09142e-10	-0.434403
25911274	chr6:25911274:A:G	1.52066e-14	-0.243809	-1.322	2.103e-07	-1.77871	-1.32056
25911547	chr6:25911547:T:C	8.94307e-14	1.33528	-1.12936	1.31544e-06	-0.360851	-0.905019
25911866	chr6:25911866:T:G	1.07209e-13	1.52154	-1.1343	1.46391e-06	-0.247448	-0.911486
25911875	chr6:25911875:T:C	9.34876e-14	1.38742	-1.13713	1.39867e-06	-0.319504	-0.885016
25911948	chr6:25911948:T:C	4.5342e-15	-1.50794	-1.26795	2.16618e-07	-2.07861	-0.991054
25912114	chr6:25912114:A:G	6.08043e-14	1.13196	-1.31184	6.24614e-07	-0.756213	-1.25445
25912406	chr6:25912406:A:G	1.52982e-14	-0.373668	-1.18614	2.1208e-06	0.364239	-1.15249
25912588	chr6:25912588:C:T	8.66372e-14	1.32371	-1.14952	1.26807e-06	-0.368169	-0.934381
25912870	chr6:25912870:C:T	9.67102e-14	1.37923	-1.09505	1.4807e-06	-0.325116	-0.822414
25913071	chr6:25913071:C:T	2.52372e-14	-1.05922	-3.31813e-10	6.99542e-07	-1.89737	-3.31813e-10
25913849	chr6:25913849:C:T	1.04228e-13	1.48736	-1.12832	1.52289e-06	-0.248491	-0.870942
25914036	chr6:25914036:G:A	1.49045e-14	-1.58588	-3.31813e-10	6.18268e-07	-2.02088	-3.31813e-10
25914344	chr6:25914344:C:T	5.9799e-14	1.1049	-1.30145	6.36618e-07	-0.767998	-1.22363
25914573	chr6:25914573:G:A	9.42741e-14	1.38678	-1.12812	1.41825e-06	-0.319465	-0.871156
25914673	chr6:25914673:G:A	8.93895e-14	1.33404	-1.12858	1.36455e-06	-0.357489	-0.871729
25914790	chr6:25914790:T:A	1.93018e-14	-4.09142e-10	-1.32734	1.31132e-06	-4.09142e-10	-1.26901
25914906	chr6:25914906:C:T	9.94954e-14	1.37154	-1.05897	1.55548e-06	-0.328295	-0.769966
25914919	chr6:25914919:G:T	5.64716e-14	1.05839	-1.31219	5.96775e-07	-0.801159	-1.2551
25914925	chr6:25914925:C:A	4.67733e-14	-4.09142e-10	-0.442226	4.23928e-06	-4.09142e-10	-0.0956491
25915295	chr6:25915295:T:C	3.94444e-14	-4.09142e-10	-0.612647	3.46313e-06	-4.09142e-10	-0.297871
25915407	chr6:25915407:G:T	1.93914e-14	-4.09142e-10	-1.32271	1.34098e-06	-4.09142e-10	-1.24664
25915859	chr6:25915859:G:A	3.56847e-14	-4.09142e-10	-0.712817	2.68076e-06	-4.09142e-10	-0.553942
25915937	chr6:25915937:G:A	4.23762e-14	-4.09142e-10	-0.540951	3.7721e-06	-4.09142e-10	-0.212412
25915948	chr6:25915948:A:C	4.25458e-14	-4.09142e-10	-0.536959	3.79006e-06	-4.09142e-10	-0.20766
25916514	chr6:25916514:AG:A	1.93163e-14	-4.09142e-10	-1.32659	1.23662e-06	-4.09142e-10	-1.32766
25916751	chr6:25916751:C:T	9.00554e-14	1.34776	-1.13488	1.36202e-06	-0.349978	-0.881098
25916902	chr6:25916902:C:G	1.07351e-13	0.388569	-3.31813e-10	3.1205e-06	-0.40205	-3.31813e-10
25917799	chr6:25917799:A:C	2.48966e-15	-2.19785	-1.17755	1.98899e-07	-2.15567	-0.999337
25917859	chr6:25917859:C:T	4.50683e-15	-1.45402	-1.32793	2.8744e-07	-1.56156	-1.22522
25917997	chr6:25917997:T:C	3.99228e-13	2.38862	-0.686627	1.15693e-06	-0.591296	-0.80298
25918021	chr6:25918021:TG:T	1.99964e-14	-1.29199	-3.31813e-10	6.05421e-07	-2.04187	-3.31813e-10
25918107	chr6:25918107:T:C	2.42824e-15	-2.18965	-1.21072	1.70852e-07	-2.16997	-1.13703
25918143	chr6:25918143:C:T	2.27858e-14	-4.09142e-10	-1.1614	1.41225e-06	-4.09142e-10	-1.19486
25918200	chr6:25918200:C:G	7.33537e-14	-4.09142e-10	0.00775402	3.33046e-06	-4.09142e-10	-0.336931
25918460	chr6:25918460:G:A	9.60528e-14	1.44295	-1.16559	1.34708e-06	-0.28481	-0.957295
25918598	chr6:25918598:C:T	2.27858e-14	-4.09142e-10	-1.1614	1.41225e-06	-4.09142e-10	-1.19486
25918627	chr6:25918627:G:A	2.91936e-15	-2.05627	-1.1599	1.47588e-07	-2.1716	-1.28177
25919321	chr6:25919321:A:C	9.07967e-14	1.38015	-1.15907	1.29883e-06	-0.330696	-0.947886
25919434	chr6:25919434:G:A	1.47991e-14	-0.26605	-1.32693	2.09726e-07	-1.79021	-1.31178
25919548	chr6:25919548:A:C	4.4252e-15	-1.61379	-1.18644	1.96716e-07	-2.01409	-1.15195
25919638	chr6:25919638:T:C	4.85208e-14	-4.09142e-10	-0.405546	3.88074e-06	-4.09142e-10	-0.184016
25919680	chr6:25919680:A:G	2.87648e-13	1.3742	-3.31813e-10	3.10348e-06	-0.407518	-3.31813e-10
25920021	chr6:25920021:C:T	1.39447e-14	-1.65244	-3.31813e-10	6.15725e-07	-2.025	-3.31813e-10
25920139	chr6:25920139:G:A	2.7085e-14	-0.98856	-3.31813e-10	7.2703e-07	-1.85883	-3.31813e-10
25920383	chr6:25920383:G:C	1.20845e-14	-1.79561	-3.31813e-10	1.32431e-06	-1.25915	-3.31813e-10
25920511	chr6:25920511:G:T	3.61795e-15	-1.68734	-1.3143	1.64065e-07	-2.04687	-1.30066
25921533	chr6:25921533:A:G	9.20595e-14	1.40096	-1.16606	1.30806e-06	-0.313547	-0.95795
25921588	chr6:25921588:TAGA:T	9.39806e-14	1.4051	-1.14955	1.39189e-06	-0.307304	-0.902074
25921726	chr6:25921726:A:T	5.03349e-15	-1.34774	-1.32368	3.00826e-07	-1.45797	-1.28329
25921850	chr6:25921850:C:T	3.97857e-14	-0.604031	-3.31813e-10	6.39789e-07	-1.98666	-3.31813e-10
25922083	chr6:25922083:A:G	9.27481e-14	1.3686	-1.12625	1.40504e-06	-0.332332	-0.867644
25922157	chr6:25922157:C:T	1.59661e-14	-0.193471	-1.3236	2.15727e-07	-1.75499	-1.3188
25922692	chr6:25922692:G:A	4.23132e-14	-4.09142e-10	-0.542441	3.75642e-06	-4.09142e-10	-0.216576
25922961	chr6:25922961:C:T	4.82701e-15	-1.47022	-1.24309	2.33007e-07	-2.06315	-0.933574
25922983	chr6:25922983:G:T	6.55463e-14	-4.09142e-10	-0.104783	3.25778e-06	-4.09142e-10	-0.358998
25923480	chr6:25923480:T:G	2.52089e-14	-4.09142e-10	-1.06034	1.83201e-06	-4.09142e-10	-0.93463
25923930	chr6:25923930:T:C	9.4737e-14	1.42228	-1.15872	1.3884e-06	-0.295292	-0.9166
25924285	chr6:25924285:G:C	9.9915e-14	1.4672	-1.15042	1.45435e-06	-0.261394	-0.904089
25924427	chr6:25924427:C:T	1.07444e-13	1.5496	-1.16017	1.5221e-06	-0.201297	-0.918656
25924577	chr6:25924577:G:A	1.68412e-14	-0.275271	-1.18844	2.37058e-06	0.47834	-1.15525
25924864	chr6:25924864:G:A	2.51828e-14	-4.09142e-10	-1.06138	1.82979e-06	-4.09142e-10	-0.935842
25924901	chr6:25924901:A:T	2.09223e-14	-4.09142e-10	-1.24672	1.3173e-06	-4.09142e-10	-1.26446
25925268	chr6:25925268:C:T	2.30794e-15	-2.18842	-1.26276	1.73034e-07	-2.17529	-1.11902
25925683	chr6:25925683:G:A	5.48063e-14	-4.09142e-10	-0.283734	4.57649e-06	-4.09142e-10	-0.0191096
25925759	chr6:25925759:G:A	2.37891e-15	-2.19368	-1.22722	1.69598e-07	-2.16355	-1.15082
25926446	chr6:25926446:A:G	3.82019e-15	-1.62712	-1.32012	1.68132e-07	-2.01384	-1.30921
25926829	chr6:25926829:G:T	2.09557e-14	-0.128247	-1.11688	2.46673e-07	-1.71659	-1.22314
25926847	chr6:25926847:A:G	6.58047e-14	-4.09142e-10	-0.100847	3.26934e-06	-4.09142e-10	-0.355455
25927160	chr6:25927160:C:T	6.66953e-15	-2.20174	-0.18825	8.35212e-07	-1.95641	0.2363
25927360	chr6:25927360:C:T	2.00468e-14	-4.09142e-10	-1.28947	1.26725e-06	-4.09142e-10	-1.30319
25927871	chr6:25927871:C:A	4.01333e-14	-4.09142e-10	-0.595332	3.51983e-06	-4.09142e-10	-0.281629
25928255	chr6:25928255:A:G	2.19687e-14	-4.09142e-10	-1.19792	1.59836e-06	-4.09142e-10	-1.07106
25928457	chr6:25928457:A:G	1.9311e-14	-4.09142e-10	-1.32686	1.24644e-06	-4.09142e-10	-1.31975
25929176	chr6:25929176:C:T	1.97564e-14	-4.09142e-10	-1.30406	1.25264e-06	-4.09142e-10	-1.31479
25929412	chr6:25929412:C:T	8.1604e-14	-4.09142e-10	0.11434	3.64037e-06	-4.09142e-10	-0.247958
25929461	chr6:25929461:T:A	1.37931e-13	1.78007	-1.14086	1.86421e-06	-0.0316759	-0.885529
25929689	chr6:25929689:G:T	6.71098e-15	-1.13178	-1.25201	3.45936e-07	-1.27392	-1.32763
25929860	chr6:25929860:G:A	4.73218e-15	-1.89601	-0.837146	1.9037e-07	-2.08435	-1.11448
25929888	chr6:25929888:G:A	1.25704e-13	1.70745	-1.16106	1.71039e-06	-0.0872611	-0.916058
25930792	chr6:25930792:G:A	2.26634e-15	-2.19117	-1.2782	1.68864e-07	-2.17096	-1.14775
25931299	chr6:25931299:T:C	2.50529e-14	-4.09142e-10	-1.06655	1.81736e-06	-4.09142e-10	-0.942656
25931349	chr6:25931349:A:G	6.99849e-15	-1.02704	-1.31481	2.96127e-07	-1.46445	-1.29256
25931672	chr6:25931672:C:A	1.43066e-14	-1.62682	-3.31813e-10	6.01149e-07	-2.04896	-3.31813e-10
25931729	chr6:25931729:A:C	2.67067e-15	-2.17721	-1.128	1.90277e-07	-2.18406	-1.01526
25933484	chr6:25933484:T:C	7.69373e-14	1.00188	-0.946426	1.36206e-06	-0.396717	-0.834327
25933670	chr6:25933670:T:A	5.35536e-14	0.665094	-0.97195	1.04213e-06	-0.545114	-0.953661
25933704	chr6:25933704:A:T	9.31139e-15	-0.839365	-1.21694	1.76401e-07	-2.14977	-1.12527
25933777	chr6:25933777:T:C	1.17065e-13	0.909692	-0.4345	2.2648e-06	-0.499156	-0.223399
25933806	chr6:25933806:G:A	5.10736e-15	-2.20157	-0.455282	6.55297e-07	-2.00974	0.0470341
25934134	chr6:25934134:A:AAATC	3.32896e-14	-4.09142e-10	-0.782294	2.50224e-06	-4.09142e-10	-0.622858
25934293	chr6:25934293:A:G	1.10532e-13	-4.09142e-10	0.417768	7.07404e-06	-4.09142e-10	0.416388
25934296	chr6:25934296:G:A	1.8332e-13	2.00263	-1.07893	4.39216e-06	1.12891	-1.18914
25934600	chr6:25934600:A:G	2.20791e-14	-4.09142e-10	-1.19291	1.63043e-06	-4.09142e-10	-1.0512
25934875	chr6:25934875:G:A	1.03845e-13	-4.09142e-10	0.355358	4.85161e-06	-4.09142e-10	0.0392682
25934999	chr6:25934999:C:A	2.92041e-15	-2.12262	-1.09319	2.20126e-07	-2.20232	-0.851281
25935199	chr6:25935199:A:C	1.67493e-13	1.08082	-0.247415	3.13676e-06	-0.39754	0.000686532
25935261	chr6:25935261:A:G	2.96901e-15	-2.12307	-1.07624	1.8687e-07	-2.20192	-1.01547
25935488	chr6:25935488:G:T	5.17637e-15	-1.31907	-1.32436	3.03678e-07	-1.44789	-1.28394
25935537	chr6:25935537:T:C	1.70798e-13	1.06016	-0.207219	3.22773e-06	-0.413456	0.0451936
25935817	chr6:25935817:T:G	8.24481e-15	-2.17795	-3.31813e-10	5.17943e-07	-2.19793	-3.31813e-10
25935828	chr6:25935828:G:A	1.66446e-13	1.07814	-0.251012	3.11509e-06	-0.400115	-0.00366916
25935992	chr6:25935992:C:T	2.66986e-14	-4.09142e-10	-1.00293	1.76642e-06	-4.09142e-10	-0.971089
25936174	chr6:25936174:G:T	1.48914e-13	0.936615	-0.220787	2.93376e-06	-0.492712	0.0289541
25936208	chr6:25936208:C:T	2.14652e-14	-4.09142e-10	-1.22111	1.47684e-06	-4.09142e-10	-1.15014
25936559	chr6:25936559:C:T	2.07435e-13	2.14787	-1.10059	4.86045e-06	1.24574	-1.20465
25936715	chr6:25936715:C:T	3.90798e-14	-4.09142e-10	-0.621932	3.12342e-06	-4.09142e-10	-0.401113
25936716	chr6:25936716:G:A	3.4288e-13	1.425	0.124842	4.29877e-06	-0.515787	0.434074
25936805	chr6:25936805:G:A	3.38157e-13	1.34366	0.192316	4.38123e-06	-0.572447	0.509735
25937043	chr6:25937043:G:A	1.96049e-14	-4.09142e-10	-1.31176	1.23628e-06	-4.09142e-10	-1.32794
25937424	chr6:25937424:G:A	3.52482e-15	-2.14746	-0.880254	2.96372e-07	-2.20019	-0.55599
25938024	chr6:25938024:C:T	1.51459e-13	0.93977	-0.206995	2.96e-06	-0.497686	0.0428331
25938825	chr6:25938825:C:T	1.58613e-14	-0.217479	-1.30618	2.35651e-07	-1.75629	-1.22916
25939478	chr6:25939478:A:G	2.73986e-14	-4.09142e-10	-0.977049	2.2792e-06	-4.09142e-10	-0.716219
25939981	chr6:25939981:G:T	4.47104e-14	-4.09142e-10	-0.487333	3.72608e-06	-4.09142e-10	-0.224686
25940165	chr6:25940165:G:C	5.72721e-14	1.0887	-1.32843	2.10173e-06	0.527567	-1.32485
25940552	chr6:25940552:C:T	2.73395e-14	-4.09142e-10	-0.979205	1.86989e-06	-4.09142e-10	-0.914161
25941032	chr6:25941032:T:TG	2.92204e-15	-1.89459	-1.32066	2.54338e-07	-1.59619	-1.31294
25941152	chr6:25941152:C:T	8.25738e-15	-2.17643	-3.31813e-10	5.17604e-07	-2.19859	-3.31813e-10
25941354	chr6:25941354:C:T	5.24148e-15	-1.30518	-1.32575	3.09034e-07	-1.43556	-1.27879
25942643	chr6:25942643:C:T	2.07341e-14	-4.09142e-10	-1.25576	1.29363e-06	-4.09142e-10	-1.28259
25943418	chr6:25943418:G:C	2.81051e-15	-2.13378	-1.12039	1.77726e-07	-2.20232	-1.06524
25943467	chr6:25943467:T:C	1.32936e-13	0.711342	-0.109016	3.04792e-06	-0.626188	0.200605
25943875	chr6:25943875:T:C	1.33511e-13	0.671987	-0.0653404	3.10524e-06	-0.655565	0.248614
25944575	chr6:25944575:G:A	2.8802e-15	-2.13545	-1.09423	1.83267e-07	-2.20231	-1.03454
25944983	chr6:25944983:A:G	4.53073e-13	1.43749	0.391025	6.78121e-06	-0.447083	0.821196
25945219	chr6:25945219:A:G	3.38489e-14	-4.09142e-10	-0.765633	1.80065e-06	-4.09142e-10	-0.951896
25945587	chr6:25945587:G:A	1.88678e-13	0.996828	-0.0443237	4.11765e-06	-0.39516	0.270402
25945591	chr6:25945591:C:T	1.81181e-13	0.961795	-0.049836	3.98606e-06	-0.421615	0.264375
25945875	chr6:25945875:G:A	1.92804e-14	-4.09142e-10	-1.32845	1.24036e-06	-4.09142e-10	-1.32464
25946202	chr6:25946202:C:T	1.1909e-14	-1.81025	-3.31813e-10	5.29899e-07	-2.17511	-3.31813e-10
25946405	chr6:25946405:AC:A	2.8302e-15	-2.13836	-1.10883	1.80228e-07	-2.20225	-1.05133
25946783	chr6:25946783:G:C	2.12273e-14	-4.09142e-10	-1.23225	1.26504e-06	-4.09142e-10	-1.30494
25946852	chr6:25946852:A:G	2.51868e-14	-4.09142e-10	-1.06122	1.51272e-06	-4.09142e-10	-1.12613
25946969	chr6:25946969:T:C	9.69972e-14	1.60034	-1.31319	3.66643e-06	0.952464	-1.19329
25947478	chr6:25947478:A:T	1.60388e-13	1.05417	-0.264117	3.14313e-06	-0.417271	0.0224464
25947538	chr6:25947538:GC:G	1.56514e-13	1.02659	-0.260979	3.09325e-06	-0.437539	0.026719
25947924	chr6:25947924:T:C	5.84876e-14	-4.09142e-10	-0.218724	2.52372e-06	-4.09142e-10	-0.61431
25947950	chr6:25947950:T:G	6.85881e-14	-4.09142e-10	-0.0594205	3.47498e-06	-4.09142e-10	-0.294455
25947969	chr6:25947969:G:C	1.12188e-13	-4.09142e-10	0.43264	5.20171e-06	-4.09142e-10	0.108944
25948193	chr6:25948193:A:G	1.85667e-13	0.938153	-0.00173635	4.12213e-06	-0.439555	0.315884
25948230	chr6:25948230:T:C	2.59528e-15	-2.17382	-1.16003	2.298e-07	-1.88864	-1.12194
25948510	chr6:25948510:C:T	1.98975e-14	-0.201895	-1.09505	2.88692e-06	0.571263	-1.05112
25948628	chr6:25948628:C:T	1.98467e-14	-4.09142e-10	-1.2995	1.23604e-06	-4.09142e-10	-1.32813
25948943	chr6:25948943:A:G	4.71698e-15	-2.20055	-0.535819	6.14338e-07	-1.94052	-0.0867333
25949461	chr6:25949461:G:A	1.18061e-14	-1.81893	-3.31813e-10	5.28564e-07	-2.17763	-3.31813e-10
25949505	chr6:25949505:C:T	2.62173e-14	-4.09142e-10	-1.02112	1.56802e-06	-4.09142e-10	-1.09023
25949687	chr6:25949687:C:T	4.85572e-15	-2.20084	-0.506537	6.33132e-07	-1.94458	-0.052539
25949916	chr6:25949916:A:G	1.76452e-14	-0.272937	-1.14414	2.50307e-06	0.482741	-1.10526
25950154	chr6:25950154:G:T	7.41368e-14	-4.09142e-10	0.0183735	4.9428e-06	-4.09142e-10	0.0578901
25950169	chr6:25950169:C:T	1.85535e-13	0.957057	-0.0213542	4.0974e-06	-0.424847	0.295156
25950513	chr6:25950513:C:T	1.97747e-14	-4.09142e-10	-1.30314	1.23568e-06	-4.09142e-10	-1.32842
25950572	chr6:25950572:A:C	1.98628e-13	0.996832	0.00706294	4.3554e-06	-0.395968	0.327343
25950575	chr6:25950575:A:G	1.95199e-14	-4.09142e-10	-1.31611	1.24752e-06	-4.09142e-10	-1.31888
25950576	chr6:25950576:C:A	4.70689e-13	1.41576	0.450896	7.15006e-06	-0.461525	0.888604
25950606	chr6:25950606:T:A	2.0589e-13	1.02363	0.0161764	4.49305e-06	-0.374489	0.336977
25950686	chr6:25950686:C:T	1.45711e-14	-1.6085	-3.31813e-10	1.72611e-06	-0.994173	-3.31813e-10
25950820	chr6:25950820:T:A	2.09563e-14	-4.09142e-10	-1.2451	1.34149e-06	-4.09142e-10	-1.24626
25951032	chr6:25951032:C:T	1.89201e-14	-0.215923	-1.13139	2.36573e-07	-1.74958	-1.23196
25951063	chr6:25951063:C:T	1.08472e-13	-4.09142e-10	0.398951	4.5533e-06	-4.09142e-10	-0.0241898
25951240	chr6:25951240:G:A	4.76474e-14	-4.09142e-10	-0.42371	4.28994e-06	-4.09142e-10	-0.0837696
25951325	chr6:25951325:T:C	2.46122e-14	-4.09142e-10	-1.0843	1.76049e-06	-4.09142e-10	-0.974451
25951555	chr6:25951555:A:G	9.38222e-14	-4.09142e-10	0.253862	4.5182e-06	-4.09142e-10	-0.0319289
25952268	chr6:25952268:A:G	6.95003e-14	-4.09142e-10	-0.0462084	4.61528e-06	-4.09142e-10	-0.0106702
25952389	chr6:25952389:G:A	2.07556e-14	-4.09142e-10	-1.25472	1.48851e-06	-4.09142e-10	-1.14227
25953046	chr6:25953046:T:A	2.17736e-13	2.26405	-1.1683	5.12609e-06	1.33702	-1.24271
25953132	chr6:25953132:G:A	2.00056e-13	2.10271	-1.09165	4.75994e-06	1.20378	-1.18358
25953254	chr6:25953254:C:T	1.98484e-14	-4.09142e-10	-1.29941	1.23605e-06	-4.09142e-10	-1.32812
25953315	chr6:25953315:TAA:T	1.99789e-14	-4.09142e-10	-1.29286	1.38966e-06	-4.09142e-10	-1.21099
25953405	chr6:25953405:A:G	1.75666e-13	0.981558	-0.100511	3.80944e-06	-0.406288	0.203728
25953456	chr6:25953456:A:G	2.12489e-13	2.14656	-1.07521	5.0168e-06	1.24342	-1.17067
25954166	chr6:25954166:G:A	1.81156e-14	-0.26871	-1.12206	2.55479e-06	0.478756	-1.08083
25954206	chr6:25954206:C:G	1.52256e-13	0.998594	-0.26057	3.02305e-06	-0.458909	0.0251339
25954720	chr6:25954720:G:A	1.94921e-14	-4.09142e-10	-1.31753	1.25264e-06	-4.09142e-10	-1.31479
25954948	chr6:25954948:G:C	1.73397e-13	1.03284	-0.164796	3.69342e-06	-0.367592	0.134101
25955513	chr6:25955513:C:T	2.90722e-15	-2.12932	-1.09102	2.20938e-07	-2.20215	-0.847763
25955944	chr6:25955944:A:G	6.02952e-14	1.14016	-1.32845	2.22788e-06	0.583976	-1.32297
25956256	chr6:25956256:A:G	1.92892e-14	-4.09142e-10	-1.328	1.24807e-06	-4.09142e-10	-1.31845
25956442	chr6:25956442:G:C	1.9475e-14	-4.09142e-10	-1.31841	1.25386e-06	-4.09142e-10	-1.31382
25956881	chr6:25956881:G:A	4.77027e-15	-2.20058	-0.524558	6.19785e-07	-1.942	-0.0764225
25957180	chr6:25957180:A:G	1.62506e-13	1.09002	-0.286843	3.01876e-06	-0.385011	-0.0501844
25957198	chr6:25957198:T:C	2.16406e-14	-0.0949336	-1.11803	3.15924e-06	0.686914	-1.07663
25957375	chr6:25957375:C:A	3.35097e-14	-4.09142e-10	-0.775705	2.52073e-06	-4.09142e-10	-0.615495
25957414	chr6:25957414:A:G	1.99596e-13	1.09193	-0.0831767	4.0513e-06	-0.314915	0.17391
25957545	chr6:25957545:C:T	1.66542e-13	0.987287	-0.159582	3.43811e-06	-0.395028	0.0899062
25957554	chr6:25957554:G:A	6.61533e-14	-4.09142e-10	-0.0955642	4.14204e-06	-4.09142e-10	-0.118854
25957939	chr6:25957939:A:G	2.10333e-14	-4.09142e-10	-1.24143	1.44003e-06	-4.09142e-10	-1.17538
25957940	chr6:25957940:T:A	1.98664e-14	-4.09142e-10	-1.29851	1.23615e-06	-4.09142e-10	-1.32804
25958007	chr6:25958007:A:G	2.42128e-13	1.25688	-0.0549494	4.94149e-06	-0.196719	0.254343
25958393	chr6:25958393:A:G	1.76449e-13	1.1536	-0.268106	3.241e-06	-0.334645	-0.0295151
25958899	chr6:25958899:A:G	1.72721e-13	0.967019	-0.102882	3.6116e-06	-0.408051	0.15216
25959218	chr6:25959218:A:G	1.72533e-14	-1.43954	-3.31813e-10	1.28505e-06	-1.28924	-3.31813e-10
25959595	chr6:25959595:C:T	1.99598e-14	-4.09142e-10	-1.29382	1.38643e-06	-4.09142e-10	-1.21331
25959985	chr6:25959985:T:C	1.94867e-14	-4.09142e-10	-1.31781	1.24457e-06	-4.09142e-10	-1.32125
25960587	chr6:25960587:C:T	2.13555e-13	1.22853	-0.152171	4.18774e-06	-0.203472	0.0955902
25960753	chr6:25960753:T:C	1.21777e-14	-1.78793	-3.31813e-10	5.32739e-07	-2.16977	-3.31813e-10
25961133	chr6:25961133:G:A	3.73152e-14	-4.09142e-10	-0.668138	3.20652e-06	-4.09142e-10	-0.374856
25961408	chr6:25961408:C:T	1.93292e-14	-4.09142e-10	-1.32592	1.23659e-06	-4.09142e-10	-1.32769
25961541	chr6:25961541:G:A	4.40351e-14	-4.09142e-10	-0.502553	3.39014e-06	-4.09142e-10	-0.319172
25961706	chr6:25961706:T:G	2.82959e-15	-2.09826	-1.14915	1.67542e-07	-2.09373	-1.23284
25961749	chr6:25961749:C:T	3.22892e-14	-4.09142e-10	-0.812806	2.23872e-06	-4.09142e-10	-0.73414
25961781	chr6:25961781:G:A	2.78818e-14	-4.09142e-10	-0.959565	2.3324e-06	-4.09142e-10	-0.693146
25961816	chr6:25961816:A:G	2.80699e-14	-4.09142e-10	-0.952839	2.2809e-06	-4.09142e-10	-0.715474
25962719	chr6:25962719:T:C	4.0304e-14	-0.591087	-3.31813e-10	1.82121e-06	-0.940542	-3.31813e-10
25963228	chr6:25963228:A:G	4.62405e-15	-2.20035	-0.555915	5.98842e-07	-1.93868	-0.114117
25963715	chr6:25963715:G:A	2.37033e-15	-2.18948	-1.23503	2.06363e-07	-1.93175	-1.18641
25964151	chr6:25964151:G:T	5.61128e-14	-4.09142e-10	-0.260176	5.19744e-06	-4.09142e-10	0.108124
25965032	chr6:25965032:C:G	1.93071e-14	-4.09142e-10	-1.32707	1.25231e-06	-4.09142e-10	-1.31505
25965043	chr6:25965043:C:T	1.94608e-14	-4.09142e-10	-1.31914	1.27015e-06	-4.09142e-10	-1.30091
25965214	chr6:25965214:C:T	1.92863e-14	-4.09142e-10	-1.32815	1.2527e-06	-4.09142e-10	-1.31474
25965324	chr6:25965324:A:G	6.61769e-14	-4.09142e-10	-0.0952083	4.42895e-06	-4.09142e-10	-0.0518795
25965714	chr6:25965714:A:G	1.3838e-13	1.6984	-1.05593	4.07172e-06	0.91862	-1.0546
25966313	chr6:25966313:A:G	2.13586e-14	-4.09142e-10	-1.22609	1.42311e-06	-4.09142e-10	-1.1872
25966791	chr6:25966791:A:G	1.034e-13	-4.09142e-10	0.351068	4.83258e-06	-4.09142e-10	0.035338
25966840	chr6:25966840:C:T	2.01385e-14	-0.183709	-1.1012	2.46854e-07	-1.72856	-1.21044
25967120	chr6:25967120:A:G	2.01809e-14	-0.0210792	-1.26172	2.64731e-07	-1.64455	-1.22453
25967422	chr6:25967422:A:G	2.34981e-14	-4.09142e-10	-1.13062	1.35265e-06	-4.09142e-10	-1.23798
25967487	chr6:25967487:G:T	1.92931e-14	-4.09142e-10	-1.32779	1.2491e-06	-4.09142e-10	-1.31762
25968091	chr6:25968091:C:T	2.10323e-14	-4.09142e-10	-1.24148	1.26646e-06	-4.09142e-10	-1.30382
25968272	chr6:25968272:C:T	2.62729e-14	-4.09142e-10	-1.019	1.77852e-06	-4.09142e-10	-0.964262
25969863	chr6:25969863:T:C	2.69929e-14	-4.09142e-10	-0.991964	1.83361e-06	-4.09142e-10	-0.933759
25969868	chr6:25969868:A:G	5.96428e-14	-4.09142e-10	-0.199165	4.60716e-06	-4.09142e-10	-0.0124314
25969881	chr6:25969881:T:A	4.99843e-14	0.778806	-1.15464	8.25336e-07	-0.646439	-1.08557
25969884	chr6:25969884:C:T	2.16444e-15	-2.19136	-1.32402	2.3435e-07	-1.67341	-1.31757
25970152	chr6:25970152:G:A	1.93096e-14	-4.09142e-10	-1.32694	1.25273e-06	-4.09142e-10	-1.31472
25970215	chr6:25970215:C:G	1.92858e-14	-4.09142e-10	-1.32817	1.24987e-06	-4.09142e-10	-1.317
25970617	chr6:25970617:T:C	3.22736e-14	-4.09142e-10	-0.81329	1.733e-06	-4.09142e-10	-0.990187
25970804	chr6:25970804:T:C	1.02853e-13	0.345765	-3.31813e-10	3.04721e-06	-0.425816	-3.31813e-10
25970946	chr6:25970946:G:A	2.55747e-15	-2.16071	-1.18781	2.64918e-07	-1.64018	-1.22819
25972329	chr6:25972329:GCCTC:G	2.0454e-14	-4.09142e-10	-1.26936	1.30007e-06	-4.09142e-10	-1.27762
25972884	chr6:25972884:C:T	9.22776e-14	-4.09142e-10	0.237263	3.99978e-06	-4.09142e-10	-0.153802
25973976	chr6:25973976:A:G	2.20322e-15	-2.20141	-1.29621	1.74139e-07	-2.173	-1.11494
25974133	chr6:25974133:T:A	2.10974e-14	-1.23839	-3.31813e-10	9.55322e-07	-1.58575	-3.31813e-10
25974222	chr6:25974222:G:A	6.73843e-15	-1.08525	-1.29447	1.67274e-07	-2.11923	-1.20894
25974304	chr6:25974304:C:T	2.02893e-14	-4.09142e-10	-1.27745	1.33645e-06	-4.09142e-10	-1.25002
25974935	chr6:25974935:G:A	2.06221e-14	-4.09142e-10	-1.26117	1.32169e-06	-4.09142e-10	-1.26113
25975119	chr6:25975119:G:A	2.07936e-14	-4.09142e-10	-1.25289	1.41802e-06	-4.09142e-10	-1.19078
25975441	chr6:25975441:A:G	2.26047e-15	-2.2021	-1.26986	1.86052e-07	-2.16747	-1.05431
25975871	chr6:25975871:A:G	2.22566e-15	-2.1997	-1.28779	1.76467e-07	-2.17976	-1.0949
25975937	chr6:25975937:C:T	2.34374e-15	-2.20231	-1.23348	1.83033e-07	-2.16301	-1.07512
25976036	chr6:25976036:G:A	1.40281e-13	-4.09142e-10	0.656106	8.89547e-06	-4.09142e-10	0.6455
25976056	chr6:25976056:C:T	2.90368e-14	-4.09142e-10	-0.918976	2.50371e-06	-4.09142e-10	-0.622269
25976291	chr6:25976291:A:G	1.06456e-13	0.380194	-3.31813e-10	3.1435e-06	-0.394705	-3.31813e-10
25976314	chr6:25976314:C:T	1.96083e-14	-4.09142e-10	-1.31159	1.33084e-06	-4.09142e-10	-1.25423
25976698	chr6:25976698:C:T	3.96534e-13	1.69522	-3.31813e-10	1.27957e-06	-1.29352	-3.31813e-10
25976699	chr6:25976699:G:A	3.43818e-15	-2.20229	-0.850311	2.52851e-07	-1.81904	-1.09596
25977133	chr6:25977133:T:A	3.11613e-15	-2.20132	-0.949629	2.63444e-07	-1.77149	-1.10246
25977645	chr6:25977645:C:T	3.16134e-14	-4.09142e-10	-0.833959	1.70382e-06	-4.09142e-10	-1.00717
25977889	chr6:25977889:T:G	2.48823e-14	-4.09142e-10	-1.07338	1.4316e-06	-4.09142e-10	-1.18125
25978162	chr6:25978162:C:T	3.32754e-15	-1.78965	-1.29565	1.88572e-07	-1.97452	-1.2338
25978174	chr6:25978174:T:C	1.77627e-13	2.14818	-1.25603	2.09684e-05	2.7835	-1.28053
25978402	chr6:25978402:A:G	4.76855e-14	-4.09142e-10	-0.422912	2.15032e-06	-4.09142e-10	-0.774426
25978475	chr6:25978475:A:G	2.979e-15	-1.86819	-1.32776	1.63298e-07	-2.0285	-1.32372
25978652	chr6:25978652:C:T	3.61358e-14	-4.09142e-10	-0.700255	2.72982e-06	-4.09142e-10	-0.535806
25978765	chr6:25978765:C:T	7.26886e-15	-0.984023	-1.31992	1.63098e-07	-2.09011	-1.26333
25978894	chr6:25978894:T:C	2.48461e-15	-2.14045	-1.23697	1.72593e-07	-2.20143	-1.09543
25979236	chr6:25979236:C:T	2.64001e-14	-4.09142e-10	-1.01417	1.49712e-06	-4.09142e-10	-1.1365
25980295	chr6:25980295:A:C	2.32072e-15	-2.2023	-1.24336	1.79943e-07	-2.16358	-1.09158
25981028	chr6:25981028:A:G	1.94619e-14	-4.09142e-10	-1.31908	1.31791e-06	-4.09142e-10	-1.264
25981420	chr6:25981420:A:G	1.38786e-13	-4.09142e-10	0.645397	1.01713e-05	-4.09142e-10	0.779527
25982333	chr6:25982333:A:T	2.37748e-14	-4.09142e-10	-1.11891	1.81155e-06	-4.09142e-10	-0.945859
25982527	chr6:25982527:C:T	1.47655e-13	-4.09142e-10	0.707337	9.3533e-06	-4.09142e-10	0.695686
25982972	chr6:25982972:G:A	1.80096e-14	-0.129449	-1.26718	7.75127e-05	4.00699	-1.19659
25983145	chr6:25983145:G:T	6.36682e-14	-0.133854	-3.31813e-10	2.22535e-06	-0.740128	-3.31813e-10
25983549	chr6:25983549:C:T	2.51403e-15	-2.04465	-1.321	1.42957e-07	-2.1643	-1.32095
25985168	chr6:25985168:A:G	6.03669e-14	1.12475	-1.31184	9.06808e-07	-0.40174	-1.23613
25985294	chr6:25985294:A:T	1.05935e-14	-1.92729	-3.31813e-10	5.20137e-07	-2.19371	-3.31813e-10
25986223	chr6:25986223:G:A	2.46359e-15	-2.15424	-1.23168	1.74657e-07	-2.19877	-1.0862
25986422	chr6:25986422:G:A	9.94243e-15	-1.99073	-3.31813e-10	7.2185e-07	-1.86598	-3.31813e-10
25986464	chr6:25986464:T:C	2.08243e-14	-4.09142e-10	-1.25142	1.27835e-06	-4.09142e-10	-1.29447
25986798	chr6:25986798:ACCC:A	2.56572e-15	-2.01921	-1.32609	1.45987e-07	-2.15137	-1.31292
25986803	chr6:25986803:TCAA:T	2.57064e-15	-2.02114	-1.32224	1.44876e-07	-2.15239	-1.31953
25986809	chr6:25986809:ACC:A	2.58614e-15	-2.01501	-1.32236	1.45372e-07	-2.14914	-1.31936
25987714	chr6:25987714:A:G	1.93156e-14	-4.09142e-10	-1.32663	1.28555e-06	-4.09142e-10	-1.28885
25988100	chr6:25988100:G:T	2.09691e-14	-4.09142e-10	-1.24449	1.35716e-06	-4.09142e-10	-1.23465
25988282	chr6:25988282:T:C	2.26569e-14	-4.09142e-10	-1.16708	1.49732e-06	-4.09142e-10	-1.13636
25988932	chr6:25988932:T:C	1.96758e-14	-4.09142e-10	-1.30815	1.241e-06	-4.09142e-10	-1.32413
25990139	chr6:25990139:G:A	8.74361e-14	1.43816	-1.25479	4.47479e-06	1.21594	-1.25752
25990246	chr6:25990246:G:C	2.47576e-13	2.32809	-1.10391	2.82345e-05	2.95219	-1.15169
25990412	chr6:25990412:C:T	2.77345e-15	-1.94037	-1.32708	1.56338e-07	-2.08036	-1.31542
25990446	chr6:25990446:C:A	4.95124e-14	0.910917	-1.29623	7.81073e-07	-0.530449	-1.25668
25990590	chr6:25990590:C:T	3.5115e-15	-2.19723	-0.834268	3.06056e-07	-1.71094	-1.01309
25990614	chr6:25990614:T:C	2.80134e-13	2.44538	-1.09765	3.21678e-05	3.07702	-1.14609
25990815	chr6:25990815:T:C	3.41078e-14	-4.09142e-10	-0.758012	2.55309e-06	-4.09142e-10	-0.602737
25990903	chr6:25990903:G:T	8.15577e-14	0.113771	-3.31813e-10	2.74025e-06	-0.531994	-3.31813e-10
25991007	chr6:25991007:C:T	2.50756e-15	-2.15684	-1.21139	2.66221e-07	-1.5509	-1.31257
25991392	chr6:25991392:G:A	3.40988e-15	-2.19881	-0.862053	2.94502e-07	-1.72752	-1.035
25992081	chr6:25992081:A:G	6.34159e-14	1.18209	-1.31992	3.33116e-06	0.99099	-1.32771
25992886	chr6:25992886:C:G	4.07865e-14	0.749118	-1.32831	6.50319e-07	-0.677549	-1.29279
25993241	chr6:25993241:A:G	2.56423e-15	-2.03233	-1.31356	1.4312e-07	-2.1583	-1.32582
25993331	chr6:25993331:G:A	5.21832e-14	0.936125	-1.2689	8.79012e-07	-0.450738	-1.21826
25993870	chr6:25993870:C:T	4.42339e-14	0.82702	-1.32507	7.01675e-07	-0.620599	-1.27373
25994321	chr6:25994321:A:G	2.01051e-14	-4.09142e-10	-1.28657	1.24072e-06	-4.09142e-10	-1.32435
25994387	chr6:25994387:A:G	5.49652e-14	-4.09142e-10	-0.280838	3.41744e-06	-4.09142e-10	-0.31115
25994531	chr6:25994531:G:T	2.30228e-14	-4.09142e-10	-1.15105	1.47814e-06	-4.09142e-10	-1.14926
25994613	chr6:25994613:A:C	2.76285e-15	-1.95153	-1.31975	1.57708e-07	-2.08752	-1.29953
25995326	chr6:25995326:C:T	5.0071e-14	0.94817	-1.32227	7.74715e-07	-0.5318	-1.2635
25995371	chr6:25995371:A:G	1.94035e-14	-4.09142e-10	-1.32208	1.29307e-06	-4.09142e-10	-1.28302
25995473	chr6:25995473:A:C	2.30693e-15	-2.20207	-1.24955	1.79742e-07	-2.15525	-1.10102
25996445	chr6:25996445:G:A	5.76055e-13	1.75632	0.31234	2.77559e-05	1.32215	0.461256
25996554	chr6:25996554:G:A	1.97147e-14	-4.09142e-10	-1.30617	1.26815e-06	-4.09142e-10	-1.30249
25996574	chr6:25996574:A:G	3.33316e-14	-4.09142e-10	-0.781033	2.49894e-06	-4.09142e-10	-0.624177
25997230	chr6:25997230:C:T	7.89419e-13	3.69465	-1.3109	4.57099e-06	1.30686	-1.32718
25997805	chr6:25997805:T:C	4.29514e-14	-4.09142e-10	-0.527469	2.98101e-06	-4.09142e-10	-0.447779
25998311	chr6:25998311:G:A	6.57403e-14	-4.09142e-10	-0.101826	4.08353e-06	-4.09142e-10	-0.133081
25998486	chr6:25998486:A:G	2.08648e-14	-4.09142e-10	-1.24948	1.28001e-06	-4.09142e-10	-1.29318
25998839	chr6:25998839:G:A	2.3927e-14	-4.09142e-10	-1.11253	1.38981e-06	-4.09142e-10	-1.21087
25998947	chr6:25998947:G:A	2.33639e-15	-2.20201	-1.23693	1.81265e-07	-2.16864	-1.0792
25999359	chr6:25999359:G:C	4.30206e-14	-4.09142e-10	-0.525861	2.98408e-06	-4.09142e-10	-0.44675
25999654	chr6:25999654:G:A	2.03864e-14	-4.09142e-10	-1.27267	1.24707e-06	-4.09142e-10	-1.31925
25999798	chr6:25999798:G:C	1.97724e-14	-4.09142e-10	-1.30325	1.27233e-06	-4.09142e-10	-1.29919
26000165	chr6:26000165:A:C	6.32149e-14	1.10106	-1.24206	1.03159e-06	-0.325922	-1.18302
26000342	chr6:26000342:T:G	2.0414e-14	-4.09142e-10	-1.27132	1.26248e-06	-4.09142e-10	-1.30697
26000657	chr6:26000657:T:G	5.13014e-13	1.73586	0.216904	2.46481e-05	1.29416	0.370498
26000972	chr6:26000972:C:T	2.40207e-14	-4.09142e-10	-1.10862	1.64376e-06	-4.09142e-10	-1.04305
26001603	chr6:26001603:T:C	8.17954e-14	-4.09142e-10	0.116682	4.89002e-06	-4.09142e-10	0.0471532
26001660	chr6:26001660:G:A	6.75041e-14	1.24322	-1.31857	3.71801e-06	1.0746	-1.30146
26001822	chr6:26001822:C:T	1.92898e-14	-4.09142e-10	-1.32796	1.24207e-06	-4.09142e-10	-1.32326
26002065	chr6:26002065:C:T	3.26534e-14	-0.801591	-3.31813e-10	7.05872e-07	-1.88836	-3.31813e-10
26002143	chr6:26002143:C:T	3.59387e-15	-2.19574	-0.812566	3.15794e-07	-1.69734	-0.995362
26002184	chr6:26002184:A:G	1.95835e-14	-4.09142e-10	-1.31285	1.2384e-06	-4.09142e-10	-1.32622
26002842	chr6:26002842:C:G	2.50479e-15	-2.043	-1.32634	1.44307e-07	-2.16359	-1.31226
26003172	chr6:26003172:G:A	3.13649e-15	-1.92581	-1.21862	1.88029e-07	-2.07165	-1.13955
26003215	chr6:26003215:G:A	4.00549e-14	-4.09142e-10	-0.597287	3.03595e-06	-4.09142e-10	-0.429518
26003267	chr6:26003267:A:G	3.65261e-14	-4.09142e-10	-0.689512	1.99355e-06	-4.09142e-10	-0.850126
26004795	chr6:26004795:A:T	7.83167e-13	3.31116	-0.935348	7.57896e-05	3.79664	-1.00872
26005353	chr6:26005353:A:T	5.75713e-14	-4.09142e-10	-0.234514	3.58214e-06	-4.09142e-10	-0.264083
26006008	chr6:26006008:G:GT	5.96118e-13	2.09132	0.0115803	2.44139e-05	1.47085	0.184262
26006355	chr6:26006355:C:T	2.39471e-14	-4.09142e-10	-1.11169	1.39069e-06	-4.09142e-10	-1.21024
26006988	chr6:26006988:C:T	3.0036e-14	-4.09142e-10	-0.885144	2.20696e-06	-4.09142e-10	-0.748428
26007128	chr6:26007128:CCTCCTCCTCCTT:ACTCCTCCTCCTT	6.67499e-14	-0.086587	-3.31813e-10	2.87301e-06	-0.484683	-3.31813e-10
26007424	chr6:26007424:ATTC:A	5.31015e-14	-4.09142e-10	-0.315333	2.78808e-06	-4.09142e-10	-0.51469
26007526	chr6:26007526:C:T	2.91672e-14	-4.09142e-10	-0.914495	2.14576e-06	-4.09142e-10	-0.776549
26007555	chr6:26007555:GC:G	6.02833e-15	-1.17219	-1.31888	1.46136e-07	-2.13594	-1.32733
26007557	chr6:26007557:T:G	6.00007e-15	-1.17777	-1.318	1.4589e-07	-2.13734	-1.32761
26008032	chr6:26008032:T:C	8.39693e-14	1.43418	-1.29127	1.12663e-06	-0.172957	-1.24785
26008163	chr6:26008163:T:C	5.39147e-14	-4.09142e-10	-0.300135	3.87554e-06	-4.09142e-10	-0.185358
26008259	chr6:26008259:C:A	2.33844e-13	1.54903	-0.381914	1.19807e-05	1.45676	-0.513505
26008392	chr6:26008392:C:T	2.34765e-15	-2.20141	-1.23271	1.81616e-07	-2.1734	-1.0725
26009512	chr6:26009512:G:A	1.98479e-14	-4.09142e-10	-1.29944	1.24348e-06	-4.09142e-10	-1.32213
26009955	chr6:26009955:A:G	8.30896e-15	-2.17021	-3.31813e-10	5.16657e-07	-2.20042	-3.31813e-10
26009990	chr6:26009990:A:G	1.98601e-14	-4.09142e-10	-1.29883	1.2368e-06	-4.09142e-10	-1.32751
26010183	chr6:26010183:C:T	2.01244e-14	-4.09142e-10	-1.28561	1.28064e-06	-4.09142e-10	-1.29269
26010497	chr6:26010497:A:G	9.0037e-15	-2.0899	-3.31813e-10	5.21241e-07	-2.19159	-3.31813e-10
26011509	chr6:26011509:A:G	1.95033e-14	-4.09142e-10	-1.31696	1.23696e-06	-4.09142e-10	-1.32739
26011587	chr6:26011587:C:T	2.7539e-14	-4.09142e-10	-0.971936	1.99566e-06	-4.09142e-10	-0.849068
26012035	chr6:26012035:C:G	4.74573e-14	-0.427708	-3.31813e-10	1.72976e-06	-0.992061	-3.31813e-10
26012225	chr6:26012225:T:G	5.16136e-14	-4.09142e-10	-0.343754	2.29064e-06	-4.09142e-10	-0.711211
26012239	chr6:26012239:G:T	1.2712e-14	-1.74499	-3.31813e-10	6.31067e-07	-2.00039	-3.31813e-10
26012479	chr6:26012479:A:G	4.4646e-15	-2.20223	-0.589126	3.44647e-07	-1.79226	-0.813019
26012544	chr6:26012544:C:T	1.94916e-14	-4.09142e-10	-1.31756	1.2496e-06	-4.09142e-10	-1.31722
26012647	chr6:26012647:C:T	1.51144e-13	1.99371	-1.26301	7.28999e-06	1.67729	-1.23083
26012756	chr6:26012756:A:T	4.61751e-15	-1.42935	-1.32834	2.77609e-07	-1.51359	-1.308
26013043	chr6:26013043:A:C	2.01008e-14	-4.09142e-10	-1.28678	1.25827e-06	-4.09142e-10	-1.3103
26013376	chr6:26013376:G:A	5.67151e-15	-1.23398	-1.31811	1.4407e-07	-2.14985	-1.32765
26013787	chr6:26013787:T:C	1.99903e-14	-4.09142e-10	-1.29229	1.23865e-06	-4.09142e-10	-1.32602
26013825	chr6:26013825:C:T	2.41569e-14	-4.09142e-10	-1.10297	1.44937e-06	-4.09142e-10	-1.16891
26013987	chr6:26013987:AAAAAACAC:A	9.58697e-15	-2.02713	-3.31813e-10	5.82147e-07	-2.08107	-3.31813e-10
26014261	chr6:26014261:A:G	4.25286e-15	-2.20206	-0.637892	3.20628e-07	-1.82434	-0.853181
26014300	chr6:26014300:T:C	4.99119e-14	-4.09142e-10	-0.37728	2.63047e-06	-4.09142e-10	-0.572879
26014510	chr6:26014510:T:G	1.9591e-14	-4.09142e-10	-1.31247	1.239e-06	-4.09142e-10	-1.32574
26014624	chr6:26014624:G:A	2.39498e-15	-2.18824	-1.22593	1.97799e-07	-2.10006	-1.06048
26015261	chr6:26015261:G:A	2.47826e-15	-2.06115	-1.31883	1.41604e-07	-2.17204	-1.32273
26015374	chr6:26015374:G:T	2.81709e-15	-1.9294	-1.32243	1.59434e-07	-2.07198	-1.30419
26015563	chr6:26015563:A:G	1.9354e-14	-4.09142e-10	-1.32464	1.26316e-06	-4.09142e-10	-1.30643
26016234	chr6:26016234:C:T	1.5019e-13	2.02066	-1.29629	7.03651e-06	1.68431	-1.27324
26016499	chr6:26016499:C:T	4.22256e-15	-2.04929	-0.797805	3.48542e-07	-1.86761	-0.726426
26016524	chr6:26016524:A:G	2.88573e-14	-4.09142e-10	-0.925176	1.57366e-06	-4.09142e-10	-1.08664
26016619	chr6:26016619:T:C	1.98387e-14	-4.09142e-10	-1.29991	1.23666e-06	-4.09142e-10	-1.32763
26017148	chr6:26017148:G:A	2.21987e-14	-4.09142e-10	-1.18751	1.32025e-06	-4.09142e-10	-1.26222
26017235	chr6:26017235:G:A	3.39391e-14	-4.09142e-10	-0.76297	1.80651e-06	-4.09142e-10	-0.948647
26017370	chr6:26017370:G:A	2.9342e-13	1.39407	-3.31813e-10	0.00122183	5.56807	-3.31813e-10
26017437	chr6:26017437:G:A	1.6513e-13	-4.09142e-10	0.819193	1.22853e-05	-4.09142e-10	0.968357
26017447	chr6:26017447:A:G	2.39461e-15	-2.19771	-1.21661	2.13239e-07	-1.83497	-1.25042
26017487	chr6:26017487:G:A	2.33635e-14	-4.09142e-10	-1.13637	1.45807e-06	-4.09142e-10	-1.16293
26017706	chr6:26017706:G:A	1.95371e-14	-4.09142e-10	-1.31522	1.25254e-06	-4.09142e-10	-1.31487
26017857	chr6:26017857:G:A	1.12408e-13	-4.09142e-10	0.434592	6.62199e-06	-4.09142e-10	0.350353
26019012	chr6:26019012:G:C	9.08721e-14	1.51287	-1.29096	1.36891e-06	0.0233389	-1.24937
26019154	chr6:26019154:T:C	1.99036e-14	-4.09142e-10	-1.29664	1.23751e-06	-4.09142e-10	-1.32694
26019628	chr6:26019628:G:A	1.27373e-13	0.559578	-3.31813e-10	3.77622e-06	-0.21132	-3.31813e-10
26020323	chr6:26020323:T:C	2.06111e-14	-4.09142e-10	-1.26171	1.44262e-06	-4.09142e-10	-1.17358
26021001	chr6:26021001:T:C	1.92802e-14	-4.09142e-10	-1.32846	1.24096e-06	-4.09142e-10	-1.32415
26021585	chr6:26021585:A:T	1.07999e-13	1.64601	-1.25143	6.47295e-06	1.54184	-1.21425
26021644	chr6:26021644:C:T	4.80994e-15	-1.87814	-0.838716	1.93128e-07	-2.07111	-1.11334
26022164	chr6:26022164:C:T	3.06092e-15	-2.20035	-0.968475	2.3767e-07	-2.20226	-0.774655
26022176	chr6:26022176:T:G	3.14226e-14	-4.09142e-10	-0.840013	2.10534e-06	-4.09142e-10	-0.795566
26022381	chr6:26022381:T:C	1.45709e-13	-4.09142e-10	0.694074	9.1806e-06	-4.09142e-10	0.67705
26022405	chr6:26022405:T:G	1.43127e-13	-4.09142e-10	0.676193	8.99481e-06	-4.09142e-10	0.656605
26022804	chr6:26022804:C:T	1.52348e-12	4.33067	-1.28946	7.69433e-06	1.82822	-1.32778
26022978	chr6:26022978:G:T	5.07644e-14	0.966912	-1.32726	8.53981e-07	-0.395644	-1.30225
26023335	chr6:26023335:T:C	2.31726e-14	-4.09142e-10	-1.14457	1.35742e-06	-4.09142e-10	-1.23446
26023573	chr6:26023573:C:T	3.21194e-14	-4.09142e-10	-0.81808	1.72547e-06	-4.09142e-10	-0.994543
26023742	chr6:26023742:G:T	3.14e-14	-4.09142e-10	-0.840731	1.69508e-06	-4.09142e-10	-1.01231
26024040	chr6:26024040:AAATAT:A	5.93347e-15	-1.17866	-1.32827	3.45545e-07	-1.29523	-1.30745
26024642	chr6:26024642:G:A	3.10686e-14	-4.09142e-10	-0.851341	2.06976e-06	-4.09142e-10	-0.81261
26024966	chr6:26024966:C:T	2.13852e-14	-4.09142e-10	-1.22484	1.55406e-06	-4.09142e-10	-1.09917
26025492	chr6:26025492:A:G	3.14458e-14	-4.09142e-10	-0.839275	1.69703e-06	-4.09142e-10	-1.01116
26025636	chr6:26025636:G:A	1.72434e-13	-4.09142e-10	0.862478	1.28305e-05	-4.09142e-10	1.01178
26025935	chr6:26025935:C:G	2.15889e-15	-2.18949	-1.32845	1.56413e-07	-2.10641	-1.2889
26026164	chr6:26026164:T:G	1.99726e-14	-4.09142e-10	-1.29318	1.23851e-06	-4.09142e-10	-1.32613
26026371	chr6:26026371:G:C	4.52762e-14	0.835682	-1.31044	6.95488e-07	-0.582711	-1.32047
26026783	chr6:26026783:G:A	2.57784e-14	-4.09142e-10	-1.038	1.717e-06	-4.09142e-10	-0.999462
26026986	chr6:26026986:G:A	2.07673e-14	-4.09142e-10	-1.25416	1.25763e-06	-4.09142e-10	-1.31081
26027205	chr6:26027205:G:A	5.14758e-14	0.949612	-1.29604	7.50731e-07	-0.500109	-1.32664
```
