## Supplementary material for "Characterization of shared and ancestry-specific signals driving complex traits using multi-ancestry fine-mapping": susiex_nc1.cs80.snp

```
BP	SNP	PIP(CS1)	LogBF(CS1,Pop1)	LogBF(CS1,Pop2)
33068840	chr6:33068840:C:T	2.85499e-61	5.88399	3.62962
33068853	chr6:33068853:G:T	2.60209e-61	5.85578	3.56508
33068854	chr6:33068854:A:C	2.75884e-61	5.92074	3.55861
33068912	chr6:33068912:C:T	1.52701e-64	-1.29021e-09	1.9801
33068931	chr6:33068931:C:T	2.35268e-61	5.87309	3.447
33068932	chr6:33068932:A:G	2.53285e-61	5.94067	3.45322
33069076	chr6:33069076:A:C	2.96534e-61	5.8846	3.66693
33069173	chr6:33069173:C:T	2.76113e-66	-0.0312485	-2.00149
33069174	chr6:33069174:A:G	2.40392e-61	5.84499	3.49665
33069182	chr6:33069182:G:A	3.23697e-61	6.16897	3.47021
33069194	chr6:33069194:C:T	2.48112e-61	5.84814	3.52512
33069222	chr6:33069222:T:C	1.9183e-61	6.20646	2.90952
33069283	chr6:33069283:C:T	2.77531e-66	-1.29021e-09	-2.02762
33069303	chr6:33069303:G:A	2.40596e-61	5.81758	3.52491
33069305	chr6:33069305:A:G	2.293e-61	5.76956	3.52485
33069327	chr6:33069327:C:T	2.20176e-61	5.80552	3.44828
33069410	chr6:33069410:C:G	1.91749e-61	5.58407	3.53149
33069422	chr6:33069422:G:C	9.05469e-66	-1.75357	0.908466
33069488	chr6:33069488:C:A	2.43741e-61	5.86895	3.48653
33069502	chr6:33069502:A:G	2.52328e-61	5.86783	3.52227
33069517	chr6:33069517:T:C	1.76415e-61	6.16763	2.86458
33069527	chr6:33069527:G:T	2.31758e-61	5.80792	3.49715
33069635	chr6:33069635:G:C	2.97004e-61	5.80203	3.75109
33069642	chr6:33069642:G:A	3.28377e-61	5.95629	3.69725
33069647	chr6:33069647:T:C	3.40935e-61	5.87675	3.81432
33069697	chr6:33069697:A:G	7.32709e-65	-1.29021e-09	1.24578
33069745	chr6:33069745:T:C	4.20112e-61	6.4633	3.4366
33069780	chr6:33069780:C:T	3.22021e-60	13.4776	-1.54098
33069783	chr6:33069783:G:A	1.37464e-60	12.6518	-1.56651
33069802	chr6:33069802:A:T	3.11932e-61	6.90156	2.7006
33069803	chr6:33069803:T:G	3.1782e-61	6.95444	2.66642
33069834	chr6:33069834:C:T	3.80239e-64	-1.29021e-09	2.89242
33069862	chr6:33069862:G:A	3.40755e-66	-1.29021e-09	-1.82239
33069863	chr6:33069863:C:T	3.40429e-66	-1.29021e-09	-1.82335
33069898	chr6:33069898:C:A	9.77732e-64	4.32425	-0.4874
33069913	chr6:33069913:C:T	4.59167e-61	6.93635	3.05244
33069991	chr6:33069991:G:A	4.29684e-61	6.91967	3.00276
33070089	chr6:33070089:A:G	7.56147e-63	7.38083	-1.49839
33070101	chr6:33070101:G:A	7.197e-63	7.51254	-1.67951
33070114	chr6:33070114:C:T	6.97715e-63	7.2842	-1.48218
33070214	chr6:33070214:C:G	3.12197e-60	8.50888	3.39672
33070247	chr6:33070247:AT:A	3.07035e-60	8.52107	3.36786
33070256	chr6:33070256:G:A	6.86582e-59	14.9963	-1.42404e-09
33070257	chr6:33070257:C:T	3.75623e-60	8.06568	4.02486
33070275	chr6:33070275:C:T	3.15354e-60	8.55414	3.36151
33070276	chr6:33070276:C:T	3.11918e-60	8.54368	3.36102
33070340	chr6:33070340:A:T	1.5792e-58	17.3162	-1.48703
33070357	chr6:33070357:C:T	7.61292e-59	16.3697	-1.27019
33070401	chr6:33070401:A:T	2.78474e-60	8.50899	3.28229
33070410	chr6:33070410:T:C	3.56678e-60	8.11068	3.92811
33070416	chr6:33070416:T:G	3.1631e-60	8.03415	3.88453
33070417	chr6:33070417:G:A	8.29703e-66	0.665179	-1.59766
33070446	chr6:33070446:A:G	3.39645e-60	8.03884	3.95101
33070460	chr6:33070460:A:G	4.03853e-60	8.29592	3.86709
33070506	chr6:33070506:A:G	2.92549e-64	-1.29021e-09	2.63025
33070545	chr6:33070545:G:T	3.84621e-60	8.32367	3.79055
33070592	chr6:33070592:C:A	2.85306e-60	8.64509	3.17042
33070769	chr6:33070769:C:T	4.01345e-64	-1.29021e-09	2.94644
33070771	chr6:33070771:T:C	4.3238e-60	8.34367	3.88759
33070802	chr6:33070802:A:G	3.6955e-60	8.55617	3.51807
33070820	chr6:33070820:A:G	3.09071e-60	8.42988	3.46565
33070989	chr6:33070989:C:T	2.94849e-60	8.34146	3.50696
33071025	chr6:33071025:A:G	1.45832e-58	17.0862	-1.33663
33071057	chr6:33071057:A:G	4.4036e-60	8.64754	3.60201
33071077	chr6:33071077:C:A	2.79184e-66	-1.29021e-09	-2.02168
33071085	chr6:33071085:A:G	2.90006e-60	8.29984	3.53202
33071120	chr6:33071120:GGACCCAGTCTGTGCTTGGCCACTTACAGT:G	3.59936e-60	8.44322	3.60467
33071202	chr6:33071202:C:T	3.29405e-60	8.25727	3.70198
33071205	chr6:33071205:G:A	1.64489e-58	17.1716	-1.30159
33071403	chr6:33071403:G:A	2.71763e-60	8.1954	3.57148
33071518	chr6:33071518:T:A	3.28647e-60	8.31315	3.64379
33071628	chr6:33071628:C:G	2.21439e-60	8.06776	3.49435
33071669	chr6:33071669:G:A	2.61167e-60	8.11256	3.61455
33071707	chr6:33071707:A:G	2.10994e-60	8.10429	3.4095
33071726	chr6:33071726:C:T	2.47009e-60	8.20804	3.46334
33071730	chr6:33071730:A:G	2.11961e-64	-1.29021e-09	2.30802
33071758	chr6:33071758:A:T	1.02887e-65	0.648887	-1.36622
33071848	chr6:33071848:T:C	1.42216e-64	1.58495	0.32402
33071875	chr6:33071875:C:T	1.17438e-57	19.005	-1.16941
33071978	chr6:33071978:T:C	9.22857e-64	-1.29021e-09	3.77909
33071990	chr6:33071990:A:G	7.61992e-64	-1.29021e-09	3.58755
33072060	chr6:33072060:G:A	4.95718e-60	8.84433	3.52364
33072071	chr6:33072071:G:A	5.59718e-60	9.04991	3.43948
33072078	chr6:33072078:A:G	5.27604e-60	8.72479	3.70552
33072181	chr6:33072181:A:G	1.32486e-64	-1.29021e-09	1.83809
33072186	chr6:33072186:C:T	1.84751e-64	-1.29021e-09	2.17063
33072267	chr6:33072267:A:G	1.58941e-58	17.448	-1.61234
33072321	chr6:33072321:C:T	1.7486e-64	-1.29021e-09	2.1156
33072361	chr6:33072361:G:A	7.19257e-65	-1.29021e-09	1.22725
33072436	chr6:33072436:G:A	1.6643e-65	-1.29021e-09	-0.236392
33072530	chr6:33072530:G:A	5.38291e-64	-1.29021e-09	3.24002
33072538	chr6:33072538:T:C	2.92981e-66	-1.29021e-09	-1.97344
33072701	chr6:33072701:C:A	3.65742e-60	13.5055	-1.4416
33072819	chr6:33072819:A:G	3.17621e-60	8.05378	3.86904
33072877	chr6:33072877:A:G	1.90082e-58	17.5737	-1.55909
33072914	chr6:33072914:G:A	8.60578e-66	-0.336932	-0.559015
33072938	chr6:33072938:G:A	3.10404e-60	8.62146	3.27838
33072967	chr6:33072967:G:C	3.66013e-60	8.18645	3.87818
33073004	chr6:33073004:A:G	3.0087e-60	8.0495	3.81914
33073021	chr6:33073021:T:C	5.16542e-61	7.91783	2.1887
33073058	chr6:33073058:A:G	3.66173e-60	8.09108	3.97399
33073100	chr6:33073100:T:C	2.74778e-60	8.56016	3.21777
33073248	chr6:33073248:T:C	2.92981e-66	-1.29021e-09	-1.97344
33073411	chr6:33073411:AATTGATGTGAACCACCCC:A	4.61678e-66	-0.578876	-0.939809
33073449	chr6:33073449:C:T	4.79856e-61	7.75558	2.27728
33073957	chr6:33073957:T:C	1.6788e-66	-1.36649	-1.16381
33074134	chr6:33074134:A:T	2.7689e-66	-1.29021e-09	-2.02993
33074591	chr6:33074591:A:G	1.60848e-58	17.4141	-1.56653
33074616	chr6:33074616:G:A	5.39859e-64	-1.29021e-09	3.24293
33074715	chr6:33074715:T:C	9.4491e-59	16.6823	-1.36665
33074774	chr6:33074774:C:T	6.01073e-64	-1.29021e-09	3.35033
33074913	chr6:33074913:T:C	2.77275e-66	-1.29021e-09	-2.02854
33075077	chr6:33075077:T:C	6.66313e-66	-1.29021e-09	-1.15179
33075103	chr6:33075103:A:G	2.18285e-58	17.7292	-1.57623
33075749	chr6:33075749:C:T	5.86758e-67	-2.7729	-0.808621
33076153	chr6:33076153:A:G	4.36105e-61	7.78193	2.15533
33076411	chr6:33076411:T:A	1.12987e-58	16.8156	-1.32117
33076480	chr6:33076480:T:C	5.41431e-60	8.6443	3.81188
33076481	chr6:33076481:G:A	1.18795e-58	16.8206	-1.2761
33076604	chr6:33076604:G:T	5.28703e-66	-1.29021e-09	-1.38313
33077018	chr6:33077018:C:T	4.04664e-66	-1.6505	-1.42404e-09
33077179	chr6:33077179:T:C	9.4718e-66	0.578785	-1.37885
33077210	chr6:33077210:A:G	2.14113e-66	-1.96311	-0.323935
33077320	chr6:33077320:G:C	4.805e-66	-1.29021e-09	-1.47872
33077370	chr6:33077370:A:T	6.36377e-67	-1.96422	-1.53613
33077378	chr6:33077378:T:C	3.71782e-64	-1.29021e-09	2.86993
33077431	chr6:33077431:T:C	5.39095e-67	-2.37475	-1.29149
33077450	chr6:33077450:G:A	2.8621e-66	-1.29021e-09	-1.99683
33077478	chr6:33077478:T:C	5.55962e-67	-2.30564	-1.3298
33077652	chr6:33077652:T:C	2.92981e-66	-1.29021e-09	-1.97344
33077723	chr6:33077723:T:C	1.88312e-64	1.20384	0.985875
33077753	chr6:33077753:T:C	5.26978e-66	-1.29021e-09	-1.38639
33077781	chr6:33077781:G:A	4.88262e-65	-0.437401	1.27729
33077882	chr6:33077882:T:C	5.26091e-67	-1.9218	-1.76886
33077889	chr6:33077889:AT:A	4.09548e-67	-2.0087	-1.93239
33077921	chr6:33077921:G:A	4.52801e-67	-1.90841	-1.93227
33077922	chr6:33077922:T:C	9.0856e-57	14.1312	5.75042
33077958	chr6:33077958:C:T	2.3962e-67	-2.66677	-1.81032
33077972	chr6:33077972:G:A	6.81468e-66	-1.29021e-09	-1.1293
33077993	chr6:33077993:G:A	2.21005e-67	-2.74162	-1.81634
33078046	chr6:33078046:A:G	1.20039e-65	-0.499144	-0.0640033
33078058	chr6:33078058:A:G	3.93525e-66	-1.04045	-0.637953
33078062	chr6:33078062:C:T	4.71423e-66	-0.864877	-0.632918
33078114	chr6:33078114:C:T	3.56075e-67	-2.05086	-2.03014
33078119	chr6:33078119:A:G	3.41333e-67	-2.09403	-2.02925
33078157	chr6:33078157:G:A	4.29143e-65	1.89379	-1.18297
33078189	chr6:33078189:G:A	4.92636e-67	-1.9804	-1.77597
33078205	chr6:33078205:G:A	2.67325e-67	-2.72357	-1.6441
33078304	chr6:33078304:A:T	3.8652e-65	-1.29021e-09	0.606215
33078305	chr6:33078305:C:T	3.06943e-64	1.75219	0.926088
33078306	chr6:33078306:C:T	3.01446e-64	1.75215	0.908062
33078470	chr6:33078470:GA:AA	3.05857e-66	-1.29021e-09	-1.93044
33078538	chr6:33078538:C:T	5.65458e-66	-1.29021e-09	-1.31592
33078661	chr6:33078661:A:G	2.5231e-66	-0.0945254	-2.02837
33078885	chr6:33078885:T:C	7.07254e-65	2.30668	-1.09626
33078949	chr6:33078949:T:C	1.96787e-67	-2.71633	-1.95768
33078965	chr6:33078965:T:C	5.02915e-66	-1.08405	-0.34908
33079138	chr6:33079138:T:A	2.01527e-67	-2.70794	-1.94227
33079254	chr6:33079254:T:C	1.11708e-64	2.65666	-0.989156
33079396	chr6:33079396:T:C	2.20815e-61	5.89439	3.36231
33079416	chr6:33079416:C:T	2.90878e-66	-1.29021e-09	-1.98065
33079689	chr6:33079689:T:C	6.91575e-67	-1.41655	-2.00062
33079835	chr6:33079835:G:C	2.30737e-67	-2.656	-1.85886
33079856	chr6:33079856:A:G	2.5405e-67	-2.6871	-1.7315
33079869	chr6:33079869:T:C	7.84786e-66	0.239953	-1.22809
33080000	chr6:33080000:T:C	1.08303e-65	-1.29021e-09	-0.666039
33080115	chr6:33080115:C:T	1.04975e-65	-1.29021e-09	-0.697247
33080121	chr6:33080121:C:A	2.82167e-59	11.8351	2.27192
33080201	chr6:33080201:A:G	1.03717e-65	-1.29021e-09	-0.709302
33080325	chr6:33080325:C:T	1.94384e-67	-2.6562	-2.0301
33080342	chr6:33080342:C:T	4.62288e-66	-1.51736	-1.42404e-09
33080354	chr6:33080354:C:A	1.04023e-65	-1.29021e-09	-0.706353
33080407	chr6:33080407:C:T	1.40934e-65	1.48196	-1.88463
33080418	chr6:33080418:C:A	1.00309e-65	-1.29021e-09	-0.74271
33080420	chr6:33080420:TC:T	1.02882e-65	-1.29021e-09	-0.717389
33080447	chr6:33080447:G:GCAGTGAGT	9.83292e-66	-1.29021e-09	-0.762646
33080535	chr6:33080535:G:A	1.04481e-65	-1.29021e-09	-0.701961
33080563	chr6:33080563:C:T	1.05096e-65	-1.29021e-09	-0.696098
33080571	chr6:33080571:G:A	2.97481e-56	19.9639	1.1038
33080577	chr6:33080577:A:T	2.17167e-61	5.7131	3.52694
33080603	chr6:33080603:G:A	1.96753e-67	-2.64403	-2.03015
33080680	chr6:33080680:C:G	6.87529e-62	7.55217	0.537717
33080682	chr6:33080682:T:G	6.3752e-62	7.49426	0.520117
33080683	chr6:33080683:T:C	1.05968e-66	-1.3642	-1.62622
33080689	chr6:33080689:G:T	1.72707e-66	-0.471953	-2.03
33080690	chr6:33080690:G:T	1.74012e-66	-0.46435	-2.03008
33080762	chr6:33080762:T:A	2.94764e-59	13.4766	0.674084
33080765	chr6:33080765:C:T	5.58422e-65	1.10382	-0.129676
33080787	chr6:33080787:G:A	8.39451e-65	2.17136	-0.789578
33080823	chr6:33080823:T:G	9.59246e-66	-1.29021e-09	-0.787404
33080863	chr6:33080863:A:G	1.73018e-67	-2.77306	-2.02968
33080864	chr6:33080864:A:G	4.39647e-65	2.5008	-1.7658
33080884	chr6:33080884:A:G	1.34029e-64	-0.0308065	1.88048
33080886	chr6:33080886:G:A	9.91604e-64	1.85169	1.99925
33080914	chr6:33080914:C:G	1.33383e-62	3.30845	3.14156
33080917	chr6:33080917:A:G	1.28744e-62	3.28508	3.12953
33080930	chr6:33080930:G:A	2.9293e-66	-1.29021e-09	-1.97362
33080977	chr6:33080977:C:T	1.04546e-65	-1.29021e-09	-0.70134
33081034	chr6:33081034:G:A	1.13952e-65	-1.29021e-09	-0.615186
33081064	chr6:33081064:A:AT	1.13531e-65	-1.29021e-09	-0.618893
33081144	chr6:33081144:A:G	1.62787e-59	12.9263	0.630717
33081198	chr6:33081198:G:A	1.65761e-61	6.00913	2.96079
33081200	chr6:33081200:G:GA	7.16208e-59	13.0488	1.98971
33081202	chr6:33081202:A:G	3.83818e-65	2.40935	-1.81014
33081210	chr6:33081210:A:G	6.00721e-65	2.97415	-1.92698
33081226	chr6:33081226:A:G	6.30021e-65	3.03714	-1.94235
33081234	chr6:33081234:A:G	4.02847e-65	2.45032	-1.80273
33081238	chr6:33081238:T:C	7.83966e-66	0.519613	-1.5088
33081289	chr6:33081289:A:G	1.13658e-65	-1.29021e-09	-0.617775
33081346	chr6:33081346:G:A	5.00754e-66	0.355875	-1.79331
33081354	chr6:33081354:G:A	8.05311e-66	0.543908	-1.50623
33081359	chr6:33081359:G:T	2.92958e-66	-1.29021e-09	-1.97352
33081382	chr6:33081382:A:G	1.04649e-65	-1.29021e-09	-0.700355
33081408	chr6:33081408:G:A	1.13532e-65	-1.29021e-09	-0.618884
33081424	chr6:33081424:A:G	6.82971e-66	0.427554	-1.55465
33081434	chr6:33081434:C:T	1.38915e-63	4.70264	-0.514578
33081497	chr6:33081497:A:T	4.29505e-63	6.26774	-0.950908
33081766	chr6:33081766:C:T	4.97618e-66	0.349769	-1.79349
33081772	chr6:33081772:T:G	3.62561e-65	2.36645	-1.82423
33081797	chr6:33081797:C:T	3.95347e-66	0.129205	-1.80299
33081800	chr6:33081800:CT:C	5.79752e-66	0.27837	-1.56932
33081819	chr6:33081819:T:G	4.55794e-66	0.333418	-1.86493
33081833	chr6:33081833:T:C	4.78377e-66	0.373133	-1.85629
33081886	chr6:33081886:A:G	3.05982e-66	-0.115855	-1.81417
33081917	chr6:33081917:C:T	3.13261e-66	-0.111437	-1.79508
33081949	chr6:33081949:G:T	5.18525e-59	12.4512	2.26435
33081956	chr6:33081956:T:C	2.83566e-65	2.15143	-1.85495
33082104	chr6:33082104:T:G	4.83489e-62	8.01302	-0.275201
33082188	chr6:33082188:G:A	1.28931e-61	5.54728	3.17137
33082202	chr6:33082202:A:G	3.67958e-64	2.27037	0.589212
33082259	chr6:33082259:T:C	2.40799e-67	-2.66591	-1.80627
33082268	chr6:33082268:T:C	2.51867e-64	1.91385	0.566671
33082301	chr6:33082301:A:G	2.42569e-64	1.93129	0.511616
33082302	chr6:33082302:C:G	2.41051e-64	1.91659	0.520034
33082307	chr6:33082307:C:T	2.49274e-67	-2.63612	-1.80147
33082312	chr6:33082312:G:A	2.32495e-64	1.90753	0.492954
33082330	chr6:33082330:G:A	2.14285e-64	1.82867	0.490249
33082341	chr6:33082341:C:T	2.47469e-64	1.85315	0.609748
33082348	chr6:33082348:G:A	2.30598e-64	1.82557	0.566722
33082367	chr6:33082367:C:T	2.38505e-67	-2.64165	-1.8401
33082371	chr6:33082371:T:C	1.9994e-64	1.70248	0.547152
33082391	chr6:33082391:C:A	2.11004e-64	1.94529	0.358211
33082401	chr6:33082401:C:T	1.41527e-60	8.43234	2.68211
33082402	chr6:33082402:A:G	2.30899e-64	1.99117	0.402423
33082419	chr6:33082419:G:C	1.59216e-64	1.3615	0.660378
33082446	chr6:33082446:G:A	3.10534e-65	-1.47585	1.86318
33082455	chr6:33082455:T:G	2.43055e-65	-0.855637	0.997956
33082502	chr6:33082502:A:G	2.8573e-65	1.29257	-0.988485
33082576	chr6:33082576:C:T	2.63727e-66	-2.07864	-1.42404e-09
33082590	chr6:33082590:G:A	2.99859e-66	-1.95024	-1.42404e-09
33082592	chr6:33082592:C:G	2.42557e-64	2.02641	0.416446
33082617	chr6:33082617:G:A	2.34148e-67	-2.714	-1.78619
33082664	chr6:33082664:G:A	2.00983e-64	2.05389	0.200945
33082665	chr6:33082665:C:A	2.07773e-64	2.091	0.19706
33082678	chr6:33082678:A:G	3.37965e-65	2.15782	-1.68584
33082686	chr6:33082686:C:G	2.39562e-67	-2.70472	-1.77261
33082696	chr6:33082696:A:G	2.97154e-64	2.39422	0.251647
33082744	chr6:33082744:G:T	2.29065e-64	2.23927	0.14635
33082748	chr6:33082748:T:C	2.66793e-64	2.31581	0.222283
33082749	chr6:33082749:C:T	2.62972e-64	2.30138	0.222283
33082877	chr6:33082877:G:A	1.89416e-64	1.98471	0.210853
33082894	chr6:33082894:A:C	2.15227e-64	2.08145	0.241867
33082965	chr6:33082965:G:A	2.17669e-64	2.04865	0.28594
33083100	chr6:33083100:A:G	1.97616e-64	2.05955	0.178397
33083193	chr6:33083193:A:T	2.139e-64	2.15398	0.163151
33083216	chr6:33083216:G:A	2.59439e-66	-0.642137	-1.45289
33083274	chr6:33083274:A:G	2.19398e-64	2.19578	0.146725
33083362	chr6:33083362:G:A	2.21681e-64	2.19736	0.155499
33083500	chr6:33083500:A:G	2.25586e-64	2.20157	0.168754
33083503	chr6:33083503:T:C	9.25705e-65	2.21115	-0.731564
33083530	chr6:33083530:A:G	2.083e-64	2.16374	0.126857
33083539	chr6:33083539:G:A	2.17561e-64	2.17634	0.157758
33083617	chr6:33083617:C:T	2.04791e-64	2.11512	0.158493
33083618	chr6:33083618:G:A	2.79083e-66	-1.29021e-09	-2.02204
33083650	chr6:33083650:T:C	1.2619e-65	-1.29021e-09	-0.513179
33083683	chr6:33083683:C:T	2.29311e-64	2.20932	0.177376
33083690	chr6:33083690:A:G	2.30064e-64	2.22511	0.164861
33083716	chr6:33083716:T:C	2.59259e-64	2.29624	0.213211
33083723	chr6:33083723:A:G	2.1124e-64	2.15911	0.145507
33083777	chr6:33083777:T:C	2.27198e-64	2.20304	0.174395
33083781	chr6:33083781:T:C	2.14411e-64	2.13233	0.187187
33083785	chr6:33083785:G:A	2.22674e-64	2.19241	0.164918
33083863	chr6:33083863:G:A	2.27597e-64	2.17843	0.200764
33083906	chr6:33083906:C:T	2.03787e-64	2.10839	0.160301
33083912	chr6:33083912:C:T	2.13831e-64	2.15284	0.163958
33083943	chr6:33083943:G:A	2.03586e-64	2.11845	0.149258
33083946	chr6:33083946:G:T	2.0656e-64	2.12987	0.152345
33083947	chr6:33083947:CACAGAGGAGGAA:C	1.97611e-64	2.08994	0.147978
33083960	chr6:33083960:C:CTT	1.87876e-64	2.07863	0.108766
33083964	chr6:33083964:A:G	2.10132e-64	2.15682	0.142528
33083972	chr6:33083972:C:T	2.6094e-64	2.15077	0.36514
33084000	chr6:33084000:A:G	1.95119e-64	2.07248	0.152741
33084013	chr6:33084013:C:A	1.91851e-64	2.04686	0.161481
33084043	chr6:33084043:G:A	2.23552e-64	2.12072	0.240538
33084062	chr6:33084062:T:C	2.71334e-65	2.0216	-1.76922
33084068	chr6:33084068:T:A	1.98898e-64	2.07301	0.171404
33084088	chr6:33084088:A:C	2.04972e-64	2.10309	0.171404
33084119	chr6:33084119:G:GAAATA	1.97589e-64	2.08201	0.155794
33084123	chr6:33084123:T:G	2.0396e-64	2.11375	0.155794
33084192	chr6:33084192:A:T	2.14482e-64	2.08806	0.231784
33084199	chr6:33084199:T:A	1.95435e-64	2.06253	0.164315
33084230	chr6:33084230:G:A	2.05559e-64	2.113	0.164348
33084231	chr6:33084231:T:C	2.09187e-64	2.1305	0.164348
33084290	chr6:33084290:T:C	3.01721e-66	-1.29021e-09	-1.94405
33084295	chr6:33084295:A:T	2.11718e-64	2.13073	0.176137
33084390	chr6:33084390:GTCTATT:G	2.09868e-64	2.0911	0.206998
33084443	chr6:33084443:T:A	1.80759e-64	2.02251	0.126273
33084444	chr6:33084444:C:T	1.85032e-64	2.0467	0.125452
33084473	chr6:33084473:A:G	2.12125e-64	2.11518	0.19361
33084526	chr6:33084526:C:T	2.18233e-64	2.21034	0.126842
33084538	chr6:33084538:C:A	2.18899e-64	2.22637	0.113854
33084550	chr6:33084550:C:T	1.9763e-64	2.12412	0.113894
33084551	chr6:33084551:G:A	2.43931e-65	-1.29021e-09	0.145916
33084637	chr6:33084637:A:G	2.09609e-64	2.18386	0.113002
33084662	chr6:33084662:A:G	1.96788e-64	2.0072	0.22655
33084756	chr6:33084756:G:A	1.50051e-60	5.20788	5.96506
33084785	chr6:33084785:T:C	1.98498e-64	2.13852	0.103872
33084803	chr6:33084803:AAAAGAAAGAATG:A	2.25704e-64	2.41157	-0.0407255
33084838	chr6:33084838:T:C	2.03131e-64	2.38929	-0.12382
33084934	chr6:33084934:T:C	3.11367e-65	-1.29021e-09	0.390006
33084942	chr6:33084942:G:A	2.55234e-64	2.7249	-0.231102
33084959	chr6:33084959:G:A	2.63325e-64	2.40328	0.121726
33084966	chr6:33084966:T:C	3.45125e-64	2.65235	0.143174
33084991	chr6:33084991:T:C	2.05522e-64	2.07304	0.204131
33085026	chr6:33085026:G:A	2.04881e-64	2.11827	0.155774
33085173	chr6:33085173:T:C	2.33557e-64	2.14978	0.255264
33085181	chr6:33085181:C:T	2.20595e-64	2.18011	0.167832
33085209	chr6:33085209:T:C	2.08765e-64	2.10852	0.184308
33085315	chr6:33085315:C:T	2.50872e-66	-2.12861	-1.42404e-09
33085344	chr6:33085344:C:T	2.98946e-66	-1.95329	-1.42404e-09
33085471	chr6:33085471:A:G	1.95258e-64	2.08003	0.14591
33085493	chr6:33085493:T:A	1.8694e-64	2.04919	0.133214
33085494	chr6:33085494:T:C	1.84843e-64	2.04635	0.124774
33085530	chr6:33085530:C:T	2.1939e-64	2.11796	0.224512
33085575	chr6:33085575:C:T	2.52792e-66	-2.0483	-0.0726836
33085619	chr6:33085619:A:G	2.54881e-66	-2.06896	-0.0437987
33085678	chr6:33085678:C:T	2.18255e-64	2.12083	0.216451
33085691	chr6:33085691:G:T	2.11185e-64	2.10876	0.195593
33085716	chr6:33085716:A:G	2.64892e-65	-1.29021e-09	0.228356
33085800	chr6:33085800:G:A	1.55892e-60	5.01006	6.20106
33085863	chr6:33085863:T:C	1.00975e-65	-1.29021e-09	-0.73609
33085918	chr6:33085918:T:C	2.79538e-65	2.0117	-1.72953
33085946	chr6:33085946:T:C	2.15781e-64	2.16504	0.160842
33085951	chr6:33085951:C:T	2.11055e-64	2.1404	0.163336
33085959	chr6:33085959:GGT:G	2.41665e-66	-2.06884	-0.0971631
33086003	chr6:33086003:T:A	2.33293e-64	2.1137	0.290213
33086035	chr6:33086035:A:G	2.36672e-66	-2.04252	-0.144353
33086068	chr6:33086068:G:T	2.94753e-66	-1.96741	-1.42404e-09
33086091	chr6:33086091:A:G	1.91876e-64	2.04453	0.163935
33086094	chr6:33086094:A:G	1.92589e-64	2.10096	0.111218
33086110	chr6:33086110:A:G	1.96688e-64	2.06034	0.1729
33086113	chr6:33086113:G:A	1.91527e-64	2.04377	0.162875
33086125	chr6:33086125:A:G	2.08974e-64	2.13889	0.154934
33086129	chr6:33086129:G:T	2.03231e-64	2.1068	0.159159
33086165	chr6:33086165:T:C	2.50087e-66	-2.0465	-0.0852387
33086191	chr6:33086191:T:A	2.17504e-64	2.16771	0.166126
33086194	chr6:33086194:T:C	2.23677e-64	2.19869	0.163129
33086223	chr6:33086223:A:G	7.10134e-66	-1.29021e-09	-1.0881
33086294	chr6:33086294:G:C	2.36769e-64	2.17569	0.24301
33086297	chr6:33086297:C:T	7.4015e-67	-2.73162	-0.617665
33086303	chr6:33086303:G:C	2.59236e-65	-1.29021e-09	0.206771
33086314	chr6:33086314:C:T	2.0394e-64	2.10007	0.169372
33086364	chr6:33086364:T:C	1.98561e-64	2.08055	0.16216
33086365	chr6:33086365:G:C	1.80828e-64	2.03229	0.116876
33086368	chr6:33086368:A:G	2.25683e-67	-2.69699	-1.84002
33086371	chr6:33086371:C:T	1.89633e-64	2.02933	0.167386
33086375	chr6:33086375:A:G	1.86103e-64	1.98347	0.194446
33086378	chr6:33086378:C:T	1.93237e-64	2.05677	0.158762
33086379	chr6:33086379:A:G	1.87213e-64	2.01885	0.165014
33086399	chr6:33086399:T:A	1.94198e-64	2.09338	0.127111
33086400	chr6:33086400:T:C	1.94865e-64	2.08275	0.141177
33086430	chr6:33086430:A:G	2.14013e-64	2.08339	0.234266
33086431	chr6:33086431:C:T	2.16104e-64	2.09146	0.235917
33086450	chr6:33086450:G:A	2.40968e-64	2.12733	0.308948
33086454	chr6:33086454:C:T	2.44564e-64	2.14493	0.306162
33086458	chr6:33086458:T:G	2.44089e-64	2.13914	0.310007
33086467	chr6:33086467:C:T	3.26553e-66	-1.29021e-09	-1.86496
33086491	chr6:33086491:C:A	1.46496e-64	1.98046	-0.0418469
33086503	chr6:33086503:T:C	1.40998e-64	1.97399	-0.0736259
33086504	chr6:33086504:G:A	1.48022e-64	1.9987	-0.0497222
33086522	chr6:33086522:G:A	3.00355e-66	-1.29021e-09	-1.94859
33086525	chr6:33086525:T:C	6.42987e-65	2.08757	-0.972408
33086554	chr6:33086554:T:C	2.24393e-64	2.17958	0.185435
33086565	chr6:33086565:T:A	2.27636e-64	2.16402	0.215343
33086576	chr6:33086576:G:A	9.20703e-65	2.25793	-0.783763
33086581	chr6:33086581:G:C	3.02388e-66	-1.29021e-09	-1.94184
33086596	chr6:33086596:C:T	2.61231e-64	2.25636	0.260663
33086604	chr6:33086604:T:C	2.46256e-64	2.19954	0.258451
33086609	chr6:33086609:C:T	2.58656e-64	2.24236	0.264756
33086623	chr6:33086623:T:C	2.39629e-64	2.13968	0.291035
33086627	chr6:33086627:A:G	2.36685e-64	2.14633	0.272016
33086633	chr6:33086633:A:C	2.17791e-64	2.11444	0.220712
33086637	chr6:33086637:T:A	2.01607e-64	2.08625	0.171683
33086644	chr6:33086644:T:G	3.56181e-65	-1.29021e-09	0.524471
33086656	chr6:33086656:G:C	2.75943e-65	1.97563	-1.7064
33086680	chr6:33086680:A:G	2.31276e-64	2.2112	0.184031
33086686	chr6:33086686:C:T	3.67395e-67	-2.74346	-1.30624
33086782	chr6:33086782:T:C	1.79358e-60	5.32514	6.02621
33086802	chr6:33086802:C:T	1.98163e-64	2.10402	0.13669
33086809	chr6:33086809:A:G	1.90064e-64	2.00378	0.195204
33086818	chr6:33086818:C:T	2.00939e-64	2.08932	0.165293
33086822	chr6:33086822:TTTCTC:T	2.83296e-65	2.01229	-1.71677
33086842	chr6:33086842:G:A	2.07066e-64	2.11007	0.174589
33086898	chr6:33086898:C:G	2.11208e-64	2.07683	0.227634
33086910	chr6:33086910:G:A	2.07955e-64	2.07026	0.218677
33086934	chr6:33086934:G:T	2.22716e-64	2.18363	0.173888
33086944	chr6:33086944:C:T	2.14253e-64	2.1444	0.174371
33087030	chr6:33087030:A:G	2.31143e-64	2.19091	0.203743
33087084	chr6:33087084:A:G	2.40849e-66	-2.04384	-0.125542
33087113	chr6:33087113:C:T	2.08824e-64	2.1161	0.177008
33087147	chr6:33087147:G:T	1.3651e-65	-1.29021e-09	-0.434571
33087232	chr6:33087232:C:A	1.89261e-64	2.05837	0.136378
33087270	chr6:33087270:A:G	1.71605e-64	2.04003	0.0567774
33087302	chr6:33087302:A:G	1.77248e-65	-1.2129	1.03949
33087321	chr6:33087321:C:T	2.56398e-65	1.91043	-1.71466
33087335	chr6:33087335:A:G	1.3087e-65	-1.29021e-09	-0.476761
33087346	chr6:33087346:A:G	1.98162e-64	2.09041	0.150293
33087381	chr6:33087381:A:G	1.94974e-64	2.11752	0.106969
33087419	chr6:33087419:TC:T	7.05191e-67	-2.73564	-0.662025
33087470	chr6:33087470:T:C	2.13388e-64	2.14706	0.16767
33087504	chr6:33087504:TC:T	7.30449e-67	-2.73144	-0.631037
33087509	chr6:33087509:TTC:T	7.37473e-67	-2.7298	-0.623111
33087517	chr6:33087517:G:A	2.05352e-64	2.09715	0.17919
33087531	chr6:33087531:C:T	2.10245e-64	2.11685	0.183042
33087533	chr6:33087533:C:T	1.34574e-65	-1.29021e-09	-0.448856
33087546	chr6:33087546:C:T	2.18638e-65	-1.15132	1.18777
33087583	chr6:33087583:A:G	1.9287e-65	1.61652	-1.70547
33087590	chr6:33087590:C:A	1.94957e-64	2.10365	0.120746
33087613	chr6:33087613:C:T	2.00412e-64	2.13157	0.120425
33087642	chr6:33087642:A:G	2.15842e-64	2.28625	0.0399185
33087710	chr6:33087710:T:C	2.0429e-64	2.15404	0.117116
33087722	chr6:33087722:A:T	1.00025e-65	-1.29021e-09	-0.74555
33087724	chr6:33087724:C:T	6.49691e-67	-2.03484	-1.4448
33087739	chr6:33087739:T:C	1.88399e-64	2.065	0.125184
33087761	chr6:33087761:C:T	1.98149e-64	2.09396	0.14668
33087828	chr6:33087828:G:A	2.2259e-65	-1.1096	1.16397
33087887	chr6:33087887:ATCT:A	6.94527e-67	-2.74979	-0.663117
33088003	chr6:33088003:C:T	2.03911e-64	2.12288	0.146419
33088041	chr6:33088041:A:G	2.04698e-64	2.13186	0.141294
33088066	chr6:33088066:TTATC:T	1.86274e-64	2.1024	0.076441
33088122	chr6:33088122:G:A	2.29038e-67	-2.70595	-1.8163
33088143	chr6:33088143:A:G	3.00735e-66	-1.29021e-09	-1.94732
33088169	chr6:33088169:G:A	2.31515e-67	-2.69409	-1.8174
33088292	chr6:33088292:G:A	2.52644e-66	-2.05144	-0.0701305
33088354	chr6:33088354:C:T	2.75201e-65	-1.29021e-09	0.266535
33088369	chr6:33088369:A:G	2.2258e-57	13.2327	5.24235
33088380	chr6:33088380:AAC:A	2.52112e-66	-2.08731	-0.0363732
33088476	chr6:33088476:T:A	2.37775e-66	-2.07499	-0.107242
33088597	chr6:33088597:A:G	8.23474e-66	-1.29021e-09	-0.94002
33088607	chr6:33088607:G:A	2.62464e-60	5.58201	6.15006
33088619	chr6:33088619:T:TG	2.19993e-64	2.11345	0.231766
33088628	chr6:33088628:C:T	2.48151e-66	-2.06956	-0.0699522
33088658	chr6:33088658:G:T	1.95007e-64	2.09663	0.128021
33088789	chr6:33088789:T:C	2.33076e-66	-2.06825	-0.133942
33088917	chr6:33088917:T:C	2.3924e-66	-2.06965	-0.106429
33088934	chr6:33088934:C:T	2.47939e-66	-2.08755	-0.0528232
33088954	chr6:33088954:T:C	2.42117e-66	-2.08912	-0.0750104
33088972	chr6:33088972:T:C	7.33086e-67	-2.72609	-0.632787
33088985	chr6:33088985:C:T	2.43707e-66	-2.08102	-0.0765643
33088986	chr6:33088986:A:G	1.83135e-64	2.04599	0.115849
33088988	chr6:33088988:C:T	1.93269e-64	2.10046	0.115243
33089011	chr6:33089011:G:A	2.65586e-61	5.51051	3.9308
33089063	chr6:33089063:T:C	1.95523e-59	10.3671	3.37315
33089120	chr6:33089120:C:T	7.16088e-67	-2.72612	-0.656215
33089139	chr6:33089139:G:T	1.7844e-64	1.98646	0.149412
33089236	chr6:33089236:A:C	7.59676e-67	-2.73009	-0.593151
33089276	chr6:33089276:CTT:C	2.06747e-60	5.38492	6.10854
33089278	chr6:33089278:T:C	1.54321e-65	-0.311934	-1.42404e-09
33089327	chr6:33089327:T:C	2.92609e-65	1.98901	-1.66114
33089337	chr6:33089337:A:G	4.59219e-66	-1.29021e-09	-1.52403
33089354	chr6:33089354:C:T	2.49973e-65	1.87865	-1.70826
33089399	chr6:33089399:T:C	2.11019e-64	2.09311	0.210454
33089404	chr6:33089404:C:T	2.58307e-65	-1.29021e-09	0.203183
33089421	chr6:33089421:G:C	2.12272e-64	2.12129	0.188198
33089436	chr6:33089436:C:T	2.55124e-65	-1.09581	1.28659
33089455	chr6:33089455:T:C	3.96901e-67	-1.99311	-1.97934
33089467	chr6:33089467:T:G	2.87449e-65	-1.12205	1.43213
33089573	chr6:33089573:C:T	1.3341e-66	-1.13808	-1.62204
33089574	chr6:33089574:G:A	2.47679e-65	1.809	-1.64784
33089663	chr6:33089663:C:T	2.34404e-64	2.13841	0.270255
33089734	chr6:33089734:TA:T	3.82426e-65	1.98175	-1.38619
33089864	chr6:33089864:C:T	2.61583e-65	1.8443	-1.62852
33089882	chr6:33089882:G:A	3.18873e-66	-1.16512	-0.723636
33089934	chr6:33089934:G:A	8.9412e-65	2.22061	-0.775739
33090058	chr6:33090058:C:T	9.08572e-65	2.169	-0.708088
33090367	chr6:33090367:CTG:C	1.05347e-65	-1.29021e-09	-0.693707
33090413	chr6:33090413:A:G	3.98856e-67	-2.75768	-1.20986
33090491	chr6:33090491:T:C	8.47574e-66	-1.06281	0.151633
33090511	chr6:33090511:A:G	1.52587e-60	4.8123	6.37739
33090625	chr6:33090625:C:T	6.99818e-67	-1.86338	-1.54194
33090653	chr6:33090653:A:G	2.93254e-66	-1.97251	-1.42404e-09
33090806	chr6:33090806:T:C	4.90959e-67	-1.80323	-1.95655
33090911	chr6:33090911:A:G	1.0546e-65	-1.29021e-09	-0.692637
33090925	chr6:33090925:A:G	1.42221e-60	4.73652	6.38282
33090941	chr6:33090941:G:A	4.16382e-66	-2.76056	1.13861
33090997	chr6:33090997:T:C	8.02978e-66	-1.06034	0.0951138
33091010	chr6:33091010:T:C	3.79199e-66	-1.29021e-09	-1.71549
33091097	chr6:33091097:C:T	5.10238e-64	-1.05316	4.23966
33091205	chr6:33091205:T:C	1.04187e-65	-1.29021e-09	-0.704781
33091485	chr6:33091485:T:C	7.1915e-66	-1.13796	0.0624764
33091559	chr6:33091559:A:C	8.11638e-66	-1.07177	0.117277
33091560	chr6:33091560:G:C	1.76336e-65	-1.29021e-09	-0.178578
33091825	chr6:33091825:C:G	2.93579e-66	-1.29021e-09	-1.97141
33091827	chr6:33091827:C:T	1.74846e-60	5.03844	6.28742
33091892	chr6:33091892:G:T	2.43444e-67	-2.64833	-1.81291
33092019	chr6:33092019:A:G	2.44844e-67	-2.67117	-1.78434
33092170	chr6:33092170:C:T	3.20242e-65	2.41521	-1.9971
33092219	chr6:33092219:T:G	6.95224e-66	-1.15127	0.0419505
33092287	chr6:33092287:G:A	7.33153e-66	-1.13382	0.0776174
33092341	chr6:33092341:G:A	2.63617e-66	-2.07905	-1.42404e-09
33092344	chr6:33092344:T:C	1.48694e-65	-1.29021e-09	-0.349078
33092386	chr6:33092386:T:C	3.01768e-66	-1.29021e-09	-1.94389
33092651	chr6:33092651:C:T	3.25818e-65	2.1385	-1.70313
33092927	chr6:33092927:C:T	2.43155e-66	-2.15985	-1.42404e-09
33092992	chr6:33092992:G:A	3.62653e-66	-2.75365	0.993541
33093010	chr6:33093010:T:C	1.04786e-65	-1.29021e-09	-0.699046
33093063	chr6:33093063:C:G	3.65666e-65	2.25547	-1.70471
33093093	chr6:33093093:G:T	3.44013e-66	-1.19103	-0.621841
33093115	chr6:33093115:C:T	5.82042e-65	1.73992	-0.724347
33093172	chr6:33093172:C:T	6.20361e-66	-1.16575	-0.0575017
33093415	chr6:33093415:G:A	3.486e-65	2.30112	-1.79816
33093849	chr6:33093849:T:A	7.38509e-66	-1.09372	0.044804
33093913	chr6:33093913:T:C	6.69954e-66	-1.11742	-0.028919
33094094	chr6:33094094:T:C	7.05858e-66	-1.12715	0.033011
33094170	chr6:33094170:C:T	3.10694e-66	-2.74331	0.828562
33094239	chr6:33094239:T:C	4.61489e-66	-0.335689	-1.1834
33094259	chr6:33094259:ACAGATGTAATTGGTT:A	7.07407e-66	-1.09497	0.00302214
33094285	chr6:33094285:T:C	7.02723e-66	-1.08191	-0.0166835
33094745	chr6:33094745:A:G	8.26452e-61	4.51045	6.06607
33094777	chr6:33094777:A:G	6.88027e-66	-1.14239	0.0226681
33094783	chr6:33094783:T:C	6.96657e-66	-1.11445	0.00719511
33094804	chr6:33094804:T:C	6.29798e-66	-1.17751	-0.0306414
33094810	chr6:33094810:G:A	6.62357e-66	-1.16168	0.00393181
33094938	chr6:33094938:G:A	2.44006e-67	-2.70879	-1.75016
33094957	chr6:33094957:G:A	1.05643e-65	-1.29021e-09	-0.690902
33094962	chr6:33094962:G:A	3.14552e-65	2.09454	-1.69436
33095112	chr6:33095112:C:A	6.05661e-66	-0.703351	-0.543881
33095414	chr6:33095414:A:G	1.03848e-65	-1.29021e-09	-0.708038
33095419	chr6:33095419:T:G	5.86803e-66	-0.728299	-0.550565
33095433	chr6:33095433:G:A	1.00851e-65	-1.29021e-09	-0.737324
33095442	chr6:33095442:T:C	2.13882e-67	-2.65257	-1.93814
33095460	chr6:33095460:G:C	6.01501e-66	-0.74963	-0.504495
33095494	chr6:33095494:G:A	5.96696e-66	-0.711563	-0.550582
33095495	chr6:33095495:G:T	5.90538e-66	-0.721935	-0.550582
33095626	chr6:33095626:A:G	7.71281e-65	2.06442	-0.767336
33095815	chr6:33095815:C:A	2.65093e-60	6.89716	4.84488
33095835	chr6:33095835:A:G	1.76264e-67	-2.76938	-2.01478
33095922	chr6:33095922:A:G	6.1863e-66	-0.711167	-0.514879
33096113	chr6:33096113:CT:C	2.24772e-66	-2.23846	-1.42404e-09
33096120	chr6:33096120:A:G	2.80466e-66	-1.29021e-09	-2.0171
33096154	chr6:33096154:A:G	6.32824e-66	-0.649673	-0.553686
33096205	chr6:33096205:G:A	6.18285e-61	9.92627	0.360057
33096361	chr6:33096361:G:A	1.31989e-65	-1.29021e-09	-0.46825
33096365	chr6:33096365:T:C	1.43628e-65	-1.29021e-09	-0.383744
33096518	chr6:33096518:G:A	8.05311e-66	-0.565619	-0.396704
33096540	chr6:33096540:C:T	2.50669e-66	-2.12942	-1.42404e-09
33096674	chr6:33096674:G:A	2.45127e-66	-2.70536	0.553587
33096675	chr6:33096675:G:A	1.29545e-60	6.60497	4.42102
33096681	chr6:33096681:C:T	1.07808e-65	-1.29021e-09	-0.670613
33096792	chr6:33096792:G:A	1.10226e-65	-1.29021e-09	-0.648431
33096821	chr6:33096821:G:A	2.67581e-67	-2.65245	-1.71427
33097019	chr6:33097019:G:A	2.59013e-67	-2.67934	-1.71992
33097089	chr6:33097089:G:T	6.5743e-66	0.829977	-1.99519
33097138	chr6:33097138:C:T	1.24905e-65	-1.29021e-09	-0.523414
33097429	chr6:33097429:T:C	4.87504e-66	-1.46425	-1.42404e-09
33097690	chr6:33097690:T:C	2.58158e-65	-1.29021e-09	0.202606
33097899	chr6:33097899:A:G	6.00557e-66	-0.744654	-0.51104
33097957	chr6:33097957:C:A	2.62073e-60	6.97718	4.7534
33098036	chr6:33098036:G:A	5.2269e-66	-0.808965	-0.585599
33098216	chr6:33098216:A:G	3.36724e-66	-2.71008	0.875791
33098383	chr6:33098383:T:C	2.72097e-60	6.89011	4.87801
33098459	chr6:33098459:G:A	5.6613e-66	-0.789441	-0.525287
33098485	chr6:33098485:G:A	2.12613e-67	-2.61217	-1.98449
33098546	chr6:33098546:A:G	1.43182e-57	12.9057	5.12814
33098688	chr6:33098688:G:A	4.78125e-66	-0.909469	-0.574211
33098704	chr6:33098704:G:C	5.66769e-66	-0.84259	-0.471011
33098817	chr6:33098817:A:G	1.24125e-65	0.0468037	-0.576482
33099050	chr6:33099050:A:G	3.70832e-66	-1.29021e-09	-1.7378
33099090	chr6:33099090:A:G	2.56386e-67	-2.66892	-1.74053
33099138	chr6:33099138:A:G	1.06437e-65	-1.29021e-09	-0.683416
33099504	chr6:33099504:T:C	4.79508e-66	-0.964208	-0.516584
33099688	chr6:33099688:C:T	3.81354e-67	-2.73086	-1.28155
33099748	chr6:33099748:A:C	1.98402e-67	-2.64722	-2.01862
33099859	chr6:33099859:A:G	5.09745e-66	-0.814014	-0.605628
33099873	chr6:33099873:G:A	3.01725e-66	-1.29021e-09	-1.94403
33100080	chr6:33100080:G:A	5.07867e-66	-0.865605	-0.557727
33100469	chr6:33100469:C:T	1.75187e-67	-2.77185	-2.01843
33100995	chr6:33100995:G:A	2.76815e-66	-2.0302	-1.42404e-09
33101071	chr6:33101071:T:C	3.92051e-67	-1.99963	-1.98512
33101088	chr6:33101088:G:A	2.67248e-67	-2.6529	-1.71506
33101140	chr6:33101140:G:A	5.13879e-66	-0.811051	-0.600513
33101187	chr6:33101187:T:G	2.63906e-67	-2.66808	-1.71246
33101217	chr6:33101217:G:A	3.58421e-66	-2.72706	0.955217
33101222	chr6:33101222:A:G	5.06643e-66	-0.827606	-0.59814
33101443	chr6:33101443:A:G	1.00479e-65	-1.29021e-09	-0.741021
33101456	chr6:33101456:T:C	2.43972e-66	-2.1565	-1.42404e-09
33101590	chr6:33101590:T:A	5.26333e-66	-0.823229	-0.56439
33101628	chr6:33101628:T:C	3.43473e-66	-2.7135	0.899052
33101697	chr6:33101697:AT:A	1.05712e-65	-1.29021e-09	-0.69025
33101790	chr6:33101790:C:A	4.65145e-66	-0.255346	-1.25586
33101809	chr6:33101809:C:T	3.885e-66	-1.69126	-1.42404e-09
33102036	chr6:33102036:G:A	4.06253e-67	-2.48542	-1.46374
33102116	chr6:33102116:A:G	5.5367e-66	-0.827417	-0.509566
33102298	chr6:33102298:C:T	2.93874e-66	-1.29021e-09	-1.9704
33102453	chr6:33102453:A:G	2.89125e-66	-1.98669	-1.42404e-09
33102750	chr6:33102750:T:C	2.49216e-60	6.91862	4.76166
33102887	chr6:33102887:C:T	3.24037e-60	7.0229	4.91992
33103130	chr6:33103130:G:A	2.56462e-67	-2.64028	-1.76887
33103241	chr6:33103241:ATATATGATCTATATATAGATCACATATGATATATATG:A	2.9281e-67	-2.56296	-1.71365
33103357	chr6:33103357:A:G	2.10989e-64	-0.838678	3.1421
33103444	chr6:33103444:A:G	1.39803e-65	-1.29021e-09	-0.410735
33103452	chr6:33103452:A:G	6.71704e-66	0.817641	-1.96138
33103490	chr6:33103490:T:C	1.74403e-65	-1.29021e-09	-0.189597
33103558	chr6:33103558:T:C	4.07556e-65	-0.804548	1.46376
33103647	chr6:33103647:A:G	1.30468e-65	-2.65142	2.17159
33103820	chr6:33103820:C:T	2.49625e-66	-2.13359	-1.42404e-09
33103931	chr6:33103931:G:A	1.96831e-64	-0.784878	3.01884
33103967	chr6:33103967:C:T	2.60135e-66	-2.20766	0.115305
33104000	chr6:33104000:A:G	1.82802e-64	-0.83049	2.99051
33104062	chr6:33104062:C:A	3.00754e-66	-1.94726	-1.42404e-09
33104206	chr6:33104206:T:C	2.66111e-65	-1.20091	1.43386
33104221	chr6:33104221:C:G	1.39595e-60	6.23799	4.86271
33104395	chr6:33104395:T:G	2.47396e-66	-2.14256	-1.42404e-09
33104463	chr6:33104463:C:T	1.5852e-65	-1.69656	1.41147
33104489	chr6:33104489:C:T	1.83551e-64	-0.824751	2.98886
33104510	chr6:33104510:G:A	1.53381e-65	-1.70717	1.38912
33104638	chr6:33104638:C:G	2.83043e-66	-2.00795	-1.42404e-09
33104745	chr6:33104745:G:A	3.79636e-67	-2.77056	-1.24636
33104952	chr6:33104952:G:T	1.90455e-64	-0.770742	2.97177
33105225	chr6:33105225:A:G	2.57639e-65	-1.29021e-09	0.20059
33105261	chr6:33105261:G:C	3.93631e-67	-2.73879	-1.24193
33105287	chr6:33105287:A:G	1.77773e-66	-2.47304	-1.42404e-09
33105291	chr6:33105291:A:G	4.13465e-64	-0.139496	3.11569
33105299	chr6:33105299:G:A	4.06927e-64	-0.164551	3.1248
33105545	chr6:33105545:A:G	1.91877e-64	1.32131	0.887164
33105612	chr6:33105612:T:C	3.82642e-67	-2.73431	-1.27473
33105663	chr6:33105663:G:A	1.74533e-64	-0.825899	2.93963
33105686	chr6:33105686:G:A	4.04723e-64	-0.117736	3.07256
33105738	chr6:33105738:G:A	2.67756e-67	-2.62077	-1.74529
33105754	chr6:33105754:G:A	3.30205e-66	-1.85384	-1.42404e-09
33106012	chr6:33106012:T:C	1.76022e-67	-2.7709	-2.01462
33106127	chr6:33106127:G:T	2.72373e-66	-2.04638	-1.42404e-09
33106207	chr6:33106207:A:G	3.97245e-64	-0.210594	3.14677
33106312	chr6:33106312:C:G	3.01788e-66	-1.29021e-09	-1.94383
33106511	chr6:33106511:C:T	4.59305e-63	2.93467	2.44925
33106521	chr6:33106521:C:T	3.02e-66	-1.29021e-09	-1.94313
33106571	chr6:33106571:T:C	1.77419e-64	-0.798415	2.92854
33106621	chr6:33106621:A:G	1.38379e-65	-1.29021e-09	-0.420967
33106792	chr6:33106792:A:G	4.12371e-64	-0.161794	3.13534
33106820	chr6:33106820:GGCAAAGAGA:G	1.77227e-67	-2.76402	-2.01469
33106835	chr6:33106835:C:A	4.12283e-64	-0.166736	3.14007
33106930	chr6:33106930:G:A	1.95766e-64	-0.747952	2.97649
33106973	chr6:33106973:T:C	1.03378e-65	0.929623	-1.6422
33107076	chr6:33107076:C:T	4.09219e-64	-0.13369	3.09956
33107131	chr6:33107131:A:G	6.42743e-65	-0.9752	2.08998
33107186	chr6:33107186:A:G	8.25682e-67	-1.64067	-1.59926
33107666	chr6:33107666:C:T	4.59938e-63	0.331023	5.05427
33107690	chr6:33107690:T:C	3.40119e-65	-1.29021e-09	0.478328
33107858	chr6:33107858:A:G	1.97451e-64	-0.841688	3.0788
33108169	chr6:33108169:T:G	3.09142e-66	-1.91975	-1.42404e-09
33108313	chr6:33108313:T:A	3.9716e-63	0.251429	4.98711
33108370	chr6:33108370:GTCC:G	1.90429e-67	-2.68112	-2.02574
33108491	chr6:33108491:T:C	1.18071e-65	0.0082871	-0.587967
33108666	chr6:33108666:GA:G	2.74366e-60	6.82649	4.94993
33108732	chr6:33108732:G:A	6.87848e-67	-1.93758	-1.48499
33108762	chr6:33108762:C:T	4.47805e-67	-2.49257	-1.35921
33108790	chr6:33108790:T:C	3.03068e-60	6.87153	5.00438
33108891	chr6:33108891:T:C	3.00035e-67	-2.77301	-1.47923
33108905	chr6:33108905:T:C	3.25659e-60	6.97243	4.97538
33109435	chr6:33109435:G:A	1.76099e-67	-2.77029	-2.01481
33109450	chr6:33109450:G:C	2.37801e-67	-2.45455	-2.03015
33109494	chr6:33109494:G:A	3.27173e-67	-2.19166	-1.97399
33109811	chr6:33109811:A:G	1.4367e-60	6.13883	4.99065
33109830	chr6:33109830:C:T	3.08099e-60	6.95745	4.93493
33110084	chr6:33110084:G:A	4.22684e-67	-2.73483	-1.17468
33110243	chr6:33110243:T:C	2.07484e-67	-2.59336	-2.02773
33110386	chr6:33110386:G:A	2.12711e-67	-2.56752	-2.02868
33110396	chr6:33110396:T:C	2.34234e-67	-2.47134	-2.02847
33110538	chr6:33110538:G:A	2.31068e-67	-2.48362	-2.02981
33110699	chr6:33110699:C:T	3.08118e-66	-1.39414	-0.528928
33110796	chr6:33110796:G:T	3.71079e-67	-2.05432	-1.98541
33111219	chr6:33111219:T:C	2.50324e-67	-2.41778	-2.0156
33111389	chr6:33111389:C:T	1.75163e-67	-2.77306	-2.01735
33111435	chr6:33111435:G:C	2.6895e-60	6.79927	4.95721
33111628	chr6:33111628:T:C	2.779e-66	-1.29021e-09	-2.02629
33111673	chr6:33111673:T:C	3.24327e-66	-0.35045	-1.52135
33111700	chr6:33111700:G:A	5.17637e-66	-1.29021e-09	-1.40428
33111849	chr6:33111849:T:C	2.66027e-60	6.79038	4.95518
33111912	chr6:33111912:C:T	1.73463e-67	-2.77081	-2.02936
33111989	chr6:33111989:A:G	1.75443e-67	-2.75981	-2.02902
33112035	chr6:33112035:A:G	5.36858e-67	-2.68469	-0.985713
33112383	chr6:33112383:G:C	3.24563e-67	-2.15704	-2.01661
33112396	chr6:33112396:T:C	3.23195e-67	-2.15567	-2.02221
33112415	chr6:33112415:T:C	2.77599e-66	-1.29021e-09	-2.02737
33112427	chr6:33112427:T:C	1.39886e-66	-2.76389	0.0511625
33112452	chr6:33112452:C:T	3.21192e-67	-2.1676	-2.0165
33112460	chr6:33112460:G:C	3.23878e-67	-2.15914	-2.01663
33112463	chr6:33112463:T:C	3.29845e-67	-2.14196	-2.01555
33112583	chr6:33112583:T:G	3.26504e-67	-2.15691	-2.01078
33112635	chr6:33112635:T:A	3.96657e-67	-2.7615	-1.21156
33112650	chr6:33112650:C:T	3.19944e-67	-2.17742	-2.01057
33113357	chr6:33113357:T:G	1.84691e-65	-1.29021e-09	-0.132286
33113371	chr6:33113371:T:A	1.25535e-65	-1.29021e-09	-0.518385
33113390	chr6:33113390:T:C	4.35666e-66	-1.29021e-09	-1.57668
33113397	chr6:33113397:G:A	4.35571e-66	-1.29021e-09	-1.57689
33113626	chr6:33113626:C:A	6.23563e-66	-1.29021e-09	-1.2181
33113759	chr6:33113759:G:A	2.65828e-66	-1.4291	-0.641603
33113855	chr6:33113855:A:G	3.04306e-67	-2.2555	-1.9826
33113935	chr6:33113935:A:G	2.32515e-66	-0.589518	-1.61508
33114040	chr6:33114040:A:G	1.66079e-66	-0.556492	-1.9846
33114046	chr6:33114046:A:G	2.48402e-66	-0.546507	-1.592
33114071	chr6:33114071:AT:A	3.21187e-66	-0.410908	-1.47062
33114121	chr6:33114121:C:A	2.46213e-66	-0.791912	-1.35544
33114124	chr6:33114124:T:C	1.92767e-65	-1.29021e-09	-0.0894857
33114125	chr6:33114125:T:C	1.92767e-65	-1.29021e-09	-0.0894857
33114225	chr6:33114225:G:A	3.69454e-66	-1.29021e-09	-1.74153
33114240	chr6:33114240:T:C	3.59939e-66	-1.29021e-09	-1.76762
33114332	chr6:33114332:C:T	9.48988e-66	0.119468	-0.917624
33114490	chr6:33114490:C:A	9.21912e-67	-1.1017	-2.02799
33114531	chr6:33114531:G:A	1.04875e-66	-0.974133	-2.02665
33114582	chr6:33114582:T:C	1.30216e-66	-0.764408	-2.01995
33114691	chr6:33114691:T:C	1.1045e-66	-0.924829	-2.02416
33114694	chr6:33114694:G:C	1.37667e-66	-2.46021	-0.268499
33114709	chr6:33114709:A:G	1.08189e-66	-0.945741	-2.02394
33114732	chr6:33114732:G:T	1.00094e-66	-1.0333	-2.01414
33114858	chr6:33114858:C:T	4.5314e-67	-1.82578	-2.01415
33114915	chr6:33114915:A:C	4.7452e-67	-1.77848	-2.01536
33114952	chr6:33114952:A:T	5.80442e-67	-1.60794	-1.9844
33114963	chr6:33114963:G:A	9.04418e-64	5.67707	-1.91816
33115107	chr6:33115107:A:G	5.25677e-67	-1.66872	-2.02273
33115170	chr6:33115170:C:G	1.71376e-65	-1.29021e-09	-0.207108
33115179	chr6:33115179:G:C	5.23408e-67	-1.67081	-2.02496
33115259	chr6:33115259:A:T	5.6073e-67	-1.60266	-2.02423
33115285	chr6:33115285:A:G	5.34743e-67	-1.64862	-2.02573
33115312	chr6:33115312:C:T	3.52257e-66	-1.29021e-09	-1.78919
33115344	chr6:33115344:T:C	5.75245e-67	-1.63583	-1.96551
33115357	chr6:33115357:G:A	5.50457e-67	-1.61943	-2.02596
33115388	chr6:33115388:C:T	3.24162e-66	-1.29021e-09	-1.87231
33115411	chr6:33115411:A:G	5.64955e-66	-2.34641	1.0296
33115420	chr6:33115420:G:C	1.21883e-63	0.668809	3.38845
33115425	chr6:33115425:C:T	6.43762e-67	-1.55077	-1.93803
33115482	chr6:33115482:A:G	3.24325e-66	-1.29021e-09	-1.87181
33115484	chr6:33115484:C:T	9.33061e-64	5.63449	-1.84441
33115675	chr6:33115675:C:A	3.52484e-66	-1.29021e-09	-1.78855
33115681	chr6:33115681:G:A	5.58175e-67	-1.60157	-2.0299
33115694	chr6:33115694:G:A	3.52385e-66	-1.29021e-09	-1.78883
33115713	chr6:33115713:T:C	5.34936e-67	-1.64382	-2.03017
33115726	chr6:33115726:G:T	3.24218e-66	-1.29021e-09	-1.87214
33115797	chr6:33115797:C:T	4.55149e-67	-1.8299	-2.00561
33115822	chr6:33115822:A:G	5.3856e-67	-1.63776	-2.02947
33115878	chr6:33115878:G:GA	5.52415e-67	-1.61169	-2.03014
33115907	chr6:33115907:A:T	5.61979e-67	-1.59456	-2.03011
33115928	chr6:33115928:C:G	5.53883e-67	-1.60906	-2.03013
33115973	chr6:33115973:C:T	6.40838e-67	-1.46497	-2.02839
33116016	chr6:33116016:T:A	1.67239e-66	-2.53413	-1.42404e-09
33116039	chr6:33116039:G:C	5.51097e-67	-1.61516	-2.02907
33116061	chr6:33116061:C:T	5.40774e-67	-1.63363	-2.02951
33116062	chr6:33116062:C:G	5.43945e-67	-1.62812	-2.02917
33116075	chr6:33116075:C:G	5.45813e-67	-1.62385	-2.03001
33116107	chr6:33116107:A:G	5.48239e-67	-1.61927	-2.03016
33116465	chr6:33116465:T:C	3.41821e-66	-1.29021e-09	-1.81927
33116532	chr6:33116532:G:A	8.62572e-64	5.52467	-1.81313
33116641	chr6:33116641:G:GACTCC	5.93415e-67	-1.66234	-1.90791
33116649	chr6:33116649:A:G	3.3723e-66	-1.29021e-09	-1.83279
33116683	chr6:33116683:A:G	4.65814e-67	-1.80804	-2.00431
33116799	chr6:33116799:G:GGAGA	5.45033e-67	-1.62514	-2.03015
33116819	chr6:33116819:G:A	5.39594e-67	-1.63556	-2.02976
33116864	chr6:33116864:T:C	5.42458e-67	-1.63161	-2.02842
33116894	chr6:33116894:A:C	2.6574e-66	-1.29567	-0.775369
33116921	chr6:33116921:A:G	5.41526e-67	-1.63161	-2.03013
33117024	chr6:33117024:G:C	7.63576e-66	-1.29021e-09	-1.01554
33117049	chr6:33117049:G:A	3.52665e-66	-1.29021e-09	-1.78803
33117142	chr6:33117142:G:T	3.52243e-66	-1.29021e-09	-1.78923
33117233	chr6:33117233:A:G	3.83924e-66	-1.69775	-0.00535422
33117276	chr6:33117276:T:C	2.88858e-66	-1.29021e-09	-1.98762
33117484	chr6:33117484:G:A	3.52267e-66	-1.29021e-09	-1.78916
33117573	chr6:33117573:A:G	8.0017e-58	11.3832	6.06874
33117584	chr6:33117584:T:G	9.95412e-64	5.67521	-1.82044
33117648	chr6:33117648:G:A	4.03969e-67	-2.08866	-1.86614
33117684	chr6:33117684:G:A	7.49033e-67	-1.30809	-2.02926
33117685	chr6:33117685:G:A	7.40358e-67	-1.32038	-2.02863
33117694	chr6:33117694:G:A	3.52385e-66	-1.29021e-09	-1.78883
33117714	chr6:33117714:T:C	1.71246e-65	-1.29021e-09	-0.207869
33117734	chr6:33117734:G:A	3.52186e-66	-1.29021e-09	-1.78939
33117757	chr6:33117757:T:C	8.5834e-64	5.51541	-1.80879
33117766	chr6:33117766:T:C	5.52285e-67	-1.61281	-2.02927
33117798	chr6:33117798:C:A	5.52241e-67	-1.61402	-2.02814
33117801	chr6:33117801:G:A	4.72459e-67	-1.7984	-1.99978
33117806	chr6:33117806:A:G	3.52619e-66	-1.29021e-09	-1.78816
33117814	chr6:33117814:G:A	4.69088e-67	-1.80546	-1.99988
33117856	chr6:33117856:A:G	5.62791e-67	-1.59367	-2.02955
33117878	chr6:33117878:A:G	1.42473e-66	-1.83224	-0.862164
33117883	chr6:33117883:G:C	8.40358e-67	-1.99085	-1.23146
33118074	chr6:33118074:C:T	4.35142e-66	-0.17261	-1.40527
33118079	chr6:33118079:G:A	3.52113e-66	-1.29021e-09	-1.7896
33118136	chr6:33118136:T:C	1.23303e-65	-1.29021e-09	-0.53632
33118170	chr6:33118170:G:C	8.55143e-64	5.50696	-1.80407
33118239	chr6:33118239:T:C	2.87664e-67	-2.44137	-1.85298
33118261	chr6:33118261:C:A	8.23927e-66	-1.29021e-09	-0.93947
33118267	chr6:33118267:C:T	4.26738e-66	-0.182557	-1.41483
33118472	chr6:33118472:C:T	4.17417e-66	-0.200685	-1.41878
33118537	chr6:33118537:A:G	3.52179e-66	-1.29021e-09	-1.78941
33118545	chr6:33118545:C:T	3.5329e-66	-1.29021e-09	-1.78626
33118671	chr6:33118671:G:A	2.02617e-66	-1.71752	-0.624716
33118677	chr6:33118677:G:A	5.52046e-67	-1.61293	-2.02957
33118699	chr6:33118699:A:G	3.54063e-66	-1.29021e-09	-1.78408
33118782	chr6:33118782:G:GA	4.11698e-66	-0.239075	-1.39419
33118898	chr6:33118898:GT:G	3.52095e-66	-1.29021e-09	-1.78965
33118941	chr6:33118941:T:G	1.71376e-65	-1.29021e-09	-0.207108
33119047	chr6:33119047:A:G	3.52664e-66	-1.29021e-09	-1.78804
33119074	chr6:33119074:C:T	5.91995e-67	-1.54256	-2.03008
33119360	chr6:33119360:T:C	3.52663e-66	-1.29021e-09	-1.78804
33119385	chr6:33119385:G:A	3.52661e-66	-1.29021e-09	-1.78805
33119509	chr6:33119509:A:T	3.52385e-66	-1.29021e-09	-1.78883
33119581	chr6:33119581:T:A	4.48236e-66	-0.144807	-1.40343
33119742	chr6:33119742:G:A	4.64234e-67	-1.82206	-1.99369
33119761	chr6:33119761:T:C	3.52385e-66	-1.29021e-09	-1.78883
33119778	chr6:33119778:AAAG:A	3.18606e-66	-1.29021e-09	-1.8896
33119808	chr6:33119808:C:T	3.3223e-66	-1.29021e-09	-1.84772
33119888	chr6:33119888:G:T	3.52385e-66	-1.29021e-09	-1.78883
33119907	chr6:33119907:T:C	5.71149e-67	-1.57898	-2.02951
33119908	chr6:33119908:G:A	1.61652e-66	-2.56811	-1.42404e-09
33120009	chr6:33120009:T:C	3.51659e-66	-1.29021e-09	-1.79089
33120060	chr6:33120060:A:G	3.5252e-66	-1.29021e-09	-1.78844
33120097	chr6:33120097:C:T	3.53025e-66	-1.29021e-09	-1.78701
33120100	chr6:33120100:A:G	3.51589e-66	-1.29021e-09	-1.79109
33120195	chr6:33120195:C:T	3.78024e-66	0.140564	-1.85916
33120269	chr6:33120269:T:C	4.40824e-67	-2.75482	-1.11267
33120289	chr6:33120289:A:G	3.52385e-66	-1.29021e-09	-1.78883
33120306	chr6:33120306:C:T	3.18098e-67	-2.37374	-1.82004
33120425	chr6:33120425:G:A	1.35005e-66	-1.75962	-0.988613
33120437	chr6:33120437:G:C	9.57164e-64	0.756767	3.05883
33120541	chr6:33120541:A:C	3.52385e-66	-1.29021e-09	-1.78883
33120568	chr6:33120568:T:C	5.52484e-67	-1.61154	-2.03017
33120693	chr6:33120693:C:T	8.4334e-64	5.45052	-1.76154
33120773	chr6:33120773:A:C	3.51877e-66	-1.29021e-09	-1.79027
33120811	chr6:33120811:C:G	3.52371e-66	-1.29021e-09	-1.78887
33120893	chr6:33120893:A:G	3.22637e-66	0.0395728	-1.9166
33120894	chr6:33120894:G:C	4.41677e-67	-2.75298	-1.11258
33120933	chr6:33120933:C:G	3.52665e-66	-1.29021e-09	-1.78803
33120958	chr6:33120958:C:T	3.52385e-66	-1.29021e-09	-1.78883
33120980	chr6:33120980:A:G	4.32229e-67	-2.74403	-1.14315
33120997	chr6:33120997:C:T	3.52455e-66	-1.29021e-09	-1.78863
33121048	chr6:33121048:G:A	9.93828e-67	-1.02975	-2.02482
33121198	chr6:33121198:T:C	3.25904e-66	-1.29021e-09	-1.86695
33121254	chr6:33121254:G:C	1.68546e-66	-2.52634	-1.42404e-09
33121301	chr6:33121301:C:T	3.26068e-66	-1.29021e-09	-1.86645
33121379	chr6:33121379:T:TC	5.73039e-67	-2.43565	-1.16953
33121396	chr6:33121396:C:A	1.35687e-65	1.30767	-1.74829
33121419	chr6:33121419:G:A	1.34818e-66	-1.5942	-1.15543
33121539	chr6:33121539:T:C	4.23396e-67	-2.66711	-1.24072
33121555	chr6:33121555:C:T	1.33874e-66	-1.64833	-1.10832
33121598	chr6:33121598:C:T	6.6012e-67	-2.53076	-0.932958
33121609	chr6:33121609:G:A	3.25904e-66	-1.29021e-09	-1.86695
33121638	chr6:33121638:T:C	3.25713e-66	-1.29021e-09	-1.86754
33121653	chr6:33121653:G:A	3.20467e-66	-1.29021e-09	-1.88377
33121662	chr6:33121662:T:C	4.75855e-67	-2.61398	-1.17705
33121684	chr6:33121684:C:A	3.24935e-66	-1.29021e-09	-1.86993
33121783	chr6:33121783:T:A	3.25827e-66	-1.29021e-09	-1.86719
33121786	chr6:33121786:G:T	3.26153e-66	-1.29021e-09	-1.86618
33121816	chr6:33121816:T:C	3.25904e-66	-1.29021e-09	-1.86695
33121826	chr6:33121826:C:T	7.53061e-67	-1.38812	-1.94387
33121871	chr6:33121871:A:G	3.2592e-66	-1.29021e-09	-1.8669
33122050	chr6:33122050:A:G	4.22066e-67	-2.34048	-1.5705
33122057	chr6:33122057:A:G	3.25904e-66	-1.29021e-09	-1.86695
33122100	chr6:33122100:G:A	1.29329e-66	-1.61735	-1.17384
33122178	chr6:33122178:G:A	1.34437e-66	-1.6153	-1.13716
33122321	chr6:33122321:A:G	8.27294e-67	-1.82698	-1.411
33122390	chr6:33122390:G:A	1.68631e-66	-2.52584	-1.42404e-09
33122473	chr6:33122473:C:G	1.72914e-66	-2.53963	0.0388725
33122489	chr6:33122489:C:T	5.5769e-65	-1.29021e-09	0.972835
33122512	chr6:33122512:A:T	1.21691e-65	0.689345	-1.23883
33122513	chr6:33122513:A:G	1.15318e-65	0.624448	-1.22772
33122528	chr6:33122528:G:A	1.21293e-65	0.723814	-1.27657
33122559	chr6:33122559:G:A	1.22666e-65	0.698098	-1.2396
33122681	chr6:33122681:A:G	5.48723e-67	-2.64607	-1.00247
33122732	chr6:33122732:C:G	1.26171e-66	-1.63473	-1.18119
33122820	chr6:33122820:A:G	1.46928e-65	1.38632	-1.74735
33122846	chr6:33122846:C:T	5.55938e-67	-2.441	-1.19448
33122851	chr6:33122851:G:A	3.25904e-66	-1.29021e-09	-1.86695
33122933	chr6:33122933:T:C	1.29576e-66	-1.6415	-1.14779
33122981	chr6:33122981:T:C	1.269e-66	-1.66924	-1.14091
33123004	chr6:33123004:T:G	3.25665e-66	-1.29021e-09	-1.86768
33123059	chr6:33123059:G:A	4.76791e-67	-2.61643	-1.17263
33123068	chr6:33123068:A:G	1.38878e-66	-1.61819	-1.10176
33123115	chr6:33123115:C:T	1.42565e-65	1.3527	-1.74387
33123162	chr6:33123162:G:C	1.3331e-66	-1.62523	-1.13564
33123255	chr6:33123255:T:C	7.75977e-67	-1.89055	-1.41147
33123280	chr6:33123280:C:T	1.3149e-66	-1.62742	-1.1472
33123354	chr6:33123354:T:C	5.91128e-67	-1.63423	-1.93988
33123461	chr6:33123461:T:C	2.984e-66	-1.17577	-0.779348
33123828	chr6:33123828:T:C	1.2771e-66	-1.65606	-1.14773
33123884	chr6:33123884:T:C	2.44187e-67	-2.50627	-1.95194
33123926	chr6:33123926:G:T	3.25904e-66	-1.29021e-09	-1.86695
33123954	chr6:33123954:T:A	8.73852e-64	-1.29021e-09	3.72453
33123970	chr6:33123970:T:C	2.95157e-66	-1.17214	-0.793906
33124055	chr6:33124055:T:C	2.47402e-67	-2.6059	-1.83922
33124097	chr6:33124097:T:A	2.42594e-67	-2.5209	-1.94384
33124109	chr6:33124109:C:G	8.96415e-67	-1.13948	-2.01825
33124134	chr6:33124134:T:TC	2.88964e-66	-1.15779	-0.829458
33124159	chr6:33124159:C:A	2.85166e-66	-1.16449	-0.835995
33124354	chr6:33124354:G:A	2.46892e-67	-2.50987	-1.93732
33124368	chr6:33124368:A:T	3.25913e-66	-1.29021e-09	-1.86692
33124594	chr6:33124594:G:A	1.46921e-65	1.41902	-1.78009
33124602	chr6:33124602:T:C	2.41957e-67	-2.5223	-1.94508
33124631	chr6:33124631:C:G	4.19952e-65	0.689174	-1.42404e-09
33124670	chr6:33124670:T:C	5.61498e-67	-2.51317	-1.11236
33124678	chr6:33124678:C:T	1.34131e-66	-1.58301	-1.17172
33124693	chr6:33124693:A:G	2.76876e-66	-1.18464	-0.845341
33124735	chr6:33124735:A:T	2.45501e-67	-2.50518	-1.94766
33124760	chr6:33124760:T:C	2.21135e-67	-2.72099	-1.83638
33124782	chr6:33124782:G:A	5.70616e-67	-2.50863	-1.10079
33124797	chr6:33124797:T:C	2.21618e-67	-2.71513	-1.84005
33124801	chr6:33124801:C:A	8.74461e-67	-1.16369	-2.01884
33124814	chr6:33124814:C:A	2.93348e-66	-1.12366	-0.848537
33124817	chr6:33124817:A:G	2.3819e-67	-2.53666	-1.9464
33124912	chr6:33124912:C:T	2.40686e-67	-2.52152	-1.95113
33124947	chr6:33124947:C:A	2.45254e-67	-2.50694	-1.9469
33125047	chr6:33125047:C:T	2.40144e-67	-2.52506	-1.94984
33125085	chr6:33125085:GA:G	2.63487e-67	-2.66265	-1.71949
33125106	chr6:33125106:G:A	1.3172e-65	1.30572	-1.77601
33125143	chr6:33125143:C:G	3.00134e-66	-1.29021e-09	-1.94932
33125179	chr6:33125179:A:G	3.20879e-65	-1.29021e-09	0.420096
33125216	chr6:33125216:G:A	1.11273e-65	-1.29021e-09	-0.638984
33125331	chr6:33125331:G:A	3.15046e-66	-1.29021e-09	-1.90083
33125381	chr6:33125381:A:AC	3.25904e-66	-1.29021e-09	-1.86695
33125453	chr6:33125453:A:AGACT	5.46631e-66	-1.29021e-09	-1.34978
33125516	chr6:33125516:A:G	1.84635e-67	-2.70786	-2.0299
33125523	chr6:33125523:A:G	2.44204e-67	-2.5085	-1.94964
33125532	chr6:33125532:G:A	2.20878e-67	-2.62899	-1.92953
33125576	chr6:33125576:T:A	3.26441e-66	-1.29021e-09	-1.8653
33125588	chr6:33125588:A:T	2.48201e-67	-2.50297	-1.93893
33126000	chr6:33126000:G:A	2.71924e-67	-2.62771	-1.72291
33126044	chr6:33126044:T:C	9.38311e-67	-1.1039	-2.00816
33126099	chr6:33126099:A:G	2.42965e-67	-2.50131	-1.96191
33126168	chr6:33126168:T:A	3.25635e-66	-1.29021e-09	-1.86778
33126170	chr6:33126170:C:A	5.64563e-66	-1.29021e-09	-1.3175
33126187	chr6:33126187:T:G	2.45548e-67	-2.5119	-1.94074
33126220	chr6:33126220:A:T	3.1362e-66	-1.29021e-09	-1.90537
33126281	chr6:33126281:C:CT	2.23749e-67	-2.61608	-1.92953
33126292	chr6:33126292:C:T	3.25904e-66	-1.29021e-09	-1.86695
33126395	chr6:33126395:A:C	1.19642e-66	-1.58182	-1.28723
33126426	chr6:33126426:G:A	1.67959e-66	-2.52983	-1.42404e-09
33126427	chr6:33126427:G:A	2.88883e-66	-1.18796	-0.79957
33126498	chr6:33126498:T:C	2.32494e-67	-2.75455	-1.75273
33126509	chr6:33126509:T:C	1.29973e-66	-1.4983	-1.28792
33126611	chr6:33126611:G:A	5.51456e-67	-2.52014	-1.12344
33126619	chr6:33126619:G:A	1.67434e-66	-2.53296	-1.42404e-09
33126626	chr6:33126626:G:A	1.73972e-66	-2.49466	-1.42404e-09
33126641	chr6:33126641:A:C	4.92288e-67	-2.5273	-1.22978
33126762	chr6:33126762:G:T	1.70403e-66	-2.51539	-1.42404e-09
33126823	chr6:33126823:G:A	3.88506e-67	-2.69288	-1.30095
33126862	chr6:33126862:C:T	3.20321e-66	-1.29021e-09	-1.88423
33126876	chr6:33126876:G:A	1.68307e-66	-2.52777	-1.42404e-09
33126886	chr6:33126886:T:C	8.87163e-67	-1.28413	-1.88398
33127032	chr6:33127032:C:T	2.32161e-67	-2.72548	-1.78323
33127048	chr6:33127048:T:C	8.75323e-67	-1.20515	-1.9764
33127068	chr6:33127068:A:G	3.2879e-66	-1.29021e-09	-1.85813
33127092	chr6:33127092:C:T	1.16407e-64	2.12796	-0.419247
33127163	chr6:33127163:T:C	5.6834e-67	-2.4943	-1.11912
33127164	chr6:33127164:G:A	3.10639e-66	-1.29021e-09	-1.91492
33127193	chr6:33127193:A:G	3.26972e-66	-1.29021e-09	-1.86368
33127249	chr6:33127249:G:A	2.29044e-67	-2.73297	-1.78925
33127335	chr6:33127335:G:A	3.27139e-66	-1.29021e-09	-1.86317
33127384	chr6:33127384:A:G	2.79136e-66	-1.29021e-09	-2.02185
33127385	chr6:33127385:A:G	2.50017e-67	-2.60164	-1.83297
33127399	chr6:33127399:T:C	4.93755e-67	-2.64814	-1.10596
33127400	chr6:33127400:G:A	6.80136e-66	-1.29021e-09	-1.13126
33127526	chr6:33127526:C:T	1.7777e-66	-2.47306	-1.42404e-09
33127617	chr6:33127617:A:G	2.03012e-65	-1.29021e-09	-0.0377039
33127739	chr6:33127739:G:A	2.29293e-67	-2.74742	-1.77372
33127778	chr6:33127778:T:A	2.26905e-67	-2.64112	-1.89049
33127838	chr6:33127838:T:C	2.36456e-67	-2.74847	-1.7419
33127859	chr6:33127859:A:G	2.37889e-67	-2.74925	-1.73509
33127907	chr6:33127907:A:G	2.22094e-67	-2.70829	-1.84474
33127948	chr6:33127948:A:G	3.26231e-66	-1.29021e-09	-1.86595
33127985	chr6:33127985:G:A	2.18615e-67	-2.64986	-1.91896
33128024	chr6:33128024:C:T	2.34207e-67	-2.74907	-1.75086
33128059	chr6:33128059:G:A	2.20822e-67	-2.7172	-1.84158
33128088	chr6:33128088:C:T	1.25158e-66	-1.46982	-1.35416
33128113	chr6:33128113:A:T	1.38031e-65	1.48732	-1.91081
33128205	chr6:33128205:C:T	3.25704e-66	-1.29021e-09	-1.86756
33128226	chr6:33128226:G:C	5.73236e-67	-2.5004	-1.10444
33128268	chr6:33128268:T:C	3.26113e-66	-1.29021e-09	-1.86631
33128286	chr6:33128286:G:A	1.246e-66	-1.54376	-1.28468
33128342	chr6:33128342:C:A	1.21175e-65	-1.29021e-09	-0.553728
33128385	chr6:33128385:C:T	3.12357e-66	-1.29021e-09	-1.90941
33128470	chr6:33128470:T:C	1.23185e-66	-1.5577	-1.28216
33128481	chr6:33128481:G:T	1.2424e-66	-1.56342	-1.26792
33128536	chr6:33128536:G:A	1.27772e-66	-1.52061	-1.2827
33128617	chr6:33128617:G:A	8.94237e-67	-1.14129	-2.01887
33128645	chr6:33128645:G:C	1.39769e-65	1.37782	-1.7888
33128649	chr6:33128649:C:T	5.30918e-67	-1.70611	-1.97542
33128680	chr6:33128680:G:A	3.22418e-66	-1.29021e-09	-1.8777
33128681	chr6:33128681:G:A	3.25904e-66	-1.29021e-09	-1.86695
33128687	chr6:33128687:A:G	3.25904e-66	-1.29021e-09	-1.86695
33128715	chr6:33128715:A:G	1.24605e-66	-1.54372	-1.28468
33128746	chr6:33128746:T:G	2.65313e-66	-1.24755	-0.82509
33128768	chr6:33128768:G:A	1.24487e-66	-1.54467	-1.28468
33128786	chr6:33128786:G:A	1.69526e-66	-2.52055	-1.42404e-09
33128792	chr6:33128792:C:T	3.25904e-66	-1.29021e-09	-1.86695
33128835	chr6:33128835:G:A	1.5166e-65	1.46679	-1.79612
33128931	chr6:33128931:G:A	5.19659e-67	-1.71871	-1.98425
33128978	chr6:33128978:A:G	5.715e-67	-2.49615	-1.11172
33128989	chr6:33128989:A:G	5.2041e-67	-1.71349	-1.98803
33128999	chr6:33128999:C:T	2.105e-65	1.90254	-1.90402
33129000	chr6:33129000:G:A	2.06277e-67	-2.70641	-1.92051
33129007	chr6:33129007:T:C	3.19641e-66	-1.29021e-09	-1.88636
33129180	chr6:33129180:G:A	2.86591e-66	-1.23273	-0.762767
33129281	chr6:33129281:A:G	1.77968e-67	-2.77237	-2.00217
33129317	chr6:33129317:A:G	1.78722e-67	-2.77283	-1.99747
33129389	chr6:33129389:G:C	1.78578e-67	-2.77248	-1.99864
33129394	chr6:33129394:C:A	3.53084e-66	-1.29021e-09	-1.78685
33129436	chr6:33129436:G:A	2.2539e-66	-1.26614	-0.969579
33129454	chr6:33129454:C:T	5.71017e-67	-2.51117	-1.09755
33129527	chr6:33129527:A:G	3.26097e-66	-1.29021e-09	-1.86636
33129529	chr6:33129529:C:G	5.10748e-67	-1.73628	-1.98398
33129605	chr6:33129605:G:A	1.78625e-67	-2.77271	-1.99814
33129646	chr6:33129646:C:T	2.26007e-67	-2.61428	-1.9213
33129656	chr6:33129656:T:C	2.50754e-66	-1.23479	-0.894295
33129687	chr6:33129687:A:G	1.7794e-67	-2.77183	-2.00286
33129784	chr6:33129784:T:C	1.7752e-67	-2.77277	-2.00428
33129814	chr6:33129814:A:G	6.35071e-67	-1.53458	-1.96782
33129973	chr6:33129973:GT:G	1.3789e-65	-1.29021e-09	-0.424513
33130021	chr6:33130021:G:A	1.77362e-67	-2.7698	-2.00814
33130187	chr6:33130187:T:A	1.79747e-67	-2.77211	-1.99248
33130194	chr6:33130194:C:T	1.37961e-65	-1.29021e-09	-0.423993
33130274	chr6:33130274:T:G	1.7857e-67	-2.77242	-1.99874
33130480	chr6:33130480:G:A	1.79231e-67	-2.77284	-1.99462
33130499	chr6:33130499:A:C	1.78172e-67	-2.77301	-2.00038
33130512	chr6:33130512:G:A	1.78859e-67	-2.77306	-1.99648
33130515	chr6:33130515:T:C	2.74991e-66	-2.03681	-1.42404e-09
33130541	chr6:33130541:T:C	2.96298e-66	-0.0689117	-1.89328
33130603	chr6:33130603:G:A	1.79392e-67	-2.77301	-1.99356
33130612	chr6:33130612:G:C	7.43727e-67	-1.76876	-1.5757
33130683	chr6:33130683:A:G	1.67524e-66	-2.53242	-1.42404e-09
33130747	chr6:33130747:T:C	7.32107e-67	-1.53112	-1.82909
33130782	chr6:33130782:T:G	1.6712e-66	-2.53484	-1.42404e-09
33130792	chr6:33130792:C:T	1.03721e-66	-1.09249	-1.91936
33130809	chr6:33130809:A:G	1.32e-65	1.4302	-1.89837
33130819	chr6:33130819:C:T	2.38529e-64	2.52559	-0.0994857
33130901	chr6:33130901:T:G	2.32466e-64	2.55821	-0.157846
33130961	chr6:33130961:G:A	2.14512e-65	1.46581	-1.44841
33130968	chr6:33130968:G:C	5.5769e-65	-1.29021e-09	0.972835
33131020	chr6:33131020:G:A	6.02219e-66	-0.459033	-0.793899
33131021	chr6:33131021:A:G	2.94697e-67	-2.71668	-1.55351
33131051	chr6:33131051:G:A	2.17212e-67	-2.65108	-1.92419
33131082	chr6:33131082:A:G	4.85921e-67	-2.16332	-1.60677
33131119	chr6:33131119:C:G	5.64484e-64	3.73945	-0.451919
33131189	chr6:33131189:C:A	5.27843e-65	1.96521	-1.04738
33131211	chr6:33131211:C:G	1.56608e-65	-0.708221	0.410998
33131347	chr6:33131347:T:A	1.46578e-65	1.59847	-1.96187
33131352	chr6:33131352:G:A	2.21661e-67	-2.59504	-1.95995
33131374	chr6:33131374:G:T	5.68486e-66	0.661012	-1.97159
33131389	chr6:33131389:G:C	5.46853e-66	-0.205099	-1.14427
33131433	chr6:33131433:A:G	1.27367e-65	1.42818	-1.93207
33131555	chr6:33131555:G:C	1.05061e-66	-1.28738	-1.71163
33131559	chr6:33131559:T:A	3.51959e-67	-2.20106	-1.89156
33131572	chr6:33131572:C:A	1.62923e-66	-2.56027	-1.42404e-09
33131594	chr6:33131594:C:A	6.5954e-67	-1.43625	-2.02834
33131649	chr6:33131649:T:C	6.41882e-67	-1.46884	-2.02289
33131695	chr6:33131695:G:A	6.67344e-67	-1.42554	-2.0273
33131696	chr6:33131696:C:T	6.80656e-67	-1.40617	-2.02691
33131697	chr6:33131697:G:A	3.70553e-67	-2.02026	-2.02088
33131720	chr6:33131720:C:T	1.85901e-66	-0.555762	-1.87257
33131761	chr6:33131761:G:T	7.9927e-67	-1.25371	-2.01873
33131812	chr6:33131812:T:C	4.02745e-65	2.47384	-1.8265
33131850	chr6:33131850:C:T	2.26921e-66	-0.414497	-1.81445
33131915	chr6:33131915:T:C	1.99423e-66	-0.424699	-1.93343
33131916	chr6:33131916:G:T	1.8475e-66	-0.497167	-1.93738
33131943	chr6:33131943:C:T	1.90274e-66	-0.475275	-1.92981
33131989	chr6:33131989:C:A	5.07143e-65	-1.29021e-09	0.877825
33132005	chr6:33132005:CCTTTGTCTCTACTAAACCT:C	2.01958e-66	-0.413004	-1.93249
33132105	chr6:33132105:C:A	1.4521e-66	-0.7614	-1.91397
33132232	chr6:33132232:G:T	6.79296e-67	-1.40672	-2.02836
33132271	chr6:33132271:G:A	1.74748e-66	-2.49021	-1.42404e-09
33132276	chr6:33132276:G:A	2.05274e-66	-0.410672	-1.91853
33132407	chr6:33132407:G:A	2.06494e-66	-0.415448	-1.90783
33132412	chr6:33132412:A:G	9.0984e-67	-1.15091	-1.99196
33132468	chr6:33132468:C:T	2.03609e-66	-0.441325	-1.89603
33132533	chr6:33132533:C:T	1.26428e-66	-1.20794	-1.60594
33132710	chr6:33132710:G:A	7.68663e-67	-1.33438	-1.9771
33132738	chr6:33132738:G:A	7.63025e-67	-1.28871	-2.03014
33132813	chr6:33132813:G:A	6.49824e-66	-1.17685	-1.42404e-09
33132846	chr6:33132846:T:C	1.96965e-66	-0.470573	-1.89995
33132878	chr6:33132878:CTTAGT:C	1.69193e-66	-2.52251	-1.42404e-09
33132955	chr6:33132955:A:G	1.85898e-66	-0.513892	-1.91446
33132986	chr6:33132986:C:G	1.99086e-66	-0.468859	-1.89096
33133023	chr6:33133023:G:C	6.91053e-67	-1.40448	-2.01344
33133043	chr6:33133043:T:C	7.35599e-67	-1.32704	-2.02841
33133106	chr6:33133106:A:G	1.9291e-66	-0.491019	-1.90031
33133128	chr6:33133128:A:G	1.94857e-66	-0.492072	-1.88921
33133249	chr6:33133249:G:A	2.01736e-66	-0.446428	-1.90016
33133287	chr6:33133287:G:C	3.38979e-67	-2.73204	-1.39816
33133317	chr6:33133317:C:T	6.7824e-67	-1.40648	-2.03016
33133423	chr6:33133423:T:TA	2.05396e-66	-0.434032	-1.89458
33133425	chr6:33133425:C:T	2.00231e-66	-0.453913	-1.90017
33133492	chr6:33133492:G:A	2.52909e-67	-2.63937	-1.78374
33133555	chr6:33133555:T:A	3.00144e-66	-1.29021e-09	-1.94929
33133599	chr6:33133599:A:C	1.89306e-66	-0.507653	-1.90254
33133656	chr6:33133656:G:A	6.0192e-67	-1.52604	-2.02997
33133667	chr6:33133667:A:C	1.93668e-66	-0.492761	-1.89465
33133697	chr6:33133697:T:C	1.28025e-65	-1.29021e-09	-0.498744
33133775	chr6:33133775:C:T	1.70574e-66	-2.51438	-1.42404e-09
33133893	chr6:33133893:C:T	3.59232e-67	-2.19811	-1.87406
33133898	chr6:33133898:A:G	1.99832e-66	-0.445805	-1.91027
33133947	chr6:33133947:C:A	9.1209e-65	1.96495	-0.500176
33133961	chr6:33133961:A:G	1.92926e-66	-0.4941	-1.89715
33133968	chr6:33133968:G:A	1.8771e-66	-0.516455	-1.9022
33134017	chr6:33134017:G:A	2.03633e-66	-0.442028	-1.89521
33134052	chr6:33134052:G:A	1.87129e-66	-0.512878	-1.90887
33134055	chr6:33134055:A:G	1.90522e-66	-0.501824	-1.90196
33134085	chr6:33134085:G:A	1.43477e-66	-2.68738	-1.42404e-09
33134143	chr6:33134143:C:T	1.90128e-66	-0.503301	-1.90255
33134154	chr6:33134154:A:G	1.91647e-66	-0.493905	-1.90399
33134160	chr6:33134160:C:T	1.93468e-66	-0.484759	-1.90368
33134174	chr6:33134174:A:G	1.99634e-66	-0.461565	-1.8955
33134227	chr6:33134227:A:G	4.50856e-67	-2.63395	-1.21104
33134386	chr6:33134386:T:C	1.71885e-66	-2.50672	-1.42404e-09
33134429	chr6:33134429:T:C	6.86719e-67	-1.63407	-1.79014
33134440	chr6:33134440:G:A	6.41045e-67	-1.46313	-2.02991
33134759	chr6:33134759:C:A	4.81246e-63	7.02393	-1.59335
33134770	chr6:33134770:G:A	3.17625e-67	-2.17554	-2.01972
33134953	chr6:33134953:G:A	3.67431e-67	-2.12039	-1.92921
33134976	chr6:33134976:T:C	4.18079e-67	-2.00945	-1.91102
33135034	chr6:33135034:T:TA	3.72777e-66	-1.29021e-09	-1.73257
33135038	chr6:33135038:A:G	3.4404e-67	-2.22644	-1.88894
33135087	chr6:33135087:T:G	3.59566e-67	-2.19451	-1.87673
33135121	chr6:33135121:A:G	7.18371e-67	-1.59134	-1.78781
33135140	chr6:33135140:T:C	3.55865e-67	-2.19345	-1.88814
33135297	chr6:33135297:A:G	3.47232e-67	-2.19418	-1.91196
33135385	chr6:33135385:T:C	6.29747e-65	3.1232	-2.02885
33135396	chr6:33135396:G:A	3.35491e-67	-2.25239	-1.88815
33135448	chr6:33135448:G:A	3.51225e-67	-2.21297	-1.88174
33135471	chr6:33135471:C:CA	7.29785e-65	3.26956	-2.02778
33135534	chr6:33135534:G:T	3.44068e-67	-2.2238	-1.8915
33135754	chr6:33135754:C:T	2.22723e-66	-2.58416	0.33654
33135803	chr6:33135803:T:C	1.73044e-58	11.6571	4.26352
33135852	chr6:33135852:C:T	3.49985e-67	-2.21019	-1.88805
33135853	chr6:33135853:G:A	3.28145e-66	-1.29021e-09	-1.8601
33135883	chr6:33135883:T:G	4.23061e-63	6.91043	-1.60871
33135908	chr6:33135908:C:T	6.31022e-66	0.647528	-1.85374
33136050	chr6:33136050:A:G	2.85764e-65	1.86635	-1.56215
33136074	chr6:33136074:T:C	3.48626e-67	-2.22471	-1.87742
33136153	chr6:33136153:T:C	6.1965e-66	0.623114	-1.84751
33136262	chr6:33136262:C:T	1.712e-66	-2.51072	-1.42404e-09
33136318	chr6:33136318:A:G	6.26297e-67	-1.48896	-2.02735
33136398	chr6:33136398:T:C	3.43901e-67	-2.23271	-1.88307
33136509	chr6:33136509:G:A	4.1874e-67	-2.02789	-1.891
33136755	chr6:33136755:C:T	1.02627e-64	3.06893	-1.48621
33136758	chr6:33136758:A:T	6.90817e-67	-1.61478	-1.80348
33136807	chr6:33136807:G:A	6.3901e-66	0.643536	-1.83717
33136875	chr6:33136875:C:T	4.97529e-66	0.395506	-1.8394
33136887	chr6:33136887:T:C	9.00509e-66	0.988937	-1.83953
33136895	chr6:33136895:G:A	1.44975e-65	1.16255	-1.53695
33137080	chr6:33137080:C:T	8.52203e-65	2.90199	-1.50513
33137117	chr6:33137117:G:C	1.66572e-66	-2.53813	-1.42404e-09
33137221	chr6:33137221:G:A	1.19138e-65	-1.29021e-09	-0.570689
33137260	chr6:33137260:C:T	5.23667e-66	0.456106	-1.8488
33137287	chr6:33137287:T:C	7.3547e-67	-1.5152	-1.84043
33137364	chr6:33137364:C:T	7.30268e-67	-1.57767	-1.78505
33137436	chr6:33137436:C:A	6.4723e-66	0.704734	-1.88558
33137516	chr6:33137516:A:G	6.56719e-66	0.664555	-1.83085
33137522	chr6:33137522:T:C	2.84662e-66	-1.29021e-09	-2.00225
33137564	chr6:33137564:G:C	6.41534e-66	0.654626	-1.84432
33137692	chr6:33137692:G:A	6.55473e-66	0.694749	-1.86294
33137978	chr6:33137978:A:G	8.27643e-65	2.79567	-1.42806
33138003	chr6:33138003:A:G	7.22502e-67	-1.61178	-1.76163
33138091	chr6:33138091:A:G	7.00924e-66	0.791233	-1.89239
33138119	chr6:33138119:G:T	2.56636e-67	-2.53204	-1.87644
33138204	chr6:33138204:G:A	6.48865e-67	-1.69006	-1.79086
33138233	chr6:33138233:T:G	5.75755e-66	0.551216	-1.84909
33138332	chr6:33138332:A:G	1.0373e-64	3.08351	-1.4901
33138365	chr6:33138365:C:T	6.62355e-66	0.694044	-1.85179
33138459	chr6:33138459:A:T	5.76306e-66	-1.29021e-09	-1.29691
33138531	chr6:33138531:A:G	6.35008e-65	1.67263	-0.569956
33138600	chr6:33138600:G:A	6.66915e-66	0.696707	-1.8476
33138783	chr6:33138783:T:C	3.00312e-67	-2.233	-2.01832
33138911	chr6:33138911:G:A	1.31975e-66	-2.77094	-1.42404e-09
33139018	chr6:33139018:A:G	7.33205e-66	0.778704	-1.83483
33139069	chr6:33139069:T:C	3.03579e-66	-1.29021e-09	-1.93791
33139180	chr6:33139180:G:A	1.15123e-64	3.15417	-1.45656
33139362	chr6:33139362:T:C	9.71017e-65	3.00382	-1.47644
33139371	chr6:33139371:CTG:C	1.62191e-66	-1.66309	-0.901693
33139539	chr6:33139539:C:T	5.93041e-67	-1.54086	-2.03001
33139605	chr6:33139605:C:T	6.52995e-67	-1.68946	-1.78511
33139645	chr6:33139645:C:T	1.21339e-66	-1.06522	-1.78974
33139684	chr6:33139684:G:A	6.48807e-67	-1.45109	-2.02991
33139699	chr6:33139699:A:G	6.78705e-66	0.712383	-1.84575
33139722	chr6:33139722:C:G	1.59043e-66	-2.58438	-1.42404e-09
33139800	chr6:33139800:G:A	6.57148e-66	0.6713	-1.83694
33139861	chr6:33139861:A:G	6.4829e-67	-1.68886	-1.79294
33139936	chr6:33139936:A:G	6.66728e-67	-1.67254	-1.78122
33139974	chr6:33139974:T:G	6.42901e-67	-1.70168	-1.78847
33140029	chr6:33140029:A:G	1.18828e-65	-1.29021e-09	-0.573289
33140042	chr6:33140042:A:G	8.01622e-66	0.809825	-1.77674
33140178	chr6:33140178:T:G	6.35188e-67	-1.47252	-2.0297
33140252	chr6:33140252:C:G	1.32493e-66	-2.76702	-1.42404e-09
33140258	chr6:33140258:C:G	6.57779e-66	0.696057	-1.86074
33140307	chr6:33140307:T:C	1.79523e-66	-2.46325	-1.42404e-09
33140393	chr6:33140393:GAGTA:G	1.0618e-64	3.10816	-1.49141
33140493	chr6:33140493:T:G	1.04799e-64	3.08189	-1.47823
33140510	chr6:33140510:A:G	1.04116e-64	3.07406	-1.47694
33140544	chr6:33140544:T:C	6.61982e-67	-1.67755	-1.78335
33140808	chr6:33140808:ACCAGTCC:A	6.62082e-67	-1.43061	-2.03014
33140917	chr6:33140917:C:T	3.71046e-66	-1.29021e-09	-1.73723
33141012	chr6:33141012:T:C	6.11331e-67	-1.51049	-2.03001
33141071	chr6:33141071:T:A	6.47867e-66	0.680435	-1.8603
33141464	chr6:33141464:G:A	7.16121e-66	0.75312	-1.83282
33141620	chr6:33141620:G:C	1.07298e-64	3.09457	-1.46734
33141745	chr6:33141745:G:A	6.66835e-65	-1.29021e-09	1.15158
33141779	chr6:33141779:C:T	6.51549e-66	0.667835	-1.84203
33141812	chr6:33141812:A:G	6.53551e-67	-1.44372	-2.03
33141881	chr6:33141881:A:G	1.00695e-64	3.0455	-1.48179
33141970	chr6:33141970:T:C	1.02957e-64	3.05297	-1.46704
33142003	chr6:33142003:G:C	1.08943e-64	3.10322	-1.46078
33142007	chr6:33142007:A:G	1.00966e-64	3.03648	-1.47008
33142037	chr6:33142037:C:T	9.91375e-65	3.0041	-1.45597
33142068	chr6:33142068:A:G	1.02112e-64	3.05317	-1.47548
33142147	chr6:33142147:T:C	6.35354e-67	-1.69853	-1.80343
33142236	chr6:33142236:C:A	6.47298e-67	-1.73776	-1.74557
33142238	chr6:33142238:T:A	6.95679e-66	0.716928	-1.82559
33142254	chr6:33142254:G:A	1.0915e-65	-1.29021e-09	-0.658247
33142259	chr6:33142259:C:T	6.63495e-67	-1.69652	-1.7621
33142261	chr6:33142261:T:C	6.5643e-67	-1.70633	-1.76299
33142390	chr6:33142390:A:G	6.36075e-67	-1.7275	-1.77332
33142436	chr6:33142436:C:A	5.72179e-66	0.539433	-1.84353
33142472	chr6:33142472:A:G	5.22349e-67	-1.94724	-1.75056
33142645	chr6:33142645:C:G	7.40251e-65	1.25602	-1.42404e-09
33142875	chr6:33142875:C:T	6.98342e-67	-1.66704	-1.74039
33142969	chr6:33142969:T:G	6.79381e-67	-1.65008	-1.78488
33143124	chr6:33143124:C:G	2.08863e-67	-2.71583	-1.89863
33143143	chr6:33143143:C:G	6.88335e-66	0.743593	-1.86287
33143156	chr6:33143156:A:G	6.93483e-66	0.728239	-1.84007
33143251	chr6:33143251:A:C	8.15797e-65	2.81373	-1.46053
33143277	chr6:33143277:A:G	6.72743e-66	0.69352	-1.83571
33143316	chr6:33143316:T:C	8.41304e-65	1.74408	-0.360095
33143371	chr6:33143371:C:T	2.54434e-65	2.16406	-1.97598
33143570	chr6:33143570:C:T	7.32876e-66	0.790576	-1.84715
33143885	chr6:33143885:C:A	3.12043e-66	-1.29021e-09	-1.91041
33143954	chr6:33143954:T:C	6.96617e-66	0.72797	-1.83529
33143976	chr6:33143976:C:T	6.76694e-66	0.709276	-1.84561
33144176	chr6:33144176:G:A	2.39452e-67	-2.62104	-1.85674
33144286	chr6:33144286:T:G	4.42258e-67	-1.91186	-1.95238
33144441	chr6:33144441:A:G	5.67572e-66	0.51995	-1.83213
33144619	chr6:33144619:T:C	1.83831e-66	-2.43954	-1.42404e-09
33144661	chr6:33144661:C:T	2.95021e-66	-1.29021e-09	-1.9665
33144766	chr6:33144766:T:C	6.70775e-66	0.71124	-1.85636
33144799	chr6:33144799:C:T	7.8322e-67	-1.66191	-1.63081
33144863	chr6:33144863:G:T	7.37429e-66	0.800873	-1.85125
33144971	chr6:33144971:C:G	1.81338e-66	-2.45319	-1.42404e-09
33145159	chr6:33145159:G:A	7.63775e-66	0.809748	-1.82503
33145278	chr6:33145278:G:C	4.26694e-67	-2.62789	-1.27218
33145323	chr6:33145323:G:A	7.43517e-66	0.797471	-1.83963
33145420	chr6:33145420:C:T	6.87276e-66	0.718889	-1.83971
33145469	chr6:33145469:G:C	7.52863e-66	0.80724	-1.83691
33145617	chr6:33145617:T:C	5.40118e-66	0.494201	-1.85597
33145769	chr6:33145769:G:A	6.50965e-66	0.679626	-1.85472
33145862	chr6:33145862:C:G	6.3841e-67	-1.46752	-2.02963
33145884	chr6:33145884:A:G	6.12691e-65	1.63831	-0.571416
33146246	chr6:33146246:T:G	1.0848e-65	-1.29021e-09	-0.664399
33146291	chr6:33146291:A:G	9.044e-65	3.31423	-1.85793
33146365	chr6:33146365:A:G	1.72352e-66	-2.50401	-1.42404e-09
33146394	chr6:33146394:T:C	4.04026e-62	9.0559	-1.49763
33146445	chr6:33146445:G:A	2.36299e-65	1.91212	-1.79799
33146556	chr6:33146556:A:G	2.44265e-67	-2.65195	-1.80594
33146750	chr6:33146750:C:T	1.21104e-66	-1.04953	-1.80738
33146809	chr6:33146809:G:C	9.86193e-67	-1.25323	-1.80905
33146846	chr6:33146846:G:T	1.80647e-64	3.7144	-1.56624
33146857	chr6:33146857:G:A	5.88649e-67	-1.54869	-2.02962
33146870	chr6:33146870:A:G	3.68613e-62	8.98407	-1.51754
33146901	chr6:33146901:T:C	3.30806e-62	8.82939	-1.47107
33147001	chr6:33147001:A:G	6.11395e-67	-1.51098	-2.02941
33147117	chr6:33147117:G:T	2.46975e-64	3.95461	-1.49371
33147141	chr6:33147141:G:A	9.57523e-67	-1.28985	-1.80194
33147247	chr6:33147247:T:C	1.463e-64	3.41957	-1.4823
33147285	chr6:33147285:C:T	2.08773e-64	3.78968	-1.49682
33147408	chr6:33147408:T:C	3.47509e-64	3.53014	-0.727731
33147482	chr6:33147482:A:T	2.25136e-64	3.78614	-1.41782
33147518	chr6:33147518:G:A	1.94969e-66	-1.55002	-0.830693
33147549	chr6:33147549:A:G	2.34631e-64	3.77953	-1.36989
33147605	chr6:33147605:A:G	2.51056e-64	3.85034	-1.37305
33147646	chr6:33147646:A:G	2.19752e-64	3.75563	-1.41151
33147985	chr6:33147985:G:A	2.04994e-64	3.8975	-1.6229
33148158	chr6:33148158:T:C	2.13696e-64	3.88506	-1.56888
33148238	chr6:33148238:A:G	2.0737e-64	3.85321	-1.56709
33148245	chr6:33148245:T:A	2.15472e-64	3.91627	-1.59182
33148445	chr6:33148445:A:C	2.25954e-64	3.95036	-1.57841
33148495	chr6:33148495:T:C	2.28411e-64	3.94312	-1.56035
33148507	chr6:33148507:C:T	1.30422e-65	1.51057	-1.99076
33148509	chr6:33148509:T:C	1.51622e-66	-0.94391	-1.68825
33148595	chr6:33148595:A:AAAAC	1.99348e-64	3.82878	-1.58211
33148608	chr6:33148608:G:A	2.35955e-64	3.98853	-1.57327
33148740	chr6:33148740:C:A	1.1106e-66	-1.31661	-1.62688
33148857	chr6:33148857:T:C	1.84998e-66	-2.43321	-1.42404e-09
33148919	chr6:33148919:C:T	5.98635e-64	5.0091	-1.66283
33148929	chr6:33148929:TGAGA:T	8.43822e-67	-1.3566	-1.86159
33148933	chr6:33148933:A:G	4.85845e-66	-1.29021e-09	-1.46766
33149031	chr6:33149031:G:A	5.24661e-66	-1.29021e-09	-1.3908
33149071	chr6:33149071:A:G	7.81421e-67	-1.41524	-1.87979
33149109	chr6:33149109:G:A	2.33256e-67	-2.60153	-1.90247
33149120	chr6:33149120:A:G	2.18304e-64	3.89108	-1.55358
33149130	chr6:33149130:A:G	2.36246e-65	1.94994	-1.83603
33149216	chr6:33149216:C:T	2.09608e-66	-2.54234	0.234022
33149245	chr6:33149245:G:A	6.38877e-66	0.789211	-1.98305
33149317	chr6:33149317:C:A	1.93768e-66	-2.55096	0.164073
33149339	chr6:33149339:G:T	7.6722e-66	-1.29021e-09	-1.01078
33149378	chr6:33149378:A:G	1.89403e-66	-1.70863	-0.70105
33149558	chr6:33149558:A:G	2.76825e-66	-1.29021e-09	-2.03017
33150165	chr6:33150165:G:T	7.09882e-62	9.42875	-1.30687
33150193	chr6:33150193:T:C	4.00912e-65	2.11292	-1.47015
33150495	chr6:33150495:T:C	8.37941e-66	-1.29021e-09	-0.922604
33150591	chr6:33150591:T:G	7.56617e-67	-1.44697	-1.88031
33150826	chr6:33150826:G:A	1.88381e-66	-2.41509	-1.42404e-09
33151135	chr6:33151135:A:G	1.30697e-65	1.54802	-2.02611
33151142	chr6:33151142:C:G	6.00337e-67	-1.5359	-2.02275
33151160	chr6:33151160:T:G	1.33333e-66	-2.7607	-1.42404e-09
33151528	chr6:33151528:C:T	3.47612e-65	2.20825	-1.70813
33151863	chr6:33151863:T:C	1.15702e-64	1.9449	-0.242265
33152249	chr6:33152249:C:T	5.00828e-66	-1.29021e-09	-1.43729
33152326	chr6:33152326:G:A	1.98173e-64	3.92062	-1.67987
33152459	chr6:33152459:C:T	5.07846e-65	2.90618	-2.02697
33152843	chr6:33152843:T:C	1.69559e-66	-2.52035	-1.42404e-09
33152867	chr6:33152867:TA:T	6.63339e-66	0.76571	-1.92198
33152900	chr6:33152900:C:T	2.02091e-67	-2.68697	-1.96045
33152904	chr6:33152904:G:A	1.25116e-65	-1.29021e-09	-0.521723
33152944	chr6:33152944:G:A	7.94009e-67	-1.38173	-1.89732
33153070	chr6:33153070:C:T	2.58137e-64	4.01426	-1.50915
33153410	chr6:33153410:G:A	6.25773e-66	0.725339	-1.9399
33153901	chr6:33153901:C:T	1.05991e-64	1.81304	-0.198063
33153919	chr6:33153919:C:T	1.77111e-66	-2.47677	-1.42404e-09
33154335	chr6:33154335:A:AAC	2.03417e-64	3.74216	-1.47528
33154394	chr6:33154394:A:G	2.08343e-64	3.77714	-1.48634
33154431	chr6:33154431:T:C	1.73759e-67	-2.76832	-2.03015
33154554	chr6:33154554:A:G	6.29376e-66	0.743418	-1.95224
33154581	chr6:33154581:G:A	1.41033e-65	-1.29021e-09	-0.401971
33155025	chr6:33155025:A:G	1.39638e-65	-1.29021e-09	-0.411914
33155036	chr6:33155036:T:C	2.93658e-66	-1.29021e-09	-1.97114
33155099	chr6:33155099:G:A	1.74492e-64	3.60678	-1.49329
33155185	chr6:33155185:G:T	4.68757e-64	4.4855	-1.3838
33155216	chr6:33155216:TTC:T	2.55393e-66	-0.570412	-1.54034
33155280	chr6:33155280:G:A	2.95011e-66	-1.29021e-09	-1.96654
33155404	chr6:33155404:G:A	3.01041e-66	-1.29021e-09	-1.94631
33155468	chr6:33155468:C:T	8.48188e-67	-1.37679	-1.83624
33155504	chr6:33155504:A:G	7.93e-67	-1.43387	-1.84645
33155794	chr6:33155794:A:G	8.48722e-67	-1.36181	-1.85059
33155852	chr6:33155852:G:A	2.75071e-65	2.12013	-1.85407
33155902	chr6:33155902:A:G	5.86565e-62	9.1192	-1.18812
33156042	chr6:33156042:T:C	2.76985e-66	-1.29021e-09	-2.02959
33156154	chr6:33156154:A:G	4.70186e-67	-1.84525	-1.95776
33156275	chr6:33156275:G:T	3.13071e-67	-2.22661	-1.98309
33156292	chr6:33156292:G:A	1.54352e-62	7.86932	-1.2733
33156396	chr6:33156396:C:T	5.80962e-66	0.657918	-1.94679
33156439	chr6:33156439:T:G	4.33499e-66	-1.29021e-09	-1.58166
33156618	chr6:33156618:G:C	9.30179e-67	-1.31634	-1.80442
33156717	chr6:33156717:C:T	6.13965e-66	0.721475	-1.95509
33156753	chr6:33156753:C:A	2.91274e-65	2.17473	-1.85143
33156847	chr6:33156847:T:G	2.52848e-65	2.10205	-1.92023
33156881	chr6:33156881:G:T	8.22461e-67	-1.41101	-1.83283
33156916	chr6:33156916:G:C	9.78845e-67	-1.24693	-1.82283
33157141	chr6:33157141:T:C	8.6323e-67	-1.40387	-1.79159
33157152	chr6:33157152:G:A	8.79839e-67	-1.36392	-1.81248
33157187	chr6:33157187:G:A	3.2989e-67	-2.28819	-1.86918
33157195	chr6:33157195:A:G	9.29578e-66	0.785407	-1.60423
33157432	chr6:33157432:G:A	1.73936e-66	-2.49486	-1.42404e-09
33157450	chr6:33157450:T:C	1.47606e-66	-1.4248	-1.23421
33157521	chr6:33157521:T:G	8.49779e-67	-1.39576	-1.8154
33157535	chr6:33157535:G:C	8.63913e-67	-1.86099	-1.33367
33157571	chr6:33157571:AT:A	1.33387e-66	-2.76029	-1.42404e-09
33157622	chr6:33157622:G:A	1.19928e-65	-1.29021e-09	-0.564074
33157659	chr6:33157659:C:G	2.84734e-67	-2.66381	-1.64077
33157685	chr6:33157685:C:T	8.89103e-66	-1.4309	0.567565
33157702	chr6:33157702:A:G	2.78587e-67	-2.66777	-1.65864
33157705	chr6:33157705:G:A	2.87174e-67	-2.66076	-1.63529
33157707	chr6:33157707:C:T	2.89411e-67	-2.66127	-1.62702
33157948	chr6:33157948:G:A	2.78207e-67	-2.65705	-1.67072
33157965	chr6:33157965:A:G	3.23033e-67	-2.42272	-1.75566
33157993	chr6:33157993:A:G	2.87885e-67	-2.64706	-1.64652
33159243	chr6:33159243:C:G	1.54172e-66	-2.61548	-1.42404e-09
33159361	chr6:33159361:C:A	2.09447e-67	-2.77302	-1.83865
33159400	chr6:33159400:C:A	1.18695e-65	-1.29021e-09	-0.574414
33159448	chr6:33159448:C:A	2.9373e-66	-1.29021e-09	-1.97089
33159513	chr6:33159513:A:T	5.3866e-65	1.24908	-0.310968
33159584	chr6:33159584:TA:T	2.28523e-67	-2.77222	-1.75228
33159810	chr6:33159810:C:T	1.36495e-66	-1.17304	-1.56422
33159827	chr6:33159827:T:A	1.97352e-66	-2.67105	0.302484
33159980	chr6:33159980:C:T	1.06904e-66	-1.1052	-1.87641
33159997	chr6:33159997:C:A	1.57132e-66	-0.568238	-2.02823
33160444	chr6:33160444:T:C	1.49215e-65	-1.29021e-09	-0.34558
33160502	chr6:33160502:G:C	8.67341e-66	-1.29021e-09	-0.888119
33160505	chr6:33160505:C:T	2.17755e-67	-2.77282	-1.79994
33160600	chr6:33160600:G:A	1.55548e-66	-1.14991	-1.45669
33160683	chr6:33160683:G:T	3.69628e-67	-2.14845	-1.89519
33160817	chr6:33160817:G:C	1.46605e-65	-1.29021e-09	-0.363226
33160860	chr6:33160860:AG:A	1.27296e-66	-1.13798	-1.66906
33161196	chr6:33161196:AGCATCTGACCAAACGTGACCTTTGGGAAAGTCCTCTTGCTGTTCGGGGGGCGACCTCT:A	1.34274e-66	-0.75477	-1.9989
33161294	chr6:33161294:T:C	5.29997e-65	1.27971	-0.35781
33161969	chr6:33161969:G:A	1.52249e-66	-1.10978	-1.51825
33162001	chr6:33162001:C:G	1.8298e-66	-2.44417	-1.42404e-09
33162431	chr6:33162431:C:G	3.25003e-67	-2.31766	-1.85464
33162653	chr6:33162653:G:A	3.12547e-67	-2.34819	-1.86319
33163229	chr6:33163229:C:A	1.82933e-65	-1.29021e-09	-0.141846
33163529	chr6:33163529:C:T	1.75992e-65	-1.29021e-09	-0.180528
33163559	chr6:33163559:C:T	2.92041e-66	-1.29021e-09	-1.97666
33163724	chr6:33163724:G:A	1.32603e-66	-2.76619	-1.42404e-09
33163957	chr6:33163957:A:G	4.07252e-65	1.27393	-0.615463
33164116	chr6:33164116:C:T	4.0969e-67	-1.97399	-1.96675
33164237	chr6:33164237:A:C	1.4843e-65	-1.29021e-09	-0.350855
33164537	chr6:33164537:G:A	1.94594e-58	11.6184	4.41965
33164561	chr6:33164561:G:A	4.61124e-65	1.61233	-0.829631
33164588	chr6:33164588:T:C	1.76104e-58	11.5471	4.39113
33165151	chr6:33165151:A:G	1.71501e-65	-1.29021e-09	-0.206379
33165154	chr6:33165154:C:T	3.82626e-65	1.29882	-0.702728
33165158	chr6:33165158:T:A	2.54052e-66	-2.11601	-1.42404e-09
33166325	chr6:33166325:T:C	5.73346e-65	1.53236	-0.531838
33166615	chr6:33166615:C:A	3.76723e-65	1.21304	-0.632502
33167023	chr6:33167023:G:A	2.65799e-62	-1.29021e-09	7.13953
33167181	chr6:33167181:A:G	1.88078e-65	-1.29021e-09	-0.114112
33167614	chr6:33167614:C:T	4.77988e-65	1.39695	-0.578335
33167615	chr6:33167615:A:G	2.16281e-66	-2.53678	0.259803
33167619	chr6:33167619:G:A	2.1967e-65	-1.29021e-09	0.0411589
33168752	chr6:33168752:T:C	2.91873e-66	-1.29021e-09	-1.97723
33168798	chr6:33168798:C:T	5.39824e-65	1.61398	-0.673703
33169236	chr6:33169236:G:A	1.41248e-65	-1.29021e-09	-0.400452
33169626	chr6:33169626:C:T	4.71897e-66	-2.62818	1.13138
33169793	chr6:33169793:C:T	2.41535e-67	-2.71923	-1.7499
33169912	chr6:33169912:C:T	2.8967e-67	-2.58086	-1.70654
33169950	chr6:33169950:C:T	3.72249e-63	6.66697	-1.4932
33169973	chr6:33169973:C:G	1.66717e-66	-2.53726	-1.42404e-09
33170068	chr6:33170068:G:T	1.4067e-65	-1.29021e-09	-0.404548
33170238	chr6:33170238:T:C	4.11847e-58	12.6436	4.14419
33170258	chr6:33170258:T:C	3.63383e-66	-1.29021e-09	-1.75809
33170692	chr6:33170692:TC:T	1.741e-64	4.09074	-1.9795
33170900	chr6:33170900:G:A	1.38484e-66	-0.735973	-1.98682
33170969	chr6:33170969:CA:C	4.29252e-66	-2.01811	0.426606
33171062	chr6:33171062:A:T	4.47404e-67	-2.02327	-1.8294
33171178	chr6:33171178:G:A	4.53872e-66	-2.0027	0.466965
33171407	chr6:33171407:G:C	1.46412e-64	3.90039	-1.96235
33171551	chr6:33171551:C:T	2.74226e-66	-2.67778	0.638184
33171698	chr6:33171698:T:G	2.65037e-66	-2.70474	0.631059
33171858	chr6:33171858:A:C	5.07353e-67	-2.33103	-1.3959
33172386	chr6:33172386:GA:G	1.40609e-65	-1.29021e-09	-0.404984
33173199	chr6:33173199:T:C	4.80322e-66	-1.29021e-09	-1.4791
33173384	chr6:33173384:A:G	2.96723e-66	-2.63409	0.673337
33173503	chr6:33173503:G:A	5.68304e-67	-1.70523	-1.90826
33173698	chr6:33173698:C:T	4.20823e-66	-2.7125	1.10116
33174235	chr6:33174235:AG:A	3.82851e-67	-2.55025	-1.45824
33174762	chr6:33174762:G:A	4.07384e-66	-2.72263	1.07884
33175015	chr6:33175015:T:C	3.51699e-66	-2.71108	0.920306
33175191	chr6:33175191:C:T	1.95855e-67	-2.72652	-1.95225
33175213	chr6:33175213:C:T	2.71678e-66	-2.61069	0.561758
33175359	chr6:33175359:G:A	3.40556e-67	-2.71214	-1.41342
33175979	chr6:33175979:A:G	7.91168e-67	-2.76729	-0.515337
33176171	chr6:33176171:C:G	1.15854e-66	-2.46127	-0.439952
33176287	chr6:33176287:C:T	7.48438e-66	-1.29021e-09	-1.03556
33176466	chr6:33176466:T:A	9.73649e-67	-2.42466	-0.650421
33176596	chr6:33176596:G:A	2.66645e-66	-2.62018	0.552547
33176689	chr6:33176689:C:A	2.05265e-58	12.2312	3.86021
33177933	chr6:33177933:A:G	2.80107e-66	-2.61191	0.593527
33178266	chr6:33178266:C:T	4.70507e-66	-1.29021e-09	-1.49974
33178276	chr6:33178276:C:G	4.1564e-67	-1.92531	-2.00101
33179950	chr6:33179950:G:A	2.20081e-65	2.05014	-2.00711
33181101	chr6:33181101:C:T	5.26793e-67	-1.81497	-1.87436
33181531	chr6:33181531:G:A	3.47031e-66	-2.75737	0.953231
33181602	chr6:33181602:G:A	2.85285e-67	-2.46549	-1.83716
33181708	chr6:33181708:A:T	7.77474e-66	-1.29021e-09	-0.997502
33181709	chr6:33181709:G:A	3.72738e-66	-2.76495	1.03228
33181866	chr6:33181866:G:A	4.43225e-65	-1.29021e-09	0.743111
33182188	chr6:33182188:A:C	2.88954e-67	-2.45428	-1.83559
33182477	chr6:33182477:C:T	2.78237e-66	-1.29021e-09	-2.02508
33182491	chr6:33182491:T:C	2.92409e-66	-2.63378	0.658386
33182571	chr6:33182571:C:T	2.79631e-66	-1.29021e-09	-2.02008
33183121	chr6:33183121:G:A	1.78333e-67	-2.76107	-2.01141
33183274	chr6:33183274:G:A	1.56453e-64	3.98555	-1.98117
33183718	chr6:33183718:G:A	2.89344e-67	-2.45592	-1.8326
33183895	chr6:33183895:T:A	2.95989e-67	-2.53692	-1.72889
33183896	chr6:33183896:T:A	1.32627e-65	-1.29021e-09	-0.463426
33183925	chr6:33183925:GCTT:G	2.96363e-67	-2.47002	-1.79454
33184011	chr6:33184011:T:C	2.86126e-67	-2.45719	-1.84252
33184103	chr6:33184103:C:A	5.09161e-58	11.2806	5.71934
33184610	chr6:33184610:A:G	2.86932e-67	-2.45836	-1.83853
33184654	chr6:33184654:G:A	3.02649e-67	-2.48085	-1.76272
33184780	chr6:33184780:G:A	7.27332e-66	-1.29021e-09	-1.06417
33184966	chr6:33184966:G:A	2.79631e-66	-1.29021e-09	-2.02008
33185088	chr6:33185088:G:A	2.81856e-67	-2.50196	-1.81278
33185189	chr6:33185189:A:C	1.8881e-66	-1.41356	-0.999249
33185573	chr6:33185573:A:G	1.31736e-66	-2.77275	-1.42404e-09
33185670	chr6:33185670:G:A	6.91507e-66	-1.29021e-09	-1.11468
33186056	chr6:33186056:A:G	5.98665e-67	-2.27411	-1.28733
33186272	chr6:33186272:G:A	1.18405e-66	-1.92188	-0.957557
33186879	chr6:33186879:G:A	5.00427e-67	-1.81978	-1.9209
33186921	chr6:33186921:G:C	4.89692e-66	-1.45978	-1.42404e-09
33187160	chr6:33187160:G:GC	2.33927e-66	-2.19854	-1.42404e-09
33187591	chr6:33187591:T:C	2.92623e-66	-1.29021e-09	-1.97467
33188021	chr6:33188021:T:C	1.38325e-65	-1.29021e-09	-0.421364
33189524	chr6:33189524:T:A	3.67628e-66	-1.74648	-1.42404e-09
33190072	chr6:33190072:T:TTCAAGCAGC	3.7683e-66	-2.55793	0.83617
33190241	chr6:33190241:G:T	7.37806e-65	-2.4707	3.72341
33190412	chr6:33190412:A:C	3.20584e-66	-2.63237	0.748961
33191135	chr6:33191135:G:A	6.30679e-58	12.768	4.44589
33191522	chr6:33191522:A:C	1.1725e-66	-2.7168	-0.172441
33191638	chr6:33191638:C:T	5.65522e-66	-1.29021e-09	-1.3158
33191887	chr6:33191887:T:C	3.96898e-66	-2.5351	0.865227
33192440	chr6:33192440:C:T	1.46279e-66	-2.66804	-1.42404e-09
33192648	chr6:33192648:G:T	3.74575e-67	-2.57696	-1.45339
33192963	chr6:33192963:G:A	1.68226e-66	-2.52824	-1.42404e-09
33193084	chr6:33193084:C:A	2.90146e-66	-1.29021e-09	-1.98317
33193102	chr6:33193102:G:A	2.03265e-67	-2.65583	-1.9858
33193129	chr6:33193129:G:T	9.43084e-58	12.885	4.73124
33193913	chr6:33193913:A:T	1.62983e-66	-2.55991	-1.42404e-09
33194032	chr6:33194032:T:G	5.78737e-66	-1.29021e-09	-1.2927
33194305	chr6:33194305:T:A	6.93516e-65	-2.68963	3.88044
33194415	chr6:33194415:A:T	2.32427e-65	-1.29021e-09	0.0976105
33194438	chr6:33194438:A:C	2.58852e-66	-2.6502	0.552906
33194451	chr6:33194451:A:T	1.22327e-66	-1.84586	-1.00099
33194763	chr6:33194763:C:G	1.98455e-67	-2.67487	-1.9907
33195674	chr6:33195674:G:A	1.81055e-64	-2.66684	4.81726
33195860	chr6:33195860:AAG:A	3.07908e-58	12.1865	4.31047
33196048	chr6:33196048:G:A	1.16723e-65	-1.29021e-09	-0.591161
33196253	chr6:33196253:G:A	2.03811e-67	-2.66894	-1.97001
33196913	chr6:33196913:T:A	5.12121e-67	-2.70599	-1.01159
33196923	chr6:33196923:T:A	2.84775e-66	-1.29021e-09	-2.00185
33198003	chr6:33198003:G:C	1.854e-67	-2.71434	-2.01928
33198257	chr6:33198257:A:G	1.19989e-66	-2.49594	-0.370215
33198563	chr6:33198563:G:A	2.836e-66	-1.29021e-09	-2.00599
33198770	chr6:33198770:C:T	3.44561e-66	-2.54696	0.735674
33198808	chr6:33198808:G:A	2.35452e-65	-1.29021e-09	0.11054
33199368	chr6:33199368:A:G	2.8227e-66	-1.29021e-09	-2.01069
33201405	chr6:33201405:T:C	2.4793e-66	-2.14041	-1.42404e-09
33201504	chr6:33201504:G:A	1.78577e-67	-2.74133	-2.02979
33201615	chr6:33201615:G:C	1.69253e-66	-2.52216	-1.42404e-09
33201804	chr6:33201804:C:T	5.41484e-66	-1.29021e-09	-1.35924
33202062	chr6:33202062:C:A	2.89074e-66	-1.37875	-0.60812
33202118	chr6:33202118:C:G	3.82635e-67	-2.59007	-1.41898
33203517	chr6:33203517:C:T	1.22504e-63	-1.29021e-09	4.06234
33203872	chr6:33203872:G:A	1.24083e-65	-1.29021e-09	-0.530014
33204211	chr6:33204211:G:A	1.58431e-65	-1.29021e-09	-0.285647
33204529	chr6:33204529:G:T	2.15198e-66	-1.32364	-0.95836
33204665	chr6:33204665:C:T	3.54829e-66	-2.5539	0.771981
33204960	chr6:33204960:C:T	2.90355e-66	-1.29021e-09	-1.98245
33205128	chr6:33205128:T:C	2.83591e-66	-2.61936	0.613339
33205155	chr6:33205155:G:A	2.38286e-66	-2.65871	0.478633
33205600	chr6:33205600:G:A	1.71805e-66	-2.50719	-1.42404e-09
33205680	chr6:33205680:C:T	3.42004e-66	-1.29021e-09	-1.81873
33205830	chr6:33205830:A:G	1.58323e-65	-1.29021e-09	-0.286327
33206065	chr6:33206065:G:A	6.99304e-67	-2.32071	-1.08534
33206221	chr6:33206221:G:A	3.64773e-67	-2.7058	-1.35106
33207006	chr6:33207006:A:G	3.51819e-66	-2.10012	0.309679
33207053	chr6:33207053:A:G	2.56647e-66	-0.422099	-1.68375
33207798	chr6:33207798:C:T	1.38912e-66	-2.34396	-0.37575
33208415	chr6:33208415:T:G	2.16161e-66	-2.55457	0.277036
33208972	chr6:33208972:C:T	1.94638e-67	-2.65795	-2.02705
33209160	chr6:33209160:T:C	2.00641e-66	-2.54893	0.196894
33209181	chr6:33209181:C:T	1.28228e-65	-2.0434	1.54624
33210233	chr6:33210233:G:T	1.73253e-66	-2.29474	-0.204059
33210601	chr6:33210601:C:G	7.70142e-66	-1.29021e-09	-1.00698
33211599	chr6:33211599:T:G	1.95893e-66	-2.44929	0.0733096
33211667	chr6:33211667:C:T	3.09701e-66	-1.91795	-1.42404e-09
33211849	chr6:33211849:C:T	4.69032e-65	-1.29021e-09	0.799705
33212071	chr6:33212071:A:G	2.00235e-65	1.93858	-1.99006
33212432	chr6:33212432:A:C	8.57485e-67	-1.30131	-1.90083
33212700	chr6:33212700:T:A	1.22993e-65	-1.29021e-09	-0.53884
33212878	chr6:33212878:T:C	1.1772e-64	3.49154	-1.77161
33213220	chr6:33213220:G:GCA	1.78184e-67	-2.74388	-2.02945
33213544	chr6:33213544:T:C	2.45061e-66	-1.33176	-0.820282
33213826	chr6:33213826:C:A	8.7359e-66	-2.22131	1.34037
33214220	chr6:33214220:T:C	6.25927e-66	-1.83574	0.621424
33214740	chr6:33214740:C:T	6.84599e-66	-1.29021e-09	-1.12472
33215093	chr6:33215093:G:A	4.29246e-66	-1.00096	-0.590565
33215118	chr6:33215118:A:C	3.18585e-66	-1.88966	-1.42404e-09
33215415	chr6:33215415:G:A	1.54532e-65	-1.29021e-09	-0.310568
33215424	chr6:33215424:G:A	4.01869e-64	3.83987	-0.892129
33215471	chr6:33215471:T:A	2.29662e-66	-0.377627	-1.83932
33215514	chr6:33215514:C:T	4.18007e-66	-1.13978	-0.478273
33215589	chr6:33215589:C:T	3.70485e-65	0.563847	-1.42404e-09
33215953	chr6:33215953:T:C	4.47337e-67	-2.66546	-1.18736
33215986	chr6:33215986:G:A	2.43767e-67	-2.51916	-1.94076
33216047	chr6:33216047:T:C	9.21938e-66	-1.29021e-09	-0.827074
33216225	chr6:33216225:C:T	2.87853e-66	-1.29021e-09	-1.9911
33216404	chr6:33216404:C:T	3.5115e-66	-1.35335	-0.43899
33217117	chr6:33217117:T:C	3.98898e-67	-2.39473	-1.5727
33217801	chr6:33217801:C:T	4.22259e-66	-1.131	-0.476935
33217860	chr6:33217860:G:A	3.45524e-66	-1.80849	-1.42404e-09
33219212	chr6:33219212:G:A	3.03117e-65	-1.29021e-09	0.363153
33219326	chr6:33219326:G:T	1.77439e-67	-2.76418	-2.01333
33219578	chr6:33219578:C:T	3.71146e-67	-2.77302	-1.26652
33219911	chr6:33219911:T:C	8.62721e-67	-1.18757	-2.00847
33220446	chr6:33220446:G:T	1.36352e-66	-2.73831	-1.42404e-09
33220606	chr6:33220606:G:C	5.00701e-66	-1.29021e-09	-1.43754
33220718	chr6:33220718:G:A	7.30925e-67	-1.53481	-1.82701
33222513	chr6:33222513:G:A	1.83717e-67	-2.74669	-1.99605
33222595	chr6:33222595:T:C	1.80836e-67	-2.76468	-1.99387
33223561	chr6:33223561:A:AC	1.42206e-66	-0.785427	-1.91085
33223672	chr6:33223672:G:A	1.80121e-67	-2.76479	-1.99772
33224007	chr6:33224007:T:C	2.05721e-67	-2.66826	-1.96136
33224510	chr6:33224510:C:A	1.79105e-67	-2.76475	-2.00342
33224636	chr6:33224636:C:T	1.41397e-66	-2.70198	-1.42404e-09
33224885	chr6:33224885:G:A	1.8367e-66	-2.6395	0.199091
33225090	chr6:33225090:A:C	2.00358e-67	-2.7707	-1.88533
33225718	chr6:33225718:T:G	1.13101e-65	-1.29021e-09	-0.622684
33225803	chr6:33225803:C:T	4.64774e-66	-1.29021e-09	-1.512
33225861	chr6:33225861:C:T	1.78688e-65	1.85742	-2.02275
33225924	chr6:33225924:G:C	6.58021e-67	-2.74501	-0.721886
33226084	chr6:33226084:G:A	1.83272e-67	-2.75893	-1.98624
33226651	chr6:33226651:G:A	6.52019e-65	-1.29021e-09	1.12911
33226700	chr6:33226700:G:A	2.16996e-67	-2.60007	-1.97619
33226760	chr6:33226760:G:A	3.85337e-65	0.603151	-1.42404e-09
33227377	chr6:33227377:A:G	4.69744e-67	-2.62839	-1.17556
33227410	chr6:33227410:T:A	7.38567e-66	-1.29021e-09	-1.04884
33227908	chr6:33227908:G:A	1.46178e-64	1.93645	-1.42404e-09
33228146	chr6:33228146:G:C	1.84516e-67	-2.7499	-1.9885
33228228	chr6:33228228:G:A	5.83204e-67	-2.74013	-0.847469
33228345	chr6:33228345:C:T	3.22871e-65	0.426285	-1.42404e-09
33228502	chr6:33228502:C:T	2.81095e-65	-1.29021e-09	0.287727
33228793	chr6:33228793:G:A	5.73422e-59	10.0337	4.78243
33228893	chr6:33228893:C:T	1.90702e-67	-2.72009	-1.98534
33229206	chr6:33229206:C:T	1.22565e-65	-1.29021e-09	-0.542325
33229597	chr6:33229597:AT:A	2.32885e-64	-1.29021e-09	2.40216
33229838	chr6:33229838:G:A	4.89924e-66	-1.29021e-09	-1.4593
33229957	chr6:33229957:T:C	9.05378e-66	-1.29021e-09	-0.8452
33230006	chr6:33230006:G:T	2.77131e-66	-1.29021e-09	-2.02906
33230007	chr6:33230007:C:A	7.35363e-66	-1.29021e-09	-1.05319
33230066	chr6:33230066:T:TA	6.99502e-66	-1.29021e-09	-1.10318
33230483	chr6:33230483:G:A	1.6543e-65	-1.61358	1.37116
33230503	chr6:33230503:A:G	2.68728e-66	-2.72985	0.669996
33230518	chr6:33230518:G:A	2.7684e-66	-1.29021e-09	-2.03011
33230545	chr6:33230545:G:A	1.9458e-64	2.22246	-1.42404e-09
33230556	chr6:33230556:A:G	4.47318e-66	-1.55028	-1.42404e-09
33230815	chr6:33230815:T:C	4.74746e-67	-1.80004	-1.99332
33230982	chr6:33230982:T:A	7.0786e-66	-1.29021e-09	-1.09131
33230994	chr6:33230994:A:G	5.8353e-63	7.64145	-2.01816
33231192	chr6:33231192:C:T	1.3198e-66	-2.7709	-1.42404e-09
33231394	chr6:33231394:T:C	4.37537e-65	-1.29021e-09	0.730195
33232874	chr6:33232874:T:C	1.54421e-66	-2.61387	-1.42404e-09
33232890	chr6:33232890:T:G	3.46229e-64	-1.29021e-09	2.79872
33233112	chr6:33233112:G:C	2.01736e-66	-2.34659	-1.42404e-09
33233142	chr6:33233142:G:A	2.74854e-64	-1.29021e-09	2.56786
33233345	chr6:33233345:C:T	5.10163e-64	-1.29021e-09	3.18635
33233360	chr6:33233360:C:T	6.07293e-64	-1.29021e-09	3.36063
33233821	chr6:33233821:G:A	6.5315e-67	-1.44416	-2.03017
33234487	chr6:33234487:G:A	1.31869e-66	-2.77174	-1.42404e-09
33234536	chr6:33234536:T:C	2.66739e-64	-1.29021e-09	2.53789
33234839	chr6:33234839:A:T	7.33719e-66	-1.29021e-09	-1.05543
33234850	chr6:33234850:G:A	8.53809e-67	-1.19447	-2.01196
33234863	chr6:33234863:C:T	3.06095e-64	3.09052	-0.415006
33234959	chr6:33234959:G:A	6.13563e-64	-1.29021e-09	3.3709
33234979	chr6:33234979:T:C	1.55456e-65	1.66963	-1.97424
33235561	chr6:33235561:A:G	2.37119e-64	4.44637	-2.02619
33235631	chr6:33235631:C:T	7.10716e-67	-1.37791	-2.01196
33235911	chr6:33235911:G:A	1.17251e-64	3.08921	-1.37328
33236178	chr6:33236178:A:G	9.73978e-65	-1.29021e-09	1.53042
33236375	chr6:33236375:A:G	6.12888e-65	1.06722	-1.42404e-09
33236462	chr6:33236462:A:C	6.01173e-64	-1.29021e-09	3.3505
33236691	chr6:33236691:A:C	6.9036e-66	-1.29021e-09	-1.11634
33236772	chr6:33236772:A:G	5.01679e-67	-2.3723	-1.36588
33236965	chr6:33236965:G:C	1.12448e-63	2.86364	1.11305
33237426	chr6:33237426:G:A	5.67194e-64	-1.29021e-09	3.29232
33237454	chr6:33237454:C:G	7.82773e-66	-1.29021e-09	-0.99071
33237860	chr6:33237860:A:T	1.76708e-65	1.81921	-1.99568
33238435	chr6:33238435:C:T	9.69339e-63	7.88279	-1.75197
33239062	chr6:33239062:A:G	4.14517e-65	-1.29021e-09	0.676148
33241533	chr6:33241533:A:G	1.18863e-63	4.02757	0.0045969
33241796	chr6:33241796:A:G	7.46762e-66	0.0928326	-1.13064
33241981	chr6:33241981:G:A	1.81707e-65	-0.148571	-1.42404e-09
33242450	chr6:33242450:G:A	5.97497e-66	-1.29021e-09	-1.2608
33243298	chr6:33243298:C:T	4.36677e-67	-2.22246	-1.65449
33243858	chr6:33243858:T:C	1.13804e-65	-0.616485	-1.42404e-09
33244009	chr6:33244009:C:T	4.65886e-66	-1.50961	-1.42404e-09
33244013	chr6:33244013:G:C	6.2159e-67	-1.49869	-2.02516
33244059	chr6:33244059:C:T	2.19173e-66	-0.64129	-1.6224
33244669	chr6:33244669:G:A	5.16737e-67	-1.71463	-1.99397
33244748	chr6:33244748:C:T	1.33447e-65	-1.29021e-09	-0.457265
33245084	chr6:33245084:A:G	2.83165e-66	-1.29021e-09	-2.00752
33245243	chr6:33245243:C:T	7.14437e-64	-1.29021e-09	3.52311
33245410	chr6:33245410:C:T	6.02973e-65	-1.29021e-09	1.05091
33245763	chr6:33245763:G:A	1.08508e-65	-0.664147	-1.42404e-09
33245978	chr6:33245978:T:C	2.79829e-64	-1.29021e-09	2.5858
33246936	chr6:33246936:G:A	5.33606e-64	-1.29021e-09	3.23128
33247080	chr6:33247080:G:C	7.81576e-66	-0.99224	-1.42404e-09
33247085	chr6:33247085:G:A	9.14374e-63	7.10349	-1.03105
33247088	chr6:33247088:C:A	5.48217e-65	-1.29021e-09	0.955704
33247503	chr6:33247503:G:T	5.8206e-67	-1.5634	-2.02616
33247841	chr6:33247841:G:A	4.28985e-66	-1.59213	-1.42404e-09
33248125	chr6:33248125:G:A	3.57603e-65	2.45803	-1.92958
33248127	chr6:33248127:G:A	9.09523e-63	7.2226	-1.15548
33248651	chr6:33248651:G:T	1.18251e-65	-0.578155	-1.42404e-09
33249224	chr6:33249224:A:G	1.63903e-66	-2.73169	0.177412
33250251	chr6:33250251:G:A	4.23558e-67	-2.26779	-1.63966
33250387	chr6:33250387:C:T	4.85117e-66	-1.46916	-1.42404e-09
33250403	chr6:33250403:T:C	1.23372e-66	-1.23004	-1.60831
33250812	chr6:33250812:C:T	3.74663e-67	-2.00027	-2.02985
33251091	chr6:33251091:C:G	6.60475e-67	-1.43446	-2.02872
33251387	chr6:33251387:T:G	4.14878e-67	-2.28464	-1.64351
33252106	chr6:33252106:G:A	4.06577e-67	-2.28397	-1.6644
33252310	chr6:33252310:C:T	1.34224e-66	-2.75404	-1.42404e-09
33252528	chr6:33252528:G:T	4.48323e-67	-1.82655	-2.02408
33252583	chr6:33252583:C:T	3.82078e-66	-1.70793	-1.42404e-09
33253016	chr6:33253016:T:C	6.33209e-64	-1.29021e-09	3.40242
33253415	chr6:33253415:G:A	1.11213e-66	-1.16132	-1.78078
33253614	chr6:33253614:G:C	4.26873e-67	-2.22291	-1.67674
33253981	chr6:33253981:CATA:C	1.13329e-65	-1.29021e-09	-0.620674
33254198	chr6:33254198:C:T	5.8238e-65	-1.29021e-09	1.01616
33254386	chr6:33254386:G:T	6.77739e-67	-1.40961	-2.02776
33254601	chr6:33254601:T:C	4.1831e-67	-2.25552	-1.6644
33254714	chr6:33254714:C:G	2.09827e-65	-1.29021e-09	-0.00468247
33254864	chr6:33254864:TG:T	1.80689e-63	6.08622	-1.63524
33254951	chr6:33254951:G:A	3.36322e-66	-1.29021e-09	-1.83548
33255392	chr6:33255392:A:C	2.90657e-66	-1.29021e-09	-1.98141
33255411	chr6:33255411:G:A	1.0195e-65	-0.726481	-1.42404e-09
33255648	chr6:33255648:C:T	2.45293e-66	-0.139193	-2.01191
33255649	chr6:33255649:G:A	3.67677e-63	7.16097	-1.99957
33255685	chr6:33255685:G:A	6.5767e-67	-1.43941	-2.02802
33255882	chr6:33255882:T:G	1.1149e-62	7.37994	-1.10922
33256202	chr6:33256202:C:A	1.33826e-66	-1.0875	-1.66951
33257041	chr6:33257041:A:AT	3.21952e-66	-1.29021e-09	-1.87915
33257078	chr6:33257078:G:A	2.69071e-64	-1.29021e-09	2.54659
33257545	chr6:33257545:C:T	1.07953e-62	7.33001	-1.09153
33257625	chr6:33257625:C:A	2.77121e-66	-1.29021e-09	-2.0291
33257742	chr6:33257742:T:C	5.66436e-65	-1.29021e-09	0.988398
33257919	chr6:33257919:G:C	1.35624e-66	-1.09255	-1.65112
33258517	chr6:33258517:G:A	7.50449e-64	-1.29021e-09	3.57229
33258597	chr6:33258597:T:C	1.34172e-66	-1.0833	-1.67113
33258819	chr6:33258819:C:T	6.08263e-66	-1.29021e-09	-1.24294
33259009	chr6:33259009:A:C	9.81878e-67	-1.2881	-1.77857
33259422	chr6:33259422:C:A	4.24996e-66	-1.29021e-09	-1.60147
33259429	chr6:33259429:A:AT	1.34894e-62	7.48036	-1.01908
33260248	chr6:33260248:T:G	1.27979e-66	-1.13349	-1.6682
33260732	chr6:33260732:A:G	1.28988e-66	-1.10991	-1.68392
33261187	chr6:33261187:G:C	6.10523e-66	-1.29021e-09	-1.23924
33261273	chr6:33261273:C:A	9.37048e-67	-2.74167	-0.37173
33261891	chr6:33261891:T:C	2.93079e-66	-1.29021e-09	-1.97311
33262194	chr6:33262194:T:C	1.49805e-63	5.94325	-1.67971
33263090	chr6:33263090:T:A	5.10331e-64	3.18668	-1.42404e-09
33263630	chr6:33263630:T:C	5.71946e-66	-1.29021e-09	-1.30451
33263641	chr6:33263641:G:A	6.81065e-66	-1.29021e-09	-1.1299
33264248	chr6:33264248:C:T	3.10745e-67	-2.19661	-2.02056
33264278	chr6:33264278:G:A	6.63866e-63	6.85753	-1.10525
33264607	chr6:33264607:G:C	4.70059e-66	-1.50069	-1.42404e-09
33264653	chr6:33264653:C:T	4.23306e-67	-1.97924	-1.9288
33264744	chr6:33264744:C:T	1.16058e-62	7.41136	-1.10049
33264910	chr6:33264910:T:A	4.35295e-65	-1.29021e-09	0.725058
33265023	chr6:33265023:C:T	1.63381e-66	-0.876364	-1.6811
33265121	chr6:33265121:G:A	3.91751e-66	-1.29021e-09	-1.68293
33265259	chr6:33265259:A:G	7.90522e-66	-1.29021e-09	-0.980858
33265275	chr6:33265275:C:T	5.71681e-66	-1.29021e-09	-1.30497
33265612	chr6:33265612:C:T	2.84039e-64	3.60903	-1.0083
33265672	chr6:33265672:A:G	1.32534e-66	-1.11649	-1.65022
33265852	chr6:33265852:CTG:C	4.2693e-63	7.2835	-1.97268
33265877	chr6:33265877:T:G	3.19464e-66	-1.29021e-09	-1.88691
33266257	chr6:33266257:G:A	3.72025e-66	-1.29021e-09	-1.73459
33266258	chr6:33266258:C:A	3.60671e-66	-1.29021e-09	-1.76559
33266533	chr6:33266533:T:C	1.31643e-66	-1.07594	-1.69752
33267807	chr6:33267807:G:A	1.26853e-66	-1.14864	-1.66188
33267978	chr6:33267978:G:A	1.73068e-63	6.11824	-1.71035
33268015	chr6:33268015:T:C	2.83699e-66	-1.29021e-09	-2.00564
33268398	chr6:33268398:C:T	1.35496e-66	-1.07834	-1.66627
33268720	chr6:33268720:A:G	1.35523e-66	-1.07539	-1.66902
33268737	chr6:33268737:CCT:C	5.61999e-67	-2.0299	-1.59474
33268935	chr6:33268935:C:T	3.63969e-65	-1.29021e-09	0.546103
33269508	chr6:33269508:G:A	4.69423e-65	-1.29021e-09	0.800538
33269579	chr6:33269579:G:A	2.53584e-66	-2.11786	-1.42404e-09
33269580	chr6:33269580:G:C	2.54959e-66	-2.11245	-1.42404e-09
33269655	chr6:33269655:G:C	1.21855e-66	-1.16006	-1.69066
33270281	chr6:33270281:C:T	3.19919e-66	-1.29021e-09	-1.88548
33270473	chr6:33270473:G:A	1.45228e-66	-1.01391	-1.66134
33270627	chr6:33270627:A:C	5.7538e-64	3.18858	0.118073
33270795	chr6:33270795:C:CA	1.66845e-66	-0.560877	-1.97561
33271047	chr6:33271047:A:G	6.3834e-67	-1.4671	-2.03017
33271115	chr6:33271115:T:C	1.32733e-66	-1.11612	-1.64909
33271185	chr6:33271185:A:T	6.28421e-67	-1.48379	-2.02914
33271218	chr6:33271218:A:T	1.27771e-66	-1.11489	-1.68842
33271646	chr6:33271646:C:G	1.27042e-66	-1.09462	-1.71441
33272092	chr6:33272092:C:T	3.38149e-67	-2.26678	-1.86588
33272128	chr6:33272128:A:G	6.6625e-67	-1.42546	-2.02901
33272207	chr6:33272207:C:T	1.26193e-66	-1.12117	-1.69457
33272339	chr6:33272339:T:G	6.41042e-64	-1.29021e-09	3.41471
33272729	chr6:33272729:A:G	1.28817e-66	-1.21164	-1.58351
33272804	chr6:33272804:C:T	1.33393e-66	-1.07785	-1.68241
33272922	chr6:33272922:G:T	6.53906e-67	-1.44354	-2.02964
33272997	chr6:33272997:G:C	1.30933e-66	-1.09263	-1.68624
33273221	chr6:33273221:TGA:T	1.08414e-66	-1.09576	-1.87183
33273299	chr6:33273299:C:A	9.26186e-63	7.41136	-1.32608
33273643	chr6:33273643:G:A	2.097e-66	-2.30787	-1.42404e-09
33274715	chr6:33274715:C:G	4.95383e-66	-1.44822	-1.42404e-09
33275048	chr6:33275048:C:A	6.77117e-67	-1.4702	-1.9681
33275103	chr6:33275103:A:C	1.13575e-66	-1.05414	-1.86695
33275104	chr6:33275104:A:G	1.10127e-66	-1.181	-1.77091
33275411	chr6:33275411:T:C	1.02071e-66	-1.15642	-1.87146
33275480	chr6:33275480:A:T	1.03931e-66	-1.1674	-1.84242
33275677	chr6:33275677:C:G	1.95234e-66	-2.37935	-1.42404e-09
33276106	chr6:33276106:A:AG	1.53134e-66	-0.741133	-1.88111
33276543	chr6:33276543:A:G	2.17068e-62	-1.29021e-09	6.937
33276939	chr6:33276939:G:C	9.30144e-67	-1.99953	-1.12127
33277006	chr6:33277006:CAG:C	3.43394e-66	-1.29021e-09	-1.81467
33277029	chr6:33277029:T:C	7.04554e-66	-1.29021e-09	-1.09599
33277033	chr6:33277033:A:C	2.76859e-66	-1.29021e-09	-2.03005
33277037	chr6:33277037:C:T	2.00894e-65	-1.29021e-09	-0.048191
33277428	chr6:33277428:C:G	5.45284e-65	-1.29021e-09	0.95034
33278091	chr6:33278091:T:A	1.77492e-65	-0.172043	-1.42404e-09
33278484	chr6:33278484:G:A	2.78685e-66	-1.29021e-09	-2.02347
33278741	chr6:33278741:G:A	6.80226e-67	-1.91622	-1.51749
33279908	chr6:33279908:T:C	2.21814e-65	-1.29021e-09	0.0508711
33280067	chr6:33280067:G:A	6.03464e-64	-1.29021e-09	3.3543
33280206	chr6:33280206:G:A	6.28523e-67	-2.04172	-1.47104
33280397	chr6:33280397:G:A	2.08677e-65	1.98822	-1.9984
33280637	chr6:33280637:T:G	3.36733e-66	-1.29021e-09	-1.83426
33281159	chr6:33281159:A:T	4.48334e-66	-1.29021e-09	-1.54801
33281319	chr6:33281319:G:A	2.46231e-67	-2.77287	-1.677
33281477	chr6:33281477:C:T	2.64066e-67	-2.77044	-1.6095
33281537	chr6:33281537:T:TAGC	2.60973e-67	-2.77153	-1.62019
33281944	chr6:33281944:G:A	2.38377e-65	-1.29021e-09	0.122885
33282341	chr6:33282341:G:GA	3.26716e-66	-2.77279	0.908333
33282574	chr6:33282574:C:T	4.04018e-65	-1.29021e-09	0.650491
33282699	chr6:33282699:C:A	9.43286e-57	21.6837	-1.76463
33282907	chr6:33282907:A:G	3.09626e-66	-2.77125	0.853066
33282964	chr6:33282964:C:G	3.40065e-65	-1.29021e-09	0.478169
33283048	chr6:33283048:C:A	2.1348e-66	-2.77279	0.482783
33283158	chr6:33283158:G:A	1.5118e-66	-2.63508	-1.42404e-09
33283490	chr6:33283490:G:A	1.81339e-66	-2.77298	0.319789
33283548	chr6:33283548:T:C	5.15112e-64	-1.29021e-09	3.196
33283674	chr6:33283674:T:C	3.21774e-62	9.35884	-2.0282
33283999	chr6:33283999:T:C	7.41398e-66	-1.04501	-1.42404e-09
33284126	chr6:33284126:G:A	2.13939e-66	-2.28786	-1.42404e-09
33284325	chr6:33284325:G:A	1.42696e-64	-1.29021e-09	1.91234
33284338	chr6:33284338:G:A	2.61079e-57	20.6058	-1.97124
33284784	chr6:33284784:A:G	2.91395e-67	-2.29173	-1.98973
33284806	chr6:33284806:CA:C	1.28341e-66	-2.77115	-0.0277161
33284884	chr6:33284884:C:T	4.26537e-65	-1.44666	2.1514
33284907	chr6:33284907:A:G	9.42686e-66	-1.29021e-09	-0.804819
33285546	chr6:33285546:G:A	1.58897e-65	-1.29021e-09	-0.282711
33286034	chr6:33286034:G:A	4.78942e-67	-1.7738	-2.01075
33286055	chr6:33286055:C:T	9.32689e-66	-1.29021e-09	-0.815481
33286072	chr6:33286072:C:T	3.47455e-66	-1.29021e-09	-1.80292
33286888	chr6:33286888:A:G	2.95947e-66	-0.0164121	-1.94696
33287326	chr6:33287326:A:C	2.24132e-57	20.4142	-1.93223
33288319	chr6:33288319:A:T	1.72889e-57	20.0648	-1.84242
33288620	chr6:33288620:G:A	5.10221e-67	-2.00053	-1.72076
33288694	chr6:33288694:T:C	2.48955e-62	9.10286	-2.0288
33288876	chr6:33288876:G:A	1.01203e-63	3.87133	-1.42404e-09
33289207	chr6:33289207:C:T	2.41293e-57	20.5134	-1.9577
33289385	chr6:33289385:T:C	2.81547e-62	9.22589	-2.0288
33289491	chr6:33289491:T:G	4.77056e-64	-1.29021e-09	3.11925
33290153	chr6:33290153:T:C	1.8825e-66	-2.41578	-1.42404e-09
33290666	chr6:33290666:G:A	1.32089e-57	19.9823	-2.02908
33290842	chr6:33290842:C:A	3.46602e-66	-1.29021e-09	-1.80537
33291849	chr6:33291849:C:G	3.25597e-65	-1.29021e-09	0.434692
33292409	chr6:33292409:CTTT:C	4.62391e-67	-1.9355	-1.88423
33292438	chr6:33292438:C:T	2.37616e-66	-2.1829	-1.42404e-09
33292576	chr6:33292576:A:G	4.90832e-65	0.845135	-1.42404e-09
33292845	chr6:33292845:A:G	1.07763e-62	-1.29021e-09	6.23672
33293257	chr6:33293257:C:G	5.68633e-66	-1.29021e-09	-1.31032
33293654	chr6:33293654:A:T	3.22148e-66	-1.29021e-09	-1.87854
33293669	chr6:33293669:A:G	1.15278e-66	-2.2669	-0.639302
33293809	chr6:33293809:C:A	4.75537e-66	-1.29021e-09	-1.48911
33293872	chr6:33293872:A:G	1.85339e-66	-2.43137	-1.42404e-09
33294094	chr6:33294094:A:G	7.09201e-57	20.2087	-0.574828
33294788	chr6:33294788:G:A	1.03537e-62	-1.29021e-09	6.19671
33295851	chr6:33295851:C:A	1.67225e-66	-2.53421	-1.42404e-09
33295887	chr6:33295887:G:A	7.85987e-65	-1.29021e-09	1.31597
33295997	chr6:33295997:G:C	1.70193e-66	-2.51662	-1.42404e-09
33296338	chr6:33296338:A:C	2.32185e-66	-2.20602	-1.42404e-09
33297068	chr6:33297068:G:A	6.57881e-65	-1.29021e-09	1.13806
33297885	chr6:33297885:A:G	3.21814e-64	-1.29021e-09	2.72559
33298157	chr6:33298157:A:G	1.69375e-66	-2.52144	-1.42404e-09
33298250	chr6:33298250:AG:A	1.32006e-66	-2.7707	-1.42404e-09
33299237	chr6:33299237:A:G	7.62108e-64	-1.29021e-09	3.58771
33299326	chr6:33299326:C:T	8.02892e-67	-1.29663	-1.97129
33299744	chr6:33299744:C:T	1.97277e-66	-2.36894	-1.42404e-09
33299895	chr6:33299895:A:G	1.22503e-56	22.1418	-1.96133
33299938	chr6:33299938:A:G	3.53388e-67	-2.67807	-1.4105
33300131	chr6:33300131:G:A	1.48426e-65	-0.350878	-1.42404e-09
33300359	chr6:33300359:T:C	7.57195e-64	-1.29021e-09	3.58124
33300452	chr6:33300452:G:A	7.91894e-67	-2.16173	-1.11998
33301568	chr6:33301568:C:T	5.06684e-66	-1.29021e-09	-1.42567
33301912	chr6:33301912:C:CTG	1.25378e-56	22.1289	-1.9253
33301993	chr6:33301993:G:A	1.44107e-66	-2.683	-1.42404e-09
33302104	chr6:33302104:T:G	1.43462e-56	17.2341	3.10426
33302108	chr6:33302108:G:A	1.01739e-63	-1.29021e-09	3.87662
33302616	chr6:33302616:C:T	7.80569e-66	-1.43615	0.442621
33302720	chr6:33302720:AC:A	1.95824e-67	-2.68524	-1.99368
33302903	chr6:33302903:A:G	1.29521e-57	19.8913	-1.95776
33303559	chr6:33303559:C:A	2.98504e-67	-2.70825	-1.5491
33303717	chr6:33303717:T:C	7.27564e-64	-1.29021e-09	3.54132
33303796	chr6:33303796:T:C	9.44717e-66	-1.29021e-09	-0.802667
33304003	chr6:33304003:T:C	6.91822e-66	-1.29021e-09	-1.11422
33304176	chr6:33304176:G:A	1.5976e-66	-2.57988	-1.42404e-09
33304189	chr6:33304189:G:A	7.08286e-64	-1.29021e-09	3.51447
33304535	chr6:33304535:C:T	6.24118e-66	-1.29021e-09	-1.21721
33304699	chr6:33304699:C:T	3.82889e-66	-1.29021e-09	-1.70581
33304764	chr6:33304764:A:T	8.40672e-56	24.0969	-1.99039
33304849	chr6:33304849:C:T	1.48989e-66	-2.00523	-0.644451
33304935	chr6:33304935:C:A	3.33956e-56	19.6982	1.4851
33305078	chr6:33305078:G:C	1.31086e-56	22.1721	-1.92397
33305521	chr6:33305521:TACTC:T	1.88604e-66	-2.4139	-1.42404e-09
33306213	chr6:33306213:T:C	2.11776e-66	-2.29803	-1.42404e-09
33306552	chr6:33306552:A:T	3.87634e-66	-1.29021e-09	-1.69349
33306743	chr6:33306743:A:C	1.19616e-56	22.084	-1.92745
33306903	chr6:33306903:G:A	1.0242e-65	-1.29021e-09	-0.721889
33306918	chr6:33306918:C:T	6.30828e-66	-1.29021e-09	-1.20652
33307236	chr6:33307236:T:C	4.23968e-57	21.0366	-1.9172
33308095	chr6:33308095:A:G	3.21003e-57	20.6376	-1.79646
33308420	chr6:33308420:C:T	3.35738e-66	-1.29021e-09	-1.83722
33308424	chr6:33308424:C:T	9.31292e-66	-1.29021e-09	-0.81698
33308627	chr6:33308627:A:G	1.66221e-65	-1.29021e-09	-0.237652
33308689	chr6:33308689:G:A	1.14542e-55	24.3356	-1.91975
33310149	chr6:33310149:C:T	2.37719e-63	-0.350722	5.07601
33310744	chr6:33310744:C:T	6.5049e-64	-1.29021e-09	3.42934
33311560	chr6:33311560:G:A	7.02814e-64	-1.29021e-09	3.50671
33311938	chr6:33311938:C:A	1.19336e-65	-1.29021e-09	-0.569024
33312532	chr6:33312532:C:T	7.60543e-56	22.5851	-0.578722
33312726	chr6:33312726:T:C	7.63553e-66	-1.29021e-09	-1.01557
33312728	chr6:33312728:C:A	8.02423e-56	22.6633	-0.603331
33312852	chr6:33312852:C:G	3.29647e-55	25.4697	-1.99675
33312884	chr6:33312884:C:T	7.94121e-64	-1.29021e-09	3.62885
33313108	chr6:33313108:C:T	3.90975e-63	-0.174731	5.39758
33313515	chr6:33313515:C:T	3.80436e-66	-1.29021e-09	-1.71223
33314158	chr6:33314158:G:C	3.77215e-66	-1.29021e-09	-1.72074
33314225	chr6:33314225:C:T	5.64228e-55	25.7601	-1.74981
33314404	chr6:33314404:A:G	7.01169e-55	25.9601	-1.73245
33314561	chr6:33314561:G:A	1.65832e-66	-0.782638	-1.75994
33315989	chr6:33315989:T:C	4.69295e-56	23.0868	-1.56323
33316168	chr6:33316168:C:G	3.67311e-66	-1.29021e-09	-1.74734
33316952	chr6:33316952:A:T	5.59032e-67	-2.75135	-0.878583
33317023	chr6:33317023:C:T	1.25835e-64	-1.29021e-09	1.78659
33318232	chr6:33318232:C:A	2.20441e-64	-1.29021e-09	2.34725
33319406	chr6:33319406:T:C	4.25923e-63	-0.219631	5.52809
33319727	chr6:33319727:C:T	6.75674e-65	-1.29021e-09	1.16474
33320494	chr6:33320494:A:G	7.9991e-56	22.6389	-0.582073
33320508	chr6:33320508:C:T	9.08082e-66	-1.29021e-09	-0.842218
33320729	chr6:33320729:C:A	4.85391e-64	-1.29021e-09	3.13657
33322121	chr6:33322121:T:C	3.11914e-63	-0.255716	5.25265
33322494	chr6:33322494:T:G	4.93548e-64	-1.29021e-09	3.15324
33322548	chr6:33322548:C:A	4.95998e-66	-1.29021e-09	-1.44698
33323048	chr6:33323048:A:G	9.69773e-56	24.1403	-1.89095
33323088	chr6:33323088:A:G	1.13213e-65	-1.29021e-09	-0.621699
33323725	chr6:33323725:T:C	7.40273e-66	-1.29021e-09	-1.04653
33324361	chr6:33324361:TCTC:T	2.99865e-66	-1.29021e-09	-1.95022
33324549	chr6:33324549:T:C	5.10138e-65	0.883713	-1.42404e-09
33324550	chr6:33324550:T:C	9.61819e-65	-1.29021e-09	1.51786
33324766	chr6:33324766:C:T	7.9244e-56	23.9609	-1.91351
33325070	chr6:33325070:A:T	4.13388e-65	0.67342	-1.42404e-09
33325111	chr6:33325111:A:G	8.39119e-55	26.4344	-2.02713
33325119	chr6:33325119:A:C	1.79626e-64	-1.29021e-09	2.1425
33325132	chr6:33325132:C:T	3.36622e-65	-1.29021e-09	0.467993
33325157	chr6:33325157:G:A	6.68596e-56	23.8849	-2.00745
33325792	chr6:33325792:A:C	1.69144e-65	-0.220219	-1.42404e-09
33326321	chr6:33326321:C:T	1.81404e-65	-0.150239	-1.42404e-09
33326786	chr6:33326786:T:G	3.42191e-66	-1.81818	-1.42404e-09
33327308	chr6:33327308:G:A	3.1138e-66	-1.91254	-1.42404e-09
33327369	chr6:33327369:C:A	1.59284e-65	-0.280277	-1.42404e-09
33328081	chr6:33328081:A:G	3.69869e-66	-1.29021e-09	-1.7404
33328200	chr6:33328200:T:G	5.04373e-56	21.5956	-1.42404e-09
33328220	chr6:33328220:G:A	6.44301e-65	-1.29021e-09	1.1172
33328396	chr6:33328396:G:C	1.17352e-63	-1.29021e-09	4.01938
33328453	chr6:33328453:T:G	2.97345e-66	-1.29021e-09	-1.95866
33329908	chr6:33329908:C:G	6.78273e-65	-1.29021e-09	1.16858
33330018	chr6:33330018:G:A	2.07125e-66	-2.32023	-1.42404e-09
33330567	chr6:33330567:A:C	4.81536e-55	22.8027	1.04916
33331022	chr6:33331022:T:G	4.86421e-65	-1.29021e-09	0.836107
33331271	chr6:33331271:C:T	1.44885e-65	-1.29021e-09	-0.375027
33331309	chr6:33331309:G:A	1.35571e-66	-2.74405	-1.42404e-09
33331609	chr6:33331609:G:C	1.46569e-65	-1.29021e-09	-0.363468
33331782	chr6:33331782:T:C	3.34812e-65	-1.29021e-09	0.462604
33331851	chr6:33331851:G:T	6.21272e-66	-1.29021e-09	-1.22178
33332187	chr6:33332187:G:A	7.38274e-66	-1.29021e-09	-1.04924
33333090	chr6:33333090:G:A	1.72653e-65	-1.29021e-09	-0.199683
33333192	chr6:33333192:G:A	3.03307e-54	25.6922	-1.42404e-09
33333199	chr6:33333199:G:A	8.65687e-55	23.2546	1.18379
33333200	chr6:33333200:C:T	6.35227e-64	-1.29021e-09	3.4056
33333480	chr6:33333480:A:G	8.41058e-65	-1.29021e-09	1.38369
33333765	chr6:33333765:A:G	6.66586e-64	-1.29021e-09	3.45379
33333899	chr6:33333899:A:T	1.75004e-55	24.8679	-2.02819
33334101	chr6:33334101:C:A	6.1481e-66	-1.29021e-09	-1.23224
33334889	chr6:33334889:T:A	7.70982e-63	0.0208584	5.88101
33335109	chr6:33335109:G:A	2.78004e-55	24.751	-1.44852
33335151	chr6:33335151:A:G	1.32066e-66	-2.77025	-1.42404e-09
33335258	chr6:33335258:G:A	5.26092e-67	-1.70684	-1.98382
33336212	chr6:33336212:G:A	5.90046e-55	22.9213	1.13377
33337414	chr6:33337414:C:T	1.3578e-66	-2.74252	-1.42404e-09
33338371	chr6:33338371:G:A	6.03234e-64	-1.29021e-09	3.35392
33339730	chr6:33339730:T:C	4.04683e-66	-1.29021e-09	-1.65045
33339807	chr6:33339807:C:G	1.34144e-66	-2.75464	-1.42404e-09
33340044	chr6:33340044:C:T	2.88159e-65	0.312544	-1.42404e-09
33340353	chr6:33340353:T:A	1.4127e-55	24.1366	-1.51101
33340444	chr6:33340444:A:G	6.13034e-55	22.9722	1.12108
33340541	chr6:33340541:T:G	1.08956e-65	-1.29021e-09	-0.660026
33340603	chr6:33340603:G:A	5.2037e-67	-1.80591	-1.89568
33340828	chr6:33340828:G:A	3.39948e-66	-1.29021e-09	-1.82476
33340830	chr6:33340830:A:G	1.41709e-66	-1.04144	-1.65834
33341338	chr6:33341338:G:A	1.30727e-64	-1.29021e-09	1.82473
33341836	chr6:33341836:G:A	1.45664e-66	-2.67225	-1.42404e-09
33342416	chr6:33342416:C:T	1.38306e-65	-1.29021e-09	-0.421497
33343114	chr6:33343114:T:C	5.3602e-63	0.145003	5.39337
33343202	chr6:33343202:G:A	1.88731e-53	22.807	4.71342
33343402	chr6:33343402:A:G	3.19035e-55	25.3103	-1.8701
33343465	chr6:33343465:A:G	1.1799e-55	24.0302	-1.58476
33344531	chr6:33344531:A:G	1.30244e-62	8.39169	-1.96549
33344678	chr6:33344678:G:A	1.50479e-66	-1.15524	-1.48449
33345549	chr6:33345549:C:T	1.06593e-65	-1.29021e-09	-0.681951
33345650	chr6:33345650:A:C	9.86894e-62	10.4662	-2.01488
33346055	chr6:33346055:C:T	8.46399e-65	-1.29021e-09	1.39002
33346530	chr6:33346530:A:T	1.80185e-65	-0.156984	-1.42404e-09
33346829	chr6:33346829:A:G	3.48723e-66	-1.29021e-09	-1.79927
33346867	chr6:33346867:T:C	8.63729e-67	-2.64683	-0.54805
33346888	chr6:33346888:C:G	6.49621e-66	-1.29021e-09	-1.17716
33346960	chr6:33346960:G:T	8.44379e-67	-2.6212	-0.596339
33347236	chr6:33347236:C:T	2.44097e-64	-1.29021e-09	2.44918
33347312	chr6:33347312:G:T	6.18886e-66	-1.29021e-09	-1.22563
33347334	chr6:33347334:A:G	2.42036e-64	1.06363	1.37708
33347375	chr6:33347375:A:G	1.55472e-52	30.5388	-0.909731
33347514	chr6:33347514:A:G	1.53721e-65	-1.29021e-09	-0.31583
33347724	chr6:33347724:C:G	6.48605e-66	-1.29021e-09	-1.17873
33347745	chr6:33347745:C:T	6.16299e-66	-1.29021e-09	-1.22982
33347746	chr6:33347746:A:G	9.94114e-63	8.16141	-2.00535
33347886	chr6:33347886:C:T	5.02845e-65	-1.29021e-09	0.869314
33348073	chr6:33348073:C:T	8.61168e-66	-1.29021e-09	-0.895262
33348737	chr6:33348737:A:G	2.14602e-65	-1.29021e-09	0.0178182
33348861	chr6:33348861:T:C	1.31919e-66	-2.77136	-1.42404e-09
33349177	chr6:33349177:C:T	3.89748e-66	-1.29021e-09	-1.68805
33349466	chr6:33349466:C:G	1.16749e-65	-1.29021e-09	-0.590945
33349655	chr6:33349655:C:T	5.32378e-65	2.93898	-2.0126
33350007	chr6:33350007:C:T	3.25769e-53	30.0964	-2.03013
33350018	chr6:33350018:C:T	1.75612e-52	30.9332	-1.1823
33350832	chr6:33350832:C:T	4.80764e-65	2.8268	-2.00239
33351043	chr6:33351043:C:T	2.09918e-66	-2.30684	-1.42404e-09
33351072	chr6:33351072:T:G	3.11662e-52	32.2877	-1.96317
33351201	chr6:33351201:A:G	2.78175e-62	9.05241	-1.86737
33351304	chr6:33351304:G:A	8.61468e-65	-1.29021e-09	1.40767
33351597	chr6:33351597:C:T	8.75957e-66	-1.29021e-09	-0.878235
33351963	chr6:33351963:C:A	8.50862e-66	-1.29021e-09	-0.907302
33352027	chr6:33352027:T:C	1.59464e-65	-1.29021e-09	-0.279149
33352038	chr6:33352038:G:A	1.26075e-64	-0.656904	2.4454
33352312	chr6:33352312:A:G	2.71797e-55	21.9571	1.32287
33352340	chr6:33352340:G:A	6.71877e-66	-1.29021e-09	-1.14348
33352825	chr6:33352825:G:A	7.63455e-65	-1.29021e-09	1.28689
33352836	chr6:33352836:G:A	3.03212e-55	23.1906	0.198698
33352910	chr6:33352910:G:A	2.47058e-66	-2.14393	-1.42404e-09
33352973	chr6:33352973:G:A	5.27668e-65	2.93083	-2.01333
33353618	chr6:33353618:G:A	4.75454e-65	0.813304	-1.42404e-09
33353883	chr6:33353883:G:A	1.16784e-64	3.73017	-2.01823
33353889	chr6:33353889:G:A	1.09513e-45	45.077	0.319815
33354132	chr6:33354132:C:T	4.99892e-62	9.79104	-2.01986
33354367	chr6:33354367:C:T	4.17986e-64	-1.29021e-09	2.98707
33354585	chr6:33354585:A:G	1.60261e-64	2.02842	-1.42404e-09
33354635	chr6:33354635:C:G	5.07943e-62	9.81447	-2.02731
33354954	chr6:33354954:C:T	4.67868e-62	9.73491	-2.02994
33355480	chr6:33355480:A:G	2.17107e-62	8.79577	-1.85859
33355488	chr6:33355488:C:T	8.57183e-51	34.0708	-0.431969
33356411	chr6:33356411:C:T	4.59682e-65	2.78746	-2.00789
33356731	chr6:33356731:G:A	2.85671e-66	-1.29021e-09	-1.99871
33357479	chr6:33357479:G:A	1.85448e-53	29.4972	-1.99436
33358473	chr6:33358473:A:G	4.13199e-53	30.2958	-1.99182
33358530	chr6:33358530:T:C	4.34496e-64	1.17179	1.85402
33358657	chr6:33358657:C:T	5.52769e-65	2.97712	-2.01315
33359045	chr6:33359045:G:A	1.79811e-66	-2.46164	-1.42404e-09
33359153	chr6:33359153:G:A	1.62704e-64	-1.29021e-09	2.04355
33359718	chr6:33359718:T:C	2.05188e-64	-1.29021e-09	2.27554
33359908	chr6:33359908:G:A	6.46611e-67	-2.31443	-1.16996
33359912	chr6:33359912:T:C	4.83548e-65	-1.29021e-09	0.830184
33360082	chr6:33360082:G:T	4.54565e-66	-1.29021e-09	-1.53421
33360428	chr6:33360428:ACT:A	5.2857e-65	-1.29021e-09	0.919208
33360443	chr6:33360443:A:G	8.16967e-66	-1.29021e-09	-0.947953
33360522	chr6:33360522:CT:C	2.66835e-65	-0.535397	0.771061
33360657	chr6:33360657:G:A	1.02255e-64	-1.29021e-09	1.57909
33360894	chr6:33360894:C:T	5.64295e-64	3.2872	-1.42404e-09
33360927	chr6:33360927:T:C	7.14037e-66	-1.48516	0.402541
33361116	chr6:33361116:G:C	8.43135e-52	32.8731	-1.55329
33361252	chr6:33361252:C:G	4.64568e-66	-1.29021e-09	-1.51244
33361291	chr6:33361291:G:A	1.94639e-55	23.1491	-0.203036
33362274	chr6:33362274:C:T	2.0496e-56	18.5899	2.10518
33362524	chr6:33362524:G:A	3.82739e-66	-1.29021e-09	-1.7062
33362672	chr6:33362672:GA:G	5.35982e-66	-1.29021e-09	-1.36945
33363048	chr6:33363048:G:A	1.19946e-65	-1.29021e-09	-0.56393
33363165	chr6:33363165:T:C	3.44817e-66	-1.29021e-09	-1.81054
33363204	chr6:33363204:A:G	3.5785e-56	23.2325	-1.98013
33363284	chr6:33363284:T:C	2.85149e-63	4.90722	-1.42404e-09
33363675	chr6:33363675:A:G	1.18605e-65	0.0390264	-0.614193
33363893	chr6:33363893:AAAAC:A	5.74913e-65	3.00821	-2.00496
33363974	chr6:33363974:T:C	3.42645e-66	-1.29021e-09	-1.81686
33364083	chr6:33364083:C:A	1.32337e-64	-1.29021e-09	1.83697
33364109	chr6:33364109:CA:C	2.00179e-65	-0.827734	0.775978
33364360	chr6:33364360:A:G	4.1574e-51	34.3487	-1.4334
33364470	chr6:33364470:A:G	2.95994e-56	23.0409	-1.97831
33364691	chr6:33364691:G:C	3.45332e-66	-1.29021e-09	-1.80905
33364840	chr6:33364840:T:C	1.28682e-52	31.4483	-2.00834
33364914	chr6:33364914:T:C	1.13711e-64	-1.29021e-09	1.68528
33364919	chr6:33364919:G:A	2.09414e-56	20.9911	-0.27451
33365669	chr6:33365669:C:T	3.60437e-56	21.6301	-0.370435
33365783	chr6:33365783:G:T	3.34672e-66	-1.29021e-09	-1.8404
33365784	chr6:33365784:C:T	3.37585e-66	-1.29021e-09	-1.83173
33365786	chr6:33365786:C:T	3.44695e-66	-1.29021e-09	-1.81089
33365787	chr6:33365787:G:A	6.44079e-66	0.844313	-2.03004
33366099	chr6:33366099:G:C	1.91894e-65	-1.29021e-09	-0.0940247
33366139	chr6:33366139:G:T	9.28036e-56	21.8345	0.370884
33367213	chr6:33367213:AATAAATAAAT:A	1.15004e-50	35.414	-1.48117
33367267	chr6:33367267:T:C	3.54692e-65	-1.29021e-09	0.520282
33367671	chr6:33367671:T:C	2.64672e-52	31.7305	-1.56941
33367766	chr6:33367766:T:C	3.7097e-66	-1.29021e-09	-1.73743
33368130	chr6:33368130:C:T	1.32624e-66	-2.76603	-1.42404e-09
33368489	chr6:33368489:T:C	1.11166e-65	-1.29021e-09	-0.63994
33369153	chr6:33369153:C:T	1.0935e-50	35.0493	-1.16699
33369311	chr6:33369311:C:T	1.2859e-66	-2.20323	-0.593694
33369426	chr6:33369426:G:A	4.01462e-65	2.62751	-1.98336
33369430	chr6:33369430:G:A	2.37139e-64	-1.29021e-09	2.42027
33370024	chr6:33370024:G:A	3.26431e-66	-1.29021e-09	-1.86534
33370125	chr6:33370125:A:G	1.54522e-65	-1.29021e-09	-0.310634
33370138	chr6:33370138:A:G	9.91386e-66	-1.29021e-09	-0.754448
33370218	chr6:33370218:C:T	1.04831e-64	-1.29021e-09	1.60397
33370304	chr6:33370304:C:G	1.2056e-64	-1.29021e-09	1.74377
33370731	chr6:33370731:T:A	3.48428e-52	32.3417	-1.9056
33370971	chr6:33370971:G:A	7.69579e-65	-1.29021e-09	1.29488
33371260	chr6:33371260:C:A	4.10926e-66	-1.29021e-09	-1.63514
33371922	chr6:33371922:C:T	1.0971e-65	-1.29021e-09	-0.653128
33372733	chr6:33372733:T:C	7.09659e-65	3.19546	-1.98165
33373265	chr6:33373265:T:C	8.16273e-65	3.36514	-2.01136
33373647	chr6:33373647:A:C	1.78788e-46	43.0313	0.553012
33373952	chr6:33373952:A:AT	1.27847e-65	-1.29021e-09	-0.500136
33374323	chr6:33374323:C:T	1.31057e-65	-1.29021e-09	-0.475333
33375455	chr6:33375455:T:C	4.73562e-51	35.016	-1.9705
33375621	chr6:33375621:G:A	4.83803e-66	-1.29021e-09	-1.47188
33376082	chr6:33376082:T:C	1.93178e-54	27.2399	-1.99879
33376088	chr6:33376088:G:A	6.4494e-66	-1.29021e-09	-1.1844
33376161	chr6:33376161:C:T	1.43535e-64	-1.29021e-09	1.9182
33376284	chr6:33376284:ATTTC:A	5.45397e-56	21.5278	0.146038
33376491	chr6:33376491:T:C	1.44738e-66	-2.67862	-1.42404e-09
33376505	chr6:33376505:A:G	2.62018e-65	-1.29021e-09	0.217445
33376639	chr6:33376639:G:T	9.22641e-66	-1.29021e-09	-0.826312
33377660	chr6:33377660:T:C	1.00637e-50	35.7968	-1.99748
33377715	chr6:33377715:C:G	4.68052e-67	-2.31108	-1.49648
33377805	chr6:33377805:A:G	3.06116e-66	-1.92959	-1.42404e-09
33377996	chr6:33377996:G:A	5.89144e-66	-1.29021e-09	-1.27488
33378036	chr6:33378036:T:C	6.38563e-62	1.3904	6.62561
33378339	chr6:33378339:C:T	4.02405e-65	0.646491	-1.42404e-09
33378804	chr6:33378804:T:C	8.43607e-62	10.3245	-2.02998
33379049	chr6:33379049:C:T	8.62325e-65	-0.722813	2.13148
33379853	chr6:33379853:G:A	6.25538e-54	24.7935	1.62259
33379983	chr6:33379983:G:A	5.82657e-65	3.04302	-2.02639
33380007	chr6:33380007:G:A	4.83473e-66	-1.29021e-09	-1.47256
33380442	chr6:33380442:C:T	2.46224e-65	-1.29021e-09	0.155275
33380466	chr6:33380466:A:G	5.08951e-65	-1.29021e-09	0.881384
33380467	chr6:33380467:T:C	1.45239e-66	-2.67517	-1.42404e-09
33380814	chr6:33380814:G:A	6.11305e-66	-1.29021e-09	-1.23796
33381726	chr6:33381726:C:T	5.56028e-54	24.771	1.52733
33381799	chr6:33381799:T:C	6.21867e-66	-1.29021e-09	-1.22083
33382397	chr6:33382397:C:T	1.53922e-49	37.9928	-1.46599
33382424	chr6:33382424:A:T	9.02431e-65	3.4658	-2.01168
33382947	chr6:33382947:T:C	4.85662e-47	41.67	0.611105
33383138	chr6:33383138:C:T	9.1907e-66	-1.29021e-09	-0.83019
33383674	chr6:33383674:A:T	1.34491e-66	-2.75206	-1.42404e-09
33384346	chr6:33384346:G:A	1.16194e-64	-1.29021e-09	1.70688
33384583	chr6:33384583:G:C	8.10298e-65	3.35691	-2.01048
33385313	chr6:33385313:A:G	9.88829e-62	10.4832	-2.02988
33385335	chr6:33385335:T:C	1.25413e-64	3.79338	-2.01015
33385688	chr6:33385688:C:T	5.01259e-66	-1.29021e-09	-1.43643
33385812	chr6:33385812:G:A	2.04544e-66	-2.33277	-1.42404e-09
33385867	chr6:33385867:T:C	3.7116e-62	1.34899	6.12443
33387547	chr6:33387547:T:A	1.36711e-65	-1.29021e-09	-0.4331
33387570	chr6:33387570:A:G	4.32163e-66	-1.29021e-09	-1.58475
33387733	chr6:33387733:A:C	6.33492e-66	-1.29021e-09	-1.2023
33388059	chr6:33388059:G:A	8.34749e-67	-2.13901	-1.09
33389208	chr6:33389208:C:T	2.04858e-46	43.31	0.410447
33389305	chr6:33389305:C:T	5.31735e-64	-1.29021e-09	3.22776
33389557	chr6:33389557:T:G	2.88329e-66	-1.29021e-09	-1.98945
33389643	chr6:33389643:C:T	2.08236e-64	-1.29021e-09	2.29029
33390501	chr6:33390501:T:C	2.04503e-49	38.824	-2.01304
33390676	chr6:33390676:C:T	2.34323e-66	-2.19685	-1.42404e-09
33390922	chr6:33390922:TG:T	5.41248e-66	-1.29021e-09	-1.35968
33391090	chr6:33391090:G:A	1.3805e-65	-1.29021e-09	-0.423352
33391231	chr6:33391231:A:G	9.5275e-51	35.7314	-1.98682
33391365	chr6:33391365:A:G	1.939e-49	38.7645	-2.00679
33391568	chr6:33391568:A:C	4.297e-66	-1.29021e-09	-1.59047
33392797	chr6:33392797:T:G	8.37962e-51	35.6118	-1.99559
33392938	chr6:33392938:G:A	4.35212e-66	-1.29021e-09	-1.57772
33392992	chr6:33392992:A:G	4.5858e-66	-1.29021e-09	-1.52542
33393010	chr6:33393010:T:C	1.92528e-49	38.7808	-2.03017
33393674	chr6:33393674:G:A	6.24875e-66	-1.29021e-09	-1.216
33393736	chr6:33393736:G:A	4.53131e-66	-1.29021e-09	-1.53737
33394383	chr6:33394383:A:G	2.4248e-65	-1.29021e-09	0.13995
33394961	chr6:33394961:TAAG:T	4.50856e-66	-1.29021e-09	-1.5424
33395093	chr6:33395093:C:T	1.5457e-63	-1.29021e-09	4.29485
33395968	chr6:33395968:T:A	1.65871e-65	-1.29021e-09	-0.239755
33396924	chr6:33396924:T:C	3.19311e-51	34.6679	-2.01649
33396930	chr6:33396930:C:T	4.56375e-66	-1.29021e-09	-1.53024
33397103	chr6:33397103:T:C	5.63602e-62	9.91565	-2.02452
33397274	chr6:33397274:C:G	8.53782e-62	10.3324	-2.02596
33397576	chr6:33397576:A:G	1.45914e-62	8.5133	-1.97349
33397863	chr6:33397863:T:C	7.80255e-62	10.2286	-2.01222
33398310	chr6:33398310:C:T	7.01646e-65	-1.29021e-09	1.20246
33398775	chr6:33398775:TA:T	4.73456e-65	-1.29021e-09	0.809092
33398912	chr6:33398912:T:C	3.75572e-66	-1.29021e-09	-1.7251
33399257	chr6:33399257:C:T	9.23281e-54	25.4257	1.37975
33399299	chr6:33399299:A:G	3.81149e-65	-1.29021e-09	0.592223
33399389	chr6:33399389:T:A	4.34334e-66	-1.29021e-09	-1.57974
33399495	chr6:33399495:T:C	2.74232e-62	1.03595	6.13481
33399635	chr6:33399635:AAC:A	1.30237e-64	3.82132	-2.00035
33400601	chr6:33400601:G:A	2.21325e-65	-1.29021e-09	0.0486645
33400747	chr6:33400747:C:T	9.11842e-65	3.45502	-1.99052
33400773	chr6:33400773:C:T	9.6693e-51	31.2369	2.52249
33401220	chr6:33401220:C:T	1.50009e-66	-2.64286	-1.42404e-09
33401431	chr6:33401431:G:A	2.54522e-62	1.19963	5.89655
33401787	chr6:33401787:C:T	1.93658e-66	-2.38746	-1.42404e-09
33401877	chr6:33401877:T:C	8.69122e-65	3.40187	-1.98535
33401903	chr6:33401903:C:T	1.27081e-64	-1.29021e-09	1.79644
33402449	chr6:33402449:T:C	1.35272e-61	10.7809	-2.01426
33402792	chr6:33402792:A:G	1.40503e-65	-1.29021e-09	-0.40574
33402981	chr6:33402981:G:A	5.45811e-65	-1.29021e-09	0.951305
33402997	chr6:33402997:A:C	1.0959e-49	38.1748	-1.98767
33403094	chr6:33403094:G:A	2.86542e-62	1.35235	5.86232
33403218	chr6:33403218:C:A	8.92175e-66	-1.29021e-09	-0.859889
33404786	chr6:33404786:C:A	4.13149e-66	-1.29021e-09	-1.62974
33405647	chr6:33405647:C:T	2.37994e-65	0.121278	-1.42404e-09
33405755	chr6:33405755:G:C	2.5422e-49	39.0171	-1.9885
33405798	chr6:33405798:C:T	5.09622e-65	-1.29021e-09	0.882702
33405872	chr6:33405872:T:C	5.14122e-62	9.66651	-1.86726
33406529	chr6:33406529:T:C	2.52193e-64	-1.29021e-09	2.48181
33406989	chr6:33406989:A:G	2.21589e-65	-1.29021e-09	0.0498566
33407353	chr6:33407353:G:A	2.55008e-67	-2.42612	-1.98872
33408659	chr6:33408659:T:C	1.3907e-66	-2.71857	-1.42404e-09
33408811	chr6:33408811:C:T	1.6265e-63	-1.29021e-09	4.34581
33408938	chr6:33408938:T:C	3.44043e-62	8.91341	-1.51585
33408980	chr6:33408980:A:G	4.1326e-66	-1.29021e-09	-1.62947
33409729	chr6:33409729:G:C	1.39124e-66	-2.71819	-1.42404e-09
33410197	chr6:33410197:G:A	1.63713e-65	-1.29021e-09	-0.252852
33412070	chr6:33412070:G:T	7.6988e-66	-1.29021e-09	-1.00732
33412126	chr6:33412126:C:T	1.03308e-64	3.57281	-1.98347
33412965	chr6:33412965:T:C	3.18394e-64	-1.29021e-09	2.71491
33413027	chr6:33413027:A:G	9.88964e-65	3.53034	-1.98465
33413125	chr6:33413125:TAA:T	1.40742e-66	-2.70663	-1.42404e-09
33413305	chr6:33413305:A:G	1.42108e-64	-1.29021e-09	1.90821
33413682	chr6:33413682:A:G	1.60023e-66	-2.57823	-1.42404e-09
33414511	chr6:33414511:G:A	1.62788e-63	6.36806	-2.0214
33414639	chr6:33414639:CTG:C	1.48515e-54	23.5551	1.42301
33414680	chr6:33414680:G:A	1.04918e-64	3.58077	-1.97597
33414904	chr6:33414904:G:A	1.92843e-65	-1.29021e-09	-0.0890917
33415041	chr6:33415041:G:A	1.55206e-65	-1.29021e-09	-0.306217
33415178	chr6:33415178:G:C	1.85612e-66	-2.42989	-1.42404e-09
33415378	chr6:33415378:A:C	9.07594e-65	1.45983	-1.42404e-09
33415743	chr6:33415743:A:G	5.22504e-66	-1.57756	0.182639
33416284	chr6:33416284:G:C	3.00116e-66	-1.29021e-09	-1.94938
33416696	chr6:33416696:C:T	2.13643e-66	-2.28924	-1.42404e-09
33417749	chr6:33417749:AC:A	2.02143e-64	4.23194	-1.97134
33418110	chr6:33418110:A:G	1.51531e-66	-2.63276	-1.42404e-09
33418176	chr6:33418176:A:G	1.29221e-64	-0.989974	2.80312
33419822	chr6:33419822:G:C	4.24887e-66	-1.29021e-09	-1.60173
33421437	chr6:33421437:T:C	7.8242e-65	3.23104	-1.91962
33421604	chr6:33421604:G:T	3.82078e-56	20.0267	1.29125
33421791	chr6:33421791:G:T	2.77796e-66	-1.29021e-09	-2.02667
33421826	chr6:33421826:C:T	3.29868e-65	1.05901	-0.611285
33421924	chr6:33421924:G:A	4.38192e-65	-1.29021e-09	0.73169
33422577	chr6:33422577:A:G	7.39462e-66	-1.28264	0.235015
33422591	chr6:33422591:C:CTA	6.57731e-65	-1.29021e-09	1.13783
33422633	chr6:33422633:T:A	4.9736e-65	0.858348	-1.42404e-09
33422977	chr6:33422977:A:G	1.61665e-65	-1.29021e-09	-0.26544
33423398	chr6:33423398:T:G	1.39608e-62	0.691891	5.80374
33424248	chr6:33424248:G:C	3.96119e-65	2.65319	-2.02244
33425151	chr6:33425151:G:A	2.8249e-66	-1.29021e-09	-2.00991
33425650	chr6:33425650:A:G	6.73892e-67	-2.0013	-1.44177
33425990	chr6:33425990:G:T	7.39945e-66	-1.29021e-09	-1.04698
33427422	chr6:33427422:G:A	1.13848e-39	60.0729	-0.82181
33427745	chr6:33427745:G:T	1.99329e-56	22.5414	-1.87411
33428319	chr6:33428319:C:T	9.70558e-65	3.48741	-1.96051
33428322	chr6:33428322:A:C	3.26411e-65	-1.29021e-09	0.437191
33428438	chr6:33428438:C:T	5.20874e-65	2.93146	-2.02692
33428538	chr6:33428538:T:G	1.01803e-58	17.4203	-2.03017
33429699	chr6:33429699:C:T	8.82177e-66	-0.871159	-1.42404e-09
33430019	chr6:33430019:G:A	2.04449e-66	-2.33323	-1.42404e-09
33430140	chr6:33430140:C:G	2.93359e-66	-1.29021e-09	-1.97216
33430189	chr6:33430189:C:T	4.4633e-66	-1.29021e-09	-1.55249
33430427	chr6:33430427:G:A	2.76956e-66	-1.29021e-09	-2.02969
33430843	chr6:33430843:T:C	2.91366e-59	15.3728	-1.23372
33431609	chr6:33431609:T:G	4.79385e-65	-1.29021e-09	0.821537
33432284	chr6:33432284:G:A	4.22844e-66	-1.29021e-09	-1.60655
33432319	chr6:33432319:G:A	4.21899e-66	-1.29021e-09	-1.60879
33432512	chr6:33432512:C:A	4.14235e-60	12.1884	-1.42404e-09
33433272	chr6:33433272:A:G	2.4619e-67	-2.43577	-2.01426
33433381	chr6:33433381:C:T	4.19388e-65	2.71038	-2.02255
33434051	chr6:33434051:C:A	1.13021e-63	-1.29021e-09	3.98178
33434304	chr6:33434304:CT:C	4.06561e-61	1.23179	8.63531
33434309	chr6:33434309:C:T	4.11409e-61	1.21843	8.66053
33434608	chr6:33434608:T:C	3.98604e-66	-1.29021e-09	-1.66558
33434693	chr6:33434693:G:A	1.1328e-65	-1.29021e-09	-0.621107
33435101	chr6:33435101:GA:G	6.32478e-64	3.40126	-1.42404e-09
33435931	chr6:33435931:C:T	9.14588e-65	3.41746	-1.94996
33436287	chr6:33436287:G:A	3.76477e-46	43.6497	0.679316
33437058	chr6:33437058:G:C	2.93788e-66	-1.29021e-09	-1.97069
33437403	chr6:33437403:G:A	1.46274e-60	1.42031	9.72713
33437546	chr6:33437546:C:T	9.6485e-66	-1.29021e-09	-0.781579
33438615	chr6:33438615:C:T	6.61996e-63	5.74946	-1.42404e-09
33438779	chr6:33438779:A:G	9.25687e-61	2.14664	8.54327
33439483	chr6:33439483:A:C	1.34349e-66	-2.75311	-1.42404e-09
33440132	chr6:33440132:T:C	3.93122e-65	-1.29021e-09	0.623152
33440903	chr6:33440903:G:A	1.15004e-65	1.40979	-2.01579
33441489	chr6:33441489:A:G	4.89919e-65	0.843273	-1.42404e-09
33441960	chr6:33441960:T:G	1.07676e-60	2.77325	8.06783
33442285	chr6:33442285:C:T	1.03564e-64	3.5633	-1.97149
33442362	chr6:33442362:T:C	7.3801e-65	3.23325	-1.98026
33442428	chr6:33442428:C:T	6.43807e-66	-1.18615	-1.42404e-09
33443522	chr6:33443522:C:T	1.23453e-60	1.77441	9.20341
33444140	chr6:33444140:A:T	1.45299e-66	-2.67476	-1.42404e-09
33445115	chr6:33445115:C:A	4.47975e-66	-1.29021e-09	-1.54881
33445230	chr6:33445230:G:A	1.35567e-66	-2.74408	-1.42404e-09
33445538	chr6:33445538:T:G	6.24945e-64	-1.29021e-09	3.38928
33446860	chr6:33446860:G:T	7.11074e-59	17.0554	-2.02406
33446962	chr6:33446962:A:G	1.14707e-65	-1.29021e-09	-0.608589
33448090	chr6:33448090:C:G	4.14809e-66	-1.29021e-09	-1.62573
33448334	chr6:33448334:C:T	1.55762e-54	23.7335	1.29233
33448346	chr6:33448346:T:G	9.32164e-65	-1.29021e-09	1.48654
33449041	chr6:33449041:C:T	1.44439e-60	1.44586	9.68896
33449127	chr6:33449127:C:T	4.31004e-66	-1.29021e-09	-1.58743
33449345	chr6:33449345:C:T	1.87724e-63	-1.29021e-09	4.48917
33450000	chr6:33450000:T:G	1.48055e-64	-1.29021e-09	1.9492
33450696	chr6:33450696:A:G	1.1649e-64	3.68074	-1.97132
33450903	chr6:33450903:C:T	5.3332e-66	-1.29021e-09	-1.37443
33452160	chr6:33452160:C:T	7.31119e-65	-1.29021e-09	1.24361
33453232	chr6:33453232:T:C	1.36105e-65	-1.29021e-09	-0.437538
33453800	chr6:33453800:T:C	2.18612e-54	23.7791	1.58567
33454056	chr6:33454056:G:A	1.14273e-64	3.65976	-1.96954
33454195	chr6:33454195:GAC:G	2.32634e-62	7.00625	-1.42404e-09
33454768	chr6:33454768:C:G	9.73149e-49	40.3993	-2.02838
33454829	chr6:33454829:G:A	1.22337e-64	3.72113	-1.96273
33454863	chr6:33454863:GGTT:G	3.42949e-61	1.27344	8.42351
33454866	chr6:33454866:T:G	1.06422e-55	22.3423	-1.42404e-09
33455376	chr6:33455376:A:G	2.76827e-66	-1.29021e-09	-2.03016
33457224	chr6:33457224:C:A	2.99694e-66	-1.29021e-09	-1.95079
33457513	chr6:33457513:A:T	1.38253e-66	-2.72447	-1.42404e-09
33457798	chr6:33457798:G:T	4.25015e-66	-1.29021e-09	-1.60143
33457994	chr6:33457994:C:T	9.05913e-67	-1.23856	-1.90864
33459072	chr6:33459072:T:C	6.13828e-59	16.8725	-1.98823
33460016	chr6:33460016:T:C	3.07588e-66	-1.29021e-09	-1.92479
33460580	chr6:33460580:A:T	1.02535e-65	-1.29021e-09	-0.720764
33460778	chr6:33460778:T:C	6.51035e-64	3.43018	-1.42404e-09
33460870	chr6:33460870:A:T	1.02369e-59	1.4887	11.6044
33461048	chr6:33461048:C:A	2.81343e-66	-1.29021e-09	-2.01398
33461065	chr6:33461065:T:A	1.51209e-48	40.8396	-2.02797
33461105	chr6:33461105:A:T	3.0297e-66	-1.29021e-09	-1.93992
33461287	chr6:33461287:G:A	4.13042e-66	-1.29021e-09	-1.63
33461363	chr6:33461363:C:T	4.09626e-66	-1.29021e-09	-1.63831
33461706	chr6:33461706:C:T	1.80042e-53	26.6496	0.823618
33461844	chr6:33461844:C:A	1.80543e-65	-1.29021e-09	-0.154999
33461963	chr6:33461963:C:A	1.81139e-65	-1.29021e-09	-0.1517
33462175	chr6:33462175:A:G	1.28391e-58	17.6457	-2.0235
33462224	chr6:33462224:C:T	1.19895e-64	3.70264	-1.96441
33462480	chr6:33462480:A:G	4.42131e-66	-1.29021e-09	-1.56195
33462694	chr6:33462694:AT:A	3.48421e-65	-1.29021e-09	0.502445
33462856	chr6:33462856:GTTC:G	2.30492e-53	26.8389	0.881331
33462924	chr6:33462924:T:C	1.59465e-48	32.7841	6.08069
33463048	chr6:33463048:C:T	8.38681e-66	-1.29021e-09	-0.921722
33463173	chr6:33463173:A:G	3.18856e-59	14.1619	0.0673841
33463542	chr6:33463542:G:C	1.88778e-48	33.0002	6.03331
33463739	chr6:33463739:T:C	1.08744e-64	3.61277	-1.97215
33463740	chr6:33463740:G:A	1.60707e-60	1.41614	9.82541
33463792	chr6:33463792:T:C	4.02224e-54	26.2171	-0.242671
33463883	chr6:33463883:T:C	6.45743e-66	-1.29021e-09	-1.18315
33464146	chr6:33464146:C:T	1.18799e-65	1.45639	-2.02992
33464320	chr6:33464320:AAG:A	2.88122e-66	-1.29021e-09	-1.99017
33464383	chr6:33464383:G:A	8.53789e-54	25.2162	1.51091
33464895	chr6:33464895:A:G	1.34497e-66	-2.75201	-1.42404e-09
33464932	chr6:33464932:A:G	3.2481e-55	23.5542	-0.0960531
33465069	chr6:33465069:G:T	1.40125e-65	-1.29021e-09	-0.408429
33465296	chr6:33465296:A:G	1.16987e-65	-1.29021e-09	-0.588902
33465822	chr6:33465822:G:C	9.98635e-66	-0.747163	-1.42404e-09
33466579	chr6:33466579:C:T	1.78702e-65	-1.29021e-09	-0.165247
33466953	chr6:33466953:T:C	2.76882e-66	-1.29021e-09	-2.02996
33467360	chr6:33467360:G:A	3.44007e-65	-1.29021e-09	0.489694
33467399	chr6:33467399:A:G	5.30565e-66	-1.29021e-09	-1.37961
33467402	chr6:33467402:G:A	1.65316e-56	22.3648	-1.88466
33467695	chr6:33467695:A:G	1.93488e-65	-1.29021e-09	-0.0857505
33468160	chr6:33468160:A:T	4.73695e-58	18.9369	-2.00919
33468487	chr6:33468487:C:T	5.67756e-65	-1.29021e-09	0.990725
33468511	chr6:33468511:A:G	5.7952e-66	-1.29021e-09	-1.29135
33469459	chr6:33469459:G:A	1.89677e-56	18.0955	2.5221
33469904	chr6:33469904:T:C	1.22236e-65	1.48427	-2.02928
33469949	chr6:33469949:C:T	3.03759e-66	-1.29021e-09	-1.93732
33470007	chr6:33470007:A:G	4.53249e-65	-1.29021e-09	0.765475
33470443	chr6:33470443:C:T	1.51945e-62	6.5803	-1.42404e-09
33470444	chr6:33470444:G:A	3.54006e-64	2.82093	-1.42404e-09
33470569	chr6:33470569:C:T	4.44236e-55	23.8569	-0.0856496
33470582	chr6:33470582:G:A	4.21081e-55	23.7928	-0.0751014
33470710	chr6:33470710:C:T	5.45364e-55	24.1014	-0.125017
33470732	chr6:33470732:T:C	2.36338e-55	23.3094	-0.169243
33471106	chr6:33471106:T:C	4.73919e-52	30.6468	0.0969068
33471334	chr6:33471334:T:A	6.81469e-64	-1.29021e-09	3.47587
33472000	chr6:33472000:C:T	4.6822e-55	23.9944	-0.170601
33472073	chr6:33472073:G:C	2.14252e-65	-1.29021e-09	0.0161863
33472442	chr6:33472442:T:C	1.26288e-60	12.9952	-1.99472
33472574	chr6:33472574:A:G	2.8283e-58	18.4407	-2.02876
33472639	chr6:33472639:T:C	2.18922e-59	13.8533	-1.42404e-09
33472930	chr6:33472930:G:A	3.27164e-66	-1.29021e-09	-1.86309
33473007	chr6:33473007:T:C	3.63336e-58	18.6642	-2.00173
33473015	chr6:33473015:G:C	1.50076e-58	17.8049	-2.02659
33473130	chr6:33473130:G:A	4.96466e-65	-1.29021e-09	0.856547
33473484	chr6:33473484:A:AG	2.19533e-58	18.1798	-2.02114
33473636	chr6:33473636:A:G	2.03116e-65	-1.29021e-09	-0.0371893
33473913	chr6:33473913:C:T	2.94824e-66	0.0489753	-2.01615
33474023	chr6:33474023:A:C	9.77008e-66	-1.29021e-09	-0.769057
33474216	chr6:33474216:A:G	1.18253e-51	31.5421	0.115918
33474798	chr6:33474798:C:T	2.3404e-61	9.08001	0.234851
33474875	chr6:33474875:T:C	9.53302e-52	31.3721	0.0704302
33474961	chr6:33474961:C:T	1.1809e-51	31.4771	0.17952
33475039	chr6:33475039:T:C	4.88468e-52	30.913	-0.139137
33475129	chr6:33475129:C:A	7.86496e-66	-1.29021e-09	-0.985964
33475227	chr6:33475227:C:T	2.2897e-61	8.94933	0.343634
33475330	chr6:33475330:T:A	1.3471e-63	5.06781	-0.910478
33475412	chr6:33475412:G:A	4.61427e-55	23.8308	-0.0216138
33475708	chr6:33475708:T:C	1.98257e-64	-1.29021e-09	2.24118
33475720	chr6:33475720:T:G	9.62445e-66	-1.29021e-09	-0.784075
33476087	chr6:33476087:A:C	5.73845e-66	-1.29021e-09	-1.30119
33476130	chr6:33476130:G:A	4.81016e-51	31.9372	1.12397
33476224	chr6:33476224:AAAG:A	2.45301e-50	30.6594	4.03089
33476702	chr6:33476702:G:C	2.99586e-66	-1.29021e-09	-1.95115
33476954	chr6:33476954:C:G	2.37432e-58	18.2634	-2.02638
33477019	chr6:33477019:C:T	4.18105e-67	-2.71056	-1.20985
33477259	chr6:33477259:G:A	5.7472e-65	-1.29021e-09	1.00291
33478447	chr6:33478447:C:A	3.30645e-64	2.75266	-1.42404e-09
33478757	chr6:33478757:A:G	3.32639e-58	18.2171	-1.64288
33479287	chr6:33479287:C:A	3.26665e-61	9.35498	0.293328
33479583	chr6:33479583:C:T	6.03884e-66	-1.29021e-09	-1.25017
33480468	chr6:33480468:AAAT:A	1.14867e-54	24.7632	-0.0419948
33480487	chr6:33480487:G:A	6.13032e-63	6.25353	-0.58091
33480836	chr6:33480836:C:A	5.78878e-51	33.4204	-0.174103
33481085	chr6:33481085:A:G	1.84579e-58	18.0037	-2.0185
33481958	chr6:33481958:C:T	9.74668e-66	-1.29021e-09	-0.771456
33481986	chr6:33481986:T:C	9.68494e-66	-1.29021e-09	-0.77781
33482257	chr6:33482257:T:C	8.45902e-58	19.2334	-1.72586
33482365	chr6:33482365:T:C	1.03835e-65	-1.29021e-09	-0.708167
33482480	chr6:33482480:G:A	1.03273e-65	-1.29021e-09	-0.713592
33482879	chr6:33482879:T:C	1.35798e-66	-2.74238	-1.42404e-09
33482959	chr6:33482959:G:A	3.71079e-66	-1.29021e-09	-1.73714
33483801	chr6:33483801:G:C	4.62493e-50	30.2058	5.11861
33483932	chr6:33483932:A:G	1.01227e-65	-1.29021e-09	-0.733599
33484052	chr6:33484052:C:A	4.19167e-66	-1.29021e-09	-1.61528
33484190	chr6:33484190:G:A	8.12797e-66	-1.29021e-09	-0.95307
33485022	chr6:33485022:G:A	7.81642e-58	19.1536	-1.7251
33485032	chr6:33485032:T:C	1.58054e-61	8.21141	0.710894
33485271	chr6:33485271:T:A	4.53061e-65	-1.29021e-09	0.76506
33485288	chr6:33485288:A:G	1.78755e-67	-2.74191	-2.02821
33485368	chr6:33485368:G:T	8.69625e-55	23.5014	0.941527
33485718	chr6:33485718:G:A	3.61146e-65	2.48169	-1.94338
33485762	chr6:33485762:G:A	7.61124e-65	3.25777	-1.97394
33485891	chr6:33485891:G:A	5.03848e-56	21.6052	-0.0106146
33486296	chr6:33486296:TC:T	9.63311e-61	8.87583	1.85392
33486427	chr6:33486427:G:GC	1.12608e-65	1.40114	-2.02819
33486900	chr6:33486900:T:C	2.04236e-66	-2.33428	-1.42404e-09
33486916	chr6:33486916:T:C	1.72569e-65	-1.29021e-09	-0.200169
33487302	chr6:33487302:G:A	1.34815e-66	-2.74965	-1.42404e-09
33487742	chr6:33487742:C:T	4.77287e-66	-1.29021e-09	-1.48543
33487925	chr6:33487925:A:C	8.81491e-59	7.76488	7.48128
33488180	chr6:33488180:A:G	4.67984e-64	-1.29021e-09	3.10005
33488687	chr6:33488687:T:C	2.47762e-58	7.94094	8.33866
33488715	chr6:33488715:GTGGCTC:G	2.19096e-67	-2.54247	-2.02415
33489236	chr6:33489236:T:A	6.91046e-58	19.0649	-1.7596
33489356	chr6:33489356:G:A	4.97712e-65	2.75723	-1.89818
33489453	chr6:33489453:C:T	5.68048e-58	17.6621	-0.552722
33489595	chr6:33489595:C:T	1.91441e-65	-1.29021e-09	-0.0963886
33489715	chr6:33489715:C:T	1.02926e-65	-1.29021e-09	-0.716953
33489784	chr6:33489784:G:T	6.99866e-65	3.21904	-2.01912
33489938	chr6:33489938:C:T	1.51987e-63	-1.29021e-09	4.278
33490039	chr6:33490039:T:A	7.85142e-58	19.4549	-2.02194
33490149	chr6:33490149:T:C	1.004e-57	18.0425	-0.363647
33490700	chr6:33490700:A:G	3.13562e-66	-1.29021e-09	-1.90556
33490957	chr6:33490957:C:T	4.76643e-67	-2.7673	-1.02207
33491643	chr6:33491643:A:T	1.26092e-65	1.46592	-1.97988
33491664	chr6:33491664:A:G	1.02527e-65	-1.29021e-09	-0.720844
33491683	chr6:33491683:G:A	1.2455e-65	1.45362	-1.97988
33491869	chr6:33491869:G:A	3.62636e-66	-1.29021e-09	-1.76015
33491904	chr6:33491904:G:A	1.66907e-63	-1.29021e-09	4.37164
33492052	chr6:33492052:T:C	3.10205e-65	2.40585	-2.01959
33492125	chr6:33492125:G:A	5.3063e-67	-2.76775	-0.914323
33492132	chr6:33492132:A:G	1.3213e-65	-1.29021e-09	-0.467185
33492366	chr6:33492366:A:G	9.82981e-66	-1.29021e-09	-0.762963
33492832	chr6:33492832:A:G	4.56704e-65	0.721937	0.0511301
33492837	chr6:33492837:G:A	1.69987e-66	-0.499553	-2.01827
33493593	chr6:33493593:C:T	4.60741e-65	-1.29021e-09	0.781868
33494002	chr6:33494002:A:G	4.70584e-65	1.34653	-0.543519
33494007	chr6:33494007:G:A	4.15347e-65	1.66089	-0.982748
33494061	chr6:33494061:A:C	5.33232e-65	-1.29021e-09	0.92799
33494251	chr6:33494251:T:A	5.77892e-57	17.8317	1.5974
33494402	chr6:33494402:A:C	9.51076e-64	-1.29021e-09	3.80921
33494576	chr6:33494576:T:G	2.77155e-66	-0.685533	-1.34344
33494806	chr6:33494806:G:A	1.19948e-65	1.3357	-1.89961
33495058	chr6:33495058:C:T	2.13914e-66	-0.272543	-2.01543
33495202	chr6:33495202:C:T	5.03221e-65	-1.29021e-09	0.870063
33495319	chr6:33495319:G:A	1.80995e-67	-2.73335	-2.02432
33495364	chr6:33495364:G:A	1.16471e-65	1.29995	-1.89328
33496184	chr6:33496184:C:T	1.99299e-40	57.672	-0.163554
33496284	chr6:33496284:G:A	4.17252e-66	0.355926	-1.97579
33496586	chr6:33496586:A:G	9.53203e-66	1.2049	-1.99863
33496772	chr6:33496772:G:A	4.75788e-66	-1.29021e-09	-1.48858
33497005	chr6:33497005:C:T	1.53911e-64	2.39186	-0.403866
33497139	chr6:33497139:T:C	1.43589e-56	22.0173	-1.67808
33497235	chr6:33497235:A:G	6.44145e-57	20.2148	-0.677175
33497481	chr6:33497481:T:C	4.78128e-66	-1.29021e-09	-1.48367
33497642	chr6:33497642:G:A	6.1437e-57	20.068	-0.577713
33497705	chr6:33497705:C:T	1.39149e-64	2.22074	-0.33357
33497802	chr6:33497802:C:T	6.32588e-66	-1.29021e-09	-1.20373
33497818	chr6:33497818:G:A	1.76789e-67	-2.7572	-2.02398
33497894	chr6:33497894:C:T	1.37343e-65	-1.29021e-09	-0.428489
33498335	chr6:33498335:C:T	4.30092e-66	0.371152	-1.96071
33498643	chr6:33498643:C:T	1.84712e-67	-2.70982	-2.02752
33498782	chr6:33498782:C:T	9.06852e-66	1.18531	-2.02889
33498970	chr6:33498970:G:A	4.039e-66	0.311349	-1.96373
33499287	chr6:33499287:C:T	7.67112e-65	1.29167	-1.42404e-09
33499309	chr6:33499309:A:T	1.0434e-57	17.7174	-1.42404e-09
33499358	chr6:33499358:G:A	3.59602e-66	0.208203	-1.97676
33499921	chr6:33499921:C:T	4.0697e-66	0.356362	-2.00117
33499957	chr6:33499957:T:C	5.27367e-66	-0.595977	-0.789678
33499993	chr6:33499993:G:A	8.26986e-65	-0.619997	1.98682
33500374	chr6:33500374:A:G	4.19665e-66	0.386509	-2.00061
33500844	chr6:33500844:G:C	3.22941e-66	-1.29021e-09	-1.87608
33501825	chr6:33501825:G:A	3.82564e-66	0.293461	-2.00012
33502379	chr6:33502379:C:A	1.93027e-66	-2.39072	-1.42404e-09
33502685	chr6:33502685:G:A	3.86333e-66	0.302998	-1.99985
33502689	chr6:33502689:C:T	3.35644e-66	-1.29021e-09	-1.8375
33502742	chr6:33502742:C:T	1.70801e-65	-0.0825264	-0.127942
33502752	chr6:33502752:C:T	3.7645e-66	0.277082	-1.99985
33502823	chr6:33502823:G:T	3.85073e-66	0.299729	-1.99985
33502882	chr6:33502882:C:T	1.65355e-55	20.8644	1.9186
33502928	chr6:33502928:G:A	8.92086e-65	-1.29021e-09	1.44259
33503224	chr6:33503224:C:T	3.42733e-66	-1.29021e-09	-1.8166
33503282	chr6:33503282:C:T	4.83412e-66	-0.537351	-0.935331
33503300	chr6:33503300:A:G	3.59198e-66	0.23154	-2.00122
33503503	chr6:33503503:C:A	3.8271e-66	0.288066	-1.99434
33503698	chr6:33503698:C:T	1.26951e-64	-1.29021e-09	1.79542
33503875	chr6:33503875:C:G	3.93726e-66	0.327182	-2.00508
33504039	chr6:33504039:G:A	2.40277e-65	-1.29021e-09	0.130826
33504192	chr6:33504192:G:T	8.43869e-66	1.10617	-2.02173
33504259	chr6:33504259:TACCTC:T	1.83174e-67	-2.73135	-2.01435
33504821	chr6:33504821:T:C	3.83924e-66	0.297058	-2.00016
33504900	chr6:33504900:C:T	3.18148e-66	-1.29021e-09	-1.89104
33504955	chr6:33504955:C:T	3.20856e-66	-1.29021e-09	-1.88256
33505008	chr6:33505008:A:G	1.28992e-64	1.81137	-1.42404e-09
33505144	chr6:33505144:G:A	8.4138e-66	-1.29021e-09	-0.918509
33505164	chr6:33505164:T:C	4.56926e-58	17.6722	-0.780578
33505450	chr6:33505450:T:C	2.86962e-66	-1.29021e-09	-1.9942
33505457	chr6:33505457:T:C	1.9079e-55	22.833	0.0930856
33505458	chr6:33505458:G:A	1.6054e-65	-1.29021e-09	-0.272424
33505481	chr6:33505481:T:C	1.37744e-62	-1.29021e-09	6.48218
33505856	chr6:33505856:G:A	3.66318e-67	-2.18519	-1.86745
33506061	chr6:33506061:A:G	4.52016e-66	-1.29021e-09	-1.53983
33506645	chr6:33506645:G:A	2.28607e-62	-1.29021e-09	6.98879
33506708	chr6:33506708:A:C	1.47812e-55	22.7875	-0.116674
33506751	chr6:33506751:C:T	8.92175e-66	1.16457	-2.02446
33506801	chr6:33506801:T:TA	1.46339e-65	-1.29021e-09	-0.365041
33506886	chr6:33506886:C:T	1.60926e-66	-2.57261	-1.42404e-09
33506997	chr6:33506997:C:T	1.30319e-55	22.0868	0.458024
33507075	chr6:33507075:T:C	1.69394e-29	83.6902	-1.01586
33507139	chr6:33507139:C:T	4.26819e-66	-0.668381	-0.928811
33507142	chr6:33507142:A:C	4.29238e-66	-1.29021e-09	-1.59154
33507734	chr6:33507734:C:T	3.47856e-66	-0.640214	-1.16155
33507817	chr6:33507817:G:A	2.76897e-66	-1.29021e-09	-2.02991
33508271	chr6:33508271:C:A	1.95653e-62	-1.29021e-09	6.83313
33508420	chr6:33508420:C:T	2.81392e-66	-1.29021e-09	-2.0138
33508440	chr6:33508440:AAAAC:A	1.9008e-67	-2.68867	-2.02002
33508799	chr6:33508799:C:T	4.62361e-66	0.351225	-1.86843
33508918	chr6:33508918:G:A	1.82804e-67	-2.72773	-2.01999
33508941	chr6:33508941:C:T	3.81898e-66	-0.571584	-1.13681
33509363	chr6:33509363:G:A	5.29296e-58	17.8621	-0.823454
33509477	chr6:33509477:C:T	1.32927e-65	-1.29021e-09	-0.461166
33509598	chr6:33509598:T:C	3.85282e-66	-1.69958	-1.42404e-09
33510309	chr6:33510309:T:C	1.13085e-64	-1.29021e-09	1.67976
33510339	chr6:33510339:C:T	3.68702e-66	0.0102188	-1.75378
33510719	chr6:33510719:A:G	1.66605e-65	0.231053	-0.466393
33510761	chr6:33510761:G:A	3.78218e-55	23.7826	-0.17225
33510835	chr6:33510835:G:A	9.48987e-66	-1.29021e-09	-0.798157
33510985	chr6:33510985:T:C	2.69589e-62	-1.29021e-09	7.15369
33511019	chr6:33511019:T:C	2.85921e-65	-1.29021e-09	0.30475
33511137	chr6:33511137:G:A	6.58005e-58	18.0223	-0.766003
33511632	chr6:33511632:C:T	3.3724e-55	23.6036	-0.107953
33511915	chr6:33511915:A:G	3.95572e-66	-1.29021e-09	-1.67322
33511997	chr6:33511997:T:C	2.05063e-55	22.4059	0.592263
33512189	chr6:33512189:T:C	2.83467e-66	-1.29021e-09	-2.00646
33512588	chr6:33512588:C:T	2.77269e-66	-1.29021e-09	-2.02856
33512658	chr6:33512658:A:G	1.49104e-64	3.13818	-1.18192
33513093	chr6:33513093:T:A	1.40598e-61	-1.29021e-09	8.80528
33513127	chr6:33513127:G:A	2.76926e-66	-1.29021e-09	-2.0298
33513427	chr6:33513427:A:G	9.28777e-67	-2.75988	-0.362384
33514091	chr6:33514091:C:T	2.20035e-64	-1.29021e-09	2.3454
33514184	chr6:33514184:C:T	1.57017e-65	-0.929366	0.634752
33514277	chr6:33514277:C:T	4.42223e-67	-2.36659	-1.49773
33514369	chr6:33514369:C:G	1.49534e-63	-1.64865	5.91037
33514564	chr6:33514564:AGCAGGG:A	3.36764e-66	-1.29021e-09	-1.83417
33514890	chr6:33514890:G:A	2.50924e-65	-2.75828	2.93247
33515069	chr6:33515069:C:T	2.77546e-66	-1.29021e-09	-2.02757
33515266	chr6:33515266:C:T	3.87055e-67	-2.28228	-1.71529
33515295	chr6:33515295:G:A	3.72664e-64	-1.41163	4.28392
33515386	chr6:33515386:G:A	3.91785e-66	0.345308	-2.02815
33515677	chr6:33515677:T:A	4.58104e-64	-1.39133	4.47004
33516139	chr6:33516139:A:G	1.0784e-61	-1.8284	10.3684
33516373	chr6:33516373:C:T	3.07321e-66	-1.29021e-09	-1.92566
33516379	chr6:33516379:A:G	3.15408e-66	-1.29021e-09	-1.89969
33516425	chr6:33516425:C:T	2.08463e-64	-1.29021e-09	2.29138
33516570	chr6:33516570:C:A	2.56377e-67	-2.43344	-1.97605
33516696	chr6:33516696:A:G	9.47021e-62	-1.69501	10.1051
33516728	chr6:33516728:C:T	3.21539e-66	-2.21835	0.337915
33516863	chr6:33516863:G:A	3.66071e-65	-1.29021e-09	0.551859
33517242	chr6:33517242:C:G	5.53658e-64	-1.50208	4.77024
33517284	chr6:33517284:A:G	1.26784e-64	-1.29021e-09	1.79411
33517346	chr6:33517346:C:T	3.82078e-65	-1.29021e-09	0.594657
33517459	chr6:33517459:C:T	1.10572e-62	-2.48921	8.75166
33517482	chr6:33517482:T:A	1.07593e-62	-1.90913	8.14427
33517800	chr6:33517800:T:G	2.76953e-66	-1.29021e-09	-2.02971
33517832	chr6:33517832:A:G	2.82086e-66	-1.29021e-09	-2.01134
33517844	chr6:33517844:G:A	8.26816e-66	-1.78878	0.852805
33517849	chr6:33517849:G:A	4.81356e-66	-1.29021e-09	-1.47694
33518023	chr6:33518023:A:T	3.37099e-66	-1.29021e-09	-1.83318
33518580	chr6:33518580:G:A	4.75566e-66	-1.29021e-09	-1.48905
33518589	chr6:33518589:C:T	5.86795e-63	-1.71915	7.34803
33518622	chr6:33518622:A:G	4.17455e-63	-1.29021e-09	5.28838
33518833	chr6:33518833:C:T	2.7689e-66	-1.29021e-09	-2.02993
33518955	chr6:33518955:G:A	2.77422e-67	-2.30629	-2.02431
33519029	chr6:33519029:T:C	2.77542e-66	-1.29021e-09	-2.02758
33519173	chr6:33519173:C:T	1.17654e-65	-1.29021e-09	-0.583215
33519177	chr6:33519177:A:G	1.8952e-60	-1.98601	13.3925
33519257	chr6:33519257:A:G	3.00597e-66	-1.29021e-09	-1.94778
33519270	chr6:33519270:A:G	4.38135e-66	-1.29021e-09	-1.57102
33519806	chr6:33519806:C:T	2.77022e-66	-1.29021e-09	-2.02946
33519851	chr6:33519851:G:A	2.76824e-66	-1.29021e-09	-2.03017
33519899	chr6:33519899:A:C	2.24428e-67	-2.76302	-1.77957
33520231	chr6:33520231:G:A	7.08638e-66	-1.29021e-09	-1.09021
33520248	chr6:33520248:A:G	4.08297e-63	-2.12079	7.38699
33520255	chr6:33520255:G:A	3.24191e-66	-1.29021e-09	-1.87222
33520318	chr6:33520318:C:T	2.70961e-67	-2.32647	-2.02769
33520444	chr6:33520444:A:C	2.74826e-67	-2.30998	-2.03002
33520472	chr6:33520472:C:T	2.80255e-67	-2.29031	-2.03013
33520626	chr6:33520626:C:G	2.67183e-67	-2.33901	-2.0292
33520687	chr6:33520687:G:A	7.85451e-66	-1.29021e-09	-0.987294
33520729	chr6:33520729:T:G	2.77497e-66	-1.29021e-09	-2.02774
33520735	chr6:33520735:G:C	2.72063e-67	-2.32028	-2.02982
33520772	chr6:33520772:T:C	2.96335e-67	-2.23501	-2.02964
33520880	chr6:33520880:T:TGGAGTTTTAGTTTTTA	2.9535e-66	-1.29021e-09	-1.96539
33520882	chr6:33520882:G:A	5.00498e-63	-1.94197	7.41177
33521218	chr6:33521218:G:T	6.38062e-63	-1.8494	7.56204
33521362	chr6:33521362:C:T	3.16545e-66	-1.29021e-09	-1.89609
33521442	chr6:33521442:A:G	3.19056e-66	0.141197	-2.02938
33521593	chr6:33521593:G:C	3.12928e-66	-1.29021e-09	-1.90758
33521673	chr6:33521673:A:G	3.014e-66	-1.29021e-09	-1.94511
33521698	chr6:33521698:C:T	1.06665e-64	-1.29021e-09	1.62131
33521729	chr6:33521729:C:G	3.18511e-66	-1.29021e-09	-1.88989
33522086	chr6:33522086:C:T	2.68049e-67	-2.33506	-2.02991
33522105	chr6:33522105:G:A	2.82644e-67	-2.28204	-2.02991
33522313	chr6:33522313:G:A	3.14004e-66	-1.29021e-09	-1.90415
33522593	chr6:33522593:C:T	3.20363e-66	-1.29021e-09	-1.8841
33522801	chr6:33522801:A:G	6.30268e-66	-1.29021e-09	-1.20741
33523146	chr6:33523146:G:A	5.0404e-61	-1.29021e-09	10.082
33523226	chr6:33523226:G:A	8.3126e-66	0.893879	-1.82449
33523280	chr6:33523280:G:C	2.1882e-67	-2.54005	-2.02784
33523510	chr6:33523510:C:G	8.32637e-61	-1.99322	12.5772
33523708	chr6:33523708:G:T	3.9009e-67	-1.96401	-2.02575
33524296	chr6:33524296:T:A	2.89405e-67	-2.25863	-2.02968
33524606	chr6:33524606:TAGTC:T	2.4407e-67	-2.42883	-2.02985
33524830	chr6:33524830:G:A	2.77464e-66	-1.29021e-09	-2.02786
33524889	chr6:33524889:G:T	9.11927e-64	-2.01149	5.77867
33524984	chr6:33524984:G:A	5.05159e-63	-1.76557	7.24465
33525018	chr6:33525018:G:A	2.76846e-66	-1.29021e-09	-2.03009
33525024	chr6:33525024:G:A	3.22061e-66	-1.29021e-09	-1.87881
33525026	chr6:33525026:G:A	2.03727e-65	-1.29021e-09	-0.034184
33525256	chr6:33525256:G:A	2.77822e-67	-2.29938	-2.02977
33525266	chr6:33525266:C:T	2.78e-67	-2.29903	-2.02949
33525294	chr6:33525294:A:G	2.6528e-67	-2.34773	-2.02762
33526189	chr6:33526189:G:A	2.1915e-67	-2.74236	-1.82402
33526299	chr6:33526299:G:T	2.74114e-67	-2.31263	-2.02996
33526392	chr6:33526392:A:C	6.7214e-66	-1.29021e-09	-1.14309
33526754	chr6:33526754:A:G	2.77892e-66	-1.29021e-09	-2.02632
33526812	chr6:33526812:A:G	2.67156e-67	-2.33883	-2.02947
33526883	chr6:33526883:T:C	2.71414e-67	-2.32325	-2.02924
33526909	chr6:33526909:G:A	3.80099e-66	-1.71312	-1.42404e-09
33527010	chr6:33527010:C:T	2.69545e-66	-2.05682	-1.42404e-09
33527109	chr6:33527109:T:C	2.89317e-66	-1.29021e-09	-1.98603
33527300	chr6:33527300:T:G	2.43606e-67	-2.76697	-1.69362
33527305	chr6:33527305:A:T	3.04242e-66	-1.29021e-09	-1.93573
33527393	chr6:33527393:T:A	4.5638e-60	12.2853	-1.42404e-09
33527412	chr6:33527412:A:T	2.77337e-67	-2.30204	-2.02886
33527439	chr6:33527439:T:G	3.19977e-66	-1.29021e-09	-1.8853
33527465	chr6:33527465:G:A	1.38298e-66	-2.72414	-1.42404e-09
33527556	chr6:33527556:A:T	3.16379e-66	-1.29021e-09	-1.89661
33527638	chr6:33527638:A:G	2.81519e-67	-2.29121	-2.02472
33527721	chr6:33527721:G:A	2.63661e-67	-2.35154	-2.02993
33527870	chr6:33527870:G:A	2.7843e-67	-2.29704	-2.02993
33527878	chr6:33527878:AAG:A	2.96119e-66	-1.29021e-09	-1.96279
33527969	chr6:33527969:G:A	2.37403e-67	-2.47092	-2.01546
33528030	chr6:33528030:A:G	2.59759e-67	-2.36632	-2.03007
33528283	chr6:33528283:G:A	6.16556e-58	19.2185	-2.02719
33528297	chr6:33528297:G:A	6.38577e-66	-1.29021e-09	-1.19431
33528321	chr6:33528321:G:C	2.65352e-67	-2.34571	-2.02937
33528322	chr6:33528322:G:T	2.67408e-67	-2.33799	-2.02937
33528424	chr6:33528424:A:G	2.66634e-67	-2.34073	-2.02953
33528736	chr6:33528736:G:A	1.35514e-64	1.86069	-1.42404e-09
33528746	chr6:33528746:G:C	2.65389e-67	-2.34515	-2.02979
33528834	chr6:33528834:A:C	1.2825e-64	-1.29021e-09	1.8056
33528855	chr6:33528855:C:T	4.40035e-65	-0.838184	1.57407
33528856	chr6:33528856:A:G	2.80614e-66	-1.29021e-09	-2.01657
33528886	chr6:33528886:A:T	2.65661e-65	-2.18611	2.41737
33528924	chr6:33528924:A:G	2.67269e-67	-2.345	-2.02288
33528937	chr6:33528937:T:G	1.39479e-60	-1.99891	13.0988
33528989	chr6:33528989:G:A	1.27927e-64	-1.29021e-09	1.80307
33529083	chr6:33529083:A:AT	3.21343e-66	-1.29021e-09	-1.88104
33529392	chr6:33529392:A:G	2.77138e-66	-1.29021e-09	-2.02904
33529402	chr6:33529402:C:G	2.67151e-67	-2.34812	-2.0202
33529455	chr6:33529455:C:T	2.355e-65	-2.13116	2.2419
33529457	chr6:33529457:G:A	2.99535e-66	-1.95132	-1.42404e-09
33529642	chr6:33529642:C:T	6.80008e-66	-1.29021e-09	-1.13145
33529740	chr6:33529740:C:A	2.44574e-67	-2.43032	-2.0263
33529764	chr6:33529764:G:A	2.62358e-67	-2.36319	-2.02323
33529837	chr6:33529837:T:C	2.62415e-67	-2.401	-1.98521
33529960	chr6:33529960:G:C	3.15882e-66	-1.29021e-09	-1.89818
33530116	chr6:33530116:G:A	1.7272e-65	-1.29021e-09	-0.199295
33530173	chr6:33530173:A:G	7.03421e-66	-1.29021e-09	-1.0976
33530598	chr6:33530598:C:T	3.24484e-66	-1.29021e-09	-1.87132
33530732	chr6:33530732:AT:A	2.848e-67	-2.28153	-2.02282
33530871	chr6:33530871:C:T	2.63106e-67	-2.36409	-2.01949
33530878	chr6:33530878:A:G	3.23911e-66	-1.29021e-09	-1.87308
33530969	chr6:33530969:A:G	3.17315e-66	-1.29021e-09	-1.89366
33531033	chr6:33531033:G:A	5.45683e-63	-1.86341	7.41965
33531323	chr6:33531323:T:G	2.42069e-67	-2.77165	-1.69527
33531437	chr6:33531437:G:A	2.59882e-67	-2.36865	-2.02726
33531465	chr6:33531465:A:C	1.15825e-60	-1.96155	12.8756
33531467	chr6:33531467:C:T	2.78429e-66	-1.29021e-09	-2.02439
33531612	chr6:33531612:G:T	3.36643e-66	-2.26024	0.425711
33531620	chr6:33531620:G:C	3.32692e-66	0.181808	-2.02814
33531939	chr6:33531939:A:G	2.6557e-67	-2.34518	-2.02908
33532129	chr6:33532129:C:T	2.64891e-67	-2.3469	-2.02992
33532190	chr6:33532190:AAT:A	2.95275e-66	-1.29021e-09	-1.96565
33532338	chr6:33532338:C:A	3.1653e-66	-1.29021e-09	-1.89613
33532386	chr6:33532386:T:C	2.77522e-66	-1.29021e-09	-2.02765
33532412	chr6:33532412:A:G	3.29192e-67	-2.14288	-2.01661
33532443	chr6:33532443:A:G	2.13092e-67	-2.63878	-1.95563
33532521	chr6:33532521:G:A	3.3393e-67	-2.1243	-2.02091
33532530	chr6:33532530:C:T	3.41832e-67	-2.10097	-2.02085
33532585	chr6:33532585:G:A	3.35934e-66	-1.29021e-09	-1.83664
33532592	chr6:33532592:T:C	3.14015e-66	-1.29021e-09	-1.90411
33532641	chr6:33532641:A:G	3.52143e-67	-2.06377	-2.02833
33532701	chr6:33532701:G:A	2.99426e-66	-1.29021e-09	-1.95169
33532750	chr6:33532750:T:C	3.2563e-67	-2.17263	-1.99775
33532828	chr6:33532828:T:C	3.20987e-67	-2.16837	-2.01637
33532834	chr6:33532834:G:A	3.08777e-67	-2.20435	-2.01917
33532849	chr6:33532849:G:A	1.26481e-65	-1.29021e-09	-0.510875
33532862	chr6:33532862:G:A	5.2824e-63	-1.29021e-09	5.52375
33532947	chr6:33532947:ATGCACCAATCCACACTGTATCTAGCTGCATCTGGTGGGGTCTTGGAGAACCTTTATATCTAGCTCAGGGATTGTAAATACACCAATCAGCACCCTGTGTTTAGCTCAAGGTTTGTGAG:GTGCACCAATCCACACTGTATCTAGCTGCATCTGGTGGGGTCTTGGAGAACCTTTATATCTAGCTCAGGGATTGTAAATACACCAATCAGCACCCTGTGTTTAGCTCAAGGTTTGTGAG	8.25707e-67	-1.21151	-2.02839
33533054	chr6:33533054:A:C	2.77842e-66	-1.29021e-09	-2.0265
33533101	chr6:33533101:T:C	2.77697e-66	-1.29021e-09	-2.02702
33533364	chr6:33533364:A:G	3.16007e-66	-1.29021e-09	-1.89779
33533378	chr6:33533378:T:C	2.77082e-66	-1.29021e-09	-2.02924
33533486	chr6:33533486:C:T	1.43082e-64	-1.29021e-09	1.91504
33533553	chr6:33533553:T:C	3.48162e-65	-0.911254	1.41295
33533598	chr6:33533598:A:C	6.04334e-66	-1.29021e-09	-1.24943
33533599	chr6:33533599:C:G	2.78518e-66	-1.29021e-09	-2.02407
33533603	chr6:33533603:G:A	2.36242e-67	-2.77074	-1.72055
33533747	chr6:33533747:A:C	6.95115e-66	-1.29021e-09	-1.10948
33533767	chr6:33533767:AT:A	2.0472e-65	-0.968143	0.938821
33533871	chr6:33533871:A:G	2.5305e-66	-0.0901243	-2.02984
33533900	chr6:33533900:T:C	2.7775e-66	-1.29021e-09	-2.02683
33533936	chr6:33533936:C:T	2.77656e-66	-1.29021e-09	-2.02717
33533968	chr6:33533968:T:C	1.24434e-64	-1.29021e-09	1.77539
33534040	chr6:33534040:C:T	2.80798e-66	-1.29021e-09	-2.01592
33534041	chr6:33534041:A:G	2.80352e-66	-1.29021e-09	-2.0175
33534156	chr6:33534156:C:T	2.78729e-66	-1.29021e-09	-2.02331
33534159	chr6:33534159:G:A	2.77735e-66	-1.29021e-09	-2.02688
33534163	chr6:33534163:C:T	4.65955e-65	-1.29021e-09	0.793121
33534186	chr6:33534186:C:T	2.77632e-66	-1.29021e-09	-2.02725
33534432	chr6:33534432:G:A	2.77735e-66	-1.29021e-09	-2.02688
33534500	chr6:33534500:A:G	2.78118e-66	-1.29021e-09	-2.02551
33535241	chr6:33535241:T:C	4.53035e-63	-1.29021e-09	5.37017
33535280	chr6:33535280:A:G	2.34082e-64	-1.29021e-09	2.40729
33535311	chr6:33535311:C:G	6.34535e-66	-1.29021e-09	-1.20066
33535337	chr6:33535337:A:T	6.51078e-66	-1.29021e-09	-1.17492
33535475	chr6:33535475:C:T	2.76882e-66	-1.29021e-09	-2.02996
33535478	chr6:33535478:G:A	2.77397e-66	-1.29021e-09	-2.0281
33535532	chr6:33535532:T:C	2.77843e-66	-1.29021e-09	-2.02649
33535546	chr6:33535546:A:G	5.43988e-63	-1.29021e-09	5.55313
33535734	chr6:33535734:G:A	2.81767e-66	-1.29021e-09	-2.01247
33535842	chr6:33535842:G:A	2.36997e-60	11.63	-1.42404e-09
33535865	chr6:33535865:A:G	4.26043e-66	-1.29021e-09	-1.59901
33535901	chr6:33535901:CA:C	3.16777e-66	-1.29021e-09	-1.89535
33536181	chr6:33536181:G:C	2.77116e-66	-1.29021e-09	-2.02912
33536251	chr6:33536251:C:T	2.76882e-66	-1.29021e-09	-2.02996
33536576	chr6:33536576:G:A	2.97074e-66	-1.29021e-09	-1.95957
33536694	chr6:33536694:T:C	1.01679e-60	-1.66215	12.4459
33536704	chr6:33536704:G:C	8.10243e-66	-1.29021e-09	-0.956218
33536742	chr6:33536742:G:A	2.8137e-66	-1.29021e-09	-2.01388
33537029	chr6:33537029:T:C	7.55765e-63	-1.29021e-09	5.88193
33537047	chr6:33537047:T:TC	4.79007e-63	-1.70911	7.13502
33537413	chr6:33537413:T:C	6.44478e-63	-1.64223	7.36487
33537620	chr6:33537620:C:T	1.17439e-64	-1.29021e-09	1.71754
33537762	chr6:33537762:AAC:A	6.46436e-63	-1.708	7.43368
33537817	chr6:33537817:G:A	6.41071e-63	-1.67146	7.3888
33537911	chr6:33537911:A:G	7.46661e-63	-1.68899	7.5588
33538204	chr6:33538204:T:C	6.20398e-63	-1.70747	7.39203
33538290	chr6:33538290:C:A	6.84187e-63	-1.68248	7.46491
33538399	chr6:33538399:C:T	1.1965e-64	-1.29021e-09	1.73619
33538465	chr6:33538465:G:C	6.18549e-63	-1.68815	7.36973
33538673	chr6:33538673:T:C	1.14411e-64	-1.29021e-09	1.69141
33538788	chr6:33538788:T:G	4.79093e-63	-1.69105	7.11715
33538965	chr6:33538965:T:C	4.99303e-63	-1.72847	7.19589
33539024	chr6:33539024:A:G	1.04655e-63	-1.6614	5.56627
33539055	chr6:33539055:G:A	2.76907e-66	-1.29021e-09	-2.02987
33539267	chr6:33539267:T:G	1.87247e-62	-1.27966	8.06888
33539546	chr6:33539546:C:T	4.56305e-66	-1.29021e-09	-1.53039
33539565	chr6:33539565:T:G	1.21886e-64	-1.29021e-09	1.7547
33539946	chr6:33539946:A:G	3.99124e-66	-2.27053	0.606254
33540214	chr6:33540214:T:C	3.39985e-63	-1.77008	6.85318
33540238	chr6:33540238:G:T	1.98606e-64	2.24294	-1.42404e-09
33540699	chr6:33540699:G:A	2.03136e-66	-0.314391	-2.02528
33540754	chr6:33540754:G:A	2.20685e-66	-0.358385	-1.89843
33541246	chr6:33541246:A:C	1.28104e-30	69.1889	10.9035
33541517	chr6:33541517:T:C	1.03814e-65	-1.71887	1.0105
33542350	chr6:33542350:G:A	6.81416e-63	-1.29021e-09	5.77838
33542467	chr6:33542467:C:A	2.20593e-66	-2.25723	-1.42404e-09
33542714	chr6:33542714:G:A	2.774e-66	-1.29021e-09	-2.02809
33542715	chr6:33542715:G:T	5.42867e-66	-1.29021e-09	-1.35669
33542947	chr6:33542947:G:A	1.94226e-67	-2.76842	-1.9187
33543127	chr6:33543127:AAGTT:A	6.48679e-28	75.9465	10.3731
33543246	chr6:33543246:T:A	8.67345e-66	-1.29021e-09	-0.888115
33543359	chr6:33543359:G:A	3.17955e-66	0.105453	-1.9971
33543584	chr6:33543584:G:T	2.86184e-66	-1.29021e-09	-1.99692
33544275	chr6:33544275:G:A	2.97686e-67	-2.76557	-1.49453
33544366	chr6:33544366:A:G	2.48448e-67	-2.67816	-1.76274
33544432	chr6:33544432:TAAATA:T	1.27151e-65	-1.29021e-09	-0.505591
33544695	chr6:33544695:A:G	1.29314e-65	-1.29021e-09	-0.488727
33544753	chr6:33544753:C:A	1.20169e-65	-1.29021e-09	-0.562072
33544754	chr6:33544754:A:G	1.21636e-65	-1.29021e-09	-0.549931
33544954	chr6:33544954:G:A	9.04964e-66	-1.89885	1.05319
33544956	chr6:33544956:A:G	3.65068e-66	0.234008	-1.98748
33544968	chr6:33544968:T:C	4.42691e-67	-2.77298	-1.09029
33545303	chr6:33545303:T:G	1.3381e-64	1.84804	-1.42404e-09
33545307	chr6:33545307:C:T	1.26069e-65	-1.29021e-09	-0.51414
33545352	chr6:33545352:C:T	8.82201e-66	-1.29021e-09	-0.871132
33545383	chr6:33545383:C:T	3.24373e-62	-1.29021e-09	7.33868
33545384	chr6:33545384:G:A	1.95518e-67	-2.76815	-1.91234
33545413	chr6:33545413:T:G	4.18667e-62	-1.29021e-09	7.59386
33545436	chr6:33545436:C:T	1.24016e-65	-1.29021e-09	-0.530557
33545703	chr6:33545703:C:T	1.27151e-65	-1.29021e-09	-0.505591
33545780	chr6:33545780:G:T	9.91703e-64	-1.29021e-09	3.85104
33545830	chr6:33545830:A:G	4.58887e-29	72.7891	10.8818
33545891	chr6:33545891:C:T	8.69548e-66	-1.29021e-09	-0.885579
33546191	chr6:33546191:A:G	3.81771e-26	83.24	7.1547
33546316	chr6:33546316:C:T	4.82608e-20	84.7834	19.6611
33546388	chr6:33546388:G:C	1.34168e-65	-1.29021e-09	-0.451874
33546427	chr6:33546427:T:C	5.44215e-67	-2.77285	-0.883943
33546428	chr6:33546428:G:A	2.89941e-66	-1.29021e-09	-1.98387
33546559	chr6:33546559:C:A	1.24099e-65	-1.29021e-09	-0.529891
33546564	chr6:33546564:C:A	1.98864e-67	-2.76795	-1.89557
33546681	chr6:33546681:C:T	1.94607e-67	-2.76671	-1.91845
33546717	chr6:33546717:G:A	1.91526e-67	-2.77167	-1.92944
33546790	chr6:33546790:T:A	2.03257e-32	70.5152	5.43362
33546812	chr6:33546812:G:A	1.12779e-65	-1.29021e-09	-0.625534
33546931	chr6:33546931:T:C	2.91864e-56	23.0711	-2.02251
33546943	chr6:33546943:A:G	3.42483e-67	-2.76771	-1.3522
33547125	chr6:33547125:T:G	4.77757e-65	-1.40138	2.21951
33547126	chr6:33547126:T:G	1.90888e-67	-2.73948	-1.96497
33547168	chr6:33547168:G:C	2.86131e-66	-1.29021e-09	-1.9971
33547263	chr6:33547263:T:C	4.53221e-67	-2.77304	-1.06671
33547439	chr6:33547439:C:T	1.19096e-65	-1.29021e-09	-0.571039
33547512	chr6:33547512:A:G	1.16758e-65	-1.29021e-09	-0.590862
33547524	chr6:33547524:A:G	1.21604e-65	-1.29021e-09	-0.550198
33547743	chr6:33547743:G:A	4.54972e-28	81.3647	4.6002
33547904	chr6:33547904:T:A	1.06684e-63	-1.29021e-09	3.92407
33547963	chr6:33547963:C:T	2.86184e-66	-1.29021e-09	-1.99692
33548025	chr6:33548025:T:A	1.82128e-65	-1.29021e-09	-0.146257
33548056	chr6:33548056:T:C	2.98357e-56	23.0931	-2.02251
33548181	chr6:33548181:T:G	3.42855e-65	-2.22637	2.71271
33548236	chr6:33548236:G:A	3.29518e-65	-2.18883	2.63549
33548312	chr6:33548312:C:T	4.09184e-67	-2.77047	-1.1715
33548344	chr6:33548344:A:G	1.56199e-65	-1.29021e-09	-0.299835
33548474	chr6:33548474:C:T	3.76799e-65	-0.394228	0.974973
33548806	chr6:33548806:C:T	8.30199e-66	-1.70512	0.773229
33548880	chr6:33548880:C:T	3.84694e-65	-0.394626	0.996107
33548969	chr6:33548969:C:T	1.53789e-65	-1.29021e-09	-0.315383
33549026	chr6:33549026:C:T	6.40697e-66	0.0206751	-1.21167
33549027	chr6:33549027:A:G	2.99909e-64	-0.534128	3.18923
33549130	chr6:33549130:C:T	3.74545e-65	-0.395115	0.969861
33549172	chr6:33549172:G:T	9.96993e-66	-0.748808	-1.42404e-09
33549253	chr6:33549253:AC:A	2.78142e-64	-0.522148	3.1019
33549255	chr6:33549255:A:T	2.89517e-64	-0.550831	3.17066
33549340	chr6:33549340:G:T	3.387e-65	-0.441219	0.915365
33549568	chr6:33549568:C:T	2.88271e-66	-1.29021e-09	-1.98965
33549569	chr6:33549569:G:A	2.16365e-64	-0.581906	2.91049
33549582	chr6:33549582:A:G	2.21652e-64	-0.561774	2.9145
33549585	chr6:33549585:A:G	1.21164e-29	71.8022	10.5371
33550280	chr6:33550280:T:C	1.65449e-64	-0.564082	2.62436
33550406	chr6:33550406:C:T	2.79495e-65	-0.459784	0.741801
33550537	chr6:33550537:T:C	1.87596e-64	-0.748036	2.93394
33550567	chr6:33550567:G:A	2.80609e-66	-1.29021e-09	-2.01659
33550642	chr6:33550642:A:G	3.52007e-67	-2.76757	-1.32492
33550726	chr6:33550726:G:A	9.733e-66	-1.29021e-09	-0.77286
33550912	chr6:33550912:A:T	1.56115e-63	4.30479	-1.42404e-09
33551064	chr6:33551064:G:A	1.62671e-64	1.4759	0.567446
33551200	chr6:33551200:G:A	1.05928e-19	86.2222	19.0085
33551285	chr6:33551285:T:C	1.42475e-64	-0.500987	2.41177
33551291	chr6:33551291:C:T	2.33005e-65	-0.475282	0.575376
33551296	chr6:33551296:C:T	2.47017e-65	-0.494489	0.652981
33551523	chr6:33551523:C:T	1.29635e-64	-0.553205	2.36954
33551531	chr6:33551531:A:C	8.76409e-29	74.7911	9.52686
33551539	chr6:33551539:TTTTAGAGACAAATTTGCACAACCATTTCCCTAGTGTTTTTCCTTACTATCCTAATCTTTGGTTAATTGAGATTTTGCCAGGAATTAACATCTTTTAGCATC:T	2.13632e-64	-1.29021e-09	2.31587
33551582	chr6:33551582:T:C	2.02896e-65	-0.0382734	-1.42404e-09
33551640	chr6:33551640:C:A	4.06539e-65	-0.489906	1.14662
33551642	chr6:33551642:A:G	1.42313e-66	-2.69552	-1.42404e-09
33551716	chr6:33551716:A:G	1.40224e-64	-0.487155	2.38202
33551740	chr6:33551740:G:C	1.25996e-64	-0.501539	2.2894
33551743	chr6:33551743:C:A	9.37553e-63	-1.29021e-09	6.09748
33551765	chr6:33551765:G:A	1.31072e-64	-0.515652	2.34302
33551826	chr6:33551826:C:G	1.74128e-65	-0.689248	0.498071
33551835	chr6:33551835:T:A	1.24489e-64	-0.51857	2.29441
33551873	chr6:33551873:C:T	1.03691e-65	-1.29021e-09	-0.709547
33551931	chr6:33551931:T:G	2.05927e-29	71.5681	11.3015
33551974	chr6:33551974:T:C	1.15201e-64	-0.577304	2.2756
33552067	chr6:33552067:G:T	1.16709e-65	-1.29021e-09	-0.59128
33552068	chr6:33552068:C:T	1.14102e-65	-1.29021e-09	-0.613874
33552087	chr6:33552087:C:T	1.04169e-64	-1.29021e-09	1.59764
33552264	chr6:33552264:C:T	1.33044e-64	-0.53301	2.37531
33552287	chr6:33552287:A:G	2.21983e-65	-0.350315	0.40195
33552630	chr6:33552630:G:A	1.04303e-65	-1.29021e-09	-0.703669
33552773	chr6:33552773:A:T	1.45453e-64	-0.463857	2.39533
33552970	chr6:33552970:T:A	2.69799e-65	-0.227574	0.474283
33553320	chr6:33553320:A:G	2.84587e-65	-0.386855	0.686926
33553393	chr6:33553393:A:G	1.2015e-64	-0.572946	2.31331
33553409	chr6:33553409:G:C	2.6846e-65	-0.345887	0.587621
33553494	chr6:33553494:T:C	1.47751e-64	-0.520427	2.46757
33553739	chr6:33553739:C:CAT	1.46382e-64	-0.470214	2.40805
33553768	chr6:33553768:G:A	1.3603e-64	-0.49829	2.36279
33553800	chr6:33553800:C:T	1.32454e-19	86.0123	19.4419
33553855	chr6:33553855:C:G	2.9113e-66	-1.29021e-09	-1.97978
33553885	chr6:33553885:A:G	2.87402e-65	-0.33095	0.640865
33553959	chr6:33553959:CCT:C	1.44051e-65	-2.17164	1.79084
33554058	chr6:33554058:A:G	1.42432e-64	-0.55169	2.46218
33554088	chr6:33554088:A:G	1.75495e-65	-2.17132	1.98796
33554230	chr6:33554230:A:G	1.35823e-64	-0.48071	2.34368
33554241	chr6:33554241:T:C	4.13888e-65	-2.49727	3.1719
33554242	chr6:33554242:G:A	1.02751e-65	-1.29021e-09	-0.718656
33554366	chr6:33554366:A:G	1.08649e-56	22.0726	-2.01213
33554375	chr6:33554375:A:G	1.28838e-64	-0.532896	2.34307
33554405	chr6:33554405:G:A	8.9533e-66	-1.93968	1.08332
33554417	chr6:33554417:G:A	1.04623e-65	-1.29021e-09	-0.700604
33554586	chr6:33554586:T:G	1.7097e-64	-0.39079	2.4839
33554888	chr6:33554888:A:C	2.86494e-64	-1.29021e-09	2.60933
33554976	chr6:33554976:A:C	1.50003e-64	-0.500193	2.46246
33555013	chr6:33555013:G:T	3.20438e-64	-1.29021e-09	2.72131
33555023	chr6:33555023:G:A	2.84626e-65	-0.387164	0.687372
33555133	chr6:33555133:T:G	1.54241e-29	71.365	11.2157
33555233	chr6:33555233:C:T	3.1633e-66	-1.29021e-09	-1.89677
33555399	chr6:33555399:C:T	2.78149e-66	-1.29021e-09	-2.0254
33555773	chr6:33555773:C:T	1.87053e-65	-0.577708	0.458135
33555809	chr6:33555809:T:C	1.34247e-64	-0.514437	2.36574
33555834	chr6:33555834:T:C	1.28643e-64	-0.501427	2.31009
33555847	chr6:33555847:C:T	3.1724e-67	-2.76244	-1.43404
33555850	chr6:33555850:C:T	2.95481e-65	-0.225519	0.563158
33555859	chr6:33555859:C:T	1.0155e-65	-1.29021e-09	-0.730413
33555905	chr6:33555905:C:A	1.03248e-65	-1.29021e-09	-0.713829
33555930	chr6:33555930:C:T	3.09794e-65	-0.322839	0.707778
33556182	chr6:33556182:A:C	9.85491e-66	-1.29021e-09	-0.760412
33556221	chr6:33556221:G:A	6.82786e-63	-1.29021e-09	5.78038
33556383	chr6:33556383:T:C	2.38616e-65	-0.435417	0.559304
33556630	chr6:33556630:G:T	2.37468e-62	7.02682	-1.42404e-09
33556880	chr6:33556880:A:G	1.69903e-65	-1.08379	0.868058
33557015	chr6:33557015:C:T	2.66244e-65	-0.356471	0.589916
33557031	chr6:33557031:A:G	1.03567e-65	-1.29021e-09	-0.710749
33557043	chr6:33557043:T:C	2.86296e-56	21.0293	-1.42404e-09
33557309	chr6:33557309:C:T	1.89613e-65	-0.454751	0.348768
33557345	chr6:33557345:G:A	2.77241e-66	-1.29021e-09	-2.02867
33557482	chr6:33557482:G:A	3.72297e-65	-0.304451	0.873177
33557525	chr6:33557525:G:A	1.08354e-65	-1.29021e-09	-0.665565
33557782	chr6:33557782:A:G	2.81438e-64	0.367225	2.22431
33557821	chr6:33557821:A:T	2.66506e-64	0.304405	2.23261
33557903	chr6:33557903:T:C	1.33751e-27	74.4875	12.5557
33558000	chr6:33558000:A:G	2.81056e-66	-1.29021e-09	-2.015
33558283	chr6:33558283:A:G	2.35184e-64	0.352404	2.05958
33558419	chr6:33558419:C:T	5.48272e-65	0.423746	0.532059
33558557	chr6:33558557:C:T	3.3881e-67	-2.76818	-1.36251
33558594	chr6:33558594:T:C	9.86893e-66	-1.29021e-09	-0.758991
33558602	chr6:33558602:T:C	9.45637e-66	-1.29021e-09	-0.801693
33558603	chr6:33558603:A:T	1.03251e-65	-1.29021e-09	-0.713801
33558604	chr6:33558604:T:C	1.02244e-65	-1.29021e-09	-0.723608
33558810	chr6:33558810:T:G	2.89671e-64	0.265443	2.35492
33558835	chr6:33558835:G:A	1.93478e-65	-0.555918	0.470113
33558845	chr6:33558845:C:T	5.78664e-66	-1.59638	0.303552
33558850	chr6:33558850:C:T	1.00687e-65	-1.29021e-09	-0.738947
33558859	chr6:33558859:G:A	3.26635e-65	-1.29021e-09	0.437877
33559050	chr6:33559050:C:T	8.81854e-65	0.804831	0.626228
33559056	chr6:33559056:A:G	1.78004e-67	-2.74416	-2.03017
33559174	chr6:33559174:T:C	2.1193e-29	72.3595	10.5389
33559320	chr6:33559320:A:G	1.675e-66	-2.53257	-1.42404e-09
33559357	chr6:33559357:G:A	1.34667e-64	-1.29021e-09	1.85442
33559457	chr6:33559457:G:T	3.01589e-64	0.328081	2.3326
33559466	chr6:33559466:G:A	3.00433e-64	0.288476	2.36837
33559571	chr6:33559571:A:G	3.39635e-64	0.167506	2.61198
33559970	chr6:33559970:T:C	2.76825e-66	-1.29021e-09	-2.03017
33560015	chr6:33560015:A:G	2.32374e-65	-0.549321	0.646702
33560120	chr6:33560120:A:G	3.07144e-64	0.356359	2.32258
33560456	chr6:33560456:C:T	1.08988e-64	1.64285	-1.42404e-09
33560473	chr6:33560473:A:G	3.08881e-64	0.111575	2.573
33560504	chr6:33560504:C:T	5.75571e-66	0.683202	-1.98139
33560623	chr6:33560623:GGGAGAT:G	2.21488e-63	-1.29021e-09	4.65457
33561733	chr6:33561733:G:T	3.58105e-66	0.244213	-2.01694
33561832	chr6:33561832:G:A	4.90422e-66	-1.32966	-0.128628
33561842	chr6:33561842:G:A	3.25448e-66	-1.29021e-09	-1.86835
33561866	chr6:33561866:C:T	4.08551e-66	0.345201	-1.98614
33562323	chr6:33562323:C:G	8.75418e-66	-1.29021e-09	-0.878851
33562328	chr6:33562328:A:AT	3.05972e-66	-1.29021e-09	-1.93006
33562569	chr6:33562569:T:A	9.49753e-66	1.15705	-1.9544
33562734	chr6:33562734:A:G	1.3789e-65	-0.733432	0.308918
33562758	chr6:33562758:A:C	2.78811e-66	-1.29021e-09	-2.02302
33563127	chr6:33563127:C:G	3.45797e-67	-2.77073	-1.33956
33563375	chr6:33563375:C:T	1.15213e-65	-1.29021e-09	-0.604186
33563426	chr6:33563426:TACAGGTGC:T	1.81802e-65	-0.568944	0.420896
33563599	chr6:33563599:T:C	2.41419e-65	-1.29021e-09	0.135565
33563694	chr6:33563694:A:G	7.38284e-28	75.2064	11.2426
33564049	chr6:33564049:T:C	1.17899e-65	-1.29021e-09	-0.581139
33564741	chr6:33564741:A:C	2.54073e-65	-1.29021e-09	0.186654
33564764	chr6:33564764:T:C	3.15221e-67	-2.76592	-1.43694
33564808	chr6:33564808:G:C	4.44863e-24	78.4244	16.7284
33565043	chr6:33565043:T:C	4.80534e-66	0.537798	-2.01645
33565051	chr6:33565051:G:C	1.11803e-65	-1.29021e-09	-0.634228
33565126	chr6:33565126:G:C	2.16036e-63	-1.29021e-09	4.62965
33565420	chr6:33565420:G:A	5.3356e-66	0.640323	-2.0143
33565564	chr6:33565564:G:A	2.49155e-25	87.6451	4.62538
33565578	chr6:33565578:C:T	1.44883e-65	-0.375041	-1.42404e-09
33565627	chr6:33565627:G:T	3.31892e-33	48.5566	25.58
33565848	chr6:33565848:A:G	4.78381e-65	1.38867	-0.569227
33565869	chr6:33565869:C:T	3.89432e-65	-1.29021e-09	0.613722
33566013	chr6:33566013:C:A	1.1135e-65	-1.29021e-09	-0.638285
33566014	chr6:33566014:C:T	4.67177e-66	0.470722	-1.97757
33566089	chr6:33566089:A:G	1.90897e-65	1.47491	-1.57415
33566233	chr6:33566233:C:T	2.06575e-65	1.56902	-1.58932
33566562	chr6:33566562:G:A	5.03309e-66	0.596852	-2.0292
33566596	chr6:33566596:C:T	2.85247e-66	-1.29021e-09	-2.0002
33566728	chr6:33566728:G:C	3.06458e-65	2.20235	-1.82823
33566880	chr6:33566880:C:T	1.16239e-65	-1.29021e-09	-0.595318
33566882	chr6:33566882:T:C	2.77803e-66	-1.29021e-09	-2.02664
33567103	chr6:33567103:C:T	3.49904e-21	82.998	18.8225
33567689	chr6:33567689:T:C	6.10099e-57	21.4454	-1.96205
33567751	chr6:33567751:C:T	2.83817e-66	-1.29021e-09	-2.00522
33567962	chr6:33567962:A:G	4.95789e-65	1.2062	-0.351021
33568009	chr6:33568009:C:T	3.60558e-65	2.04753	-1.51084
33568164	chr6:33568164:G:A	3.9454e-66	0.332935	-2.00877
33568227	chr6:33568227:G:T	2.74267e-65	0.263136	-1.42404e-09
33568391	chr6:33568391:A:G	1.71375e-65	1.35642	-1.56353
33568466	chr6:33568466:G:A	2.61472e-65	-1.29021e-09	0.21536
33568681	chr6:33568681:G:C	1.54639e-65	1.26113	-1.571
33568893	chr6:33568893:G:T	1.71644e-33	47.5017	25.9755
33569436	chr6:33569436:A:G	1.02549e-65	1.29235	-2.01298
33569769	chr6:33569769:A:G	1.82582e-19	88.4963	17.2788
33569779	chr6:33569779:G:A	2.57676e-63	-1.29021e-09	4.80591
33570025	chr6:33570025:C:A	1.53266e-65	1.19933	-1.51812
33570219	chr6:33570219:C:T	3.10086e-66	-1.29021e-09	-1.9167
33570484	chr6:33570484:C:T	1.5311e-21	82.1909	18.8031
33570571	chr6:33570571:T:C	2.69873e-63	-1.29021e-09	4.85215
33570717	chr6:33570717:T:C	3.27895e-66	0.0776357	-1.93849
33570757	chr6:33570757:T:A	4.31385e-65	0.716034	-1.42404e-09
33571065	chr6:33571065:T:C	2.83448e-66	-1.29021e-09	-2.00652
33571088	chr6:33571088:A:G	7.74167e-64	0.0279365	3.57547
33571916	chr6:33571916:G:A	2.772e-66	-1.29021e-09	-2.02881
33572432	chr6:33572432:A:G	0.00056349	122.343	19.0979
33572915	chr6:33572915:T:A	0.0199816	121.819	23.19
33573391	chr6:33573391:A:G	8.07606e-62	-1.29021e-09	8.25086
33573561	chr6:33573561:T:C	1.46062e-65	-1.29021e-09	-0.366933
33573730	chr6:33573730:A:G	0.381249	124.351	23.6071
33573942	chr6:33573942:A:G	1.82411e-27	70.7038	16.6497
33574321	chr6:33574321:G:A	3.60546e-66	-1.29021e-09	-1.76593
33574701	chr6:33574701:C:T	3.42706e-67	-2.50281	-1.61645
33574746	chr6:33574746:T:C	5.2001e-09	107.962	21.8855
33574884	chr6:33574884:G:T	2.23702e-66	-0.75707	-1.48617
33575339	chr6:33575339:C:T	4.14144e-67	-2.71235	-1.21757
33575597	chr6:33575597:CAGG:C	1.29247e-19	103.954	1.47605
33575632	chr6:33575632:A:C	7.53317e-27	71.0353	17.7365
33576402	chr6:33576402:G:A	9.91215e-66	-1.29021e-09	-0.754621
33576516	chr6:33576516:C:T	2.19525e-26	69.725	20.1164
33577240	chr6:33577240:C:CT	2.01601e-63	-1.29021e-09	4.56049
33577365	chr6:33577365:G:A	3.26091e-66	-1.29021e-09	-1.86637
33577426	chr6:33577426:C:G	3.82554e-66	-1.29021e-09	-1.70668
33579048	chr6:33579048:T:C	1.69056e-29	69.6524	13.02
33579060	chr6:33579060:T:C	0.21945	122.805	24.6002
33579153	chr6:33579153:T:C	0.367384	123.295	24.626
33579218	chr6:33579218:C:T	7.32354e-66	-1.29021e-09	-1.05729
33579472	chr6:33579472:C:T	5.22845e-61	10.7811	-0.662481
33579653	chr6:33579653:G:A	2.29158e-67	-2.55637	-1.96536
33579663	chr6:33579663:G:C	7.98478e-32	68.5721	8.74498
33580313	chr6:33580313:A:AG	0.0113717	120.18	24.2657
33580389	chr6:33580389:G:A	1.3672e-63	-1.29021e-09	4.17214
33580569	chr6:33580569:TGTAA:T	2.57269e-67	-2.46499	-1.94102
33580617	chr6:33580617:G:T	1.08272e-19	104.573	0.679106
33580736	chr6:33580736:T:C	7.97412e-62	8.23816	-1.42404e-09
33581321	chr6:33581321:A:G	4.0189e-27	70.2459	17.8976
33581626	chr6:33581626:C:T	1.30129e-18	106.681	1.05807
33581768	chr6:33581768:C:T	3.02479e-58	-1.29021e-09	16.4791
33582057	chr6:33582057:G:A	1.51818e-66	-2.63087	-1.42404e-09
33582211	chr6:33582211:G:A	1.09546e-58	-1.29021e-09	15.4635
33582248	chr6:33582248:A:G	8.42323e-38	63.4289	0.126052
33582407	chr6:33582407:T:A	1.3749e-66	-1.18027	-1.54973
33583068	chr6:33583068:A:G	2.77113e-66	-1.29021e-09	-2.02913
33583139	chr6:33583139:C:T	2.80735e-66	-1.29021e-09	-2.01614
33583737	chr6:33583737:A:G	7.50499e-63	-2.75867	8.63362
33584387	chr6:33584387:G:T	2.10323e-61	-2.7591	11.9671
33584425	chr6:33584425:A:G	2.27344e-27	69.5812	17.9925
33584465	chr6:33584465:C:G	1.80166e-67	-2.75072	-2.01154
33584590	chr6:33584590:A:C	2.85057e-63	-1.29021e-09	4.90689
33584596	chr6:33584596:G:A	6.7599e-66	-1.29021e-09	-1.13737
33584667	chr6:33584667:G:A	3.19794e-67	-2.63068	-1.55778
33584930	chr6:33584930:A:C	1.6901e-19	103.471	2.22679
33585662	chr6:33585662:C:T	2.96833e-66	-1.29021e-09	-1.96038
33585803	chr6:33585803:C:T	3.56558e-63	4.95096	0.179737
33586264	chr6:33586264:G:A	2.88016e-67	-2.74519	-1.54793
33586370	chr6:33586370:T:C	9.91851e-62	8.83279	-0.376427
33586480	chr6:33586480:A:G	2.71324e-67	-2.69036	-1.66247
33586666	chr6:33586666:T:C	7.13088e-66	-1.29021e-09	-1.08395
33586683	chr6:33586683:G:A	4.10589e-66	-1.29021e-09	-1.63596
33586871	chr6:33586871:C:G	2.77487e-66	-1.29021e-09	-2.02778
33587027	chr6:33587027:C:CACACACAT	2.77487e-66	-1.29021e-09	-2.02778
33587155	chr6:33587155:G:A	3.33647e-65	-1.29021e-09	0.459116
33587571	chr6:33587571:G:A	9.10924e-67	-2.25669	-0.884986
33587771	chr6:33587771:C:T	6.34118e-66	-1.29021e-09	-1.20132
33588100	chr6:33588100:G:A	2.77691e-26	88.7343	1.34201
33588127	chr6:33588127:T:C	1.44523e-61	7.17025	1.66256
33588251	chr6:33588251:T:C	1.51805e-61	7.25222	1.62975
33588321	chr6:33588321:A:G	6.63772e-66	-1.29021e-09	-1.15561
33588378	chr6:33588378:G:C	3.7363e-61	9.78264	-1.42404e-09
33588529	chr6:33588529:T:C	1.16398e-66	-2.26985	-0.626688
33588548	chr6:33588548:G:A	8.79862e-67	-2.25407	-0.9223
33588816	chr6:33588816:C:T	4.96874e-65	-1.29021e-09	0.857369
33589192	chr6:33589192:C:G	3.09665e-66	-1.29021e-09	-1.91806
33589268	chr6:33589268:A:C	6.11453e-52	30.2775	0.720978
33589402	chr6:33589402:G:T	6.58819e-67	-2.46354	-1.00214
33589448	chr6:33589448:A:G	9.90978e-62	7.35505	1.10043
33589718	chr6:33589718:T:G	5.05604e-66	-1.29021e-09	-1.4278
33589937	chr6:33589937:T:A	5.53146e-66	-1.86281	0.524876
33589964	chr6:33589964:T:C	1.97953e-67	-2.64174	-2.02637
33590156	chr6:33590156:G:A	2.77962e-66	-1.29021e-09	-2.02607
33590649	chr6:33590649:TG:T	2.91322e-66	-1.29021e-09	-1.97912
33590852	chr6:33590852:C:T	5.16e-66	-1.29021e-09	-1.40745
33590881	chr6:33590881:G:A	7.70396e-63	7.03673	-1.13562
33590974	chr6:33590974:G:A	5.43015e-67	-2.44293	-1.21607
33591095	chr6:33591095:C:T	1.15929e-65	-1.29021e-09	-0.597991
33591138	chr6:33591138:C:T	7.77026e-63	7.04432	-1.13465
33591173	chr6:33591173:A:G	1.70724e-66	-2.26878	-0.24473
33591195	chr6:33591195:C:T	4.96834e-65	0.857288	-1.42404e-09
33591929	chr6:33591929:G:A	3.55503e-66	-0.964111	-0.815909
33592126	chr6:33592126:CACTTGA:C	2.64295e-66	-2.07649	-1.42404e-09
33592260	chr6:33592260:C:T	1.02403e-66	-1.39353	-1.63111
33593077	chr6:33593077:C:A	1.18538e-65	-1.29021e-09	-0.575733
33593087	chr6:33593087:G:A	2.771e-66	-1.29021e-09	-2.02917
33593119	chr6:33593119:A:G	5.07758e-67	-1.96474	-1.76139
33593298	chr6:33593298:G:C	1.98466e-67	-2.66283	-2.00269
33593387	chr6:33593387:C:T	2.50473e-63	5.99228	-1.21472
33593592	chr6:33593592:G:A	1.38835e-66	-2.72027	-1.42404e-09
33593910	chr6:33593910:G:A	4.26617e-66	-0.546664	-1.051
33594034	chr6:33594034:A:T	5.75682e-62	7.05653	0.855812
33594185	chr6:33594185:T:C	1.01677e-59	12.3769	0.709465
33594670	chr6:33594670:A:G	4.68532e-51	27.0518	5.98302
33594932	chr6:33594932:T:C	1.82565e-61	10.2954	-1.22896
33594943	chr6:33594943:C:T	1.69176e-61	10.2578	-1.26746
33595129	chr6:33595129:G:A	2.77738e-66	-1.29021e-09	-2.02687
33595193	chr6:33595193:A:C	2.77004e-66	-1.29021e-09	-2.02952
33595198	chr6:33595198:C:A	2.50874e-65	-1.29021e-09	0.173985
33595276	chr6:33595276:G:A	1.11563e-65	-1.29021e-09	-0.636373
33595568	chr6:33595568:C:T	1.40562e-66	-2.7079	-1.42404e-09
33595587	chr6:33595587:G:A	2.90113e-67	-2.7026	-1.58327
33595875	chr6:33595875:C:T	1.39507e-56	22.2039	-1.89344
33596146	chr6:33596146:G:A	2.50945e-57	20.4624	-1.86745
33596164	chr6:33596164:T:C	1.08204e-56	21.8572	-1.80093
33596169	chr6:33596169:T:C	1.12324e-63	4.83517	-0.859578
33596171	chr6:33596171:C:T	1.97695e-57	20.2229	-1.86648
33596301	chr6:33596301:T:G	4.08079e-57	21.0374	-1.95625
33596325	chr6:33596325:G:A	2.27569e-57	20.395	-1.89781
33596519	chr6:33596519:A:T	8.48592e-29	84.7733	-0.487651
33596575	chr6:33596575:T:C	1.19885e-55	23.9065	-1.44505
33596635	chr6:33596635:T:C	2.43693e-57	20.4494	-1.88376
33596829	chr6:33596829:C:T	1.68176e-57	20.0895	-1.89474
33597225	chr6:33597225:A:G	2.48132e-57	20.5053	-1.92163
33597240	chr6:33597240:A:G	1.43346e-66	-2.68829	-1.42404e-09
33597321	chr6:33597321:T:G	6.33679e-58	19.1638	-1.94514
33597323	chr6:33597323:T:C	1.50963e-65	-0.333934	-1.42404e-09
33597376	chr6:33597376:A:G	3.07549e-66	-1.29021e-09	-1.92492
33597494	chr6:33597494:T:A	1.23415e-65	-1.29021e-09	-0.535411
33597553	chr6:33597553:T:C	1.20841e-65	-1.29021e-09	-0.556489
33597629	chr6:33597629:C:A	4.19762e-51	26.2874	6.63754
33597697	chr6:33597697:G:A	5.09909e-63	6.62049	-1.13206
33597703	chr6:33597703:G:C	2.77018e-66	-1.29021e-09	-2.02947
33597787	chr6:33597787:A:C	1.25956e-65	-1.29021e-09	-0.515037
33598125	chr6:33598125:C:T	1.17045e-65	-1.29021e-09	-0.588412
33598173	chr6:33598173:A:G	1.20418e-65	-1.29021e-09	-0.559999
33598363	chr6:33598363:G:A	4.92494e-56	23.227	-1.65521
33598381	chr6:33598381:A:G	5.18368e-63	6.62507	-1.12018
33598433	chr6:33598433:A:G	1.25444e-65	-1.29021e-09	-0.519109
33598510	chr6:33598510:TTTTA:T	3.32507e-38	64.6014	-1.9759
33598541	chr6:33598541:T:C	6.40286e-66	-1.29021e-09	-1.19164
33598804	chr6:33598804:C:T	2.99118e-67	-2.69057	-1.56473
33599332	chr6:33599332:T:TTC	1.1764e-65	-1.29021e-09	-0.583341
33599511	chr6:33599511:T:C	2.39704e-56	21.6827	-0.830967
33599636	chr6:33599636:C:T	2.79249e-66	-1.29021e-09	-2.02145
33599649	chr6:33599649:C:T	1.19948e-56	21.987	-1.82766
33599783	chr6:33599783:T:C	6.67874e-66	0.876514	-2.02597
33599845	chr6:33599845:T:C	5.80666e-63	6.67631	-1.05793
33599850	chr6:33599850:C:G	1.30245e-65	-1.29021e-09	-0.481551
33600122	chr6:33600122:C:T	1.98738e-65	-0.0589776	-1.42404e-09
33600244	chr6:33600244:G:A	6.23366e-38	65.2401	-1.98616
33600301	chr6:33600301:C:T	1.19966e-65	-1.29021e-09	-0.563755
33600355	chr6:33600355:T:C	4.17848e-38	64.8313	-1.97736
33600477	chr6:33600477:A:G	3.86451e-63	6.40711	-1.1959
33600588	chr6:33600588:T:C	2.32511e-38	64.2403	-1.97254
33600682	chr6:33600682:C:G	1.114e-62	6.26991	-1.42404e-09
33600715	chr6:33600715:CAGAT:C	2.76829e-66	-1.29021e-09	-2.03015
33600899	chr6:33600899:A:G	1.41428e-65	-1.29021e-09	-0.399179
33600910	chr6:33600910:A:G	3.31428e-38	64.6147	-1.99243
33600982	chr6:33600982:A:G	2.41275e-38	64.2941	-1.98933
33601318	chr6:33601318:C:T	2.78521e-66	-1.29021e-09	-2.02406
33601477	chr6:33601477:T:C	2.76839e-66	-1.29021e-09	-2.03011
33601564	chr6:33601564:C:T	4.06126e-39	62.4218	-1.89892
33601587	chr6:33601587:C:T	1.02371e-38	63.3895	-1.94208
33601657	chr6:33601657:T:C	3.14863e-39	62.2181	-1.94976
33601664	chr6:33601664:G:T	7.33094e-67	-2.18198	-1.17688
33601689	chr6:33601689:C:G	2.16899e-38	64.1525	-1.95424
33601980	chr6:33601980:G:A	1.56025e-63	6.3328	-2.02859
33602106	chr6:33602106:G:T	3.186e-39	62.1214	-1.84123
33602247	chr6:33602247:G:A	5.58904e-64	3.27759	-1.42404e-09
33602298	chr6:33602298:G:A	1.05099e-38	63.3169	-1.84313
33602314	chr6:33602314:TTAA:T	1.08411e-39	61.0456	-1.84346
33602399	chr6:33602399:G:A	9.49694e-39	63.2318	-1.85945
33602518	chr6:33602518:C:T	2.27866e-63	5.48245	-0.799494
33602597	chr6:33602597:C:T	2.6432e-39	61.7453	-1.65186
33602650	chr6:33602650:G:A	2.83288e-66	-1.29021e-09	-2.00709
33602698	chr6:33602698:G:A	2.24193e-38	63.8132	-1.58188
33602711	chr6:33602711:C:T	1.35242e-38	63.3326	-1.60672
33602776	chr6:33602776:A:G	1.00373e-38	63.0858	-1.65812
33602800	chr6:33602800:A:G	8.52595e-39	62.9424	-1.67785
33602816	chr6:33602816:A:G	1.01396e-38	63.1087	-1.6708
33603035	chr6:33603035:C:G	1.08487e-38	63.1744	-1.66899
33603155	chr6:33603155:G:A	4.17726e-57	20.9787	-1.87419
33603335	chr6:33603335:T:G	2.83331e-66	-1.29021e-09	-2.00694
33603520	chr6:33603520:TA:T	2.05774e-40	57.5404	-1.42404e-09
33603674	chr6:33603674:C:T	5.23749e-66	-1.29021e-09	-1.39254
33603928	chr6:33603928:G:A	4.0373e-66	-1.29021e-09	-1.65281
33604208	chr6:33604208:G:A	2.44659e-39	61.6434	-1.62732
33604322	chr6:33604322:A:G	2.81347e-66	-1.29021e-09	-2.01396
33604348	chr6:33604348:A:G	2.68009e-58	17.4477	-1.08958
33604382	chr6:33604382:C:A	1.9379e-58	17.0446	-1.01068
33604526	chr6:33604526:TGATTGCTC:T	4.83903e-66	-1.29021e-09	-1.47167
33604680	chr6:33604680:C:T	1.86516e-65	-1.29021e-09	-0.122451
33604779	chr6:33604779:C:T	4.41282e-67	-2.74337	-1.12308
33604786	chr6:33604786:C:T	1.42799e-60	11.1234	-1.42404e-09
33604811	chr6:33604811:T:C	1.36747e-65	-1.29021e-09	-0.432838
33604917	chr6:33604917:C:A	9.71011e-65	1.52737	-1.42404e-09
33605447	chr6:33605447:C:A	3.39688e-63	5.08223	-1.42404e-09
33605993	chr6:33605993:A:T	2.33967e-63	4.70938	-1.42404e-09
33606130	chr6:33606130:T:G	1.59117e-66	-2.77306	0.189155
33606134	chr6:33606134:T:A	1.24773e-63	4.0807	-1.42404e-09
33606217	chr6:33606217:G:A	2.89951e-67	-2.26743	-2.01899
33606282	chr6:33606282:A:G	6.85265e-64	3.48142	-1.42404e-09
33606457	chr6:33606457:G:A	1.71596e-63	4.03205	0.367297
33606461	chr6:33606461:C:T	3.74624e-67	-2.1609	-1.86931
33606468	chr6:33606468:C:T	4.40566e-67	-2.70377	-1.16431
33606689	chr6:33606689:A:G	2.85854e-63	4.14067	0.769011
33606711	chr6:33606711:T:G	6.24505e-67	-2.77244	-0.746742
33606808	chr6:33606808:A:C	2.82241e-66	-1.29021e-09	-2.01079
33606858	chr6:33606858:A:G	2.64122e-63	4.26446	0.566156
33607101	chr6:33607101:C:T	1.15515e-65	-1.29021e-09	-0.601566
33607232	chr6:33607232:G:A	3.41059e-63	3.48558	1.60068
33607278	chr6:33607278:G:C	4.72501e-66	-1.29021e-09	-1.49551
33607340	chr6:33607340:C:G	1.2793e-63	-1.29021e-09	4.10568
33607587	chr6:33607587:T:C	3.3185e-66	-1.29021e-09	-1.84887
33607618	chr6:33607618:C:T	3.64682e-67	-2.15727	-1.89984
33607729	chr6:33607729:A:G	4.59724e-67	-2.72285	-1.10267
33607765	chr6:33607765:G:T	3.6777e-66	-1.29021e-09	-1.7461
33607913	chr6:33607913:C:T	1.18228e-63	5.80636	-1.77954
33608170	chr6:33608170:C:T	3.46859e-66	-1.29021e-09	-1.80463
33608195	chr6:33608195:CA:C	1.2145e-63	5.84725	-1.79354
33608396	chr6:33608396:A:G	2.76988e-53	26.0491	1.85497
33608907	chr6:33608907:G:A	4.55608e-64	-1.29021e-09	3.07325
33608908	chr6:33608908:A:G	7.94112e-54	25.6678	0.98691
33609307	chr6:33609307:T:G	6.44247e-67	-2.67396	-0.814101
33609741	chr6:33609741:TC:T	1.17894e-63	5.80154	-1.77755
33610046	chr6:33610046:C:T	1.92848e-66	-2.52731	0.135657
33610411	chr6:33610411:C:G	2.78709e-66	-1.29021e-09	-2.02338
33610614	chr6:33610614:A:T	4.96853e-66	-1.44526	-1.42404e-09
33610770	chr6:33610770:C:T	1.34369e-66	-2.75296	-1.42404e-09
33610891	chr6:33610891:TG:T	3.80729e-66	-1.29021e-09	-1.71146
33611208	chr6:33611208:C:G	4.54358e-66	-1.29021e-09	-1.53467
33611439	chr6:33611439:A:G	3.45286e-66	0.142014	-1.95119
33611489	chr6:33611489:G:A	6.26752e-66	-1.29021e-09	-1.213
33612573	chr6:33612573:G:T	2.77748e-66	-0.0121742	-2.01466
33612626	chr6:33612626:G:C	1.59895e-65	-0.276451	-1.42404e-09
33612883	chr6:33612883:TGCC:T	1.09093e-66	-2.25828	-0.703071
33613057	chr6:33613057:C:T	1.03974e-66	-2.21317	-0.796239
33613180	chr6:33613180:C:T	1.0779e-66	-2.25545	-0.71791
33613234	chr6:33613234:C:T	1.10938e-66	-2.22351	-0.721066
33613314	chr6:33613314:A:G	1.04137e-66	-2.27072	-0.737129
33613467	chr6:33613467:G:A	1.33512e-66	-2.76962	0.0102562
33613856	chr6:33613856:C:G	3.94309e-56	23.0877	-1.73823
33613925	chr6:33613925:G:A	6.39071e-66	-1.29021e-09	-1.19354
33614028	chr6:33614028:G:A	7.75713e-36	67.7806	0.297143
33614313	chr6:33614313:G:A	1.08911e-66	-2.24483	-0.718196
33614450	chr6:33614450:G:C	4.06931e-66	-1.29021e-09	-1.64491
33614530	chr6:33614530:T:G	1.0436e-66	-2.29255	-0.71315
33614567	chr6:33614567:G:A	2.864e-66	-1.29021e-09	-1.99616
33614615	chr6:33614615:T:C	9.56184e-67	-2.7728	-0.320391
33614889	chr6:33614889:G:A	9.59593e-67	-2.30939	-0.780241
33615094	chr6:33615094:A:T	3.23166e-66	-1.29021e-09	-1.87539
33615336	chr6:33615336:C:A	1.14135e-66	-2.24194	-0.67423
33618402	chr6:33618402:C:A	2.70623e-66	-0.0489718	-2.00385
33618487	chr6:33618487:G:A	2.69746e-42	53.4562	-0.250222
33618630	chr6:33618630:G:C	2.92871e-42	53.3196	-0.0314175
33618971	chr6:33618971:T:C	1.36654e-66	-2.77128	0.0351806
33619298	chr6:33619298:T:C	1.35042e-66	-2.77252	0.0245491
33619389	chr6:33619389:C:T	3.02739e-66	-1.29021e-09	-1.94068
33619483	chr6:33619483:C:A	1.19084e-66	-2.23862	-0.635101
33619615	chr6:33619615:C:T	1.39123e-65	0.772582	-1.18819
33619627	chr6:33619627:G:A	3.14366e-67	-2.17814	-2.02744
33619666	chr6:33619666:G:A	1.19641e-66	-2.24276	-0.626293
33619764	chr6:33619764:C:T	8.04729e-66	-1.29021e-09	-0.963047
33619949	chr6:33619949:T:A	1.48755e-66	-2.76892	0.117664
33620177	chr6:33620177:C:T	1.56883e-65	0.847409	-1.14287
33620370	chr6:33620370:C:T	7.2282e-36	67.0313	0.975894
33620574	chr6:33620574:G:A	1.54768e-65	0.849491	-1.15853
33620710	chr6:33620710:GGA:G	5.26179e-66	-1.29021e-09	-1.38791
33620833	chr6:33620833:G:A	2.64019e-66	-0.161887	-1.91564
33620926	chr6:33620926:G:A	6.16502e-67	-2.5099	-1.02217
33621555	chr6:33621555:C:T	1.81851e-67	-2.77254	-1.98041
33621584	chr6:33621584:G:GC	1.03997e-64	1.59598	-1.42404e-09
33622033	chr6:33622033:G:A	1.66368e-65	0.900801	-1.13757
33622232	chr6:33622232:A:T	4.07613e-66	-1.64324	-1.42404e-09
33622284	chr6:33622284:C:T	3.07159e-58	16.4945	-1.42404e-09
33622514	chr6:33622514:C:T	3.23112e-66	-1.96132	0.0857623
33622694	chr6:33622694:T:C	2.93072e-66	-1.9976	0.0244684
33623221	chr6:33623221:T:A	7.34699e-67	-1.53905	-1.81762
33623756	chr6:33623756:A:G	5.9424e-66	-1.29021e-09	-1.26627
33623971	chr6:33623971:A:T	3.27261e-66	-1.29021e-09	-1.86279
33624933	chr6:33624933:A:G	1.42764e-66	-2.69236	-1.42404e-09
33625104	chr6:33625104:A:C	3.12866e-66	-1.94645	0.0386704
33625508	chr6:33625508:C:T	2.84369e-55	24.7629	-1.43778
33625510	chr6:33625510:C:T	3.14825e-56	22.8216	-1.69728
33625671	chr6:33625671:T:TC	1.61335e-66	-2.76633	0.196259
33625800	chr6:33625800:C:A	3.47748e-56	22.9533	-1.72953
33625970	chr6:33625970:T:C	2.91136e-66	-1.29021e-09	-1.97976
33626048	chr6:33626048:A:C	3.12203e-66	-1.98268	0.0727847
33626164	chr6:33626164:G:A	1.69986e-66	-2.51784	-1.42404e-09
33626464	chr6:33626464:G:A	7.2668e-65	2.52194	-1.28442
33626497	chr6:33626497:C:G	2.77288e-66	-1.29021e-09	-2.02849
33626660	chr6:33626660:C:A	1.52728e-65	-0.611231	0.288923
33626994	chr6:33626994:G:T	3.21851e-66	-1.29021e-09	-1.87946
33626996	chr6:33626996:T:C	2.45946e-67	-2.73569	-1.71534
33627622	chr6:33627622:A:G	1.49777e-65	-0.633204	0.291382
33627748	chr6:33627748:T:C	1.94244e-65	-0.471489	0.389634
33627822	chr6:33627822:T:C	1.59403e-65	-0.582709	0.303177
33628071	chr6:33628071:C:T	7.7698e-67	-2.73195	-0.568775
33628362	chr6:33628362:G:T	6.22883e-66	-1.29021e-09	-1.21919
33628722	chr6:33628722:C:G	1.55802e-65	-0.538696	0.236317
33629091	chr6:33629091:C:T	1.47507e-65	-0.607348	0.250257
33629215	chr6:33629215:A:AT	1.50477e-65	-0.628613	0.291459
33629302	chr6:33629302:C:T	7.38382e-46	46.7315	-1.7289
33629358	chr6:33629358:G:A	6.08111e-66	-1.29021e-09	-1.24319
33629455	chr6:33629455:T:TCA	1.56138e-65	-0.591506	0.291279
33629638	chr6:33629638:G:A	1.05002e-65	-0.771849	0.0748652
33629815	chr6:33629815:A:G	9.85962e-66	-1.10099	0.341057
33629850	chr6:33629850:TG:T	2.93337e-66	-1.29021e-09	-1.97223
33629919	chr6:33629919:C:T	3.04077e-66	-0.279645	-1.65663
33629954	chr6:33629954:C:G	1.59094e-66	-2.76357	0.179511
33630127	chr6:33630127:C:T	6.47423e-66	-1.29021e-09	-1.18055
33630503	chr6:33630503:C:T	6.64543e-67	-2.48796	-0.969078
33630836	chr6:33630836:T:C	2.58376e-66	-2.15412	0.0549867
33630865	chr6:33630865:G:A	2.68233e-66	-2.13994	0.07824
33631430	chr6:33631430:C:A	7.06231e-67	-2.48322	-0.912974
33631718	chr6:33631718:A:G	5.54795e-67	-1.68314	-1.95439
33631982	chr6:33631982:T:C	5.92632e-61	11.9632	-1.71928
33632202	chr6:33632202:C:T	4.92464e-61	11.7225	-1.66373
33632367	chr6:33632367:C:T	8.64232e-65	2.83206	-1.42119
33633118	chr6:33633118:C:A	5.79719e-56	23.62	-1.88518
33633355	chr6:33633355:G:A	2.58203e-64	4.47379	-1.96843
33633395	chr6:33633395:C:A	6.08495e-67	-1.59098	-1.95417
33633953	chr6:33633953:C:G	7.11383e-56	23.8093	-1.86983
33634236	chr6:33634236:A:C	4.40073e-65	-1.29021e-09	0.735972
33634346	chr6:33634346:T:C	5.75288e-67	-1.64635	-1.95492
33635120	chr6:33635120:A:G	2.97788e-66	-1.95717	-1.42404e-09
33635197	chr6:33635197:C:T	5.11424e-65	-1.29021e-09	0.886231
33635298	chr6:33635298:T:C	3.00793e-66	-1.29021e-09	-1.94713
33635757	chr6:33635757:T:C	5.38889e-66	-1.36404	-1.42404e-09
33635875	chr6:33635875:T:G	1.92058e-66	-1.68015	-0.715605
33635975	chr6:33635975:G:A	3.01308e-66	-1.29021e-09	-1.94542
33636053	chr6:33636053:G:A	1.63424e-65	0.986755	-1.24138
33636481	chr6:33636481:C:T	1.41149e-66	-2.76235	0.0586166
33636575	chr6:33636575:T:C	3.09038e-64	-1.29021e-09	2.68508
33636829	chr6:33636829:C:T	2.05158e-67	-2.603	-2.02936
33636919	chr6:33636919:C:T	1.39276e-66	-2.71709	-1.42404e-09
33636924	chr6:33636924:C:T	6.06737e-66	-1.29021e-09	-1.24546
33637241	chr6:33637241:G:A	1.35124e-66	-2.43725	-0.310112
33637398	chr6:33637398:T:C	5.12428e-66	-0.165785	-1.24861
33637509	chr6:33637509:C:A	1.7872e-65	0.888857	-1.054
33637600	chr6:33637600:C:A	1.1962e-66	-1.67934	-1.18989
33637842	chr6:33637842:A:T	6.11429e-67	-1.99443	-1.54591
33638249	chr6:33638249:C:T	3.01708e-66	-1.29021e-09	-1.94409
33638389	chr6:33638389:G:A	1.76153e-65	-1.29021e-09	-0.179616
33638483	chr6:33638483:A:G	1.17654e-65	-1.29021e-09	-0.583222
33638768	chr6:33638768:T:C	2.16397e-66	-0.34714	-1.9293
33638954	chr6:33638954:G:A	5.69919e-67	-1.62039	-1.99026
33639046	chr6:33639046:TAGTG:T	1.24216e-66	-2.48298	-0.348548
33639328	chr6:33639328:G:A	4.40818e-64	3.32228	-0.282032
33639656	chr6:33639656:A:G	2.98012e-66	-1.29021e-09	-1.95642
33639729	chr6:33639729:G:A	1.56399e-66	-0.863931	-1.73721
33640064	chr6:33640064:T:A	8.92905e-65	-1.29021e-09	1.44351
33640417	chr6:33640417:T:C	1.59319e-65	-1.29021e-09	-0.280056
33640439	chr6:33640439:G:T	1.22103e-65	0.0862846	-0.632384
33640602	chr6:33640602:T:C	1.91624e-67	-2.76473	-1.93587
33641096	chr6:33641096:C:T	1.70092e-65	-1.29021e-09	-0.214629
33641467	chr6:33641467:C:T	2.56976e-33	71.5368	2.34389
33641704	chr6:33641704:A:C	3.43051e-66	-1.29021e-09	-1.81567
33641815	chr6:33641815:C:T	4.70647e-65	2.64632	-1.84318
33641869	chr6:33641869:C:G	1.32473e-66	-2.76718	-1.42404e-09
33642020	chr6:33642020:TTTG:T	2.32569e-53	28.8105	-1.08121
33642074	chr6:33642074:C:T	1.12469e-65	-0.321676	-0.30661
33642094	chr6:33642094:A:G	5.44706e-66	-1.29021e-09	-1.35331
33642120	chr6:33642120:G:A	4.61424e-66	-1.29021e-09	-1.51924
33642573	chr6:33642573:A:G	7.22688e-67	-2.70405	-0.669108
33642654	chr6:33642654:C:G	2.64103e-65	-0.493573	0.718947
33642928	chr6:33642928:A:G	5.61523e-67	-2.71143	-0.914051
33642968	chr6:33642968:C:CTT	2.89118e-66	-1.29021e-09	-1.98672
33643061	chr6:33643061:A:G	5.54325e-66	-1.29021e-09	-1.3358
33643284	chr6:33643284:C:G	4.50476e-40	54.9804	3.34357
33643501	chr6:33643501:G:T	7.13543e-38	58.4336	4.95552
33643543	chr6:33643543:C:T	6.9119e-66	-1.29021e-09	-1.11514
33643562	chr6:33643562:C:T	7.98615e-58	19.2599	-1.8099
33643574	chr6:33643574:G:A	6.44864e-38	58.1849	5.10299
33643701	chr6:33643701:C:T	5.43466e-66	-1.29021e-09	-1.35559
33643772	chr6:33643772:T:TG	2.88861e-65	-1.29021e-09	0.31498
33643849	chr6:33643849:G:A	1.67071e-66	-2.53513	-1.42404e-09
33643865	chr6:33643865:G:A	1.25046e-66	-1.10734	-1.71753
33644094	chr6:33644094:G:A	4.821e-66	-1.29021e-09	-1.4754
33644811	chr6:33644811:G:A	6.49931e-66	-1.29021e-09	-1.17669
33644820	chr6:33644820:C:T	2.12387e-67	-2.71113	-1.88659
33645479	chr6:33645479:CA:C	7.70976e-66	-1.29021e-09	-1.00589
33645567	chr6:33645567:G:A	1.96228e-39	59.0055	0.789976
33646000	chr6:33646000:G:T	2.46173e-59	13.9781	-0.00747999
33646510	chr6:33646510:T:G	2.88479e-66	-1.29021e-09	-1.98893
33646625	chr6:33646625:A:G	5.07333e-66	-1.29021e-09	-1.42439
33646654	chr6:33646654:A:AT	1.14708e-66	-0.890764	-2.0204
33646776	chr6:33646776:A:G	3.39067e-64	-1.29021e-09	2.77782
33646861	chr6:33646861:G:A	5.23352e-66	-1.29021e-09	-1.3933
33646933	chr6:33646933:A:C	4.09424e-65	-1.29021e-09	0.663784
33647016	chr6:33647016:T:C	3.69586e-62	9.49874	-2.02957
33647094	chr6:33647094:G:C	2.01193e-66	-2.34929	-1.42404e-09
33647245	chr6:33647245:C:T	1.09142e-64	-1.29021e-09	1.64427
33647253	chr6:33647253:T:C	4.55598e-60	12.8599	-0.576296
33647329	chr6:33647329:G:A	1.77634e-66	-0.686326	-1.7875
33647474	chr6:33647474:T:G	8.24023e-66	-0.904783	-0.0345703
33647718	chr6:33647718:A:G	3.39832e-66	-1.29021e-09	-1.8251
33647774	chr6:33647774:T:C	1.72719e-54	26.6447	-1.51559
33647781	chr6:33647781:G:A	2.48372e-64	-1.29021e-09	2.46655
33647855	chr6:33647855:G:T	3.57946e-66	-1.29021e-09	-1.77317
33648022	chr6:33648022:C:CT	4.96632e-66	-1.29021e-09	-1.4457
33648154	chr6:33648154:C:T	7.95812e-54	28.1034	-1.4466
33648385	chr6:33648385:A:G	1.09979e-65	-0.210806	-0.439869
33648531	chr6:33648531:G:A	3.29954e-65	-1.29021e-09	0.447986
33648739	chr6:33648739:G:A	2.77134e-66	-1.29021e-09	-2.02905
33649051	chr6:33649051:C:T	5.4269e-53	29.9349	-1.35829
33649186	chr6:33649186:A:G	4.43879e-66	-0.885132	-0.672868
33649326	chr6:33649326:A:G	1.02565e-66	-2.02747	-0.995578
33649626	chr6:33649626:T:C	4.20179e-60	14.0709	-1.86831
33649687	chr6:33649687:C:T	9.2066e-53	30.4386	-1.33346
33650147	chr6:33650147:C:T	2.43204e-39	59.1421	0.868032
33650164	chr6:33650164:C:T	2.77388e-66	-1.29021e-09	-2.02813
33650385	chr6:33650385:A:T	3.49552e-65	1.88306	-1.37738
33650567	chr6:33650567:C:T	5.16856e-66	-1.29021e-09	-1.40579
33650584	chr6:33650584:G:A	1.85723e-66	-2.53542	0.106122
33650658	chr6:33650658:C:G	2.77062e-66	-1.29021e-09	-2.02931
33650679	chr6:33650679:G:A	1.11768e-64	-1.29021e-09	1.66804
33650858	chr6:33650858:G:A	4.20392e-66	-0.917885	-0.694479
33651010	chr6:33651010:T:C	4.61832e-66	-1.89741	0.379056
33651043	chr6:33651043:G:A	7.69087e-60	14.6519	-1.84478
33651046	chr6:33651046:A:G	4.79575e-66	-1.89348	0.412834
33651047	chr6:33651047:C:T	1.47569e-36	64.4289	1.98936
33651089	chr6:33651089:A:T	2.3129e-39	59.0792	0.880688
33651137	chr6:33651137:C:T	1.19526e-64	-1.29021e-09	1.73515
33651170	chr6:33651170:A:G	2.77016e-66	-1.29021e-09	-2.02948
33651202	chr6:33651202:G:A	1.81081e-39	58.8475	0.867694
33651256	chr6:33651256:G:A	1.63483e-66	-2.04367	-0.513173
33651407	chr6:33651407:G:C	2.12796e-39	59.0015	0.875036
33651665	chr6:33651665:G:A	1.18401e-64	0.0507666	1.67493
33651778	chr6:33651778:G:A	7.78747e-65	1.30672	-1.42404e-09
33651837	chr6:33651837:T:C	3.82382e-65	-1.29021e-09	0.595452
33652143	chr6:33652143:C:T	4.08558e-48	41.6158	-1.81014
33652178	chr6:33652178:C:T	1.16524e-66	-0.925923	-1.96953
33652372	chr6:33652372:C:A	1.11779e-64	-1.29021e-09	1.66814
33652529	chr6:33652529:C:G	1.81331e-66	-1.84888	-0.604352
33652667	chr6:33652667:C:T	4.25745e-66	-1.29021e-09	-1.59971
33652686	chr6:33652686:G:A	2.78691e-66	-1.29021e-09	-2.02345
33652866	chr6:33652866:G:A	8.05243e-66	-1.29021e-09	-0.962408
33653064	chr6:33653064:T:C	2.81729e-66	-1.29021e-09	-2.01261
33653223	chr6:33653223:T:A	7.53159e-54	27.6232	-1.02141
33653383	chr6:33653383:G:A	8.10229e-67	-1.26676	-1.99206
33653406	chr6:33653406:C:T	3.43655e-66	-1.29021e-09	-1.81391
33653587	chr6:33653587:TA:T	3.67875e-40	60.0569	-1.93552
33653905	chr6:33653905:G:A	4.06034e-55	25.6827	-2.00137
33654088	chr6:33654088:C:T	1.5146e-54	26.8202	-1.82237
33654221	chr6:33654221:T:C	4.27307e-66	-1.29021e-09	-1.59605
33654295	chr6:33654295:A:T	1.18148e-65	-1.29021e-09	-0.579033
33654659	chr6:33654659:C:G	1.08431e-36	64.8809	1.22923
33654727	chr6:33654727:G:A	2.83188e-66	-1.29021e-09	-2.00744
33655156	chr6:33655156:C:T	3.24096e-40	59.8965	-1.90183
33655238	chr6:33655238:C:T	4.60462e-55	25.8344	-2.02728
33655262	chr6:33655262:T:C	3.82729e-67	-2.23987	-1.76894
33655444	chr6:33655444:C:G	1.04589e-66	-1.01043	-1.99308
33655720	chr6:33655720:G:T	2.88802e-66	-1.29021e-09	-1.98781
33655732	chr6:33655732:T:C	3.16726e-55	25.4381	-2.00522
33655890	chr6:33655890:A:ATG	3.18785e-66	-1.29021e-09	-1.88904
33656045	chr6:33656045:G:A	2.96633e-66	-1.29021e-09	-1.96106
33656104	chr6:33656104:G:A	2.82993e-66	-1.29021e-09	-2.00813
33656346	chr6:33656346:G:A	3.35278e-55	25.4816	-1.9918
33656444	chr6:33656444:A:G	1.16445e-58	17.3657	-1.84119
33656527	chr6:33656527:TC:T	2.61744e-40	59.8097	-2.02866
33656887	chr6:33656887:G:A	1.22553e-66	-1.87337	-0.971639
33656956	chr6:33656956:A:G	1.16513e-56	22.1548	-2.02445
33656983	chr6:33656983:T:C	1.90247e-55	24.7985	-1.87525
33657071	chr6:33657071:G:A	5.35612e-66	-1.29021e-09	-1.37014
33657405	chr6:33657405:A:G	2.00728e-66	-0.718711	-1.63289
33657919	chr6:33657919:T:C	3.58969e-40	59.8597	-1.76285
33658265	chr6:33658265:C:T	1.10486e-57	19.5081	-1.73345
33658366	chr6:33658366:A:AG	4.62342e-67	-2.76543	-1.0544
33658416	chr6:33658416:T:G	6.14694e-58	18.901	-1.71279
33658940	chr6:33658940:T:C	9.50831e-66	-2.70129	1.90508
33659129	chr6:33659129:TG:T	4.1122e-66	-1.29021e-09	-1.63442
33659300	chr6:33659300:G:A	8.12377e-57	21.1531	-1.38344
33659590	chr6:33659590:A:G	5.26334e-67	-1.67373	-2.01647
33659786	chr6:33659786:T:C	5.6929e-66	-2.75463	1.44547
33659796	chr6:33659796:C:T	4.63235e-67	-1.91832	-1.89958
33660286	chr6:33660286:A:T	4.92323e-65	-1.29021e-09	0.848169
33660745	chr6:33660745:G:A	4.45356e-67	-2.38008	-1.47719
33661009	chr6:33661009:G:A	2.2748e-67	-2.76064	-1.76843
33661030	chr6:33661030:T:A	3.5457e-66	-1.29021e-09	-1.78265
33661086	chr6:33661086:A:G	6.67283e-62	8.78584	-0.725843
33661269	chr6:33661269:A:G	6.44877e-61	9.69371	0.634726
33661334	chr6:33661334:C:T	1.33879e-66	-2.77196	0.0153487
33661342	chr6:33661342:G:A	3.08601e-66	-0.339511	-1.58199
33661579	chr6:33661579:C:T	3.43504e-67	-2.76323	-1.35371
33661843	chr6:33661843:T:A	2.7194e-67	-2.57675	-1.7738
33661865	chr6:33661865:AG:A	1.0617e-62	5.84489	0.376938
33662175	chr6:33662175:G:A	3.94751e-64	-1.29021e-09	2.92987
33662272	chr6:33662272:C:T	4.27861e-66	-1.29021e-09	-1.59475
33662313	chr6:33662313:G:C	5.00069e-65	-1.29021e-09	0.863779
33662387	chr6:33662387:TC:T	2.8716e-66	-2.72737	0.733857
33662695	chr6:33662695:G:A	6.53799e-67	-1.81901	-1.65433
33662748	chr6:33662748:G:A	3.14133e-65	-1.29021e-09	0.39885
33662847	chr6:33662847:C:T	1.53118e-61	6.46879	2.42179
33663039	chr6:33663039:G:A	2.97255e-63	5.96372	-1.01492
33663069	chr6:33663069:A:G	3.3456e-61	10.7215	-1.04932
33663216	chr6:33663216:A:C	2.82861e-66	-1.29021e-09	-2.0086
33663299	chr6:33663299:G:A	2.79813e-66	-1.29021e-09	-2.01943
33663386	chr6:33663386:T:C	4.71763e-61	6.09952	3.91633
33663451	chr6:33663451:GTA:G	2.81584e-66	-1.29021e-09	-2.01312
33663464	chr6:33663464:TC:T	4.49316e-67	-2.74043	-1.10798
33663853	chr6:33663853:T:G	1.08059e-65	-1.29021e-09	-0.66829
33663863	chr6:33663863:C:T	2.45388e-66	-2.69359	0.542881
33663919	chr6:33663919:G:A	1.8893e-67	-2.71539	-1.99937
33663955	chr6:33663955:G:C	3.15201e-66	-2.74884	0.8485
33664024	chr6:33664024:G:A	4.4557e-65	-1.29021e-09	0.748388
33664227	chr6:33664227:C:T	3.06792e-66	-1.29021e-09	-1.92738
33664237	chr6:33664237:A:G	1.29851e-62	6.00389	0.419288
33664674	chr6:33664674:C:T	3.88222e-63	6.56015	-1.34437
33664841	chr6:33664841:C:T	3.15265e-66	-0.367867	-1.53227
33665383	chr6:33665383:G:A	2.39314e-65	-1.29021e-09	0.126811
33665750	chr6:33665750:A:G	2.12471e-67	-2.71376	-1.88357
33665981	chr6:33665981:G:A	1.89902e-64	-1.29021e-09	2.19813
33666130	chr6:33666130:C:T	1.60713e-65	-1.29021e-09	-0.27135
33666163	chr6:33666163:G:A	5.48741e-67	-2.70558	-0.942928
33666386	chr6:33666386:G:A	1.60751e-66	-2.74415	0.170451
33666859	chr6:33666859:C:T	3.52698e-61	10.7173	-0.992278
33666866	chr6:33666866:A:G	1.3423e-65	-1.29021e-09	-0.451411
33667527	chr6:33667527:C:T	2.30772e-65	-1.29021e-09	0.0904635
33667532	chr6:33667532:C:G	1.16914e-66	-1.95283	-0.939285
33667653	chr6:33667653:G:A	6.99888e-65	-1.29021e-09	1.19995
33668077	chr6:33668077:T:C	1.61728e-60	12.2458	-0.997931
33668455	chr6:33668455:T:C	1.69939e-60	12.2857	-0.988281
33668883	chr6:33668883:C:G	6.35158e-67	-2.7726	-0.729666
33668898	chr6:33668898:C:T	2.90391e-66	-1.29021e-09	-1.98232
33670101	chr6:33670101:T:C	2.88168e-66	-1.29021e-09	-1.99001
33670120	chr6:33670120:A:C	1.45714e-66	-1.938	-0.733913
33670403	chr6:33670403:C:T	5.91318e-67	-2.73749	-0.836291
33670523	chr6:33670523:G:A	7.01898e-66	-1.09976	-1.42404e-09
33670830	chr6:33670830:G:A	5.91077e-66	-1.29021e-09	-1.27161
33670880	chr6:33670880:G:A	2.42171e-64	4.45736	-2.01609
33671901	chr6:33671901:T:C	7.73938e-66	-1.29021e-09	-1.00206
33671983	chr6:33671983:G:C	1.07996e-61	10.3442	-1.8027
33672308	chr6:33672308:C:T	2.86289e-65	-1.29021e-09	0.306035
33672605	chr6:33672605:C:T	4.44606e-66	-1.29021e-09	-1.55636
33672972	chr6:33672972:A:T	2.89821e-66	-1.29021e-09	-1.98429
33672981	chr6:33672981:C:T	2.81641e-66	-1.29021e-09	-2.01292
33673097	chr6:33673097:T:A	3.99567e-37	63.8727	1.23911
33673131	chr6:33673131:C:T	5.84465e-66	-1.29021e-09	-1.28286
33673417	chr6:33673417:C:T	8.07868e-50	36.6532	-0.770992
33673419	chr6:33673419:T:TG	3.74514e-49	37.9542	-0.53818
33673492	chr6:33673492:G:T	3.94401e-66	-1.29021e-09	-1.67618
33673602	chr6:33673602:T:C	6.15411e-63	6.81544	-1.13895
33673944	chr6:33673944:C:T	1.14617e-66	-2.69592	-0.216034
33674120	chr6:33674120:G:A	2.4935e-60	13.5243	-1.84349
33674179	chr6:33674179:T:C	6.45447e-63	7.74447	-2.02032
33674564	chr6:33674564:A:G	1.31712e-65	-1.29021e-09	-0.470346
33674760	chr6:33674760:T:C	4.66424e-66	-1.29021e-09	-1.50846
33674811	chr6:33674811:G:A	2.60166e-61	9.42069	-1.42404e-09
33674816	chr6:33674816:G:A	6.83143e-62	9.60268	-1.51918
33674905	chr6:33674905:C:T	4.36185e-66	-0.273593	-1.30189
33675098	chr6:33675098:C:T	8.4529e-61	10.5991	-1.42404e-09
33675255	chr6:33675255:C:G	5.59295e-66	0.152819	-1.47969
33675781	chr6:33675781:G:A	9.26174e-59	17.3216	-2.02599
33675969	chr6:33675969:T:C	4.68634e-66	-1.50373	-1.42404e-09
33676256	chr6:33676256:T:C	4.90921e-61	12.0571	-2.00147
33676476	chr6:33676476:G:A	6.89461e-62	9.80328	-1.71058
33676549	chr6:33676549:G:A	2.84808e-66	-1.29021e-09	-2.00174
33676753	chr6:33676753:A:G	2.78412e-64	-1.29021e-09	2.58072
33676991	chr6:33676991:T:C	3.88965e-66	-2.4633	0.773241
33676996	chr6:33676996:T:A	3.86469e-67	-2.68301	-1.31607
33678338	chr6:33678338:C:T	1.15703e-64	1.70265	-1.42404e-09
33678903	chr6:33678903:G:A	9.62499e-65	-1.29021e-09	1.51857
33679084	chr6:33679084:C:T	8.88248e-67	-1.70614	-1.46074
33679225	chr6:33679225:G:A	3.36244e-66	-1.83572	-1.42404e-09
33679253	chr6:33679253:G:A	1.7748e-65	-1.29021e-09	-0.172109
33679281	chr6:33679281:T:C	1.16661e-54	26.5745	-1.83773
33679318	chr6:33679318:A:G	1.75711e-66	-1.034	-1.45071
33679899	chr6:33679899:C:T	1.05158e-65	-1.29021e-09	-0.695503
33680076	chr6:33680076:C:T	4.79084e-66	-1.29021e-09	-1.48168
33680159	chr6:33680159:C:T	1.32269e-61	10.7636	-2.01941
33680320	chr6:33680320:A:G	4.67497e-66	-1.5349	0.028743
33680367	chr6:33680367:C:T	3.48662e-60	13.7415	-1.72542
33680451	chr6:33680451:C:T	4.10554e-67	-1.94598	-1.99265
33680699	chr6:33680699:A:C	3.05736e-66	-1.29021e-09	-1.93083
33680756	chr6:33680756:C:T	5.24559e-66	-1.39099	-1.42404e-09
33680884	chr6:33680884:G:A	2.3117e-64	4.33781	-1.94304
33680913	chr6:33680913:T:C	5.66177e-50	37.1822	-1.65551
33680920	chr6:33680920:AC:A	3.76298e-66	-1.29021e-09	-1.72317
33680977	chr6:33680977:C:T	7.33585e-66	-1.29021e-09	-1.05561
33680994	chr6:33680994:C:T	1.40181e-63	6.15393	-1.95679
33681078	chr6:33681078:C:G	1.49142e-66	-2.64866	-1.42404e-09
33681220	chr6:33681220:G:A	3.28734e-60	13.3071	-1.34994
33681236	chr6:33681236:T:C	2.08108e-64	3.89625	-1.60657
33681397	chr6:33681397:G:A	3.35102e-66	-1.29021e-09	-1.83912
33681491	chr6:33681491:G:C	3.1636e-60	13.6056	-1.68679
33681682	chr6:33681682:G:T	1.454e-66	-2.67406	-1.42404e-09
33681684	chr6:33681684:G:A	7.76344e-67	-1.345	-1.95654
33681786	chr6:33681786:T:C	4.18397e-66	-1.29021e-09	-1.61712
33681871	chr6:33681871:T:A	3.2071e-63	6.22682	-1.20208
33681920	chr6:33681920:C:T	3.1224e-63	6.563	-1.56502
33682425	chr6:33682425:T:C	2.88609e-66	-1.29021e-09	-1.98848
33682429	chr6:33682429:C:T	2.89062e-66	-1.29021e-09	-1.98691
33682634	chr6:33682634:C:T	8.31824e-66	-1.29021e-09	-0.929931
33682653	chr6:33682653:G:C	2.60967e-63	6.07808	-1.25948
33682656	chr6:33682656:G:A	1.57676e-66	-2.59301	-1.42404e-09
33682690	chr6:33682690:C:T	2.84941e-66	-1.29021e-09	-2.00127
33682844	chr6:33682844:G:A	2.49212e-64	4.1473	-1.67737
33682966	chr6:33682966:A:G	6.82136e-57	19.8199	-0.224915
33683035	chr6:33683035:G:A	8.60706e-52	30.4591	0.881263
33683352	chr6:33683352:C:T	8.22421e-55	26.4143	-2.02712
33683500	chr6:33683500:C:T	3.79153e-63	6.29017	-1.09803
33683545	chr6:33683545:T:C	3.13925e-61	10.647	-1.03846
33683623	chr6:33683623:T:C	6.03511e-66	-1.29021e-09	-1.25079
33684198	chr6:33684198:C:G	8.25772e-67	-1.86342	-1.3764
33684233	chr6:33684233:G:A	6.34973e-66	-1.29021e-09	-1.19997
33684765	chr6:33684765:C:T	3.291e-54	21.946	3.82783
33685133	chr6:33685133:G:C	3.2819e-66	-1.29021e-09	-1.85996
33685334	chr6:33685334:T:C	5.26427e-67	-1.77244	-1.91759
33685507	chr6:33685507:G:A	3.08886e-66	-1.29021e-09	-1.92058
33685671	chr6:33685671:C:T	1.75655e-49	38.1094	-1.45052
33685709	chr6:33685709:G:A	1.18761e-60	12.9613	-2.02218
33685861	chr6:33685861:C:T	2.81874e-60	13.0905	-1.28704
33686414	chr6:33686414:C:T	2.40714e-65	-1.29021e-09	0.132641
33686601	chr6:33686601:A:G	2.30767e-67	-2.65992	-1.85481
33687120	chr6:33687120:T:C	8.05762e-60	13.3417	-0.487982
33687441	chr6:33687441:C:T	1.59463e-64	-1.29021e-09	2.02343
33688207	chr6:33688207:G:A	2.93947e-65	-1.29021e-09	0.332433
33688461	chr6:33688461:G:A	5.82038e-65	-1.29021e-09	1.01557
33688473	chr6:33688473:T:C	2.75928e-54	27.6272	-2.02956
33688507	chr6:33688507:C:T	3.70519e-66	-1.29021e-09	-1.73865
33688801	chr6:33688801:C:T	4.58801e-64	-1.29021e-09	3.08024
33689053	chr6:33689053:C:T	3.26235e-64	-1.29021e-09	2.73924
33689073	chr6:33689073:C:T	9.19997e-54	28.1838	-1.38197
33689677	chr6:33689677:G:A	3.08257e-66	-1.29021e-09	-1.92262
33689716	chr6:33689716:G:A	4.91362e-67	-1.72895	-2.03001
33689717	chr6:33689717:T:C	8.85872e-67	-1.78036	-1.3892
33689817	chr6:33689817:T:C	2.76928e-66	-1.29021e-09	-2.02979
33690049	chr6:33690049:G:A	4.34212e-66	-1.29021e-09	-1.58002
33690223	chr6:33690223:G:A	2.53176e-66	-2.11947	-1.42404e-09
33690289	chr6:33690289:G:C	4.26148e-54	28.0488	-2.0165
33690332	chr6:33690332:A:T	6.08592e-56	23.7752	-1.99173
33690533	chr6:33690533:C:T	4.61921e-54	28.1285	-2.01567
33690739	chr6:33690739:G:A	4.26594e-66	-1.29021e-09	-1.59772
33690757	chr6:33690757:G:A	1.21081e-50	34.3921	-0.407789
33690955	chr6:33690955:C:T	3.76272e-66	-1.29021e-09	-1.72324
33691003	chr6:33691003:C:T	1.72403e-66	-2.50372	-1.42404e-09
33691076	chr6:33691076:G:C	2.85611e-66	-1.29021e-09	-1.99892
33691269	chr6:33691269:G:A	5.57301e-54	27.6	-1.2994
33691399	chr6:33691399:G:A	2.90807e-66	-1.29021e-09	-1.98089
33691519	chr6:33691519:A:G	3.23869e-66	-1.29021e-09	-1.87321
33691695	chr6:33691695:C:G	5.66104e-54	28.1757	-1.85944
33691759	chr6:33691759:A:G	6.79284e-54	28.363	-1.86448
33691780	chr6:33691780:C:T	7.80788e-54	28.019	-1.38124
33692016	chr6:33692016:G:A	5.28026e-54	28.1306	-1.88403
33692088	chr6:33692088:T:C	2.93393e-66	-1.29021e-09	-1.97204
33692210	chr6:33692210:T:C	4.64989e-54	28.007	-1.88756
33692411	chr6:33692411:T:C	3.26566e-54	27.6569	-1.89084
33692594	chr6:33692594:G:A	2.99285e-54	27.5958	-1.91695
33692634	chr6:33692634:T:C	1.8137e-67	-2.76724	-1.98836
33692820	chr6:33692820:C:T	7.50896e-65	-0.391799	1.6621
33692918	chr6:33692918:G:C	2.29597e-51	32.8478	-0.526215
33693196	chr6:33693196:T:C	5.26643e-67	-1.75109	-1.93853
33693258	chr6:33693258:G:A	4.15087e-51	33.2401	-0.326403
33693282	chr6:33693282:CCT:C	8.46493e-65	-0.271845	1.66198
33693314	chr6:33693314:G:A	4.76957e-54	27.1906	-1.04573
33693445	chr6:33693445:C:G	4.26704e-51	33.1892	-0.247872
33694100	chr6:33694100:G:A	2.77638e-66	-1.29021e-09	-2.02723
33694121	chr6:33694121:G:T	5.60095e-65	-0.241152	1.21829
33694479	chr6:33694479:G:A	1.94451e-66	-2.38337	-1.42404e-09
33694488	chr6:33694488:T:C	1.52791e-56	22.1901	-1.78874
33694533	chr6:33694533:G:A	2.77638e-66	-1.29021e-09	-2.02723
33694890	chr6:33694890:C:T	2.3142e-62	9.02313	-2.0221
33695278	chr6:33695278:G:A	1.07271e-66	-1.7294	-1.24879
33695394	chr6:33695394:A:C	5.25797e-67	-1.71859	-1.97263
33695464	chr6:33695464:G:A	5.37839e-67	-1.71648	-1.9521
33695553	chr6:33695553:C:T	2.80908e-66	-1.29021e-09	-2.01552
33695674	chr6:33695674:C:T	4.83127e-65	-0.243622	1.07293
33696209	chr6:33696209:CT:C	4.1896e-61	11.9095	-2.01233
33696953	chr6:33696953:T:C	2.53423e-54	27.4014	-1.88886
33697224	chr6:33697224:G:C	3.19939e-51	33.0797	-0.426339
33697243	chr6:33697243:T:A	4.89866e-62	9.61918	-1.86826
33697355	chr6:33697355:G:A	4.30968e-66	-1.29021e-09	-1.58752
33697637	chr6:33697637:G:A	3.10194e-66	-1.29021e-09	-1.91635
33697681	chr6:33697681:T:C	1.36581e-66	-2.73663	-1.42404e-09
33697848	chr6:33697848:C:T	5.56251e-63	-1.29021e-09	5.57542
33697857	chr6:33697857:CAG:C	5.76297e-66	-1.29693	-1.42404e-09
33697877	chr6:33697877:T:C	3.54557e-66	-1.29021e-09	-1.78268
33697932	chr6:33697932:G:A	2.90072e-66	-1.29021e-09	-1.98342
33698376	chr6:33698376:T:A	3.04824e-66	-1.29021e-09	-1.93382
33698722	chr6:33698722:A:C	5.39393e-63	-1.29021e-09	5.54465
33698823	chr6:33698823:C:T	2.77608e-66	-1.29021e-09	-2.02734
33698940	chr6:33698940:G:A	3.00705e-66	-1.29021e-09	-1.94742
33699422	chr6:33699422:A:G	2.11129e-51	32.5969	-0.359221
33699828	chr6:33699828:C:A	2.16346e-51	33.0897	-0.827564
33699883	chr6:33699883:C:T	6.78986e-67	-1.47749	-1.95805
33700062	chr6:33700062:A:G	7.9104e-52	33.2482	-1.99221
33700080	chr6:33700080:T:C	8.03331e-65	2.97605	-1.63825
33700261	chr6:33700261:G:A	4.42672e-65	-0.193548	0.935409
33700561	chr6:33700561:C:A	3.31465e-66	-1.29021e-09	-1.85003
33700737	chr6:33700737:C:T	1.33069e-60	11.9793	-0.926491
33700841	chr6:33700841:A:C	4.23404e-61	11.8988	-1.99112
33701571	chr6:33701571:T:C	3.53212e-66	-1.29021e-09	-1.78649
33701663	chr6:33701663:C:T	4.5788e-63	-1.29021e-09	5.38081
33701800	chr6:33701800:C:T	2.78715e-51	32.8429	-0.327438
33701881	chr6:33701881:CA:C	2.99806e-66	-1.29021e-09	-1.95042
33702593	chr6:33702593:G:A	2.99104e-51	32.967	-0.380994
33702629	chr6:33702629:T:C	3.17126e-51	33.0074	-0.362849
33702705	chr6:33702705:A:G	1.12994e-60	12.8152	-1.92589
33703028	chr6:33703028:G:A	8.40028e-66	0.374446	-1.29456
33703321	chr6:33703321:G:A	1.69339e-65	-1.29021e-09	-0.219064
33703328	chr6:33703328:TA:T	5.69227e-51	33.5036	-0.274083
33703429	chr6:33703429:T:C	1.00238e-64	3.19898	-1.63981
33703479	chr6:33703479:G:A	4.81297e-65	-0.207529	1.03305
33703869	chr6:33703869:A:G	5.95324e-65	-0.438024	1.47616
33704080	chr6:33704080:G:T	2.30549e-61	11.3175	-2.0177
33704282	chr6:33704282:T:C	2.05963e-67	-2.76939	-1.85905
33704381	chr6:33704381:G:A	3.78136e-63	-1.29021e-09	5.18946
33704449	chr6:33704449:G:A	3.70124e-61	11.7901	-2.0169
33704826	chr6:33704826:T:C	1.06867e-64	3.34507	-1.72186
33705021	chr6:33705021:G:A	2.99669e-51	32.7858	-0.197919
33705029	chr6:33705029:ACTT:A	3.48906e-66	-0.417014	-1.38173
33705121	chr6:33705121:T:C	3.15769e-66	-1.29021e-09	-1.89854
33705350	chr6:33705350:C:CCT	2.51735e-51	32.7435	-0.329858
33705446	chr6:33705446:A:T	1.03822e-65	0.532273	-1.24057
33706054	chr6:33706054:A:G	5.72374e-51	33.4923	-0.257279
33706411	chr6:33706411:A:G	3.68946e-51	33.1585	-0.362617
33706420	chr6:33706420:G:A	5.74805e-51	33.5333	-0.294033
33706449	chr6:33706449:A:G	2.77638e-66	-1.29021e-09	-2.02723
33706642	chr6:33706642:T:G	5.53413e-51	33.4604	-0.259044
33707363	chr6:33707363:G:A	1.60719e-65	0.53337	-0.804679
33707637	chr6:33707637:C:T	4.52212e-64	-1.29021e-09	3.06577
33707669	chr6:33707669:C:T	3.56297e-66	-1.29021e-09	-1.77779
33707865	chr6:33707865:A:G	4.44379e-51	33.4575	-0.475618
33708379	chr6:33708379:G:A	4.81199e-51	33.4158	-0.354257
33708582	chr6:33708582:G:A	3.1381e-63	-1.29021e-09	5.00299
33708779	chr6:33708779:G:A	1.09653e-66	-1.68739	-1.26885
33709135	chr6:33709135:C:T	3.708e-65	-0.486635	1.05133
33709424	chr6:33709424:T:C	2.76863e-66	-1.29021e-09	-2.03003
33709437	chr6:33709437:A:AT	2.25286e-51	32.8227	-0.520103
33709448	chr6:33709448:C:G	2.16069e-67	-2.77287	-1.80767
33709458	chr6:33709458:A:G	2.26998e-51	32.8266	-0.516403
33709469	chr6:33709469:T:TA	2.47351e-51	32.9139	-0.517918
33709499	chr6:33709499:G:A	2.80313e-66	-1.29021e-09	-2.01764
33709545	chr6:33709545:G:C	2.18773e-65	-1.12498	1.16204
33709872	chr6:33709872:G:A	4.37171e-66	-1.57323	-1.42404e-09
33709884	chr6:33709884:G:A	2.70099e-64	1.08294	1.46746
33710154	chr6:33710154:C:T	1.75805e-66	-2.48418	-1.42404e-09
33710227	chr6:33710227:G:A	3.32391e-65	-0.344576	0.799922
33710249	chr6:33710249:T:A	3.0294e-66	-1.29021e-09	-1.94002
33710513	chr6:33710513:C:G	2.57763e-51	32.9099	-0.472606
33710651	chr6:33710651:A:G	1.36271e-65	0.246364	-0.682685
33711284	chr6:33711284:A:G	6.01525e-51	33.4075	-0.122808
33711289	chr6:33711289:T:C	2.78398e-66	-1.29021e-09	-2.0245
33711462	chr6:33711462:C:A	6.31693e-65	-0.215937	1.31337
33711564	chr6:33711564:C:T	2.83747e-66	-1.29021e-09	-2.00547
33711830	chr6:33711830:C:G	2.83189e-66	-1.29021e-09	-2.00744
33712022	chr6:33712022:A:G	2.77242e-66	-1.29021e-09	-2.02866
33712030	chr6:33712030:A:G	9.85454e-67	-1.75148	-1.31155
33712166	chr6:33712166:C:T	1.55264e-66	-2.60843	-1.42404e-09
33712589	chr6:33712589:G:A	7.79354e-51	33.6497	-0.105967
33712621	chr6:33712621:A:G	6.11582e-51	33.4202	-0.118886
33712773	chr6:33712773:G:A	3.20435e-66	0.12565	-2.00952
33712853	chr6:33712853:G:A	4.97722e-66	-1.29021e-09	-1.44351
33712983	chr6:33712983:C:T	2.9698e-67	-2.348	-1.91448
33713085	chr6:33713085:A:G	2.77431e-66	-1.29021e-09	-2.02798
33713114	chr6:33713114:G:T	1.71632e-60	12.12	-0.81267
33713354	chr6:33713354:C:T	3.47134e-51	33.0982	-0.363248
33713826	chr6:33713826:G:A	1.09894e-66	-1.70408	-1.24995
33713830	chr6:33713830:A:G	2.85793e-66	-1.29021e-09	-1.99828
33714139	chr6:33714139:A:G	5.25279e-65	0.912962	-1.42404e-09
33714637	chr6:33714637:T:C	7.47003e-51	33.6439	-0.142648
33715384	chr6:33715384:A:ACCCATGAAGCTGGCT	2.77419e-66	-1.29021e-09	-2.02802
33715438	chr6:33715438:C:T	7.92309e-61	11.9024	-1.36803
33715771	chr6:33715771:A:G	7.06788e-67	-1.37907	-2.01634
33716413	chr6:33716413:T:C	2.77457e-66	-1.29021e-09	-2.02789
33716564	chr6:33716564:C:T	1.77446e-66	-2.47489	-1.42404e-09
33716581	chr6:33716581:G:A	3.2367e-53	29.9634	-1.90363
33717174	chr6:33717174:C:CT	2.82829e-66	-1.29021e-09	-2.00871
33717186	chr6:33717186:A:G	6.02215e-60	12.5626	-1.42404e-09
33717575	chr6:33717575:C:T	3.72135e-66	-1.29021e-09	-1.7343
33717679	chr6:33717679:A:G	7.16879e-57	21.6354	-1.9908
33717728	chr6:33717728:G:A	1.78829e-67	-2.73968	-2.03003
33718225	chr6:33718225:G:C	4.34989e-65	0.724354	-1.42404e-09
33718326	chr6:33718326:G:A	4.36212e-62	9.55802	-1.9231
33718579	chr6:33718579:C:T	2.86063e-66	-1.29021e-09	-1.99734
33718591	chr6:33718591:G:A	1.06373e-66	-1.73171	-1.25489
33718665	chr6:33718665:G:T	7.08362e-51	33.3885	0.0597238
33718908	chr6:33718908:A:G	9.77822e-61	11.705	-0.96032
33719230	chr6:33719230:G:A	3.8222e-58	15.9845	0.728637
33720443	chr6:33720443:GACTGCCAGATT:G	2.53512e-51	32.773	-0.352372
33720554	chr6:33720554:C:T	3.39304e-66	-1.29021e-09	-1.82665
33721397	chr6:33721397:A:G	3.39407e-66	-1.29021e-09	-1.82635
33721522	chr6:33721522:A:G	3.27794e-66	-0.898934	-0.962233
33721743	chr6:33721743:C:T	3.59427e-51	32.8237	-0.0539876
33721757	chr6:33721757:A:G	3.60713e-58	18.5474	-1.89214
33721920	chr6:33721920:A:T	3.39287e-66	-1.29021e-09	-1.82671
33722064	chr6:33722064:A:G	3.39304e-66	-1.29021e-09	-1.82665
33722228	chr6:33722228:G:A	2.78471e-66	-1.29021e-09	-2.02424
33722533	chr6:33722533:G:A	5.96883e-61	12.2794	-2.02833
33722820	chr6:33722820:T:G	3.37777e-66	-1.29021e-09	-1.83117
33722890	chr6:33722890:T:C	3.06161e-66	-1.29021e-09	-1.92944
33722914	chr6:33722914:C:T	1.53174e-65	-0.319394	-1.42404e-09
33722972	chr6:33722972:A:G	3.5029e-66	-1.29021e-09	-1.79479
33723019	chr6:33723019:C:T	2.38437e-51	32.6731	-0.313793
33723030	chr6:33723030:G:A	3.45053e-66	-1.29021e-09	-1.80985
33723724	chr6:33723724:G:T	1.97442e-51	32.4517	-0.281035
33724591	chr6:33724591:T:C	6.73877e-65	-0.535736	1.69782
33724594	chr6:33724594:G:C	3.39304e-66	-1.29021e-09	-1.82665
33724980	chr6:33724980:A:G	3.39064e-66	-1.29021e-09	-1.82736
33725094	chr6:33725094:G:T	1.80443e-67	-2.76796	-1.99276
33725992	chr6:33725992:T:C	2.8757e-66	-1.29021e-09	-1.99209
33726188	chr6:33726188:T:C	4.09249e-67	-1.97535	-1.96646
33726302	chr6:33726302:C:T	1.02442e-55	24.3084	-2.00427
33726379	chr6:33726379:C:A	1.4111e-65	-1.29021e-09	-0.401431
33726882	chr6:33726882:G:A	8.23054e-60	13.5473	-0.672352
33726914	chr6:33726914:G:A	1.41672e-61	10.7365	-1.9236
33726957	chr6:33726957:C:T	2.83397e-66	-1.29021e-09	-2.0067
33727001	chr6:33727001:A:C	3.08449e-66	-1.29021e-09	-1.922
33727353	chr6:33727353:G:A	1.58752e-64	2.90662	-0.887656
33727596	chr6:33727596:A:G	3.18037e-66	-1.29021e-09	-1.89138
33727747	chr6:33727747:G:A	3.12832e-66	-1.29021e-09	-1.90789
33728038	chr6:33728038:G:A	1.99508e-66	-1.60729	-0.75041
33728354	chr6:33728354:C:T	1.06266e-66	-1.64028	-1.34733
33728382	chr6:33728382:G:C	3.18037e-66	-1.29021e-09	-1.89138
33728598	chr6:33728598:T:C	3.18199e-66	-1.29021e-09	-1.89088
33728625	chr6:33728625:C:T	3.07873e-66	-1.29021e-09	-1.92386
33728628	chr6:33728628:A:G	3.19182e-51	32.3809	0.27011
33728647	chr6:33728647:A:G	3.18037e-66	-1.29021e-09	-1.89138
33728700	chr6:33728700:C:T	1.09028e-66	-1.78249	-1.17945
33728709	chr6:33728709:C:T	2.8141e-66	-1.29021e-09	-2.01374
33728801	chr6:33728801:C:T	2.80484e-66	-1.29021e-09	-2.01703
33729008	chr6:33729008:C:T	1.11228e-59	13.1761	-1.42404e-09
33729289	chr6:33729289:A:G	3.13665e-66	-1.29021e-09	-1.90523
33729348	chr6:33729348:A:G	8.50622e-58	19.4074	-1.8943
33729353	chr6:33729353:G:A	3.06892e-66	-1.29021e-09	-1.92706
33729579	chr6:33729579:C:T	2.79081e-65	0.280535	-1.42404e-09
33729635	chr6:33729635:G:T	2.45905e-66	-2.14861	-1.42404e-09
33729775	chr6:33729775:G:A	6.48387e-50	37.3168	-1.65455
33730261	chr6:33730261:G:A	3.30461e-66	-1.29021e-09	-1.85306
33730684	chr6:33730684:C:T	1.35664e-66	-2.74337	-1.42404e-09
33730697	chr6:33730697:T:G	2.92552e-66	-1.29021e-09	-1.97491
33730791	chr6:33730791:C:T	4.76601e-66	-1.29021e-09	-1.48687
33730902	chr6:33730902:T:C	9.06302e-65	-1.29021e-09	1.45841
33731621	chr6:33731621:A:AC	2.91343e-66	-1.29021e-09	-1.97905
33731666	chr6:33731666:C:T	2.78628e-66	-1.29021e-09	-2.02368
33731928	chr6:33731928:C:T	4.58977e-65	0.778033	-1.42404e-09
33732043	chr6:33732043:T:C	1.2982e-65	-0.484821	-1.42404e-09
33732105	chr6:33732105:T:C	9.76687e-53	29.6451	-0.480865
33732225	chr6:33732225:G:A	3.19248e-60	13.3283	-1.40041
33732227	chr6:33732227:G:A	5.80465e-67	-1.58179	-2.01052
33732355	chr6:33732355:A:G	9.57648e-67	-1.7416	-1.35006
33732599	chr6:33732599:T:G	4.47675e-56	23.4283	-1.95195
33732727	chr6:33732727:C:T	1.57808e-66	-2.56732	-0.0248469
33733061	chr6:33733061:C:T	2.10753e-66	-2.30287	-1.42404e-09
33733101	chr6:33733101:C:T	3.18732e-66	-1.29021e-09	-1.8892
33733350	chr6:33733350:G:C	7.94537e-61	12.2561	-1.71892
33733389	chr6:33733389:C:A	4.75849e-63	-1.29021e-09	5.4193
33733408	chr6:33733408:T:TG	2.88711e-66	-1.29021e-09	-1.98813
33733766	chr6:33733766:C:T	1.14871e-66	-1.6053	-1.30444
33733966	chr6:33733966:G:A	8.26776e-66	-1.29021e-09	-0.936018
33734076	chr6:33734076:G:A	2.79876e-66	-1.29021e-09	-2.01921
33734840	chr6:33734840:G:A	3.67437e-55	23.7075	-0.126089
33734868	chr6:33734868:G:C	2.7617e-54	24.9513	0.647179
33734924	chr6:33734924:C:T	1.46702e-60	8.71951	2.43086
33735092	chr6:33735092:C:T	5.40843e-55	24.5036	-0.535625
33735299	chr6:33735299:G:A	5.49061e-66	-1.29021e-09	-1.34534
33735312	chr6:33735312:C:T	2.89342e-62	8.1233	-0.898899
33735396	chr6:33735396:C:T	1.83039e-65	-1.29021e-09	-0.141269
33735453	chr6:33735453:G:A	6.09742e-57	19.7268	-0.244003
33735766	chr6:33735766:G:A	5.56843e-66	-1.29021e-09	-1.33127
33736085	chr6:33736085:C:G	2.86126e-66	-1.29021e-09	-1.99712
33736417	chr6:33736417:T:C	3.02878e-60	13.5279	-1.65262
33736542	chr6:33736542:T:A	6.12132e-65	-1.29021e-09	1.06598
33736824	chr6:33736824:C:T	4.61533e-67	-1.85724	-1.96434
33737046	chr6:33737046:C:T	7.08055e-67	-1.8334	-1.56022
33737096	chr6:33737096:G:A	5.11464e-66	-1.29021e-09	-1.41628
33737289	chr6:33737289:G:A	3.05465e-53	27.767	0.234845
33737578	chr6:33737578:C:T	1.1812e-65	0.160939	-0.740207
33737659	chr6:33737659:A:G	7.57383e-53	28.3935	0.516374
33737751	chr6:33737751:G:T	7.86514e-67	-1.66727	-1.62126
33738063	chr6:33738063:CAAG:C	5.47434e-66	-1.29021e-09	-1.34831
33738382	chr6:33738382:G:A	1.16219e-65	0.280587	-0.876078
33738434	chr6:33738434:C:T	7.78957e-67	-1.69828	-1.5999
33738475	chr6:33738475:A:G	6.40763e-61	10.322	-1.42404e-09
33739159	chr6:33739159:G:T	3.25298e-66	-1.29021e-09	-1.86881
33739335	chr6:33739335:G:A	9.06623e-66	-0.00195719	-0.841868
33739450	chr6:33739450:C:G	6.42857e-67	-1.77754	-1.71268
33739802	chr6:33739802:G:A	2.95668e-66	-1.29021e-09	-1.96432
33739822	chr6:33739822:T:C	1.44764e-54	26.4299	-1.4773
33740199	chr6:33740199:G:T	8.82667e-66	-0.00232893	-0.868275
33740392	chr6:33740392:A:G	2.70488e-53	28.1771	-0.296839
33740413	chr6:33740413:A:C	1.75495e-55	24.7753	-1.93281
33740473	chr6:33740473:G:A	7.66336e-67	-1.8185	-1.49602
33740646	chr6:33740646:A:G	3.28885e-66	-1.29021e-09	-1.85785
33740920	chr6:33740920:T:G	1.38677e-58	15.6993	-1.42404e-09
33741883	chr6:33741883:G:A	3.20173e-66	-1.29021e-09	-1.88469
33742204	chr6:33742204:G:A	2.77626e-66	-1.29021e-09	-2.02728
33742252	chr6:33742252:C:T	1.42329e-66	-2.69541	-1.42404e-09
33742261	chr6:33742261:T:C	1.15619e-55	24.0943	-1.66914
33742427	chr6:33742427:G:T	4.30725e-66	-1.29021e-09	-1.58808
33742452	chr6:33742452:C:T	1.18565e-56	22.1098	-1.96206
33742919	chr6:33742919:C:T	6.73439e-54	26.9952	-0.505351
33743156	chr6:33743156:G:A	7.5091e-57	21.5475	-1.85647
33743643	chr6:33743643:C:T	1.93629e-56	22.6141	-1.97587
33744035	chr6:33744035:C:A	7.617e-67	-1.56185	-1.75873
33744247	chr6:33744247:T:C	3.46053e-66	-1.29021e-09	-1.80696
33744609	chr6:33744609:A:C	1.22535e-65	-1.29021e-09	-0.542569
33744891	chr6:33744891:TG:T	2.71682e-67	-2.37398	-1.97753
33744895	chr6:33744895:G:C	1.22633e-65	-1.29021e-09	-0.541771
33745126	chr6:33745126:C:G	5.10597e-66	-1.29021e-09	-1.41797
33745319	chr6:33745319:C:T	2.01498e-67	-2.62579	-2.02456
33745392	chr6:33745392:C:T	1.3471e-62	8.44767	-1.98776
33745773	chr6:33745773:G:A	3.48231e-66	-0.911929	-0.888757
33746002	chr6:33746002:C:T	1.17821e-56	21.9875	-1.84606
33746152	chr6:33746152:G:A	1.17403e-65	-1.29021e-09	-0.585357
33746153	chr6:33746153:T:C	3.59577e-66	-0.85571	-0.912915
33746166	chr6:33746166:T:A	3.46835e-66	-0.900328	-0.904374
33746259	chr6:33746259:G:T	3.524e-66	-0.877057	-0.911728
33746265	chr6:33746265:G:A	3.52864e-66	-0.903613	-0.883856
33746366	chr6:33746366:G:A	1.22715e-65	-1.29021e-09	-0.541101
33746635	chr6:33746635:T:C	1.30293e-65	-1.29021e-09	-0.481185
33746680	chr6:33746680:C:T	3.19374e-66	-1.29021e-09	-1.88719
33746771	chr6:33746771:G:A	6.62604e-54	26.9536	-0.479989
33746776	chr6:33746776:C:T	3.19374e-66	-1.29021e-09	-1.88719
33746845	chr6:33746845:G:A	3.56608e-66	-0.876726	-0.900188
33746854	chr6:33746854:C:T	5.02561e-66	-1.29021e-09	-1.43384
33746862	chr6:33746862:C:T	3.77683e-66	-0.827583	-0.891913
33746896	chr6:33746896:C:T	1.02499e-66	-1.55012	-1.47358
33747131	chr6:33747131:G:A	3.74368e-66	-0.76691	-0.961403
33747382	chr6:33747382:G:T	3.41645e-66	-0.857272	-0.962507
33747488	chr6:33747488:A:G	3.75282e-66	-0.828453	-0.897422
33747546	chr6:33747546:G:A	6.70084e-57	14.7239	4.8532
33747547	chr6:33747547:A:T	7.71853e-57	14.8732	4.84528
33747614	chr6:33747614:G:A	3.92182e-66	-0.830184	-0.851643
33747910	chr6:33747910:C:T	1.42046e-66	-2.6974	-1.42404e-09
33747988	chr6:33747988:A:G	2.78233e-65	0.277493	-1.42404e-09
33748060	chr6:33748060:G:A	3.45893e-66	-0.813909	-0.993515
33748127	chr6:33748127:C:A	3.70835e-66	-0.794421	-0.943373
33748141	chr6:33748141:G:T	3.28462e-66	-1.29021e-09	-1.85913
33748162	chr6:33748162:A:G	2.56751e-66	-1.00508	-1.10036
33748857	chr6:33748857:T:G	2.51687e-67	-2.75608	-1.67187
33748939	chr6:33748939:A:G	1.9626e-66	-1.60501	-0.769101
33749007	chr6:33749007:G:A	6.02815e-67	-1.91314	-1.64139
33749029	chr6:33749029:C:G	3.63205e-66	-1.29021e-09	-1.75859
33749054	chr6:33749054:C:T	6.40227e-67	-1.83396	-1.66035
33749168	chr6:33749168:G:T	2.73763e-67	-2.38803	-1.95585
33749292	chr6:33749292:A:G	2.78427e-66	-1.29021e-09	-2.0244
33749451	chr6:33749451:C:T	5.23362e-65	-1.29021e-09	0.909306
33749639	chr6:33749639:T:C	7.41962e-67	-2.13224	-1.2146
33749651	chr6:33749651:C:T	1.62524e-66	-0.596903	-1.96582
33749652	chr6:33749652:G:A	5.37152e-67	-2.55275	-1.11711
33749946	chr6:33749946:C:T	2.80983e-66	-1.29021e-09	-2.01526
33749993	chr6:33749993:T:C	4.33386e-58	18.7708	-1.93202
33750061	chr6:33750061:A:G	3.61282e-67	-2.23748	-1.829
33750082	chr6:33750082:T:C	4.49033e-66	-1.29021e-09	-1.54645
33750164	chr6:33750164:C:G	1.71367e-66	-2.50974	-1.42404e-09
33750289	chr6:33750289:T:TC	7.34997e-66	-1.29021e-09	-1.05369
33750298	chr6:33750298:G:A	2.86712e-54	25.2714	0.364537
33750487	chr6:33750487:C:T	2.76834e-66	-1.29021e-09	-2.03013
33750641	chr6:33750641:C:T	9.23254e-53	29.6968	-0.58882
33750642	chr6:33750642:G:A	5.73957e-66	-1.29021e-09	-1.301
33750805	chr6:33750805:G:A	4.02578e-67	-2.12457	-1.83368
33751061	chr6:33751061:C:T	9.7739e-66	-1.29021e-09	-0.768666
33751062	chr6:33751062:G:A	5.05725e-67	-1.81411	-1.91603
33751191	chr6:33751191:G:C	6.20061e-67	-1.56759	-1.95873
33751480	chr6:33751480:G:T	4.05457e-66	-1.29021e-09	-1.64854
33751510	chr6:33751510:GTGTGTGTGTT:G	2.85653e-67	-2.47723	-1.82413
33751514	chr6:33751514:GTGTGTT:G	3.80583e-66	-1.29021e-09	-1.71185
33751516	chr6:33751516:GTGTT:G	9.5292e-66	-1.29021e-09	-0.794021
33751560	chr6:33751560:C:CCACCCTA	3.10937e-66	-1.29021e-09	-1.91396
33752100	chr6:33752100:T:C	2.64552e-55	25.2792	-2.02624
33752282	chr6:33752282:G:A	1.43218e-66	-2.68918	-1.42404e-09
33752288	chr6:33752288:T:C	1.53295e-66	-0.951224	-1.66997
33752529	chr6:33752529:C:A	5.80254e-66	-1.29021e-09	-1.29009
33752714	chr6:33752714:C:G	2.40531e-67	-2.44837	-2.02492
33753310	chr6:33753310:G:T	2.35987e-65	1.05497	-0.942166
33753323	chr6:33753323:T:G	3.18119e-65	-1.29021e-09	0.411459
33753631	chr6:33753631:C:T	4.03545e-66	-1.29021e-09	-1.65326
33753680	chr6:33753680:T:C	9.5586e-56	24.255	-2.02005
33753804	chr6:33753804:T:C	4.18858e-66	-1.29021e-09	-1.61602
33754105	chr6:33754105:G:A	1.03581e-65	-1.21073	0.500118
33754108	chr6:33754108:G:A	3.05337e-65	-0.0674288	0.437878
33754228	chr6:33754228:A:T	1.00905e-65	-1.29021e-09	-0.736783
33754260	chr6:33754260:G:A	3.71194e-66	-1.29021e-09	-1.73683
33754321	chr6:33754321:T:G	1.31437e-53	27.3467	-0.188097
33754437	chr6:33754437:A:G	4.59649e-66	-1.29021e-09	-1.52309
33754867	chr6:33754867:C:T	4.72527e-58	13.8107	3.11452
33755513	chr6:33755513:G:A	9.86937e-52	30.6196	0.857688
33755652	chr6:33755652:G:A	3.48552e-66	-1.29021e-09	-1.79976
33755680	chr6:33755680:G:T	1.12641e-66	-1.27685	-1.6525
33755921	chr6:33755921:A:G	9.23794e-66	-0.887986	0.0629219
33756227	chr6:33756227:G:A	1.25775e-52	28.6689	0.748277
33756282	chr6:33756282:G:A	1.2647e-66	-1.14691	-1.66664
33756606	chr6:33756606:A:G	3.101e-66	-1.29021e-09	-1.91666
33756848	chr6:33756848:G:C	5.47258e-66	-1.29021e-09	-1.34863
33757017	chr6:33757017:C:T	4.79517e-64	4.80206	-1.67766
33757352	chr6:33757352:T:C	9.06407e-67	-1.49153	-1.65512
33757410	chr6:33757410:T:C	3.62458e-64	1.72851	1.11602
33757751	chr6:33757751:G:T	1.24258e-66	-1.29195	-1.53924
33757850	chr6:33757850:C:T	4.73294e-66	-1.29021e-09	-1.49384
33757876	chr6:33757876:C:T	2.97967e-66	-1.29021e-09	-1.95657
33758007	chr6:33758007:G:A	5.39993e-67	-2.56526	-1.09932
33758075	chr6:33758075:C:T	1.28426e-66	-1.22719	-1.57101
33758168	chr6:33758168:G:A	2.99583e-66	-1.29021e-09	-1.95116
33758638	chr6:33758638:T:C	3.01182e-66	-1.29021e-09	-1.94584
33758660	chr6:33758660:C:T	2.9938e-65	0.0933237	0.257423
33759213	chr6:33759213:A:C	7.29445e-56	23.975	-2.01042
33759339	chr6:33759339:C:T	3.80585e-66	-1.29021e-09	-1.71184
33759355	chr6:33759355:C:A	3.58388e-66	-1.29021e-09	-1.77194
33759501	chr6:33759501:T:A	7.79726e-65	-0.689487	1.99746
33759837	chr6:33759837:A:C	1.80167e-56	22.1318	-1.56561
33759867	chr6:33759867:C:T	1.08815e-66	-1.29546	-1.66845
33760108	chr6:33760108:T:C	2.04902e-56	22.2912	-1.59638
33760152	chr6:33760152:CAT:C	1.98275e-65	-1.29021e-09	-0.0613124
33760471	chr6:33760471:GTC:G	6.37252e-66	-1.29021e-09	-1.19639
33760579	chr6:33760579:G:A	6.32755e-66	-1.20347	-1.42404e-09
33760667	chr6:33760667:A:G	1.41202e-51	28.3148	3.52061
33760714	chr6:33760714:GA:G	9.26061e-66	-1.29021e-09	-0.822612
33760720	chr6:33760720:G:A	9.26061e-66	-1.29021e-09	-0.822612
33760978	chr6:33760978:T:A	2.59487e-64	3.96803	-1.45771
33761411	chr6:33761411:C:T	2.18601e-67	-2.53969	-2.0292
33761866	chr6:33761866:G:A	4.14882e-66	-1.29021e-09	-1.62556
33761941	chr6:33761941:G:C	1.46551e-56	21.9795	-1.61983
33762043	chr6:33762043:G:A	1.7042e-61	9.85818	-0.860544
33762048	chr6:33762048:C:T	1.33978e-60	9.63199	1.42764
33762182	chr6:33762182:G:A	6.28794e-66	-1.29021e-09	-1.20975
33762318	chr6:33762318:C:T	2.50448e-63	6.60144	-1.82399
33762521	chr6:33762521:C:A	4.43945e-65	-1.29021e-09	0.744734
33762714	chr6:33762714:T:C	9.65065e-65	-1.29021e-09	1.52123
33762802	chr6:33762802:G:T	4.60467e-66	-1.29021e-09	-1.52131
33763177	chr6:33763177:G:A	5.27748e-66	0.535266	-1.9202
33763189	chr6:33763189:T:A	5.14896e-66	-1.29021e-09	-1.40959
33763378	chr6:33763378:A:C	2.86022e-66	-1.29021e-09	-1.99748
33763535	chr6:33763535:C:A	8.82317e-67	-1.30744	-1.86614
33763597	chr6:33763597:T:C	4.00586e-66	-1.29021e-09	-1.66062
33763599	chr6:33763599:C:T	3.94442e-66	-1.29021e-09	-1.67608
33763692	chr6:33763692:C:T	2.97246e-56	22.981	-1.9141
33763815	chr6:33763815:C:T	1.04125e-64	0.125907	1.4713
33763886	chr6:33763886:G:A	2.79041e-54	25.2679	0.340928
33763989	chr6:33763989:C:T	1.31399e-65	-0.0751114	-0.39762
33764010	chr6:33764010:G:A	6.27385e-63	7.08772	-1.39195
33764020	chr6:33764020:C:T	3.22935e-64	4.22641	-1.49734
33764047	chr6:33764047:CAA:C	3.38073e-66	-1.29021e-09	-1.83029
33764087	chr6:33764087:A:AG	7.77944e-66	-1.29021e-09	-0.996898
33764207	chr6:33764207:A:G	1.21392e-66	-1.26788	-1.58665
33764212	chr6:33764212:T:C	9.26608e-66	0.411921	-1.23394
33764442	chr6:33764442:G:T	7.55264e-66	-0.246596	-0.779888
33764485	chr6:33764485:T:G	3.31897e-64	4.42309	-1.66665
33764588	chr6:33764588:C:T	1.03909e-63	5.59071	-1.69299
33764973	chr6:33764973:C:T	3.67546e-66	-1.29021e-09	-1.7467
33765102	chr6:33765102:C:A	2.9728e-66	-1.29021e-09	-1.95888
33765136	chr6:33765136:A:G	1.34516e-55	23.7667	-1.19016
33765210	chr6:33765210:A:G	9.29529e-55	26.5287	-2.01918
33765428	chr6:33765428:C:T	2.97715e-66	-1.29021e-09	-1.95742
33765556	chr6:33765556:G:T	3.06855e-66	-1.29021e-09	-1.92718
33765642	chr6:33765642:G:T	1.14109e-65	-1.29021e-09	-0.613814
33765657	chr6:33765657:A:G	2.4835e-60	13.0867	-1.40986
33765685	chr6:33765685:TTCTTC:T	3.01692e-66	-1.29021e-09	-1.94415
33766263	chr6:33766263:G:A	5.1257e-66	-1.29021e-09	-1.41411
33766351	chr6:33766351:C:T	1.15031e-60	11.2135	-0.306364
33766599	chr6:33766599:C:G	2.22647e-64	4.3008	-1.9436
33766642	chr6:33766642:C:T	1.66707e-65	0.764072	-0.998804
33767356	chr6:33767356:C:T	4.61563e-66	-1.29021e-09	-1.51893
33767515	chr6:33767515:G:A	3.39292e-66	-0.0862621	-1.74043
33767653	chr6:33767653:G:A	8.7667e-67	-2.71908	-0.460926
33767694	chr6:33767694:G:C	6.29451e-66	-0.868537	-0.340168
33768036	chr6:33768036:G:A	1.57547e-65	-1.29021e-09	-0.291246
33768103	chr6:33768103:G:C	5.25211e-66	-1.29021e-09	-1.38975
33768305	chr6:33768305:G:A	9.05776e-59	15.2709	0.00245337
33768517	chr6:33768517:C:T	1.1168e-65	-1.29021e-09	-0.635328
33768518	chr6:33768518:G:A	7.62677e-67	-1.30126	-2.01804
33768642	chr6:33768642:A:G	2.83051e-65	-1.29021e-09	0.294659
33768713	chr6:33768713:A:G	6.74362e-67	-1.45176	-1.99061
33768746	chr6:33768746:C:T	4.62931e-66	-1.29021e-09	-1.51597
33768823	chr6:33768823:G:A	4.04778e-66	-1.29021e-09	-1.65021
33768895	chr6:33768895:G:A	9.27261e-66	1.1452	-1.96652
33769245	chr6:33769245:T:C	2.42976e-65	-1.29021e-09	0.141995
33769424	chr6:33769424:G:A	2.83573e-66	-1.29021e-09	-2.00608
33769659	chr6:33769659:C:T	4.73807e-61	11.5253	-1.50515
33769934	chr6:33769934:CTTCT:C	4.52023e-65	0.477983	0.284783
33770088	chr6:33770088:G:A	3.33e-64	-1.29021e-09	2.75976
33770515	chr6:33770515:G:A	3.92769e-66	-1.29021e-09	-1.68033
33770537	chr6:33770537:C:T	9.3916e-67	-1.1075	-2.00365
33770679	chr6:33770679:C:T	1.50723e-65	0.645688	-0.98121
33770861	chr6:33770861:G:A	4.95563e-66	-1.29021e-09	-1.44786
33770904	chr6:33770904:A:C	2.11077e-65	-1.29021e-09	0.00125473
33771109	chr6:33771109:C:G	6.54895e-66	-1.29021e-09	-1.16908
33771341	chr6:33771341:C:CA	1.87189e-62	0.935542	5.85337
33771692	chr6:33771692:A:G	2.13738e-65	0.0137843	-1.42404e-09
33771939	chr6:33771939:CGCCCGCCCTGGGGCT:C	8.03857e-64	5.62581	-1.98477
33772183	chr6:33772183:A:G	1.08735e-56	21.3609	-1.29964
33772248	chr6:33772248:C:T	2.25207e-64	4.03027	-1.66163
33772815	chr6:33772815:C:T	8.96239e-67	-1.16047	-1.99746
33772927	chr6:33772927:AGAG:A	1.28208e-66	-1.44406	-1.35583
33773171	chr6:33773171:G:A	1.2264e-65	0.298118	-0.839831
33773269	chr6:33773269:G:A	1.32335e-66	-2.76821	-1.42404e-09
33773286	chr6:33773286:C:T	1.26313e-66	-1.3604	-1.45438
33773512	chr6:33773512:A:G	4.22433e-66	-1.29021e-09	-1.60752
33773570	chr6:33773570:G:A	3.22144e-66	-1.29021e-09	-1.87855
33773939	chr6:33773939:A:G	2.22861e-56	21.9779	-1.19901
33773947	chr6:33773947:C:T	1.2023e-66	-1.39615	-1.46799
33774194	chr6:33774194:T:G	1.99925e-65	-1.29021e-09	-0.0530249
33774320	chr6:33774320:T:C	4.07518e-67	-2.34445	-1.60161
33774416	chr6:33774416:C:T	5.20002e-61	12.0531	-1.93989
33774503	chr6:33774503:T:C	2.88077e-66	-1.29021e-09	-1.99033
33774554	chr6:33774554:T:C	2.0668e-54	27.1237	-1.8151
33774626	chr6:33774626:C:T	9.1714e-67	-1.25388	-1.881
33774709	chr6:33774709:C:T	1.23129e-60	11.4608	-0.485589
33774712	chr6:33774712:G:A	7.00956e-66	-1.10111	-1.42404e-09
33774713	chr6:33774713:A:G	9.53965e-61	11.924	-1.20401
33774724	chr6:33774724:C:T	2.90514e-66	-1.29021e-09	-1.9819
33775061	chr6:33775061:T:C	1.102e-61	10.2235	-1.66185
33775373	chr6:33775373:A:G	1.33562e-65	0.46226	-0.918664
33775397	chr6:33775397:T:C	1.28874e-56	21.4555	-1.22438
33775584	chr6:33775584:G:A	1.2967e-66	-1.42984	-1.35872
33775964	chr6:33775964:C:T	2.03747e-66	-2.33667	-1.42404e-09
33776052	chr6:33776052:G:A	6.56584e-66	-1.29021e-09	-1.1665
33776220	chr6:33776220:G:A	1.6041e-60	11.6639	-0.42421
33776380	chr6:33776380:G:A	1.52415e-60	11.6472	-0.45866
33776560	chr6:33776560:A:G	4.38444e-66	-1.29021e-09	-1.57032
33776668	chr6:33776668:C:G	2.11077e-65	-1.29021e-09	0.00125473
33776829	chr6:33776829:T:C	1.71398e-65	0.661135	-0.868111
33776934	chr6:33776934:C:T	1.95562e-65	1.95164	-2.02673
33776945	chr6:33776945:G:A	2.89404e-65	-1.29021e-09	0.316856
33777103	chr6:33777103:G:A	1.11269e-64	-1.29021e-09	1.66357
33777294	chr6:33777294:C:T	2.0549e-65	1.99988	-2.02545
33777765	chr6:33777765:G:A	8.486e-66	-1.29021e-09	-0.909964
33778836	chr6:33778836:CATCCATGAGGCTCATGGGGA:C	1.31378e-66	-1.45798	-1.31749
33778920	chr6:33778920:G:A	1.52735e-60	11.644	-0.453303
33779048	chr6:33779048:C:A	1.33581e-66	-2.75885	-1.42404e-09
33779060	chr6:33779060:C:T	1.45308e-66	-2.6747	-1.42404e-09
33779566	chr6:33779566:G:A	6.54932e-66	-1.29021e-09	-1.16902
33780484	chr6:33780484:G:A	3.86423e-59	15.3622	-0.940708
33780585	chr6:33780585:GT:G	1.60056e-60	11.5782	-0.340679
33781054	chr6:33781054:T:G	1.3304e-54	26.8251	-1.957
33781253	chr6:33781253:G:A	2.92038e-66	-1.29021e-09	-1.97667
33781374	chr6:33781374:A:G	9.83432e-67	-1.17994	-1.88515
33781394	chr6:33781394:A:G	6.80547e-66	-1.29021e-09	-1.13066
33781511	chr6:33781511:A:G	5.41148e-66	-1.29021e-09	-1.35986
33781516	chr6:33781516:G:A	2.60236e-61	10.3052	-0.884213
33781749	chr6:33781749:G:C	3.39063e-66	-1.29021e-09	-1.82737
33781962	chr6:33781962:G:A	1.62457e-66	-1.19118	-1.37196
33782015	chr6:33782015:A:G	6.54285e-65	-1.29021e-09	1.13258
33782045	chr6:33782045:C:CTGAA	9.13697e-66	-1.29021e-09	-0.836053
33782201	chr6:33782201:T:C	1.6821e-66	-1.17807	-1.35027
33782254	chr6:33782254:A:G	1.46664e-66	-1.4359	-1.2295
33782309	chr6:33782309:A:G	1.53474e-54	26.9564	-1.94538
33782774	chr6:33782774:T:C	2.11077e-65	-1.29021e-09	0.00125473
33783154	chr6:33783154:T:C	2.8203e-64	4.19054	-1.59691
33783163	chr6:33783163:T:A	1.73095e-66	-1.18323	-1.31648
33783226	chr6:33783226:G:A	9.96881e-61	11.5174	-0.753379
33783276	chr6:33783276:C:T	4.199e-66	-1.29021e-09	-1.61353
33783464	chr6:33783464:T:C	3.19478e-65	-1.29021e-09	0.41572
33783484	chr6:33783484:G:A	9.28785e-61	11.5002	-0.806916
33783829	chr6:33783829:C:T	3.74438e-66	-1.29021e-09	-1.72813
33783840	chr6:33783840:A:G	5.58302e-64	-1.29021e-09	3.27652
33783990	chr6:33783990:A:G	1.61618e-56	21.6836	-1.22605
33784007	chr6:33784007:C:G	1.82703e-61	10.8668	-1.79953
33784168	chr6:33784168:G:A	1.63177e-60	11.6881	-0.431272
33784236	chr6:33784236:A:G	1.57489e-66	-1.21702	-1.37718
33784773	chr6:33784773:G:A	1.15195e-60	11.6701	-0.761535
33784782	chr6:33784782:C:T	3.50826e-66	-1.29021e-09	-1.79326
33784804	chr6:33784804:G:A	2.10988e-65	-1.29021e-09	0.000831974
33784832	chr6:33784832:G:A	5.61038e-64	-1.29021e-09	3.28141
33784946	chr6:33784946:C:T	1.07319e-65	0.254291	-0.929451
33785945	chr6:33785945:G:C	5.64867e-64	-1.29021e-09	3.28821
33786071	chr6:33786071:C:G	2.11077e-65	-1.29021e-09	0.00125473
33786619	chr6:33786619:A:G	1.6489e-66	-1.17412	-1.37415
33786628	chr6:33786628:A:G	1.24668e-64	-1.29021e-09	1.77728
33787339	chr6:33787339:TCA:T	1.75144e-66	-1.13748	-1.35046
33787764	chr6:33787764:G:A	8.03143e-55	26.3155	-1.95206
33788113	chr6:33788113:T:C	7.62049e-64	5.53753	-1.9499
33788249	chr6:33788249:C:T	1.6404e-66	-1.21213	-1.34132
33788755	chr6:33788755:G:A	1.16574e-66	-1.5363	-1.35872
33789237	chr6:33789237:G:T	7.48502e-61	11.5732	-1.09575
33789321	chr6:33789321:G:C	1.99438e-65	-0.0554653	-1.42404e-09
33789686	chr6:33789686:C:T	3.95521e-66	-1.29021e-09	-1.67335
33789705	chr6:33789705:T:C	1.33716e-66	-1.33543	-1.42241
33790213	chr6:33790213:G:A	1.95207e-66	-2.37949	-1.42404e-09
33790288	chr6:33790288:G:A	5.7754e-55	26.0187	-1.98508
33790356	chr6:33790356:G:T	4.13232e-66	-1.29021e-09	-1.62954
33790357	chr6:33790357:C:T	3.93859e-66	-1.29021e-09	-1.67756
33790461	chr6:33790461:C:T	1.24091e-66	-1.56292	-1.26961
33791075	chr6:33791075:G:T	2.3373e-66	-2.32472	0.125334
33791101	chr6:33791101:C:T	2.11077e-65	-1.29021e-09	0.00125473
33791244	chr6:33791244:A:G	3.01449e-66	-1.29021e-09	-1.94495
33791421	chr6:33791421:C:T	2.11371e-65	-1.29021e-09	0.00264925
33791513	chr6:33791513:T:C	1.76442e-66	-1.16231	-1.31825
33792129	chr6:33792129:G:T	1.74916e-66	-1.1663	-1.32294
33792543	chr6:33792543:C:G	1.47284e-66	-1.44191	-1.21928
33792701	chr6:33792701:G:A	2.15755e-61	10.038	-0.804446
33792828	chr6:33792828:G:A	1.36145e-66	-2.73983	-1.42404e-09
33792981	chr6:33792981:G:A	1.04716e-65	0.391395	-1.09111
33793073	chr6:33793073:C:T	7.41644e-65	-1.29021e-09	1.2579
33793182	chr6:33793182:G:A	5.38422e-66	-1.29021e-09	-1.36491
33793238	chr6:33793238:C:T	1.18994e-63	-1.29021e-09	4.03327
33793244	chr6:33793244:T:C	1.55313e-66	-1.25516	-1.35295
33793272	chr6:33793272:A:G	2.38018e-66	-2.18121	-1.42404e-09
33793334	chr6:33793334:C:G	6.78163e-61	11.5834	-1.20461
33794107	chr6:33794107:G:A	9.38253e-55	26.468	-1.94914
33794276	chr6:33794276:C:T	7.06705e-66	-1.29021e-09	-1.09294
33794417	chr6:33794417:C:G	4.139e-66	-1.29021e-09	-1.62793
33794465	chr6:33794465:G:A	1.49667e-66	-1.44629	-1.19885
33794674	chr6:33794674:G:A	9.64321e-66	0.312047	-1.09418
33794848	chr6:33794848:A:G	9.61513e-61	11.3528	-0.624954
33795350	chr6:33795350:G:A	7.77421e-67	-1.49883	-1.80133
33795492	chr6:33795492:C:T	1.45758e-66	-2.67161	-1.42404e-09
33795786	chr6:33795786:C:T	7.99514e-67	-1.47081	-1.80133
33795911	chr6:33795911:A:C	3.14373e-65	1.90638	-1.50677
33796060	chr6:33796060:C:T	5.98449e-65	2.9984	-1.95503
33796256	chr6:33796256:C:T	3.10928e-65	1.92032	-1.53173
33796311	chr6:33796311:G:A	3.27042e-66	-1.29021e-09	-1.86346
33796609	chr6:33796609:G:A	2.27491e-65	2.01846	-1.94232
33796884	chr6:33796884:A:G	1.20823e-65	-1.29021e-09	-0.556638
33797251	chr6:33797251:C:T	4.35626e-66	-1.29021e-09	-1.57677
33797478	chr6:33797478:T:C	7.9242e-67	-1.42329	-1.85776
33797499	chr6:33797499:G:C	3.0636e-66	-1.29021e-09	-1.92879
33797702	chr6:33797702:T:C	2.43158e-65	1.71883	-1.57608
33797744	chr6:33797744:C:T	3.3766e-66	-1.29021e-09	-1.83151
33798237	chr6:33798237:C:T	5.98901e-64	-1.29021e-09	3.34672
33798354	chr6:33798354:T:C	1.29116e-54	26.3621	-1.52393
33798435	chr6:33798435:A:G	1.34981e-59	11.7239	1.64577
33798711	chr6:33798711:T:C	1.64404e-64	4.06044	-2.0065
33799636	chr6:33799636:C:T	2.92384e-66	0.0367397	-2.01223
33799802	chr6:33799802:G:C	2.42146e-64	4.03806	-1.5969
33800026	chr6:33800026:G:A	2.79407e-66	0.00443518	-2.02532
33800157	chr6:33800157:G:T	2.89466e-65	-1.29021e-09	0.317069
33800175	chr6:33800175:G:A	1.42677e-66	-2.69297	-1.42404e-09
33800652	chr6:33800652:CT:C	6.7158e-64	-1.29021e-09	3.46125
33800799	chr6:33800799:C:T	6.69601e-66	0.0115118	-1.15838
33800949	chr6:33800949:A:T	1.50775e-66	-1.41793	-1.21984
33800951	chr6:33800951:C:G	3.47615e-66	-1.29021e-09	-1.80246
33801120	chr6:33801120:A:G	4.30979e-67	-2.50021	-1.38986
33801632	chr6:33801632:C:G	9.24528e-61	11.7355	-1.04687
33801645	chr6:33801645:G:A	6.50388e-66	-1.29021e-09	-1.17598
33801772	chr6:33801772:C:T	3.38124e-66	-1.29021e-09	-1.83014
33801834	chr6:33801834:A:G	5.0015e-65	-0.15979	1.02373
33802611	chr6:33802611:C:A	2.64358e-67	-2.6115	-1.76733
33802669	chr6:33802669:C:T	1.66238e-65	-1.29021e-09	-0.237545
33802852	chr6:33802852:G:A	4.21202e-64	4.43873	-1.44399
33803149	chr6:33803149:C:T	2.06508e-65	-1.29021e-09	-0.0206288
33803371	chr6:33803371:G:A	7.24318e-67	-1.833	-1.53791
33803663	chr6:33803663:A:G	1.84528e-65	-1.29021e-09	-0.133165
33803812	chr6:33803812:G:A	3.02113e-66	-1.29021e-09	-1.94275
33803851	chr6:33803851:T:G	3.76376e-66	-1.29021e-09	-1.72296
33803869	chr6:33803869:C:T	2.77135e-66	-1.29021e-09	-2.02905
33804002	chr6:33804002:C:T	5.19075e-67	-2.71039	-0.993699
33804091	chr6:33804091:G:A	1.39441e-61	8.79701	-1.42404e-09
33804191	chr6:33804191:G:A	4.63448e-67	-2.70637	-1.11107
33804227	chr6:33804227:G:C	6.77032e-66	-1.29021e-09	-1.13583
33804238	chr6:33804238:C:T	2.15482e-65	-1.29021e-09	0.0219119
33804558	chr6:33804558:A:G	2.79257e-66	-0.446281	-1.57514
33804984	chr6:33804984:A:G	7.29112e-63	6.6397	-0.79367
33805136	chr6:33805136:A:AGGG	5.19211e-66	-1.29021e-09	-1.40124
33805137	chr6:33805137:A:T	5.19151e-66	-1.29021e-09	-1.40136
33805139	chr6:33805139:A:G	5.4199e-66	-1.29021e-09	-1.3583
33805163	chr6:33805163:T:G	3.49554e-66	-1.29021e-09	-1.79689
33805229	chr6:33805229:G:A	1.38063e-65	-1.29021e-09	-0.423257
33805527	chr6:33805527:C:T	8.4043e-67	-2.03662	-1.1856
33805554	chr6:33805554:C:T	3.69429e-66	-1.29021e-09	-1.74159
33805715	chr6:33805715:C:T	3.50096e-66	-1.29021e-09	-1.79535
33805919	chr6:33805919:T:A	2.93878e-66	-0.357636	-1.61275
33805967	chr6:33805967:A:G	5.93479e-66	-0.410233	-0.857317
33806293	chr6:33806293:C:T	2.90787e-66	-0.358227	-1.62273
33806568	chr6:33806568:G:T	2.89602e-67	-2.77306	-1.51457
33806617	chr6:33806617:C:A	6.09423e-63	6.66414	-0.997428
33806748	chr6:33806748:A:G	6.85406e-62	10.0652	-1.97838
33806794	chr6:33806794:C:T	2.667e-66	-2.77093	0.703505
33807190	chr6:33807190:C:T	1.01588e-65	-1.29021e-09	-0.730039
33807461	chr6:33807461:C:A	9.92883e-66	-1.29021e-09	-0.752939
33807614	chr6:33807614:C:T	1.74562e-61	9.66174	-0.640082
33807669	chr6:33807669:A:G	1.41116e-57	19.8494	-1.83011
33807864	chr6:33807864:A:G	6.37447e-59	15.2758	-0.353814
33808249	chr6:33808249:G:C	4.44195e-66	-1.29021e-09	-1.55729
33808260	chr6:33808260:CCAGA:C	1.22103e-65	-1.29021e-09	-0.546101
33808374	chr6:33808374:C:T	2.97549e-66	-1.29021e-09	-1.95797
33808477	chr6:33808477:T:C	1.08744e-65	-1.29021e-09	-0.661966
33808532	chr6:33808532:T:C	8.29194e-67	-1.9573	-1.27838
33808534	chr6:33808534:G:T	9.12718e-66	-1.29021e-09	-0.837126
33808569	chr6:33808569:C:T	4.27401e-66	-1.59583	-1.42404e-09
33808889	chr6:33808889:G:C	4.07285e-66	-1.29021e-09	-1.64404
33809455	chr6:33809455:CAGCGCTCCTGGCTCCCTGACCTGA:C	2.35911e-60	12.8764	-1.25096
33809483	chr6:33809483:C:T	2.14644e-60	12.7967	-1.26575
33809518	chr6:33809518:C:T	3.77791e-66	-1.29021e-09	-1.71921
33809655	chr6:33809655:T:C	1.01836e-61	10.4454	-1.96265
33810379	chr6:33810379:C:T	8.01874e-63	5.94115	-1.42404e-09
33810459	chr6:33810459:A:C	3.26028e-66	-1.29021e-09	-1.86657
33810529	chr6:33810529:C:T	3.96419e-66	-1.29021e-09	-1.67108
33810842	chr6:33810842:A:G	1.60741e-60	12.5924	-1.35068
33811440	chr6:33811440:A:T	1.01723e-65	-1.29021e-09	-0.728711
33811476	chr6:33811476:C:T	1.22325e-65	-1.29021e-09	-0.544287
33811929	chr6:33811929:C:G	4.06978e-66	-1.29021e-09	-1.64479
33811939	chr6:33811939:T:A	9.61415e-67	-1.29081	-1.79692
33811980	chr6:33811980:A:T	3.00336e-66	-1.29021e-09	-1.94865
33812190	chr6:33812190:A:G	7.11681e-66	-1.29021e-09	-1.08592
33812515	chr6:33812515:T:C	3.7652e-67	-2.03959	-1.98558
33812532	chr6:33812532:G:A	3.79647e-66	-1.29021e-09	-1.71431
33812784	chr6:33812784:G:A	7.05468e-67	-1.36719	-2.03009
33812988	chr6:33812988:G:A	6.72023e-66	-1.14326	-1.42404e-09
33813258	chr6:33813258:G:A	4.63028e-67	-1.79751	-2.02085
33813541	chr6:33813541:G:A	3.99114e-66	-1.29021e-09	-1.66431
33813722	chr6:33813722:C:T	2.94788e-67	-2.76818	-1.5017
33813942	chr6:33813942:G:A	5.65036e-66	-1.29021e-09	-1.31666
33814022	chr6:33814022:C:A	3.45196e-66	-1.29021e-09	-1.80944
33814027	chr6:33814027:TGG:T	2.50007e-67	-2.41402	-2.02063
33814038	chr6:33814038:T:A	2.68661e-67	-2.40882	-1.95387
33814040	chr6:33814040:T:TG	4.61917e-65	-1.29021e-09	0.784417
33814055	chr6:33814055:C:T	3.45971e-65	2.01987	-1.52448
33814189	chr6:33814189:C:T	3.09072e-66	-1.29021e-09	-1.91998
33814263	chr6:33814263:T:C	1.06329e-64	0.518505	1.09965
33814271	chr6:33814271:T:C	4.33651e-67	-1.87195	-2.01194
33814556	chr6:33814556:C:T	3.03811e-66	-1.29021e-09	-1.93715
33814783	chr6:33814783:T:C	3.00408e-66	-1.29021e-09	-1.94841
33814933	chr6:33814933:C:T	9.7489e-65	3.48193	-1.95058
33815146	chr6:33815146:G:A	2.76921e-66	-1.29021e-09	-2.02982
33815340	chr6:33815340:G:A	3.49371e-64	4.7783	-1.97055
33815668	chr6:33815668:G:A	3.0561e-64	4.65044	-1.97651
33815763	chr6:33815763:G:A	3.03811e-66	-1.29021e-09	-1.93715
33816104	chr6:33816104:T:TG	3.48403e-66	-1.29021e-09	-1.80019
33816153	chr6:33816153:G:A	3.17481e-64	4.73849	-2.02646
33816328	chr6:33816328:C:T	9.49523e-65	3.52776	-2.02276
33816852	chr6:33816852:G:A	2.94593e-66	-1.29021e-09	-1.96796
33817087	chr6:33817087:C:T	3.47386e-58	18.5255	-1.90797
33817144	chr6:33817144:G:A	3.91829e-66	-1.29021e-09	-1.68273
33817221	chr6:33817221:G:C	1.50609e-66	-1.11836	-1.5205
33817306	chr6:33817306:C:T	1.26132e-65	-1.29021e-09	-0.513638
33817338	chr6:33817338:G:A	6.36488e-65	-1.29021e-09	1.105
33817852	chr6:33817852:G:T	3.04404e-66	-1.29021e-09	-1.9352
33818006	chr6:33818006:G:A	8.81956e-67	-2.44731	-0.72668
33818050	chr6:33818050:A:G	6.69096e-67	-2.0299	-1.42031
33818162	chr6:33818162:A:T	1.39453e-65	-1.29021e-09	-0.413236
33818192	chr6:33818192:T:C	2.96672e-66	-1.29021e-09	-1.96092
33818196	chr6:33818196:A:G	3.90737e-66	-1.29021e-09	-1.68552
33818339	chr6:33818339:A:T	9.15384e-67	-2.48767	-0.649128
33818838	chr6:33818838:G:A	3.62961e-67	-2.39022	-1.67162
33819390	chr6:33819390:A:G	3.87771e-66	-1.29021e-09	-1.69314
33819391	chr6:33819391:C:T	2.80537e-66	-1.29021e-09	-2.01685
33819476	chr6:33819476:C:T	6.88965e-66	-1.29021e-09	-1.11836
33819729	chr6:33819729:C:T	1.42652e-66	-1.03245	-1.66069
33819969	chr6:33819969:T:C	8.27294e-67	-2.5514	-0.686579
33819982	chr6:33819982:G:T	3.76701e-66	-1.29021e-09	-1.7221
33820278	chr6:33820278:A:G	1.20425e-58	17.5417	-1.98351
33820323	chr6:33820323:G:A	2.80474e-66	-1.29021e-09	-2.01707
33820795	chr6:33820795:C:T	6.24158e-57	19.5061	-1.42404e-09
33820860	chr6:33820860:G:C	2.99303e-61	11.0407	-1.47982
33820901	chr6:33820901:A:AC	2.85386e-66	-1.29021e-09	-1.99971
33821388	chr6:33821388:C:T	2.38335e-61	11.0705	-1.73746
33821425	chr6:33821425:C:T	8.24757e-67	-1.28796	-1.95309
33821574	chr6:33821574:C:T	7.07069e-65	-1.29021e-09	1.21016
33821625	chr6:33821625:T:C	4.78567e-58	18.9254	-1.98748
33821649	chr6:33821649:C:T	1.39635e-66	-2.71452	-1.42404e-09
33821758	chr6:33821758:C:T	4.06778e-67	-1.918	-2.02987
33821804	chr6:33821804:C:A	9.5406e-67	-2.4948	-0.600607
33821915	chr6:33821915:G:A	2.99889e-66	-1.29021e-09	-1.95014
33821928	chr6:33821928:A:G	3.18878e-67	-2.26686	-1.92447
33822161	chr6:33822161:A:G	8.89668e-67	-2.51533	-0.649955
33822616	chr6:33822616:A:G	2.89939e-66	-1.29021e-09	-1.98388
33822638	chr6:33822638:G:A	5.60836e-67	-1.70357	-1.92314
33823323	chr6:33823323:G:A	6.47465e-67	-1.50621	-1.97687
33823453	chr6:33823453:C:T	1.79202e-67	-2.76826	-1.99936
33823458	chr6:33823458:T:C	2.80426e-66	-1.29021e-09	-2.01724
33823559	chr6:33823559:A:T	8.80194e-67	-2.58283	-0.593164
33823561	chr6:33823561:G:A	7.4099e-67	-2.52433	-0.823823
33823627	chr6:33823627:G:A	5.12372e-66	-1.29021e-09	-1.4145
33823686	chr6:33823686:C:G	8.41324e-67	-1.47146	-1.7497
33823738	chr6:33823738:C:T	7.59711e-64	5.58842	-2.00387
33823944	chr6:33823944:C:T	4.15775e-66	-1.62341	-1.42404e-09
33823948	chr6:33823948:C:A	8.0759e-67	-1.98743	-1.27465
33823980	chr6:33823980:A:C	3.30481e-66	-1.29021e-09	-1.853
33824004	chr6:33824004:C:T	3.82729e-67	-1.97987	-2.02894
33824153	chr6:33824153:A:G	1.82407e-66	-1.57489	-0.872425
33824183	chr6:33824183:A:G	3.33956e-66	-1.29021e-09	-1.84254
33824221	chr6:33824221:G:A	4.78181e-58	18.9112	-1.97413
33824373	chr6:33824373:A:T	2.1524e-65	-1.29021e-09	0.0207885
33824461	chr6:33824461:A:G	3.64067e-66	-1.29021e-09	-1.75621
33824611	chr6:33824611:C:T	4.51081e-66	-1.29021e-09	-1.54191
33824832	chr6:33824832:G:A	6.32986e-66	0.438913	-1.64202
33825134	chr6:33825134:A:T	3.42507e-66	-1.81726	-1.42404e-09
33825196	chr6:33825196:C:G	1.73398e-67	-2.77149	-2.02906
33825319	chr6:33825319:G:A	1.00806e-66	-2.09256	-0.947796
33825390	chr6:33825390:G:A	2.82895e-67	-2.59337	-1.71769
33825494	chr6:33825494:C:T	3.43438e-66	-1.29021e-09	-1.81454
33825778	chr6:33825778:G:A	8.31082e-67	-1.89398	-1.33943
33825808	chr6:33825808:T:A	6.28439e-67	-2.16246	-1.35044
33825983	chr6:33825983:G:A	5.53122e-67	-1.9361	-1.70446
33825999	chr6:33825999:A:G	5.76289e-66	-0.471427	-0.825515
33826006	chr6:33826006:G:T	1.94038e-67	-2.66405	-2.02403
33826208	chr6:33826208:A:G	1.50304e-65	-1.29021e-09	-0.338309
33826222	chr6:33826222:CAA:C	1.49594e-65	-1.29021e-09	-0.343039
33826296	chr6:33826296:A:G	1.42151e-66	-0.935927	-1.76074
33826352	chr6:33826352:T:C	9.42238e-67	-2.75154	-0.356343
33826390	chr6:33826390:G:T	1.18473e-66	-2.7604	-0.118467
33826420	chr6:33826420:G:A	5.225e-67	-1.72659	-1.97092
33826686	chr6:33826686:G:T	1.24086e-66	-2.75355	-0.0790326
33826743	chr6:33826743:G:A	3.0917e-66	-1.29021e-09	-1.91966
33826780	chr6:33826780:T:C	1.25933e-66	-2.74691	-0.0708962
33826828	chr6:33826828:T:C	4.67617e-66	-0.732287	-0.773615
33826865	chr6:33826865:G:A	1.29169e-66	-2.74387	-0.0485675
33827195	chr6:33827195:C:T	1.44084e-66	-2.55229	-0.130865
33827351	chr6:33827351:T:C	1.2829e-66	-2.74719	-0.0520647
33827414	chr6:33827414:C:T	4.91211e-66	-1.29021e-09	-1.45668
33827851	chr6:33827851:G:A	2.27768e-66	-0.483668	-1.74156
33827894	chr6:33827894:A:G	1.57533e-66	-2.72865	0.134731
33828187	chr6:33828187:G:C	4.84208e-66	-0.78143	-0.689608
33828232	chr6:33828232:A:G	2.35082e-66	-2.67966	0.486039
33828332	chr6:33828332:T:C	2.22924e-66	-0.430339	-1.81638
33828353	chr6:33828353:G:A	3.16493e-66	-1.29021e-09	-1.89625
33828391	chr6:33828391:C:T	2.33761e-66	-0.402421	-1.79683
33828489	chr6:33828489:G:C	1.79639e-66	-2.72633	0.263732
33828815	chr6:33828815:G:A	3.90518e-66	-1.29021e-09	-1.68608
33829017	chr6:33829017:T:C	3.73996e-65	2.17418	-1.6009
33829166	chr6:33829166:A:G	5.61707e-66	-0.0932214	-1.22935
33829232	chr6:33829232:C:T	4.88692e-65	2.16869	-1.32793
33829242	chr6:33829242:G:A	1.14066e-66	-1.37021	-1.54657
33829439	chr6:33829439:T:G	1.3349e-65	-0.612346	0.155406
33829445	chr6:33829445:G:A	5.82889e-66	-1.29021e-09	-1.28556
33829464	chr6:33829464:C:A	1.08348e-65	0.20386	-0.869475
33830123	chr6:33830123:G:C	5.40335e-65	1.06556	-0.124336
33830241	chr6:33830241:G:A	5.4918e-65	-0.323767	1.28123
33830264	chr6:33830264:C:T	3.28039e-65	0.515128	-0.0729621
33830296	chr6:33830296:G:A	5.36027e-67	-1.79664	-1.87531
33830319	chr6:33830319:T:C	3.11927e-66	-1.29021e-09	-1.91078
33830433	chr6:33830433:C:T	6.30219e-67	-1.5103	-1.99977
33830673	chr6:33830673:T:C	1.38961e-65	-2.19483	1.77806
33830803	chr6:33830803:C:T	8.59342e-67	-2.62219	-0.577776
33830811	chr6:33830811:C:T	5.05834e-66	0.030698	-1.45804
33830813	chr6:33830813:A:G	3.29204e-65	2.19104	-1.74533
33830923	chr6:33830923:C:A	2.07115e-66	-2.32028	-1.42404e-09
33830998	chr6:33830998:G:A	2.85714e-66	-1.29021e-09	-1.99856
33831047	chr6:33831047:C:T	7.07311e-66	-1.29021e-09	-1.09208
33831115	chr6:33831115:G:A	2.84968e-65	-1.29021e-09	0.30141
33831258	chr6:33831258:C:T	6.58487e-66	-1.29021e-09	-1.16361
33831426	chr6:33831426:G:A	1.94232e-66	-2.3845	-1.42404e-09
33831498	chr6:33831498:G:A	8.13966e-64	5.34066	-1.68712
33831592	chr6:33831592:C:A	7.1436e-66	-1.29021e-09	-1.08217
33831613	chr6:33831613:G:A	1.12896e-66	-2.70785	-0.219242
33831708	chr6:33831708:C:T	2.4733e-67	-2.43813	-2.00728
33831822	chr6:33831822:T:C	2.76861e-66	-1.29021e-09	-2.03004
33831855	chr6:33831855:G:C	3.34006e-66	-0.234432	-1.60796
33831915	chr6:33831915:C:T	3.00861e-64	4.65081	-1.99254
33831931	chr6:33831931:TG:T	5.86901e-66	-1.29021e-09	-1.2787
33832049	chr6:33832049:A:G	4.56379e-64	5.06306	-1.98812
33832146	chr6:33832146:A:T	3.30231e-64	4.76375	-2.01234
33832526	chr6:33832526:G:A	4.72813e-67	-2.47679	-1.32065
33832532	chr6:33832532:C:T	1.27798e-65	-1.29021e-09	-0.500517
33832781	chr6:33832781:G:A	7.44322e-66	-1.29021e-09	-1.04108
33832948	chr6:33832948:T:C	1.69422e-66	-2.52116	-1.42404e-09
33833137	chr6:33833137:C:T	1.05725e-63	5.88024	-1.9652
33833242	chr6:33833242:C:T	2.61127e-67	-2.40974	-1.98139
33833273	chr6:33833273:G:A	2.77058e-66	-1.29021e-09	-2.02933
33833379	chr6:33833379:T:C	7.9997e-65	3.34175	-2.00814
33833406	chr6:33833406:C:T	1.50915e-63	6.22796	-1.95704
33833548	chr6:33833548:G:A	2.53842e-67	-2.43652	-1.98291
33833611	chr6:33833611:T:C	2.49174e-67	-2.43247	-2.00552
33833694	chr6:33833694:T:C	2.44358e-67	-2.4592	-1.9983
33833733	chr6:33833733:A:G	3.23343e-65	2.30698	-1.87923
33833764	chr6:33833764:C:T	7.97506e-66	-1.29021e-09	-0.972063
33833921	chr6:33833921:T:C	2.44799e-67	-2.46277	-1.99293
33833982	chr6:33833982:C:T	1.96285e-66	-0.345317	-2.02867
33834093	chr6:33834093:C:T	3.39709e-66	-1.29021e-09	-1.82546
33834109	chr6:33834109:C:A	2.46031e-67	-2.45852	-1.99216
33834127	chr6:33834127:G:A	2.60295e-66	-2.76222	0.670478
33834130	chr6:33834130:G:A	2.77538e-66	-1.29021e-09	-2.02759
33834471	chr6:33834471:A:G	8.28901e-66	-1.29021e-09	-0.933452
33834486	chr6:33834486:A:C	1.83047e-63	6.4516	-1.98766
33834681	chr6:33834681:CT:C	2.77539e-66	-1.29021e-09	-2.02759
33835113	chr6:33835113:T:C	1.11414e-64	3.67553	-2.01066
33835396	chr6:33835396:C:T	1.70608e-65	-1.29021e-09	-0.211601
33835602	chr6:33835602:T:C	3.26446e-66	-1.29021e-09	-1.86529
33835820	chr6:33835820:AC:A	6.41115e-66	-1.29021e-09	-1.19034
33835932	chr6:33835932:G:A	2.78906e-66	-1.29021e-09	-2.02268
33835975	chr6:33835975:T:C	3.13236e-64	4.62768	-1.92911
33836130	chr6:33836130:G:A	1.15013e-65	-1.29021e-09	-0.605918
33836160	chr6:33836160:C:T	2.364e-67	-2.51837	-1.97224
33836360	chr6:33836360:T:C	1.81262e-67	-2.73327	-2.02293
33836367	chr6:33836367:C:T	7.78778e-66	-1.29021e-09	-0.995826
33836525	chr6:33836525:T:C	2.77874e-66	-1.29021e-09	-2.02639
33836533	chr6:33836533:T:A	2.69783e-64	4.50897	-1.95973
33836623	chr6:33836623:G:A	2.61735e-66	-2.76093	0.674705
33836687	chr6:33836687:T:C	4.2435e-63	7.32151	-2.01675
33836770	chr6:33836770:C:T	4.60832e-63	7.4166	-2.02937
33837344	chr6:33837344:A:G	9.35961e-66	-1.29021e-09	-0.811978
33837513	chr6:33837513:G:C	7.94813e-63	7.90757	-1.97526
33837819	chr6:33837819:G:A	2.77083e-66	-1.29021e-09	-2.02923
33837887	chr6:33837887:C:G	1.13082e-65	-1.29021e-09	-0.622851
33837959	chr6:33837959:A:G	1.01223e-62	7.65088	-1.47677
33838172	chr6:33838172:C:G	1.20659e-66	-2.22057	-0.640017
33838201	chr6:33838201:C:T	9.14231e-67	-1.10792	-2.03014
33838484	chr6:33838484:C:T	9.39287e-66	-1.29021e-09	-0.808431
33838512	chr6:33838512:T:C	5.33182e-66	-1.29021e-09	-1.37469
33838635	chr6:33838635:G:A	3.09228e-67	-2.23123	-1.99083
33838729	chr6:33838729:G:A	7.31473e-63	7.87685	-2.02758
33838988	chr6:33838988:T:A	2.81147e-66	-1.29021e-09	-2.01467
33839093	chr6:33839093:C:T	3.17382e-67	-2.21642	-1.97961
33839132	chr6:33839132:A:G	6.78622e-66	-1.29021e-09	-1.13349
33839147	chr6:33839147:C:A	1.81669e-67	-2.76612	-1.98783
33839252	chr6:33839252:C:T	9.21154e-66	-1.29021e-09	-0.827925
33839314	chr6:33839314:T:C	9.05077e-63	8.06976	-2.00753
33839339	chr6:33839339:T:A	8.42148e-63	8.00307	-2.01291
33839489	chr6:33839489:G:A	1.89498e-67	-2.77032	-1.94143
33839639	chr6:33839639:T:C	1.50221e-65	-1.29021e-09	-0.338863
33839788	chr6:33839788:C:A	2.32396e-64	3.52001	-1.11995
33839846	chr6:33839846:C:T	2.82256e-66	-1.29021e-09	-2.01074
33839854	chr6:33839854:G:A	4.63095e-65	-1.29021e-09	0.786965
33839861	chr6:33839861:C:T	1.47423e-63	6.19162	-1.94411
33840197	chr6:33840197:A:G	8.72563e-66	-1.29021e-09	-0.882117
33840218	chr6:33840218:C:T	5.46681e-67	-2.59438	-1.0579
33840300	chr6:33840300:C:T	4.28419e-66	-1.29021e-09	-1.59345
33840317	chr6:33840317:A:T	6.27525e-67	-2.42362	-1.09074
33841144	chr6:33841144:G:A	1.49601e-64	3.4124	-1.45281
33841277	chr6:33841277:G:T	6.25513e-66	-1.29021e-09	-1.21498
33841585	chr6:33841585:G:A	1.0914e-66	-0.942055	-2.01886
33842000	chr6:33842000:A:T	2.37835e-66	-2.18198	-1.42404e-09
33842012	chr6:33842012:G:T	4.28524e-66	-1.29021e-09	-1.59321
33842028	chr6:33842028:T:C	4.08421e-67	-2.7183	-1.22554
33842228	chr6:33842228:A:G	1.90852e-63	5.89465	-1.38895
33842386	chr6:33842386:C:T	1.65698e-66	-2.75895	0.215567
33842416	chr6:33842416:T:C	1.81101e-66	-2.76678	0.312287
33842480	chr6:33842480:C:A	2.84263e-67	-2.7347	-1.57154
33842612	chr6:33842612:C:T	1.64449e-66	-2.76652	0.215567
33842627	chr6:33842627:T:C	3.13983e-65	2.11022	-1.71184
33843058	chr6:33843058:T:G	2.25927e-66	-2.75642	0.523074
33843457	chr6:33843457:G:T	1.08577e-66	-1.12433	-1.84176
33843600	chr6:33843600:C:T	1.78275e-67	-2.77098	-2.00183
33843624	chr6:33843624:C:G	2.78032e-66	-1.29021e-09	-2.02582
33843682	chr6:33843682:AT:A	2.19748e-66	-2.26107	-1.42404e-09
33843703	chr6:33843703:G:T	8.8142e-66	-1.29021e-09	-0.872018
33843751	chr6:33843751:C:T	3.51713e-66	-1.79074	-1.42404e-09
33843867	chr6:33843867:T:A	3.28834e-66	-0.500625	-1.35737
33844013	chr6:33844013:TCGA:T	8.80594e-66	-1.29021e-09	-0.872955
33844695	chr6:33844695:T:C	3.4696e-66	-1.29021e-09	-1.80434
33845266	chr6:33845266:T:G	1.90073e-67	-2.70798	-2.00075
33845312	chr6:33845312:G:A	1.22864e-65	1.36846	-1.90835
33845318	chr6:33845318:T:G	2.01765e-66	-2.74894	0.402497
33845509	chr6:33845509:C:T	8.98897e-66	-1.29021e-09	-0.852384
33845656	chr6:33845656:A:C	2.77106e-66	-1.29021e-09	-2.02915
33846194	chr6:33846194:G:C	1.94469e-67	-2.66015	-2.02571
33846370	chr6:33846370:C:T	1.95521e-66	-2.76518	0.387293
33846401	chr6:33846401:A:G	3.86314e-66	-1.29021e-09	-1.6969
33847114	chr6:33847114:T:C	9.35961e-66	-1.29021e-09	-0.811978
33847258	chr6:33847258:T:C	3.08791e-67	-2.4204	-1.80307
33847340	chr6:33847340:T:C	1.99572e-67	-2.71891	-1.94106
33847351	chr6:33847351:C:T	2.39148e-67	-2.47019	-2.00887
33847356	chr6:33847356:A:G	2.99529e-65	-1.29021e-09	0.351244
33847382	chr6:33847382:C:G	2.95968e-67	-2.4768	-1.78908
33847502	chr6:33847502:G:A	1.56601e-66	-2.77015	0.170302
33847584	chr6:33847584:A:G	2.14101e-67	-2.62865	-1.96104
33847613	chr6:33847613:C:T	2.78267e-66	-1.29021e-09	-2.02497
33848448	chr6:33848448:C:T	1.75185e-66	-2.76998	0.28227
33848578	chr6:33848578:G:C	3.10812e-66	-1.29021e-09	-1.91436
33848675	chr6:33848675:A:G	3.96677e-67	-1.99061	-1.98241
33848816	chr6:33848816:AC:A	2.76882e-66	-1.29021e-09	-2.02996
33849156	chr6:33849156:T:C	9.15814e-67	-1.13746	-1.99887
33849259	chr6:33849259:G:A	1.06877e-65	-1.29021e-09	-0.679286
33849860	chr6:33849860:C:T	3.15686e-66	-1.29021e-09	-1.8988
33850019	chr6:33850019:T:G	4.62921e-67	-2.45308	-1.3655
33850046	chr6:33850046:C:T	4.13825e-66	-1.29021e-09	-1.62811
33850152	chr6:33850152:T:C	3.32781e-67	-2.35983	-1.78883
33850224	chr6:33850224:A:G	3.23763e-67	-2.22847	-1.94766
33850320	chr6:33850320:A:G	1.66103e-66	-2.54095	-1.42404e-09
33850948	chr6:33850948:A:G	7.92963e-67	-2.69935	-0.581008
33851060	chr6:33851060:G:T	1.72344e-66	-2.68077	0.176712
33851386	chr6:33851386:T:C	2.8787e-66	-1.29021e-09	-1.99104
33851415	chr6:33851415:T:C	2.79473e-66	-1.29021e-09	-2.02065
33851517	chr6:33851517:A:C	2.90116e-66	-1.29021e-09	-1.98327
33851724	chr6:33851724:C:T	1.89883e-65	-1.29021e-09	-0.10456
33851782	chr6:33851782:GCTC:G	3.27574e-66	-2.77212	0.910286
33851794	chr6:33851794:C:T	1.13584e-64	3.35852	-1.67436
33851805	chr6:33851805:A:G	2.8471e-67	-2.32101	-1.98366
33851875	chr6:33851875:G:C	2.93101e-66	-1.29021e-09	-1.97304
33852050	chr6:33852050:C:A	7.23432e-66	-1.29021e-09	-1.06955
33852282	chr6:33852282:C:T	2.93362e-67	-2.67507	-1.59966
33852299	chr6:33852299:C:T	4.39607e-66	0.407102	-1.97477
33852564	chr6:33852564:C:T	1.35751e-65	-1.29021e-09	-0.440147
33853089	chr6:33853089:C:A	4.47462e-67	-2.72903	-1.12352
33853182	chr6:33853182:AG:A	2.93182e-66	-1.29021e-09	-1.97276
33853345	chr6:33853345:G:A	3.8519e-65	-1.69765	2.30041
33853569	chr6:33853569:T:G	1.01379e-65	0.854269	-1.58637
33853712	chr6:33853712:C:G	2.78003e-66	-1.29021e-09	-2.02592
33854200	chr6:33854200:G:A	5.48405e-66	-1.29021e-09	-1.34654
33854422	chr6:33854422:C:A	1.40049e-66	-2.71156	-1.42404e-09
33854667	chr6:33854667:A:G	1.39027e-65	-1.29021e-09	-0.416302
33854671	chr6:33854671:C:T	1.85754e-67	-2.75911	-1.97261
33854755	chr6:33854755:A:G	1.23201e-66	-1.16282	-1.67692
33854807	chr6:33854807:G:A	5.34263e-66	-1.29021e-09	-1.37266
33855088	chr6:33855088:C:T	9.0087e-67	-1.27547	-1.8773
33855209	chr6:33855209:G:A	2.0517e-64	2.89068	-0.615224
33855278	chr6:33855278:CT:C	1.28609e-65	-1.29021e-09	-0.494193
33855303	chr6:33855303:A:T	7.72037e-67	-1.81345	-1.49365
33855372	chr6:33855372:C:A	1.12683e-64	1.6762	-1.42404e-09
33855384	chr6:33855384:C:CT	2.38179e-65	0.912118	-0.790061
33855660	chr6:33855660:T:A	3.88037e-67	-2.75999	-1.23505
33855662	chr6:33855662:AC:A	3.87791e-67	-2.76036	-1.23532
33856157	chr6:33856157:A:G	8.19635e-66	-1.29021e-09	-0.944693
33856417	chr6:33856417:G:A	2.25614e-64	2.97788	-0.607441
33856894	chr6:33856894:C:T	1.49049e-65	-1.29021e-09	-0.34669
33857581	chr6:33857581:G:A	8.60094e-64	5.40632	-1.69766
33857657	chr6:33857657:T:A	6.37277e-66	-1.29021e-09	-1.19635
33857774	chr6:33857774:G:A	2.81445e-66	-1.29021e-09	-2.01362
33858051	chr6:33858051:G:A	2.52572e-67	-2.58291	-1.84154
33858248	chr6:33858248:A:G	2.76858e-66	-1.29021e-09	-2.03005
33858334	chr6:33858334:G:A	2.20556e-67	-2.70776	-1.85223
33858793	chr6:33858793:G:A	1.9515e-67	-2.77198	-1.91039
33858813	chr6:33858813:T:C	4.25989e-64	4.71522	-1.70919
33859497	chr6:33859497:A:C	7.47986e-67	-1.30936	-2.0294
33859503	chr6:33859503:A:G	6.081e-66	-2.64479	1.40157
33859504	chr6:33859504:C:T	7.96168e-66	-1.65689	0.683153
33859587	chr6:33859587:G:A	5.20419e-66	-0.157017	-1.2419
33860137	chr6:33860137:T:C	7.41102e-67	-2.22129	-1.12671
33860401	chr6:33860401:A:G	8.79163e-66	0.874231	-1.74881
33860678	chr6:33860678:G:A	3.15185e-67	-2.35403	-1.84895
33861048	chr6:33861048:T:C	2.80288e-67	-2.32053	-1.99979
33861521	chr6:33861521:T:A	2.77001e-67	-2.33294	-1.99917
33861648	chr6:33861648:C:T	1.3199e-66	-2.77083	-1.42404e-09
33861938	chr6:33861938:T:C	2.85052e-67	-2.29371	-2.00975
33862393	chr6:33862393:T:C	2.77622e-67	-2.30648	-2.0234
33862521	chr6:33862521:G:A	3.53071e-67	-2.33364	-1.75583
33862957	chr6:33862957:A:T	2.77982e-67	-2.31155	-2.01703
33863027	chr6:33863027:T:C	4.42071e-64	4.49352	-1.45043
33863091	chr6:33863091:C:CCT	2.84373e-67	-2.2846	-2.02125
33863290	chr6:33863290:A:T	3.74605e-66	-1.29021e-09	-1.72768
33863442	chr6:33863442:C:T	2.83141e-66	-1.29021e-09	-2.00761
33863462	chr6:33863462:G:A	2.72875e-67	-2.32587	-2.02125
33863543	chr6:33863543:C:G	4.83469e-66	-1.29021e-09	-1.47257
33863567	chr6:33863567:TAGGCCTTCC:T	2.89852e-66	-1.29021e-09	-1.98418
33863727	chr6:33863727:C:T	8.63067e-66	-0.893059	-1.42404e-09
33863895	chr6:33863895:T:C	4.16304e-64	4.50937	-1.52634
33863995	chr6:33863995:A:G	3.76493e-66	-1.29021e-09	-1.72265
33864044	chr6:33864044:T:C	2.70286e-67	-2.3354	-2.02125
33864666	chr6:33864666:C:T	2.67446e-67	-2.3385	-2.02872
33864714	chr6:33864714:T:C	6.32054e-66	-1.29021e-09	-1.20458
33864792	chr6:33864792:C:T	2.70367e-67	-2.33578	-2.02057
33864850	chr6:33864850:T:C	2.8123e-67	-2.29531	-2.02165
33864884	chr6:33864884:T:G	2.74798e-67	-2.31763	-2.02247
33864895	chr6:33864895:G:A	2.78447e-67	-2.30479	-2.02212
33865139	chr6:33865139:G:A	1.086e-64	0.1308	1.50849
33865228	chr6:33865228:G:A	3.77268e-64	4.42931	-1.54473
33865410	chr6:33865410:A:G	4.85741e-66	-1.65451	0.186633
33865424	chr6:33865424:T:G	4.21457e-65	-0.0693929	0.762143
33865538	chr6:33865538:G:A	2.72124e-67	-2.32794	-2.02194
33865714	chr6:33865714:C:T	4.52163e-66	-1.68712	0.147611
33865740	chr6:33865740:A:G	2.61398e-67	-2.36726	-2.02283
33865888	chr6:33865888:G:A	2.09387e-65	-2.5179	2.51112
33866169	chr6:33866169:C:T	4.53736e-67	-2.74401	-1.09461
33866186	chr6:33866186:T:C	2.69224e-64	4.56738	-2.02022
33866311	chr6:33866311:T:C	2.77455e-67	-2.30867	-2.02181
33866346	chr6:33866346:T:G	1.37793e-66	-2.7278	-1.42404e-09
33866405	chr6:33866405:A:G	4.50601e-67	-1.9259	-1.91966
33866441	chr6:33866441:G:A	2.80351e-67	-2.29812	-2.02198
33866610	chr6:33866610:C:T	2.79808e-67	-2.29953	-2.0225
33866849	chr6:33866849:G:A	5.19086e-66	-2.16339	0.761908
33867427	chr6:33867427:A:G	3.08888e-67	-2.21095	-2.01221
33867433	chr6:33867433:C:T	4.61952e-64	4.69153	-1.60445
33867588	chr6:33867588:A:G	5.83439e-66	-2.10342	0.818811
33867653	chr6:33867653:A:G	4.15316e-67	-2.41341	-1.51369
33867798	chr6:33867798:C:T	3.24947e-67	-2.14523	-2.02725
33867875	chr6:33867875:T:C	2.83215e-67	-2.28868	-2.02125
33867974	chr6:33867974:A:G	2.3242e-66	-2.5266	0.321596
33868499	chr6:33868499:CTGA:C	2.16779e-67	-2.54871	-2.02855
33868545	chr6:33868545:G:A	2.12655e-67	-2.56804	-2.02843
33868914	chr6:33868914:A:G	6.50171e-67	-1.71908	-1.75982
33868955	chr6:33868955:A:G	2.17959e-67	-2.54237	-2.02945
33868974	chr6:33868974:A:G	2.22202e-67	-2.52241	-2.03014
33869142	chr6:33869142:T:C	2.21757e-67	-2.52474	-2.02982
33869167	chr6:33869167:G:A	2.2293e-67	-2.51924	-2.03004
33869324	chr6:33869324:A:G	2.24872e-67	-2.51141	-2.0292
33869351	chr6:33869351:T:G	2.23324e-67	-2.51741	-2.0301
33869375	chr6:33869375:A:G	3.61605e-66	-2.48219	0.719192
33869408	chr6:33869408:G:A	2.27739e-67	-2.49808	-2.02986
33869465	chr6:33869465:G:A	2.22657e-67	-2.52054	-2.02996
33869476	chr6:33869476:T:C	1.22822e-64	3.26934	-1.50699
33869507	chr6:33869507:G:T	2.31971e-67	-2.50486	-2.00467
33869539	chr6:33869539:A:G	7.97554e-65	-0.159689	1.49027
33869605	chr6:33869605:GAA:G	2.27697e-67	-2.54312	-1.985
33869703	chr6:33869703:G:A	2.23053e-67	-2.55478	-1.99395
33869726	chr6:33869726:A:G	2.49835e-67	-2.53231	-1.90302
33869818	chr6:33869818:C:T	1.47743e-65	-1.29021e-09	-0.35549
33869849	chr6:33869849:C:T	3.5954e-66	-1.29021e-09	-1.76873
33869866	chr6:33869866:C:T	4.34053e-67	-2.02294	-1.86004
33869907	chr6:33869907:G:A	5.82281e-66	-1.29021e-09	-1.2866
33869915	chr6:33869915:C:T	4.95914e-66	-1.29021e-09	-1.44715
33870039	chr6:33870039:C:T	3.44387e-67	-2.39593	-1.71844
33870245	chr6:33870245:G:A	1.10889e-65	-1.29021e-09	-0.642434
33870388	chr6:33870388:C:T	2.48191e-65	-1.29021e-09	0.163231
33870432	chr6:33870432:G:A	2.50519e-67	-2.40569	-2.02691
33871013	chr6:33871013:A:T	2.05628e-66	-0.428873	-1.89861
33871170	chr6:33871170:G:A	4.00196e-66	-1.29021e-09	-1.6616
33871365	chr6:33871365:G:A	8.13292e-66	-1.29021e-09	-0.952462
33871582	chr6:33871582:T:C	7.87744e-67	-2.76704	-0.519921
33871725	chr6:33871725:TGGG:T	8.49878e-66	-1.29021e-09	-0.90846
33871750	chr6:33871750:A:G	2.87512e-66	-1.29021e-09	-1.99229
33871858	chr6:33871858:T:G	9.56643e-67	-2.75258	-0.340126
33872021	chr6:33872021:G:T	2.84202e-66	-2.00387	-1.42404e-09
33872292	chr6:33872292:A:G	1.19515e-64	0.788185	0.946878
33872344	chr6:33872344:G:A	3.37905e-67	-2.15006	-1.98331
33872348	chr6:33872348:G:A	1.36395e-66	-2.73799	-1.42404e-09
33872880	chr6:33872880:G:A	1.44375e-64	1.06775	0.85628
33872890	chr6:33872890:G:A	1.42849e-64	1.15345	0.759952
33873040	chr6:33873040:AC:A	1.73623e-66	-0.833662	-1.663
33873284	chr6:33873284:C:T	5.47224e-61	11.3802	-1.21602
33873516	chr6:33873516:T:C	2.58586e-66	-0.294802	-1.80352
33873870	chr6:33873870:T:G	3.10574e-66	-1.29021e-09	-1.91513
33873958	chr6:33873958:C:T	7.78081e-67	-2.65978	-0.63953
33874008	chr6:33874008:A:G	3.28781e-67	-2.19409	-1.96665
33874175	chr6:33874175:A:G	4.51512e-67	-2.155	-1.68853
33874208	chr6:33874208:A:G	2.03762e-66	-2.3366	-1.42404e-09
33874314	chr6:33874314:A:G	2.82621e-65	1.94885	-1.6557
33874478	chr6:33874478:T:C	7.95856e-67	-2.56841	-0.708308
33874704	chr6:33874704:A:G	4.88719e-61	12.0662	-2.01506
33875008	chr6:33875008:C:T	1.31777e-66	-2.77244	-1.42404e-09
33875100	chr6:33875100:A:G	3.45611e-67	-2.51267	-1.59816
33875262	chr6:33875262:G:C	4.55331e-67	-1.82945	-2.00566
33875512	chr6:33875512:C:T	2.97632e-66	-1.29021e-09	-1.9577
33875609	chr6:33875609:G:A	3.108e-66	-1.29021e-09	-1.9144
33875907	chr6:33875907:G:A	2.77816e-66	-1.29021e-09	-2.02659
33875982	chr6:33875982:G:A	7.11938e-67	-2.49772	-0.890424
33876052	chr6:33876052:G:A	8.10092e-65	-1.29021e-09	1.34618
33876121	chr6:33876121:T:C	7.0548e-67	-2.44413	-0.953128
33876237	chr6:33876237:A:AG	1.97577e-67	-2.717	-1.953
33876384	chr6:33876384:G:A	4.01825e-66	-1.29021e-09	-1.65754
33876409	chr6:33876409:A:G	1.88181e-66	-2.47257	0.0564212
33876790	chr6:33876790:A:G	5.43353e-66	-1.29021e-09	-1.35579
33876844	chr6:33876844:A:G	5.49005e-66	-1.29021e-09	-1.34544
33876906	chr6:33876906:C:T	1.98562e-67	-2.7714	-1.89363
33876983	chr6:33876983:T:C	4.22287e-66	-1.29021e-09	-1.60787
33877091	chr6:33877091:G:A	2.76612e-66	-2.03094	-1.42404e-09
33877097	chr6:33877097:T:C	5.63602e-66	-1.29021e-09	-1.3192
33877126	chr6:33877126:T:C	5.52933e-66	-1.29021e-09	-1.33832
33877208	chr6:33877208:G:A	8.24584e-66	-1.29021e-09	-0.938673
33877333	chr6:33877333:C:T	2.78872e-66	-1.29021e-09	-2.0228
33877432	chr6:33877432:A:G	4.39138e-65	1.39216	-0.658313
33877745	chr6:33877745:G:A	3.54799e-66	-1.29021e-09	-1.782
33877854	chr6:33877854:C:T	2.33604e-67	-2.48333	-2.01918
33877860	chr6:33877860:C:A	2.19513e-67	-2.77212	-1.79261
33877913	chr6:33877913:C:A	4.48314e-66	-2.30955	0.761489
33877918	chr6:33877918:G:T	2.77637e-66	-1.29021e-09	-2.02724
33877923	chr6:33877923:G:C	3.92169e-66	-1.29021e-09	-1.68186
33878019	chr6:33878019:C:G	1.23678e-66	-1.95363	-0.882245
33878289	chr6:33878289:A:G	1.36657e-66	-2.73608	-1.42404e-09
33878366	chr6:33878366:T:C	8.10727e-67	-1.93413	-1.32407
33878404	chr6:33878404:C:T	5.48772e-66	-1.29021e-09	-1.34587
33878442	chr6:33878442:T:A	5.47652e-66	-1.29021e-09	-1.34791
33878516	chr6:33878516:A:G	3.34706e-66	-1.29021e-09	-1.8403
33878562	chr6:33878562:T:G	5.1004e-66	-1.29021e-09	-1.41906
33878695	chr6:33878695:G:C	5.48772e-66	-1.29021e-09	-1.34587
33878749	chr6:33878749:C:T	5.16312e-66	-1.29021e-09	-1.40684
33879451	chr6:33879451:C:T	7.17043e-66	-1.29021e-09	-1.07842
33879568	chr6:33879568:A:G	6.10843e-63	7.57116	-1.90211
33879569	chr6:33879569:T:C	7.17043e-66	-1.29021e-09	-1.07842
33879620	chr6:33879620:A:G	1.27517e-63	6.08461	-1.98216
33879714	chr6:33879714:C:T	4.49732e-63	7.37864	-2.01579
33879754	chr6:33879754:A:G	8.73214e-67	-2.20143	-0.982524
33880019	chr6:33880019:A:G	4.08093e-66	-1.29021e-09	-1.64206
33880192	chr6:33880192:G:T	1.38799e-66	-1.97108	-0.749442
33880227	chr6:33880227:A:G	2.82727e-66	-1.29021e-09	-2.00907
33880445	chr6:33880445:C:T	5.12093e-66	-1.29021e-09	-1.41505
33880455	chr6:33880455:G:A	8.22671e-63	7.68124	-1.71448
33880531	chr6:33880531:A:C	7.39994e-64	5.54754	-1.98928
33880552	chr6:33880552:A:AAAAGT	8.50931e-64	5.68708	-1.98913
33880589	chr6:33880589:G:A	2.77062e-66	-1.29021e-09	-2.02931
33880841	chr6:33880841:C:T	3.76134e-66	-1.29021e-09	-1.72361
33880961	chr6:33880961:T:C	2.83498e-66	-1.29021e-09	-2.00635
33881006	chr6:33881006:A:ACT	6.38368e-67	-2.524	-0.973225
33881014	chr6:33881014:C:T	2.78677e-66	-1.29021e-09	-2.0235
33881296	chr6:33881296:G:C	1.33185e-66	-2.76181	-1.42404e-09
33881320	chr6:33881320:A:G	2.78013e-66	-1.29021e-09	-2.02589
33881629	chr6:33881629:G:A	2.98839e-66	-1.29021e-09	-1.95365
33881744	chr6:33881744:G:A	2.06133e-67	-2.74226	-1.88536
33881771	chr6:33881771:C:T	7.84466e-66	-1.29021e-09	-0.988548
33881791	chr6:33881791:G:A	1.37112e-66	-2.73275	-1.42404e-09
33882030	chr6:33882030:C:T	4.68521e-66	-1.29021e-09	-1.50397
33882105	chr6:33882105:C:T	1.18182e-66	-2.01085	-0.870479
33882116	chr6:33882116:C:G	3.81219e-66	-1.29021e-09	-1.71018
33882166	chr6:33882166:A:G	2.80048e-66	-1.29021e-09	-2.01859
33882304	chr6:33882304:C:T	8.94034e-66	-1.29021e-09	-0.857809
33882396	chr6:33882396:A:AT	3.70866e-66	-1.29021e-09	-1.73771
33882436	chr6:33882436:A:G	3.73797e-66	-1.29021e-09	-1.72984
33882613	chr6:33882613:A:T	3.23938e-66	-1.29021e-09	-1.873
33882639	chr6:33882639:A:T	1.83418e-67	-2.76018	-1.98419
33883084	chr6:33883084:G:A	2.94271e-62	9.22835	-1.98706
33883208	chr6:33883208:C:T	4.75721e-62	9.69163	-1.97
33883241	chr6:33883241:A:G	3.24201e-66	-1.29021e-09	-1.87219
33883275	chr6:33883275:C:A	4.74829e-67	-1.93608	-1.8571
33883356	chr6:33883356:G:A	4.27049e-67	-2.77141	-1.12783
33883472	chr6:33883472:A:G	3.2341e-66	-1.29021e-09	-1.87463
33883691	chr6:33883691:A:C	6.04924e-66	-1.29021e-09	-1.24845
33883760	chr6:33883760:G:A	3.23869e-66	-1.29021e-09	-1.87321
33883800	chr6:33883800:C:T	3.19706e-62	9.26367	-1.93948
33883825	chr6:33883825:C:G	2.79673e-66	-1.29021e-09	-2.01993
33883969	chr6:33883969:C:T	3.42036e-62	9.39963	-2.00793
33883970	chr6:33883970:G:A	3.58535e-66	-1.29021e-09	-1.77153
33884012	chr6:33884012:A:G	3.5378e-66	-1.29021e-09	-1.78488
33884183	chr6:33884183:T:G	3.15889e-66	-1.29021e-09	-1.89816
33884194	chr6:33884194:G:A	4.61992e-66	-1.29021e-09	-1.51801
33884257	chr6:33884257:A:G	1.33005e-65	-1.29021e-09	-0.46058
33884264	chr6:33884264:G:A	3.16663e-66	-1.29021e-09	-1.89571
33884314	chr6:33884314:G:A	3.2409e-66	-1.29021e-09	-1.87253
33884329	chr6:33884329:A:G	8.91487e-66	-1.29021e-09	-0.860661
33884712	chr6:33884712:C:T	3.22048e-66	-1.29021e-09	-1.87885
33884727	chr6:33884727:C:T	2.18457e-67	-2.60322	-1.96633
33884960	chr6:33884960:T:G	2.9189e-66	-1.97717	-1.42404e-09
33885071	chr6:33885071:A:T	7.59836e-63	7.91533	-2.02803
33885171	chr6:33885171:A:G	3.54173e-67	-2.11731	-1.96904
33885267	chr6:33885267:A:G	6.27066e-63	7.72507	-2.02981
33885277	chr6:33885277:G:T	1.73769e-67	-2.773	-2.0254
33885294	chr6:33885294:A:G	2.81767e-62	9.2054	-2.00753
33885352	chr6:33885352:T:C	3.22712e-66	-1.29021e-09	-1.87679
33885563	chr6:33885563:C:T	3.22673e-66	-1.29021e-09	-1.87691
33885650	chr6:33885650:C:G	3.22585e-66	-1.29021e-09	-1.87718
33885864	chr6:33885864:T:C	1.17336e-62	7.40496	-1.08313
33885942	chr6:33885942:T:C	1.73891e-67	-2.77073	-2.02698
33885980	chr6:33885980:T:C	3.4648e-66	-1.29021e-09	-1.80573
33886160	chr6:33886160:C:G	3.95327e-66	-1.29021e-09	-1.67384
33886196	chr6:33886196:G:A	3.38137e-66	-1.29021e-09	-1.8301
33886303	chr6:33886303:G:A	3.37403e-66	-1.29021e-09	-1.83227
33886344	chr6:33886344:T:C	2.62178e-63	6.18024	-1.35701
33886407	chr6:33886407:T:C	1.66092e-65	-1.29021e-09	-0.238425
33886469	chr6:33886469:A:G	3.41718e-66	-1.29021e-09	-1.81957
33886474	chr6:33886474:A:G	5.10825e-66	-1.29021e-09	-1.41752
33886533	chr6:33886533:A:G	3.38376e-66	-1.29021e-09	-1.8294
33886572	chr6:33886572:C:T	5.23458e-66	-1.29021e-09	-1.39309
33886677	chr6:33886677:C:A	1.57933e-65	-1.29021e-09	-0.288794
33886895	chr6:33886895:A:T	3.34435e-66	-1.29021e-09	-1.84111
33886956	chr6:33886956:A:G	3.32549e-63	6.16926	-1.10827
33887004	chr6:33887004:G:A	3.37604e-66	-1.29021e-09	-1.83168
33887039	chr6:33887039:C:A	2.09356e-67	-2.58204	-2.03006
33887160	chr6:33887160:A:G	2.77976e-66	-1.29021e-09	-2.02602
33887267	chr6:33887267:C:T	6.1868e-66	-1.29021e-09	-1.22596
33887276	chr6:33887276:C:T	3.0094e-66	-1.29021e-09	-1.94664
33887393	chr6:33887393:G:T	5.05687e-66	-1.29021e-09	-1.42763
33887446	chr6:33887446:G:C	3.80491e-66	-1.29021e-09	-1.71209
33887554	chr6:33887554:C:A	3.74394e-66	-1.29021e-09	-1.72824
33887827	chr6:33887827:G:A	4.64693e-62	8.22613	-0.527965
33887881	chr6:33887881:C:A	4.41476e-66	-1.29021e-09	-1.56343
33887932	chr6:33887932:TA:T	5.52175e-62	9.84554	-1.97488
33888199	chr6:33888199:T:G	2.84285e-66	-2.00358	-1.42404e-09
33888431	chr6:33888431:G:A	3.67348e-66	-1.29021e-09	-1.74724
33888656	chr6:33888656:T:C	2.7746e-66	-1.29021e-09	-2.02788
33888925	chr6:33888925:C:G	3.232e-66	-1.29021e-09	-1.87528
33888948	chr6:33888948:C:T	3.22858e-66	-1.29021e-09	-1.87634
33889002	chr6:33889002:G:A	4.59606e-66	0.50697	-2.03015
33889011	chr6:33889011:G:C	2.06368e-67	-2.74262	-1.88385
33889069	chr6:33889069:C:G	3.39472e-66	-1.29021e-09	-1.82616
33889126	chr6:33889126:C:T	3.02376e-67	-2.3077	-1.93677
33889357	chr6:33889357:A:G	4.98047e-66	-1.29021e-09	-1.44286
33889612	chr6:33889612:G:A	2.9976e-66	-1.29021e-09	-1.95057
33889652	chr6:33889652:G:C	2.24959e-67	-2.74682	-1.7934
33889662	chr6:33889662:G:T	3.54077e-66	-1.29021e-09	-1.78404
33889742	chr6:33889742:T:G	3.07916e-66	-1.92372	-1.42404e-09
33889748	chr6:33889748:C:T	2.58251e-67	-2.77021	-1.632
33889787	chr6:33889787:C:T	4.03395e-67	-2.01949	-1.93673
33889827	chr6:33889827:A:G	2.86833e-66	-1.29021e-09	-1.99465
33890013	chr6:33890013:A:C	2.79142e-66	-1.29021e-09	-2.02183
33890216	chr6:33890216:T:G	2.95343e-66	-1.29021e-09	-1.96541
33890376	chr6:33890376:G:C	1.28953e-66	-2.19739	-0.596713
33890766	chr6:33890766:C:T	2.76935e-66	-1.29021e-09	-2.02977
33890899	chr6:33890899:G:T	7.95775e-66	-1.29021e-09	-0.974236
33890920	chr6:33890920:TTGAG:T	1.75325e-67	-2.7628	-2.0267
33891306	chr6:33891306:C:T	1.76947e-67	-2.75803	-2.02226
33891736	chr6:33891736:G:A	1.81571e-67	-2.76234	-1.99216
33891811	chr6:33891811:A:G	3.62653e-66	-1.29021e-09	-1.76011
33892037	chr6:33892037:G:A	1.78174e-67	-2.74453	-2.02885
33892059	chr6:33892059:C:T	1.81386e-67	-2.73065	-2.02486
33892095	chr6:33892095:A:G	1.77031e-67	-2.75003	-2.02978
33892167	chr6:33892167:C:A	2.78019e-66	-1.29021e-09	-2.02586
33892195	chr6:33892195:G:A	1.32799e-66	-2.76471	-1.42404e-09
33892417	chr6:33892417:A:G	6.72941e-67	-2.36598	-1.0785
33892531	chr6:33892531:C:T	3.04975e-66	-1.29021e-09	-1.93332
33892601	chr6:33892601:G:GA	4.51071e-66	-1.29021e-09	-1.54193
33892697	chr6:33892697:T:C	1.77166e-67	-2.75246	-2.02659
33892826	chr6:33892826:C:T	1.02464e-65	-1.29021e-09	-0.721452
33893240	chr6:33893240:T:C	5.40059e-65	-1.29021e-09	0.940711
33893347	chr6:33893347:A:T	2.75422e-67	-2.63645	-1.70138
33893391	chr6:33893391:G:A	3.28597e-66	-1.85872	-1.42404e-09
33893893	chr6:33893893:A:T	4.57961e-66	0.282706	-1.80947
33893902	chr6:33893902:C:T	1.90477e-67	-2.76072	-1.94589
33893934	chr6:33893934:G:A	3.4554e-67	-2.55332	-1.55771
33894099	chr6:33894099:G:A	5.56055e-66	-1.29021e-09	-1.33268
33894104	chr6:33894104:A:C	4.31421e-65	1.62623	-0.910114
33894349	chr6:33894349:T:A	4.02742e-66	-1.29021e-09	-1.65525
33894391	chr6:33894391:G:C	1.11732e-66	-1.54167	-1.39578
33894473	chr6:33894473:A:G	3.84437e-66	-1.29021e-09	-1.70177
33894608	chr6:33894608:T:C	1.97093e-67	-2.76258	-1.90989
33894676	chr6:33894676:A:G	5.94246e-66	-1.29021e-09	-1.26626
33894730	chr6:33894730:C:T	2.03807e-67	-2.67193	-1.96703
33894823	chr6:33894823:A:T	4.22325e-67	-1.91233	-1.99803
33894856	chr6:33894856:G:A	2.88982e-67	-2.64324	-1.64654
33895225	chr6:33895225:C:T	1.16935e-66	-1.36194	-1.52999
33895589	chr6:33895589:C:T	4.93403e-66	-1.29021e-09	-1.45223
33895885	chr6:33895885:A:G	2.27016e-67	-2.60999	-1.92113
33896460	chr6:33896460:A:C	4.10316e-67	-2.37395	-1.56526
33896518	chr6:33896518:G:A	3.2149e-66	-1.29021e-09	-1.88058
33896577	chr6:33896577:G:A	2.18338e-66	-0.318184	-1.94932
33896596	chr6:33896596:C:T	1.34771e-66	-2.74998	-1.42404e-09
33897221	chr6:33897221:G:A	3.78165e-67	-2.05776	-1.96304
33897239	chr6:33897239:C:T	2.85051e-66	-1.29021e-09	-2.00088
33897342	chr6:33897342:A:G	1.32089e-66	-2.2147	-0.555383
33897566	chr6:33897566:G:T	1.00781e-66	-1.32201	-1.7186
33897603	chr6:33897603:C:T	4.77738e-67	-2.62955	-1.15753
33897618	chr6:33897618:C:T	2.87237e-66	-1.29021e-09	-1.99325
33897753	chr6:33897753:A:G	3.15241e-66	-1.29021e-09	-1.90021
33897755	chr6:33897755:A:G	2.91176e-66	-1.29021e-09	-1.97962
33897878	chr6:33897878:G:A	2.96405e-66	-1.29021e-09	-1.96183
33898282	chr6:33898282:G:A	2.61593e-67	-2.69379	-1.69555
33898855	chr6:33898855:AC:A	2.46706e-67	-2.53163	-1.91631
33899130	chr6:33899130:C:T	7.18999e-67	-1.35983	-2.01845
33899663	chr6:33899663:C:T	5.95523e-67	-1.53672	-2.02998
33899684	chr6:33899684:C:T	1.315e-65	0.570674	-1.04264
33899693	chr6:33899693:A:G	5.93316e-67	-1.54041	-2.03
33899972	chr6:33899972:G:C	2.57417e-66	-2.10285	-1.42404e-09
33900144	chr6:33900144:A:G	5.76831e-67	-1.56896	-2.02963
33900276	chr6:33900276:C:G	3.14456e-66	-1.29021e-09	-1.90271
33900635	chr6:33900635:A:G	4.42484e-65	-1.29021e-09	0.741437
33900870	chr6:33900870:G:A	2.10271e-67	-2.7318	-1.87593
33901102	chr6:33901102:A:G	1.46482e-66	-1.59804	-1.06861
33901530	chr6:33901530:G:C	2.80784e-66	-1.29021e-09	-2.01597
33901844	chr6:33901844:A:G	1.6342e-66	-1.50386	-1.05337
33902029	chr6:33902029:G:A	8.04212e-67	-1.37735	-1.88892
33902204	chr6:33902204:C:A	8.37509e-67	-1.19684	-2.02887
33902212	chr6:33902212:G:A	2.79453e-66	-1.29021e-09	-2.02072
33902222	chr6:33902222:A:G	4.37164e-66	-1.21077	-0.362469
33902375	chr6:33902375:A:G	4.31506e-67	-1.96209	-1.92676
33902751	chr6:33902751:A:G	1.48028e-66	-1.59595	-1.0602
33902831	chr6:33902831:A:T	5.54638e-66	-1.29021e-09	-1.33524
33903111	chr6:33903111:G:A	7.31068e-66	-1.29021e-09	-1.05905
33903200	chr6:33903200:G:GCC	5.23113e-67	-1.71612	-1.98022
33903208	chr6:33903208:T:C	4.88046e-66	-1.29021e-09	-1.46314
33903323	chr6:33903323:T:C	5.35639e-67	-1.70079	-1.97188
33903603	chr6:33903603:G:T	4.87064e-66	-1.29021e-09	-1.46516
33903642	chr6:33903642:TC:T	4.70642e-66	-1.29021e-09	-1.49945
33903752	chr6:33903752:C:A	3.39424e-66	-1.29021e-09	-1.8263
33903755	chr6:33903755:GTCCCCTATGCAC:G	2.96071e-66	-1.29021e-09	-1.96295
33904041	chr6:33904041:G:C	1.45756e-66	-0.774627	-1.89699
33904181	chr6:33904181:G:A	1.95419e-67	-2.77304	-1.90795
33904222	chr6:33904222:G:GCAAA	1.7366e-66	-2.49645	-1.42404e-09
33904327	chr6:33904327:C:T	5.78008e-66	-1.29021e-09	-1.29396
33904430	chr6:33904430:G:A	4.52763e-66	-1.29021e-09	-1.53818
33904480	chr6:33904480:T:C	2.43013e-66	-0.232264	-1.92817
33904549	chr6:33904549:T:C	3.02173e-66	-1.29021e-09	-1.94255
33904597	chr6:33904597:C:T	1.34467e-66	-2.75223	-1.42404e-09
33904784	chr6:33904784:G:A	4.56116e-67	-1.82468	-2.00871
33904839	chr6:33904839:A:G	2.03095e-66	-0.766265	-1.57361
33904894	chr6:33904894:C:T	2.76835e-66	-1.29021e-09	-2.03013
33905061	chr6:33905061:G:A	5.48792e-66	-1.34583	-1.42404e-09
33905401	chr6:33905401:T:A	1.75375e-67	-2.76903	-2.02018
33905417	chr6:33905417:C:T	5.84608e-66	-1.29021e-09	-1.28261
33905813	chr6:33905813:G:T	2.17842e-67	-2.74045	-1.83192
33905922	chr6:33905922:C:T	3.11712e-67	-2.40115	-1.81291
33906152	chr6:33906152:A:G	1.63778e-66	-1.62837	-0.926675
33906203	chr6:33906203:G:C	1.78494e-67	-2.77304	-1.99854
33906361	chr6:33906361:A:G	1.24996e-66	-0.82167	-2.0036
33906601	chr6:33906601:C:T	1.66715e-66	-2.53726	-1.42404e-09
33906602	chr6:33906602:G:A	2.76912e-66	-1.29021e-09	-2.02985
33906663	chr6:33906663:G:A	4.38415e-67	-1.89192	-1.98105
33907117	chr6:33907117:G:A	3.11735e-66	-1.29021e-09	-1.9114
33907174	chr6:33907174:G:A	1.35372e-66	-1.30448	-1.44105
33907395	chr6:33907395:G:A	2.99408e-66	-1.29021e-09	-1.95174
33907635	chr6:33907635:G:A	3.12092e-67	-2.34735	-1.86549
33907722	chr6:33907722:G:A	2.09356e-67	-2.72796	-1.88415
33907727	chr6:33907727:T:C	1.05773e-66	-1.49359	-1.49867
33907775	chr6:33907775:CAG:C	2.76855e-66	-1.29021e-09	-2.03006
33907963	chr6:33907963:A:G	1.47979e-66	-2.65648	-1.42404e-09
33908160	chr6:33908160:A:T	1.25981e-66	-1.29635	-1.52107
33908222	chr6:33908222:C:T	1.28975e-66	-1.3246	-1.46934
33908239	chr6:33908239:G:A	1.98573e-67	-2.77265	-1.89232
33908305	chr6:33908305:C:T	2.46132e-66	-1.41549	-0.732199
33908515	chr6:33908515:C:T	1.97954e-67	-2.77304	-1.89507
33908657	chr6:33908657:A:G	2.02124e-67	-2.7726	-1.87466
33908752	chr6:33908752:G:C	7.4498e-67	-1.31643	-2.02635
33909078	chr6:33909078:C:T	2.99892e-66	-1.29021e-09	-1.95013
33909127	chr6:33909127:T:C	3.09281e-66	-1.29021e-09	-1.9193
33909236	chr6:33909236:G:A	2.81577e-66	-0.339994	-1.67315
33909357	chr6:33909357:T:C	1.33143e-66	-2.76213	-1.42404e-09
33909365	chr6:33909365:A:C	2.77117e-66	-1.29021e-09	-2.02911
33909972	chr6:33909972:G:C	2.80535e-66	-1.29021e-09	-2.01685
33910039	chr6:33910039:A:G	2.8359e-66	-1.29021e-09	-2.00602
33910123	chr6:33910123:C:T	2.88647e-66	-1.29021e-09	-1.98835
33910221	chr6:33910221:A:G	3.81113e-66	-1.29021e-09	-1.71046
33910896	chr6:33910896:C:T	1.30028e-66	-1.30988	-1.47592
33910998	chr6:33910998:A:C	6.90739e-67	-2.18517	-1.2332
33911243	chr6:33911243:C:T	4.26426e-66	-1.29021e-09	-1.59811
33911492	chr6:33911492:T:G	4.78711e-66	-1.29021e-09	-1.48246
33911875	chr6:33911875:G:A	2.78756e-66	-1.29021e-09	-2.02322
33912023	chr6:33912023:G:A	7.09387e-67	-1.36205	-2.02968
33912142	chr6:33912142:G:A	1.74457e-66	-2.49188	-1.42404e-09
33912192	chr6:33912192:T:C	3.72069e-66	-1.29021e-09	-1.73447
33912233	chr6:33912233:T:A	2.10745e-66	-1.27322	-1.02969
33912679	chr6:33912679:C:G	1.45823e-66	-1.95248	-0.718679
33912703	chr6:33912703:T:C	1.79223e-66	-0.801559	-1.66336
33913240	chr6:33913240:G:C	2.38743e-66	-1.07421	-1.10395
33913430	chr6:33913430:G:A	2.89208e-66	-1.29021e-09	-1.9864
33913793	chr6:33913793:T:A	4.24813e-66	-1.08237	-0.519535
33914027	chr6:33914027:T:C	1.27595e-66	-2.43594	-0.368746
33914085	chr6:33914085:T:C	1.25135e-66	-1.1206	-1.70356
33914195	chr6:33914195:C:T	2.99418e-66	-1.29021e-09	-1.95171
33914473	chr6:33914473:G:C	2.85251e-66	-1.29021e-09	-2.00018
33914884	chr6:33914884:C:T	3.43639e-67	-2.16999	-1.94656
33914960	chr6:33914960:G:A	1.19472e-66	-2.02438	-0.846082
33915116	chr6:33915116:C:T	1.35556e-66	-1.25135	-1.49281
33915267	chr6:33915267:T:C	2.8734e-66	-1.29021e-09	-1.99289
33915359	chr6:33915359:A:G	3.03329e-66	-1.29021e-09	-1.93873
33915361	chr6:33915361:C:T	3.08172e-66	-1.29021e-09	-1.92289
33915462	chr6:33915462:C:T	1.69844e-66	-1.16128	-1.35739
33915698	chr6:33915698:C:G	3.06741e-66	-1.29021e-09	-1.92755
33915953	chr6:33915953:A:G	3.10953e-66	-1.29021e-09	-1.91391
33916326	chr6:33916326:G:A	3.72328e-66	-1.32136	-0.412412
33916363	chr6:33916363:C:T	1.41943e-66	-1.24796	-1.45017
33916364	chr6:33916364:T:A	1.40039e-66	-1.26102	-1.45061
33916392	chr6:33916392:G:T	2.87513e-66	-1.29021e-09	-1.99229
33916435	chr6:33916435:C:CA	2.33468e-66	-0.9697	-1.23081
33916437	chr6:33916437:G:A	2.76838e-66	-1.29021e-09	-2.03012
33916596	chr6:33916596:A:G	2.30379e-66	-1.15819	-1.05563
33916682	chr6:33916682:G:A	4.78839e-66	-1.48219	-1.42404e-09
33916715	chr6:33916715:C:T	2.45717e-66	-2.14937	-1.42404e-09
33916780	chr6:33916780:T:A	1.50503e-66	-1.2849	-1.35467
33916796	chr6:33916796:C:T	5.77898e-66	-1.29021e-09	-1.29416
33916834	chr6:33916834:C:T	3.32806e-66	-1.29021e-09	-1.84599
33916897	chr6:33916897:T:C	1.58017e-66	-1.26896	-1.32189
33916954	chr6:33916954:T:C	1.76308e-67	-2.75391	-2.03
33917015	chr6:33917015:A:G	1.74965e-66	-1.16628	-1.32268
33917110	chr6:33917110:T:C	1.69234e-66	-1.2497	-1.27257
33917136	chr6:33917136:T:TTAAAG	1.15155e-66	-1.4024	-1.50488
33917327	chr6:33917327:G:A	1.08269e-65	-1.29021e-09	-0.666345
33918025	chr6:33918025:G:A	1.35218e-66	-0.784222	-1.96244
33918065	chr6:33918065:C:A	2.76948e-66	-1.29021e-09	-2.02972
33918442	chr6:33918442:C:T	3.25675e-66	-1.29021e-09	-1.86765
33918493	chr6:33918493:A:G	2.9601e-66	-1.29021e-09	-1.96316
33918685	chr6:33918685:C:T	4.28178e-67	-2.49203	-1.40457
33918712	chr6:33918712:G:C	2.74267e-66	-0.2223	-1.81715
33918905	chr6:33918905:G:A	1.5201e-66	-1.63513	-0.994479
33919067	chr6:33919067:C:T	6.97862e-67	-1.97225	-1.43587
33919105	chr6:33919105:GGCCCCATGC:G	1.04733e-66	-1.93808	-1.06406
33919282	chr6:33919282:G:A	6.66881e-67	-1.45445	-1.99907
33919290	chr6:33919290:C:A	2.52625e-67	-2.61931	-1.80492
33919482	chr6:33919482:G:A	3.0539e-66	-1.29021e-09	-1.93196
33919591	chr6:33919591:A:C	4.15093e-67	-2.76987	-1.15777
33919754	chr6:33919754:G:A	2.81691e-66	-1.29021e-09	-2.01274
33920037	chr6:33920037:C:G	2.78074e-66	-1.29021e-09	-2.02566
33920138	chr6:33920138:A:T	1.49751e-66	-2.64458	-1.42404e-09
33920166	chr6:33920166:C:T	8.19233e-66	-1.29021e-09	-0.945184
33920203	chr6:33920203:C:T	1.73641e-66	-1.06245	-1.43412
33920207	chr6:33920207:T:C	5.54059e-66	-1.33628	-1.42404e-09
33920691	chr6:33920691:A:T	1.73519e-66	-1.01712	-1.48015
33920727	chr6:33920727:TAGG:T	5.22442e-67	-1.68981	-2.00782
33920769	chr6:33920769:G:A	5.5984e-67	-1.62467	-2.00382
33920796	chr6:33920796:T:TG	5.1853e-67	-1.69267	-2.01247
33920841	chr6:33920841:A:G	5.07148e-67	-1.71067	-2.01666
33920961	chr6:33920961:T:C	1.71304e-66	-0.977388	-1.53272
33921032	chr6:33921032:A:T	8.95534e-67	-1.1307	-2.02802
33921371	chr6:33921371:A:G	1.32578e-66	-2.76638	-1.42404e-09
33921438	chr6:33921438:G:A	1.75704e-65	-1.29021e-09	-0.182168
33921528	chr6:33921528:T:A	2.19201e-66	-1.21706	-1.04651
33921550	chr6:33921550:T:A	6.4361e-67	-1.64984	-1.8392
33921619	chr6:33921619:A:G	1.19509e-66	-1.05746	-1.8127
33921627	chr6:33921627:A:G	3.48787e-66	-0.213538	-1.58555
33921754	chr6:33921754:T:A	2.28935e-67	-2.77305	-1.74965
33921794	chr6:33921794:C:T	4.51375e-67	-2.0217	-1.82214
33921832	chr6:33921832:A:C	1.21922e-65	-1.29021e-09	-0.547587
33922088	chr6:33922088:A:G	1.23633e-66	-1.11867	-1.71756
33922298	chr6:33922298:T:C	1.22316e-66	-1.10662	-1.74033
33922565	chr6:33922565:A:T	2.78754e-67	-2.76367	-1.56214
33922674	chr6:33922674:G:A	5.90207e-67	-2.40445	-1.17121
33922797	chr6:33922797:G:A	2.04556e-67	-2.77138	-1.86391
33922890	chr6:33922890:C:T	3.85547e-66	-1.29021e-09	-1.69889
33923027	chr6:33923027:C:T	2.89078e-66	-1.29021e-09	-1.98686
33923663	chr6:33923663:G:A	6.44581e-66	-1.29021e-09	-1.18495
33923891	chr6:33923891:C:T	5.17815e-67	-1.92331	-1.78321
33923910	chr6:33923910:A:T	2.75454e-66	-1.17584	-0.859292
33923955	chr6:33923955:A:G	1.60711e-66	-2.57394	-1.42404e-09
33924145	chr6:33924145:G:A	1.98164e-66	-0.372644	-1.99182
33924206	chr6:33924206:C:G	2.56826e-66	-1.07115	-1.03401
33924360	chr6:33924360:C:T	1.00086e-65	-0.744942	-1.42404e-09
33924634	chr6:33924634:G:A	5.23381e-66	-1.29021e-09	-1.39324
33924786	chr6:33924786:G:A	2.53451e-66	-1.07129	-1.04709
33925140	chr6:33925140:G:A	4.39051e-66	-1.29021e-09	-1.56894
33925331	chr6:33925331:G:A	2.90899e-66	-1.29021e-09	-1.98058
33925375	chr6:33925375:A:G	1.21825e-66	-1.68385	-1.16711
33925385	chr6:33925385:A:G	2.98676e-66	-1.29021e-09	-1.95419
33925718	chr6:33925718:A:G	2.87769e-66	-0.794332	-1.19706
33925722	chr6:33925722:T:A	1.51303e-66	-0.699816	-1.93445
33925736	chr6:33925736:T:G	4.85106e-66	-1.46918	-1.42404e-09
33926515	chr6:33926515:T:G	1.8893e-67	-2.7665	-1.94826
33926733	chr6:33926733:C:T	9.58633e-67	-1.28253	-1.80809
33927224	chr6:33927224:G:T	2.15945e-67	-2.76686	-1.81425
33927274	chr6:33927274:A:C	2.99069e-66	-1.29021e-09	-1.95288
33927559	chr6:33927559:A:G	2.99458e-66	-1.29021e-09	-1.95158
33927568	chr6:33927568:A:G	4.34021e-66	-0.547507	-1.03295
33927629	chr6:33927629:C:T	3.28201e-62	8.89142	-1.541
33927787	chr6:33927787:T:C	1.57775e-66	-2.59238	-1.42404e-09
33927812	chr6:33927812:C:T	3.01215e-66	-1.29021e-09	-1.94573
33927857	chr6:33927857:G:A	4.70229e-66	-1.29021e-09	-1.50033
33928028	chr6:33928028:G:A	5.39562e-67	-1.82427	-1.84111
33928200	chr6:33928200:TTAGAGA:T	1.80088e-67	-2.75065	-2.01204
33928343	chr6:33928343:C:T	7.31368e-66	0.692222	-1.75086
33928421	chr6:33928421:ACCCTGGAAGAGGT:A	4.39164e-66	-1.29021e-09	-1.56868
33928520	chr6:33928520:G:A	2.09726e-67	-2.75234	-1.858
33928749	chr6:33928749:G:A	3.7151e-66	-1.73598	-1.42404e-09
33928911	chr6:33928911:G:A	2.87045e-66	-1.29021e-09	-1.99391
33929082	chr6:33929082:G:A	1.99612e-67	-2.6951	-1.96466
33929336	chr6:33929336:C:T	1.3133e-66	-1.68475	-1.09109
33929347	chr6:33929347:C:T	4.0367e-66	-1.29021e-09	-1.65295
33929383	chr6:33929383:AAAAG:A	3.27985e-66	-1.29021e-09	-1.86058
33929687	chr6:33929687:C:T	2.79883e-66	-1.29021e-09	-2.01918
33929769	chr6:33929769:T:C	2.81825e-66	-1.29021e-09	-2.01227
33929820	chr6:33929820:A:G	2.81241e-66	-1.29021e-09	-2.01434
33930188	chr6:33930188:C:T	3.3519e-66	-1.29021e-09	-1.83885
33930375	chr6:33930375:C:T	2.86929e-66	-1.29021e-09	-1.99432
33930383	chr6:33930383:C:T	1.97085e-67	-2.66555	-2.00696
33930555	chr6:33930555:C:T	1.11144e-65	-1.29021e-09	-0.640138
33930567	chr6:33930567:A:AT	3.27428e-66	-1.29021e-09	-1.86228
33930817	chr6:33930817:C:T	2.60441e-67	-2.36427	-2.0295
33930900	chr6:33930900:A:G	2.27149e-66	-2.22795	-1.42404e-09
33931092	chr6:33931092:G:A	1.83783e-67	-2.76995	-1.97243
33931100	chr6:33931100:C:T	2.84519e-66	-1.29021e-09	-2.00275
33931111	chr6:33931111:T:C	1.83117e-67	-2.73096	-2.01505
33931118	chr6:33931118:T:A	2.84679e-66	-1.29021e-09	-2.00219
33931281	chr6:33931281:C:T	2.78409e-66	-1.29021e-09	-2.02446
33931544	chr6:33931544:C:T	1.03215e-66	-1.53481	-1.48193
33931807	chr6:33931807:G:A	3.65335e-65	-1.29021e-09	0.549848
33931849	chr6:33931849:G:A	2.31369e-66	-0.700676	-1.50886
33931854	chr6:33931854:C:T	5.80261e-67	-1.75811	-1.83455
33932338	chr6:33932338:C:T	2.79317e-66	-1.29021e-09	-2.02121
33933281	chr6:33933281:G:A	2.8586e-66	-1.29021e-09	-1.99805
33933369	chr6:33933369:G:A	3.87436e-67	-1.99876	-1.99783
33933478	chr6:33933478:C:T	1.94682e-66	-1.8221	-0.560088
33933535	chr6:33933535:C:T	2.08588e-66	-2.31319	-1.42404e-09
33933729	chr6:33933729:C:T	4.80701e-66	-1.29021e-09	-1.47831
33933826	chr6:33933826:T:C	2.09989e-63	6.60814	-2.00689
33934142	chr6:33934142:C:T	5.51959e-66	-1.29021e-09	-1.34008
33934175	chr6:33934175:C:T	1.85482e-67	-2.77275	-1.96043
33934345	chr6:33934345:A:G	2.21168e-67	-2.68418	-1.87304
33934369	chr6:33934369:C:T	3.01012e-66	-1.9464	-1.42404e-09
33934623	chr6:33934623:C:T	1.99776e-67	-2.74864	-1.91031
33934870	chr6:33934870:G:T	1.49567e-66	-2.64581	-1.42404e-09
33934876	chr6:33934876:T:C	7.79295e-67	-2.75746	-0.540283
33935046	chr6:33935046:T:C	7.97941e-67	-2.31105	-0.963049
33935117	chr6:33935117:G:T	3.27136e-67	-2.26136	-1.9044
33935441	chr6:33935441:G:A	1.8868e-65	-1.29021e-09	-0.110916
33935650	chr6:33935650:C:T	2.08573e-63	4.19135	0.40314
33935919	chr6:33935919:G:T	2.24123e-66	-2.47358	0.232224
33936166	chr6:33936166:A:G	4.72044e-65	-1.29021e-09	0.806105
33936185	chr6:33936185:C:T	3.45695e-66	-1.29021e-09	-1.808
33936252	chr6:33936252:T:C	4.1711e-66	-2.0909	0.470699
33936413	chr6:33936413:C:T	1.77602e-65	1.36471	-1.53613
33936433	chr6:33936433:G:A	2.91566e-66	-1.29021e-09	-1.97829
33936511	chr6:33936511:A:G	1.58412e-66	-2.58835	-1.42404e-09
33936936	chr6:33936936:T:A	2.76907e-66	-1.29021e-09	-2.02987
33936992	chr6:33936992:A:C	3.12697e-67	-2.72613	-1.48477
33937092	chr6:33937092:A:T	3.04226e-67	-2.70898	-1.52939
33937231	chr6:33937231:T:C	2.24366e-66	-0.664233	-1.57604
33937524	chr6:33937524:C:T	2.791e-65	-1.29021e-09	0.280605
33938109	chr6:33938109:T:G	1.44212e-66	-1.3044	-1.37787
33938180	chr6:33938180:C:T	2.57698e-66	-0.598625	-1.50314
33938916	chr6:33938916:C:T	4.32311e-66	-1.29021e-09	-1.58441
33939607	chr6:33939607:G:T	3.48093e-66	-1.29021e-09	-1.80108
33939949	chr6:33939949:G:A	6.13674e-66	-1.29021e-09	-1.23409
33940354	chr6:33940354:A:G	2.64669e-64	2.5301	-1.42404e-09
33940607	chr6:33940607:C:T	2.17119e-67	-2.72128	-1.85441
33940622	chr6:33940622:A:G	2.08268e-67	-2.74491	-1.87241
33941096	chr6:33941096:T:C	4.9191e-67	-2.50239	-1.25545
33941267	chr6:33941267:T:C	2.78931e-66	-1.29021e-09	-2.02259
33941367	chr6:33941367:C:T	3.68188e-66	-1.29021e-09	-1.74496
33941765	chr6:33941765:C:T	1.03433e-65	-1.29021e-09	-0.712043
33942008	chr6:33942008:T:C	6.51946e-67	-1.68922	-1.78696
33942439	chr6:33942439:C:A	2.17011e-67	-2.64513	-1.93106
33942488	chr6:33942488:CCCT:C	1.43959e-66	-2.68402	-1.42404e-09
33942491	chr6:33942491:T:TAA	1.45184e-66	-2.67555	-1.42404e-09
33942794	chr6:33942794:C:T	3.95841e-66	-1.29021e-09	-1.67254
33942913	chr6:33942913:T:A	2.06436e-67	-2.65931	-1.96684
33943107	chr6:33943107:C:A	4.79901e-66	0.291933	-1.77191
33943277	chr6:33943277:G:A	2.88162e-66	-1.29021e-09	-1.99003
33943358	chr6:33943358:T:C	2.82101e-67	-2.36964	-1.94423
33943680	chr6:33943680:T:A	5.16193e-66	-1.29021e-09	-1.40707
33943715	chr6:33943715:T:C	2.11495e-67	-2.64524	-1.9567
33944033	chr6:33944033:G:A	1.44185e-66	-0.712278	-1.97018
33944331	chr6:33944331:G:A	6.30046e-65	3.11384	-2.01902
33944507	chr6:33944507:G:T	4.18457e-67	-2.03824	-1.88132
33944562	chr6:33944562:T:C	4.86369e-67	-1.84302	-1.92616
33944738	chr6:33944738:G:A	2.17332e-67	-2.64101	-1.9337
33945029	chr6:33945029:A:AG	2.79945e-66	-1.29021e-09	-2.01896
33945639	chr6:33945639:G:A	6.27536e-66	-1.29021e-09	-1.21175
33946205	chr6:33946205:G:A	8.26123e-66	-1.29021e-09	-0.936809
33946483	chr6:33946483:C:T	1.5653e-66	-0.570705	-2.0296
33946753	chr6:33946753:T:C	3.11571e-66	-1.29021e-09	-1.91192
33946979	chr6:33946979:C:A	7.82029e-66	1.03013	-2.0218
33947164	chr6:33947164:T:C	6.27479e-66	0.813403	-2.02524
33947336	chr6:33947336:C:T	8.88191e-66	-1.29021e-09	-0.864365
33947379	chr6:33947379:G:A	9.24479e-66	-1.29021e-09	-0.824322
33947470	chr6:33947470:A:G	6.68424e-66	0.873623	-2.02225
33947477	chr6:33947477:T:G	3.93111e-66	-1.29021e-09	-1.67946
33947498	chr6:33947498:A:T	2.82478e-66	-1.29021e-09	-2.00995
33947899	chr6:33947899:G:A	6.06855e-66	0.772972	-2.01823
33947994	chr6:33947994:C:T	4.18235e-66	0.268262	-1.88577
33948273	chr6:33948273:C:T	3.25195e-66	-1.29021e-09	-1.86913
33948372	chr6:33948372:T:G	3.75335e-66	-1.29021e-09	-1.72573
33948456	chr6:33948456:G:A	2.80087e-66	-1.29021e-09	-2.01845
33948488	chr6:33948488:A:C	3.49832e-66	-1.29021e-09	-1.7961
33948504	chr6:33948504:C:T	2.87264e-66	-1.29021e-09	-1.99315
33948536	chr6:33948536:C:A	1.0053e-66	-2.69273	-0.350357
33948558	chr6:33948558:C:T	4.10006e-66	0.38344	-2.02082
33948752	chr6:33948752:T:C	1.29881e-65	0.128555	-0.612906
33948833	chr6:33948833:C:T	6.34043e-66	-1.29021e-09	-1.20143
33948896	chr6:33948896:G:A	3.17109e-66	-1.29021e-09	-1.89431
33949129	chr6:33949129:C:T	4.42253e-66	-1.29021e-09	-1.56167
33949526	chr6:33949526:T:G	2.26073e-67	-2.54179	-1.99349
33949685	chr6:33949685:C:T	1.83334e-66	-0.481926	-1.96032
33949787	chr6:33949787:C:T	4.3453e-66	-1.29021e-09	-1.57929
33949934	chr6:33949934:G:A	2.42339e-66	-0.1569	-2.00632
33949957	chr6:33949957:GT:G	3.20319e-66	0.121492	-2.00573
33950083	chr6:33950083:A:G	3.16342e-66	0.118706	-2.01543
33950232	chr6:33950232:C:T	2.97363e-66	-1.29021e-09	-1.9586
33950305	chr6:33950305:C:A	5.31674e-66	-1.29021e-09	-1.37752
33950494	chr6:33950494:C:T	1.2149e-66	-0.955873	-1.89785
33950642	chr6:33950642:G:A	1.24706e-66	-0.911495	-1.9161
33950646	chr6:33950646:T:C	2.98927e-66	-1.29021e-09	-1.95335
33950786	chr6:33950786:T:C	1.46184e-66	-0.798189	-1.8705
33951026	chr6:33951026:C:T	1.9458e-66	-1.26289	-1.11982
33951108	chr6:33951108:T:C	1.96481e-66	-1.19396	-1.17903
33951109	chr6:33951109:G:A	2.95806e-66	-1.29021e-09	-1.96385
33951273	chr6:33951273:G:A	6.52334e-67	-2.09005	-1.38553
33951763	chr6:33951763:T:C	3.37303e-67	-2.34135	-1.79381
33951772	chr6:33951772:A:G	2.89657e-67	-2.42831	-1.85913
33951939	chr6:33951939:C:A	2.51325e-66	-0.525182	-1.60162
33951956	chr6:33951956:T:C	2.29489e-67	-2.60625	-1.91403
33952067	chr6:33952067:C:G	3.34193e-66	-1.29021e-09	-1.84183
33952396	chr6:33952396:A:G	2.4046e-67	-2.54835	-1.92523
33952456	chr6:33952456:T:A	2.11054e-67	-2.68143	-1.92259
33952559	chr6:33952559:C:T	1.37137e-65	-1.29021e-09	-0.429984
33952624	chr6:33952624:A:G	3.09014e-66	-1.29021e-09	-1.92016
33952978	chr6:33952978:A:G	2.2123e-67	-2.6598	-1.89713
33952986	chr6:33952986:ACGTGCCTCTCCTTTCCTCATCCTGCACCTTCGACCCAT:A	2.06914e-67	-2.67452	-1.94931
33953084	chr6:33953084:T:C	2.02723e-67	-2.67944	-1.96486
33953217	chr6:33953217:C:T	3.30815e-67	-2.28146	-1.87311
33953406	chr6:33953406:A:G	2.01022e-67	-2.69626	-1.95647
33953497	chr6:33953497:A:G	2.14435e-67	-2.65782	-1.93031
33953539	chr6:33953539:C:T	2.04314e-67	-2.68392	-1.95257
33953773	chr6:33953773:T:C	2.81976e-66	-1.29021e-09	-2.01173
33953862	chr6:33953862:G:A	1.48331e-65	1.33207	-1.68359
33953868	chr6:33953868:A:G	3.79109e-67	-2.11624	-1.90207
33954016	chr6:33954016:T:C	1.88356e-67	-2.69754	-2.02027
33954046	chr6:33954046:T:C	1.92075e-67	-2.68365	-2.0146
33954193	chr6:33954193:C:A	1.74412e-67	-2.76695	-2.02777
33954325	chr6:33954325:C:A	2.82615e-66	-1.29021e-09	-2.00947
33954421	chr6:33954421:A:G	3.28613e-67	-2.61385	-1.54741
33954587	chr6:33954587:C:T	1.93611e-67	-2.68074	-2.00955
33954693	chr6:33954693:T:C	2.98514e-66	-1.29021e-09	-1.95473
33954905	chr6:33954905:C:T	2.13903e-67	-2.6667	-1.92391
33955126	chr6:33955126:C:T	2.86138e-66	-1.29021e-09	-1.99708
33955364	chr6:33955364:C:G	3.35102e-66	-1.29021e-09	-1.83912
33955535	chr6:33955535:A:G	6.64485e-66	-1.29021e-09	-1.15454
33955547	chr6:33955547:A:G	1.60601e-66	-2.57463	-1.42404e-09
33955998	chr6:33955998:C:T	3.58478e-66	-1.29021e-09	-1.77168
33956340	chr6:33956340:G:C	2.12857e-67	-2.66583	-1.92969
33956402	chr6:33956402:T:C	2.86267e-66	-1.29021e-09	-1.99663
33956406	chr6:33956406:G:A	1.33752e-66	-2.75757	-1.42404e-09
33956414	chr6:33956414:G:A	3.3425e-66	-1.29021e-09	-1.84166
33956776	chr6:33956776:G:C	2.89432e-66	-1.29021e-09	-1.98563
33956894	chr6:33956894:CTGAGGTTCTATTGCT:C	2.94353e-66	-1.29021e-09	-1.96877
33957119	chr6:33957119:A:C	2.54189e-67	-2.40243	-2.01563
33957338	chr6:33957338:G:A	2.92209e-66	-0.20071	-1.77537
33957564	chr6:33957564:A:G	2.2221e-66	-2.24993	-1.42404e-09
33957917	chr6:33957917:TGAG:T	1.83161e-65	1.88365	-2.02426
33958095	chr6:33958095:T:A	3.01427e-67	-2.6552	-1.59241
33958269	chr6:33958269:G:A	1.73079e-66	-0.484339	-2.01547
33958325	chr6:33958325:G:T	4.00778e-66	0.0384805	-1.69862
33958892	chr6:33958892:C:T	2.09236e-65	1.81408	-1.82159
33959169	chr6:33959169:C:T	1.62941e-66	-2.56017	-1.42404e-09
33959631	chr6:33959631:G:T	5.85344e-67	-1.55524	-2.0287
33960034	chr6:33960034:G:A	1.70946e-66	-1.24698	-1.26522
33960184	chr6:33960184:G:T	3.32195e-67	-2.28143	-1.86899
33960408	chr6:33960408:C:T	2.63272e-65	2.17344	-1.95122
33960503	chr6:33960503:T:G	5.16882e-67	-1.68041	-2.02791
33960613	chr6:33960613:A:G	5.84098e-67	-1.55906	-2.02701
33960658	chr6:33960658:C:T	2.0313e-66	-0.844141	-1.49557
33960700	chr6:33960700:C:T	1.47579e-66	-0.914208	-1.74498
33961121	chr6:33961121:CA:C	5.41433e-66	-1.29021e-09	-1.35933
33961288	chr6:33961288:G:T	7.03932e-67	-1.37313	-2.02632
33961524	chr6:33961524:T:C	3.76613e-65	2.58289	-2.00264
33961704	chr6:33961704:G:A	4.8835e-65	2.83512	-1.99506
33961741	chr6:33961741:A:G	4.77571e-65	2.83105	-2.0133
33962263	chr6:33962263:C:T	1.44898e-65	1.65444	-2.02938
33962959	chr6:33962959:G:A	2.10149e-65	1.97024	-1.9734
33963171	chr6:33963171:G:A	2.07424e-66	-2.31879	-1.42404e-09
33963954	chr6:33963954:A:G	9.31193e-67	-1.14792	-1.97175
33964071	chr6:33964071:G:A	2.8425e-66	-2.0037	-1.42404e-09
33964131	chr6:33964131:C:T	2.82493e-66	-1.29021e-09	-2.0099
33964178	chr6:33964178:C:T	2.79434e-66	-1.29021e-09	-2.02079
33964220	chr6:33964220:T:A	7.59757e-67	-1.32956	-1.99358
33964441	chr6:33964441:G:A	2.88879e-66	-1.29021e-09	-1.98754
33964577	chr6:33964577:G:A	2.85483e-66	-1.29021e-09	-1.99937
33965457	chr6:33965457:TC:T	3.73547e-66	-1.29021e-09	-1.73051
33965460	chr6:33965460:TTCC:T	3.81763e-66	-1.29021e-09	-1.70875
33965597	chr6:33965597:C:T	3.98294e-66	-1.29021e-09	-1.66636
33965598	chr6:33965598:G:A	8.68778e-65	3.43061	-2.01449
33965704	chr6:33965704:A:G	2.23676e-67	-2.7526	-1.79334
33965908	chr6:33965908:T:C	2.78299e-66	-1.29021e-09	-2.02485
33967306	chr6:33967306:C:G	3.34657e-66	-1.29021e-09	-1.84045
33967443	chr6:33967443:C:T	4.76482e-66	-0.837145	-0.649978
33967517	chr6:33967517:C:T	3.41584e-66	-1.29021e-09	-1.81996
33967683	chr6:33967683:G:C	3.20676e-66	-1.21112	-0.671999
33967714	chr6:33967714:C:T	3.23195e-66	-1.29021e-09	-1.8753
33968029	chr6:33968029:G:A	4.00382e-66	-1.29021e-09	-1.66113
33968041	chr6:33968041:C:A	4.0435e-66	-1.29021e-09	-1.65127
33968126	chr6:33968126:T:C	3.53157e-66	-1.29021e-09	-1.78664
33968305	chr6:33968305:T:C	3.167e-66	-1.29021e-09	-1.8956
33968379	chr6:33968379:G:C	3.39258e-66	-1.29021e-09	-1.82679
33968761	chr6:33968761:T:A	2.38217e-66	-0.249578	-1.93079
33969248	chr6:33969248:C:A	1.72974e-67	-2.77295	-2.03004
33969411	chr6:33969411:G:T	3.22637e-66	-1.29021e-09	-1.87703
33969644	chr6:33969644:G:T	3.19214e-66	-1.29021e-09	-1.88769
33969869	chr6:33969869:ACAAAAATATAACTGGAAAACCTC:A	4.99654e-66	-1.8735	0.433866
33969902	chr6:33969902:GA:G	4.98097e-66	-1.90554	0.46278
33969992	chr6:33969992:C:T	2.94701e-66	-1.29021e-09	-1.96759
33970025	chr6:33970025:T:C	2.88228e-66	-1.29021e-09	-1.9898
33975718	chr6:33975718:T:C	4.10163e-67	-2.26521	-1.67437
33975804	chr6:33975804:C:G	5.83353e-66	-1.29021e-09	-1.28476
33976148	chr6:33976148:G:A	3.73138e-66	-1.29021e-09	-1.7316
33976237	chr6:33976237:T:C	3.58269e-66	-0.932908	-0.839359
33976286	chr6:33976286:C:T	1.68263e-66	-1.3955	-1.13253
33976374	chr6:33976374:T:C	2.01037e-67	-2.77301	-1.87964
33976941	chr6:33976941:C:T	3.87667e-66	-1.29021e-09	-1.6934
33977235	chr6:33977235:A:G	1.05771e-65	-0.689692	-1.42404e-09
33977289	chr6:33977289:G:A	2.9573e-66	-1.29021e-09	-1.96411
33977584	chr6:33977584:A:G	8.40028e-67	-2.57888	-0.643825
33977742	chr6:33977742:C:G	6.21345e-66	-1.29021e-09	-1.22167
33978144	chr6:33978144:A:G	5.41575e-67	-2.4699	-1.19176
33978195	chr6:33978195:C:A	1.94205e-66	-1.17725	-1.20739
33978295	chr6:33978295:G:A	6.23362e-66	-1.29021e-09	-1.21843
33978322	chr6:33978322:G:A	6.23362e-66	-1.29021e-09	-1.21843
33978502	chr6:33978502:G:A	1.87773e-67	-2.71011	-2.01079
33978629	chr6:33978629:G:A	3.28242e-66	-1.29021e-09	-1.8598
33978673	chr6:33978673:T:G	5.41012e-66	-1.29021e-09	-1.36011
33978797	chr6:33978797:C:T	1.59829e-66	-0.562335	-2.01711
33978851	chr6:33978851:A:G	7.28023e-66	-1.29021e-09	-1.06322
33979374	chr6:33979374:T:G	2.80641e-66	-1.29021e-09	-2.01647
33979792	chr6:33979792:A:T	2.6331e-67	-2.39977	-1.98303
33979860	chr6:33979860:C:G	1.95668e-67	-2.70887	-1.97085
33980125	chr6:33980125:G:A	8.88944e-67	-1.22521	-1.9409
33980132	chr6:33980132:C:T	5.19571e-67	-1.92619	-1.77695
33980210	chr6:33980210:A:G	1.82375e-67	-2.72014	-2.02993
33980300	chr6:33980300:G:A	2.4179e-67	-2.44801	-2.02006
33980442	chr6:33980442:G:A	8.13773e-67	-1.34918	-1.90528
33980445	chr6:33980445:G:A	4.0673e-66	-1.29021e-09	-1.6454
33980449	chr6:33980449:C:T	7.23353e-67	-1.39702	-1.97522
33980468	chr6:33980468:G:A	2.80172e-66	-1.29021e-09	-2.01815
33980537	chr6:33980537:G:A	2.15259e-67	-2.67154	-1.91276
33980669	chr6:33980669:C:T	4.30281e-66	-1.29021e-09	-1.58911
33981034	chr6:33981034:A:G	1.83184e-66	-2.44306	-1.42404e-09
33981358	chr6:33981358:C:T	6.38668e-66	-1.29021e-09	-1.19417
33981578	chr6:33981578:T:C	4.96269e-67	-2.435	-1.31402
33982144	chr6:33982144:C:T	7.0325e-67	-2.76492	-0.635501
33982175	chr6:33982175:G:T	1.0641e-63	5.87465	-1.95315
33982257	chr6:33982257:G:A	1.0432e-66	-1.03666	-1.96944
33982308	chr6:33982308:C:T	2.77682e-66	-1.29021e-09	-2.02708
33982566	chr6:33982566:G:A	6.00697e-66	-1.29021e-09	-1.25546
33982908	chr6:33982908:C:T	4.48789e-66	-1.29021e-09	-1.547
33983456	chr6:33983456:G:T	3.35201e-66	-1.29021e-09	-1.83882
33983589	chr6:33983589:T:G	5.77386e-66	-1.29504	-1.42404e-09
33983643	chr6:33983643:C:A	1.35323e-66	-1.75691	-0.988981
33984140	chr6:33984140:T:C	7.62684e-66	-1.29021e-09	-1.01671
33984216	chr6:33984216:A:G	1.95643e-67	-2.65456	-2.02529
33984469	chr6:33984469:G:C	4.17396e-66	0.131091	-1.75061
33984500	chr6:33984500:G:A	3.90457e-67	-2.71487	-1.27395
33984573	chr6:33984573:C:T	3.86661e-67	-2.73308	-1.26551
33984849	chr6:33984849:T:C	1.98942e-67	-2.63422	-2.0289
33985169	chr6:33985169:G:A	6.48077e-66	-1.17954	-1.42404e-09
33985679	chr6:33985679:T:C	7.35954e-66	-1.29021e-09	-1.05238
33985957	chr6:33985957:G:T	3.95282e-67	-1.98959	-1.98695
33986353	chr6:33986353:T:A	2.87346e-66	-1.29021e-09	-1.99286
33986415	chr6:33986415:T:C	2.76804e-67	-2.56822	-1.76461
33986810	chr6:33986810:T:C	4.40918e-66	-1.29021e-09	-1.56469
33987049	chr6:33987049:C:T	1.62845e-66	-2.62299	0.0622303
33987164	chr6:33987164:C:T	3.20034e-66	-1.29021e-09	-1.88512
33987398	chr6:33987398:T:C	2.16308e-67	-2.58168	-1.99775
33987510	chr6:33987510:A:C	7.73833e-67	-1.27781	-2.02697
33987810	chr6:33987810:C:T	3.13489e-66	-1.29021e-09	-1.90579
33987915	chr6:33987915:A:G	6.36462e-67	-1.48531	-2.0149
33987940	chr6:33987940:C:T	1.61022e-64	4.0623	-2.02914
33988388	chr6:33988388:A:G	1.01413e-66	-2.47178	-0.562577
33988587	chr6:33988587:G:A	2.0458e-64	3.9637	-1.69112
33988695	chr6:33988695:T:C	2.38034e-67	-2.58361	-1.90011
33989016	chr6:33989016:A:G	2.20738e-67	-2.69823	-1.86093
33989357	chr6:33989357:G:A	4.80582e-66	-1.29021e-09	-1.47855
33990108	chr6:33990108:G:A	7.55658e-67	-1.68001	-1.64854
33990197	chr6:33990197:A:G	2.78801e-66	-1.29021e-09	-2.02305
33990223	chr6:33990223:G:C	2.63322e-66	-0.217565	-1.86261
33991492	chr6:33991492:T:C	3.0717e-66	-1.29021e-09	-1.92615
33991989	chr6:33991989:G:A	5.43832e-66	-1.29021e-09	-1.35491
33992219	chr6:33992219:G:A	2.88736e-66	-1.29021e-09	-1.98804
33992498	chr6:33992498:C:T	2.92751e-66	-1.29021e-09	-1.97423
33992685	chr6:33992685:G:A	7.17576e-66	-1.29021e-09	-1.07767
33992766	chr6:33992766:TA:T	2.83995e-66	-1.29021e-09	-2.00459
33992834	chr6:33992834:G:A	8.84688e-67	-2.13096	-1.03994
33993063	chr6:33993063:C:G	4.12173e-66	-1.29021e-09	-1.63211
33993529	chr6:33993529:C:T	2.93649e-66	-1.29021e-09	-1.97117
33993796	chr6:33993796:G:A	1.76604e-65	-1.29021e-09	-0.17706
33993878	chr6:33993878:C:T	3.43676e-66	-1.29021e-09	-1.81385
33993956	chr6:33993956:C:T	2.86746e-66	-1.29021e-09	-1.99495
33994284	chr6:33994284:G:C	3.4065e-66	-1.29021e-09	-1.8227
33994339	chr6:33994339:A:G	2.8906e-67	-2.37159	-1.91791
33994457	chr6:33994457:C:T	3.91518e-65	-1.29021e-09	0.619065
33994630	chr6:33994630:T:A	9.22708e-66	-1.29021e-09	-0.82624
33994871	chr6:33994871:A:G	3.3476e-66	-1.29021e-09	-1.84014
33995049	chr6:33995049:G:A	3.511e-66	-1.29021e-09	-1.79248
33995232	chr6:33995232:G:C	2.40713e-67	-2.55502	-1.91751
33995486	chr6:33995486:T:A	1.60205e-66	-2.5771	-1.42404e-09
33995724	chr6:33995724:A:G	3.4418e-67	-2.22444	-1.89053
33995888	chr6:33995888:C:G	3.26435e-65	-1.29021e-09	0.437265
33995908	chr6:33995908:G:A	4.04818e-67	-2.39393	-1.55877
33995976	chr6:33995976:G:A	3.03612e-66	-1.29021e-09	-1.9378
33996018	chr6:33996018:G:A	3.28069e-66	-1.29021e-09	-1.86033
33996058	chr6:33996058:T:A	3.03236e-66	-1.29021e-09	-1.93904
33996068	chr6:33996068:G:C	1.97195e-66	-0.657573	-1.71179
33996188	chr6:33996188:C:T	1.34979e-65	-1.29021e-09	-0.44585
33996266	chr6:33996266:G:A	3.22665e-66	-1.29021e-09	-1.87694
33996275	chr6:33996275:C:T	2.14759e-65	-0.32646	0.345011
33996456	chr6:33996456:G:A	3.27266e-66	-1.29021e-09	-1.86278
33996625	chr6:33996625:A:G	2.97625e-66	-1.29021e-09	-1.95772
33996704	chr6:33996704:G:A	4.30731e-66	-1.29021e-09	-1.58807
33996976	chr6:33996976:A:G	3.03757e-66	-1.29021e-09	-1.93732
33997017	chr6:33997017:G:T	1.47936e-64	-1.29021e-09	1.9484
33997130	chr6:33997130:A:G	2.59046e-67	-2.40176	-1.99738
33997187	chr6:33997187:T:G	2.99451e-66	-1.29021e-09	-1.9516
33997201	chr6:33997201:T:A	3.02785e-66	-1.29021e-09	-1.94053
33997284	chr6:33997284:C:G	2.00051e-65	-1.29021e-09	-0.0523961
33997375	chr6:33997375:G:A	1.0174e-65	-1.29021e-09	-0.728543
33997544	chr6:33997544:G:A	4.31868e-67	-2.66551	-1.22251
33997554	chr6:33997554:C:A	3.42419e-66	-1.29021e-09	-1.81752
33997657	chr6:33997657:C:T	6.24617e-66	0.810604	-2.02702
33997678	chr6:33997678:G:A	2.77443e-66	-1.29021e-09	-2.02794
33997776	chr6:33997776:T:C	5.6959e-67	-1.5861	-2.02512
33997835	chr6:33997835:C:T	5.40333e-66	-1.29021e-09	-1.36137
33997991	chr6:33997991:G:A	1.10267e-66	-0.920518	-2.03013
33998010	chr6:33998010:A:G	1.98331e-67	-2.64328	-2.02292
33998093	chr6:33998093:A:G	3.04256e-66	-1.29021e-09	-1.93568
33998305	chr6:33998305:C:T	1.60615e-66	-2.57454	-1.42404e-09
33998440	chr6:33998440:G:A	4.26013e-66	-1.29021e-09	-1.59908
33999068	chr6:33999068:G:A	2.364e-66	-2.18803	-1.42404e-09
33999229	chr6:33999229:G:C	5.176e-65	2.92217	-2.02393
33999461	chr6:33999461:G:A	5.8169e-66	-1.29021e-09	-1.28761
34000153	chr6:34000153:G:A	3.39105e-66	-1.29021e-09	-1.82724
34000319	chr6:34000319:C:G	8.36349e-66	-1.29021e-09	-0.924506
34000351	chr6:34000351:T:C	4.35838e-67	-1.88877	-1.9901
34000452	chr6:34000452:GC:G	3.65521e-67	-2.0486	-2.00621
34000578	chr6:34000578:C:T	7.88288e-66	-1.29021e-09	-0.983689
34000638	chr6:34000638:G:A	2.78777e-67	-2.75638	-1.56934
34000758	chr6:34000758:A:G	7.77005e-66	-1.29021e-09	-0.998105
34000798	chr6:34000798:C:T	7.67581e-66	-1.29021e-09	-1.01031
34000886	chr6:34000886:C:G	3.22151e-66	-1.29021e-09	-1.87853
34001086	chr6:34001086:G:A	5.34833e-66	0.144523	-1.51612
34001148	chr6:34001148:G:A	3.69284e-66	-1.10073	-0.641253
34002088	chr6:34002088:G:A	5.09312e-65	-1.29021e-09	0.882094
34002270	chr6:34002270:C:A	1.83907e-67	-2.7276	-2.01411
34002485	chr6:34002485:T:C	3.96191e-66	-1.29021e-09	-1.67166
34002970	chr6:34002970:C:G	2.08974e-67	-2.58577	-2.02816
34003476	chr6:34003476:G:A	4.08103e-66	-1.29021e-09	-1.64203
34003747	chr6:34003747:A:G	4.12646e-67	-2.33378	-1.59977
34003772	chr6:34003772:CCTAGGGTCCCCTTCA:C	3.76187e-67	-2.43926	-1.58679
34003832	chr6:34003832:G:A	6.11347e-66	-1.29021e-09	-1.23789
34003866	chr6:34003866:T:C	2.81178e-66	-1.29021e-09	-2.01456
34003876	chr6:34003876:T:C	3.21209e-66	-1.88146	-1.42404e-09
34003905	chr6:34003905:G:A	2.53646e-66	-2.11761	-1.42404e-09
34004388	chr6:34004388:T:C	7.62081e-67	-2.35041	-0.96967
34004397	chr6:34004397:C:T	2.78197e-67	-2.70249	-1.62532
34004728	chr6:34004728:T:C	7.43464e-66	-1.29021e-09	-1.04223
34004771	chr6:34004771:C:T	1.99581e-67	-2.75719	-1.90272
34005173	chr6:34005173:T:C	1.80463e-67	-2.73474	-2.02587
34005251	chr6:34005251:C:T	2.76898e-66	-1.29021e-09	-2.0299
34005315	chr6:34005315:G:A	3.8046e-66	-1.29021e-09	-1.71217
34005515	chr6:34005515:G:A	3.10515e-66	-1.29021e-09	-1.91532
34006090	chr6:34006090:C:T	1.65722e-66	-2.54324	-1.42404e-09
34006646	chr6:34006646:T:A	1.05127e-66	-1.28335	-1.71503
34006791	chr6:34006791:C:T	2.78744e-66	-1.29021e-09	-2.02326
34006828	chr6:34006828:T:C	4.09404e-66	-1.29021e-09	-1.63885
34007261	chr6:34007261:C:T	3.60528e-67	-2.46425	-1.60432
34007355	chr6:34007355:C:T	1.84098e-66	-2.43809	-1.42404e-09
34007589	chr6:34007589:G:A	6.46072e-67	-1.462	-2.02322
34007800	chr6:34007800:G:A	2.25012e-67	-2.76395	-1.77604
34008356	chr6:34008356:A:G	2.97316e-66	-1.29021e-09	-1.95876
34008381	chr6:34008381:C:A	1.71074e-66	-2.51145	-1.42404e-09
34008438	chr6:34008438:G:A	3.13783e-66	-1.29021e-09	-1.90485
34008533	chr6:34008533:T:C	3.30798e-66	-1.29021e-09	-1.85205
34008661	chr6:34008661:C:T	2.31188e-66	-2.21032	-1.42404e-09
34008965	chr6:34008965:C:G	1.89612e-66	-2.50309	0.0945182
34009087	chr6:34009087:T:C	2.64079e-67	-2.54645	-1.83344
34009423	chr6:34009423:C:T	3.2411e-66	-1.29021e-09	-1.87247
34009643	chr6:34009643:T:C	1.892e-67	-2.77173	-1.9416
34010369	chr6:34010369:T:C	1.85369e-67	-2.77095	-1.96284
34011028	chr6:34011028:T:C	1.86126e-66	-2.7578	0.330671
34011036	chr6:34011036:A:T	1.92102e-67	-2.66806	-2.03005
34011296	chr6:34011296:C:A	1.86528e-67	-2.70131	-2.02625
34011450	chr6:34011450:G:A	3.21923e-66	-1.29021e-09	-1.87924
34011457	chr6:34011457:C:T	1.86826e-67	-2.69635	-2.0296
34011808	chr6:34011808:C:A	3.59954e-66	-1.29021e-09	-1.76758
34011843	chr6:34011843:C:T	1.49213e-66	-2.64818	-1.42404e-09
34012071	chr6:34012071:C:G	1.41836e-66	-2.69888	-1.42404e-09
34012390	chr6:34012390:A:T	1.10745e-66	-2.15948	-0.786841
34012645	chr6:34012645:A:G	3.11176e-66	-1.29021e-09	-1.91319
34012992	chr6:34012992:C:T	5.65828e-67	-2.59771	-1.02014
34013024	chr6:34013024:C:T	2.82797e-66	-1.29021e-09	-2.00882
34013418	chr6:34013418:G:A	7.09774e-67	-2.76729	-0.623901
34013794	chr6:34013794:G:A	3.78506e-66	-1.29021e-09	-1.71732
34013859	chr6:34013859:G:A	1.99732e-67	-2.63035	-2.02881
34014572	chr6:34014572:T:G	1.98793e-67	-2.76444	-1.89944
34014577	chr6:34014577:C:T	4.00192e-66	-1.66161	-1.42404e-09
34014578	chr6:34014578:G:A	3.0446e-66	-1.29021e-09	-1.93501
34014748	chr6:34014748:C:G	3.43068e-66	-1.29021e-09	-1.81562
34014823	chr6:34014823:A:G	3.28248e-66	-1.29021e-09	-1.85978
34015019	chr6:34015019:C:T	1.98271e-67	-2.63909	-2.02741
34015176	chr6:34015176:T:C	2.23839e-66	-2.70236	0.459733
34015228	chr6:34015228:C:G	3.56232e-66	-1.29021e-09	-1.77797
34015257	chr6:34015257:T:C	6.85709e-66	-1.29021e-09	-1.1231
34015267	chr6:34015267:T:A	5.30306e-66	-1.29021e-09	-1.3801
34015408	chr6:34015408:C:T	6.56406e-66	-1.29021e-09	-1.16677
34015502	chr6:34015502:C:T	4.96317e-66	-1.29021e-09	-1.44634
34015724	chr6:34015724:C:T	5.16383e-66	-2.64061	1.23391
34015863	chr6:34015863:T:C	2.32795e-66	-2.70058	0.497185
34016136	chr6:34016136:T:C	6.76588e-66	-2.67156	1.53507
34016254	chr6:34016254:T:C	1.37744e-65	-1.29021e-09	-0.425569
34016285	chr6:34016285:A:G	2.77424e-66	-1.29021e-09	-2.02801
34016294	chr6:34016294:G:A	2.05802e-67	-2.59915	-2.03007
34016382	chr6:34016382:T:C	9.82898e-65	1.53954	-1.42404e-09
34016431	chr6:34016431:T:C	3.44482e-66	-1.29021e-09	-1.81151
34016498	chr6:34016498:T:C	2.08817e-67	-2.7642	-1.85047
34016510	chr6:34016510:G:A	2.07154e-67	-2.76358	-1.85909
34016537	chr6:34016537:C:T	3.4362e-66	-1.29021e-09	-1.81401
34016597	chr6:34016597:C:T	4.11252e-66	-1.29021e-09	-1.63435
34016711	chr6:34016711:C:A	2.82618e-66	-1.29021e-09	-2.00946
34016998	chr6:34016998:C:T	3.62687e-66	-1.29021e-09	-1.76001
34017238	chr6:34017238:C:T	1.27424e-66	-1.28637	-1.51967
34017372	chr6:34017372:T:C	2.18509e-66	-2.6968	0.430073
34017483	chr6:34017483:T:C	2.22079e-66	-2.70625	0.455732
34017486	chr6:34017486:G:A	8.70635e-66	-1.29021e-09	-0.88433
34017493	chr6:34017493:C:G	3.6222e-66	-1.29021e-09	-1.7613
34017505	chr6:34017505:C:T	1.07807e-65	-1.29021e-09	-0.670622
34017604	chr6:34017604:T:C	1.28169e-65	-1.29021e-09	-0.497614
34017606	chr6:34017606:T:G	1.42534e-66	-2.69398	-1.42404e-09
34017617	chr6:34017617:G:A	3.61669e-66	-1.29021e-09	-1.76282
34017684	chr6:34017684:G:A	1.68826e-66	-2.52468	-1.42404e-09
34017703	chr6:34017703:C:T	7.98137e-66	-1.29021e-09	-0.971272
34017704	chr6:34017704:C:T	2.06895e-67	-2.59376	-2.03016
34018848	chr6:34018848:A:G	3.23031e-66	-1.29021e-09	-1.8758
34018952	chr6:34018952:G:A	3.06768e-66	-1.29021e-09	-1.92746
34019018	chr6:34019018:C:T	1.75122e-66	-2.48807	-1.42404e-09
34019170	chr6:34019170:A:T	3.94732e-66	-1.29021e-09	-1.67535
34019683	chr6:34019683:G:C	2.79859e-66	-1.29021e-09	-2.01927
34019846	chr6:34019846:C:T	1.79802e-67	-2.76914	-1.99514
34020046	chr6:34020046:C:A	2.84582e-66	-1.29021e-09	-2.00253
34020164	chr6:34020164:C:G	2.07117e-66	-2.32027	-1.42404e-09
34020630	chr6:34020630:C:T	1.40926e-66	-1.74183	-0.963491
34020664	chr6:34020664:T:C	1.35202e-66	-1.78665	-0.960133
34020887	chr6:34020887:G:A	1.45833e-66	-2.67109	-1.42404e-09
34021171	chr6:34021171:G:C	2.81094e-66	-1.29021e-09	-2.01486
34022513	chr6:34022513:G:A	2.80196e-66	-1.29021e-09	-2.01806
34022616	chr6:34022616:C:T	2.82183e-66	-1.29021e-09	-2.011
34022625	chr6:34022625:C:T	4.62107e-66	-0.657446	-0.860309
34022670	chr6:34022670:T:C	1.10284e-66	-2.42654	-0.523957
34022996	chr6:34022996:T:C	2.80385e-66	-1.29021e-09	-2.01739
34023096	chr6:34023096:C:T	2.78045e-66	-1.29021e-09	-2.02577
34023348	chr6:34023348:C:T	3.06913e-66	-1.29021e-09	-1.92699
34023591	chr6:34023591:T:C	8.11848e-67	-2.62194	-0.634886
34023790	chr6:34023790:T:C	2.77246e-66	-1.29021e-09	-2.02865
34023868	chr6:34023868:C:T	1.06021e-65	-1.29021e-09	-0.687333
34023903	chr6:34023903:G:A	2.77153e-66	-1.29021e-09	-2.02898
34023915	chr6:34023915:G:A	1.4607e-66	-2.66946	-1.42404e-09
34023952	chr6:34023952:A:G	2.43501e-67	-2.60929	-1.85172
34024307	chr6:34024307:G:A	1.07203e-65	-1.29021e-09	-0.676238
34024538	chr6:34024538:T:C	4.50014e-66	-1.54427	-1.42404e-09
34024665	chr6:34024665:G:T	4.49971e-66	-1.54437	-1.42404e-09
34024676	chr6:34024676:T:C	2.77425e-66	-1.29021e-09	-2.028
34024740	chr6:34024740:G:A	2.08003e-66	-2.316	-1.42404e-09
34024759	chr6:34024759:G:A	2.78518e-66	-1.29021e-09	-2.02407
34025020	chr6:34025020:G:A	3.05955e-66	-1.29021e-09	-1.93011
34025439	chr6:34025439:G:A	3.49974e-66	-1.29021e-09	-1.79569
34025844	chr6:34025844:A:T	2.19036e-67	-2.76613	-1.80077
34025987	chr6:34025987:C:T	4.69889e-65	-1.29021e-09	0.80153
34026042	chr6:34026042:T:C	4.59399e-66	-1.29021e-09	-1.52363
34026167	chr6:34026167:T:C	6.2627e-67	-2.77072	-0.745631
34026401	chr6:34026401:C:T	6.02451e-65	-1.29021e-09	1.05004
34026592	chr6:34026592:C:T	3.09729e-66	-1.29021e-09	-1.91785
34026801	chr6:34026801:G:A	2.80737e-66	-1.29021e-09	-2.01614
34026862	chr6:34026862:G:T	1.24748e-66	-1.98995	-0.8373
34026914	chr6:34026914:G:A	1.24928e-66	-1.99598	-0.829836
34026968	chr6:34026968:A:G	3.65408e-66	-1.29021e-09	-1.75254
34027009	chr6:34027009:C:T	2.92345e-66	-1.29021e-09	-1.97562
34027051	chr6:34027051:A:G	3.19384e-67	-2.45397	-1.73577
34027139	chr6:34027139:T:C	1.77244e-66	-2.47602	-1.42404e-09
34027179	chr6:34027179:C:T	2.07395e-66	-2.31893	-1.42404e-09
34027233	chr6:34027233:A:G	2.79998e-66	-1.29021e-09	-2.01877
34027403	chr6:34027403:C:T	3.97923e-66	-1.29021e-09	-1.66729
34027422	chr6:34027422:C:G	5.08389e-67	-1.7063	-2.01859
34027436	chr6:34027436:T:C	6.94195e-66	-1.1108	-1.42404e-09
34028077	chr6:34028077:G:A	3.28972e-66	-1.85758	-1.42404e-09
34028094	chr6:34028094:A:G	3.41193e-67	-2.16539	-1.9583
34028372	chr6:34028372:G:A	1.70179e-66	-2.5167	-1.42404e-09
34028409	chr6:34028409:C:T	2.78872e-66	-1.29021e-09	-2.0228
34028506	chr6:34028506:A:G	1.3336e-65	-1.29021e-09	-0.457913
34028781	chr6:34028781:T:C	1.73385e-66	-2.49804	-1.42404e-09
34029133	chr6:34029133:T:C	1.80017e-66	-2.4605	-1.42404e-09
34029149	chr6:34029149:T:G	1.81588e-66	-2.45181	-1.42404e-09
34029326	chr6:34029326:C:T	3.07659e-67	-2.57464	-1.65251
34029510	chr6:34029510:G:A	1.84006e-66	-2.43859	-1.42404e-09
34029755	chr6:34029755:A:G	2.96886e-67	-2.40295	-1.85984
34029788	chr6:34029788:G:A	3.05345e-67	-2.31937	-1.91533
34029836	chr6:34029836:T:C	4.0174e-66	-1.65775	-1.42404e-09
34029943	chr6:34029943:A:G	4.57633e-67	-2.72651	-1.10356
34029977	chr6:34029977:G:A	1.84266e-66	-2.43717	-1.42404e-09
34030088	chr6:34030088:C:T	1.79949e-66	-2.46088	-1.42404e-09
34030214	chr6:34030214:TG:T	2.07087e-66	-2.32041	-1.42404e-09
34030216	chr6:34030216:G:C	2.12709e-66	-2.29363	-1.42404e-09
34030275	chr6:34030275:A:G	2.79283e-66	-1.29021e-09	-2.02133
34030485	chr6:34030485:C:T	1.80763e-66	-2.45636	-1.42404e-09
34030706	chr6:34030706:T:TG	1.78276e-66	-2.47022	-1.42404e-09
34030799	chr6:34030799:T:C	1.43121e-65	-1.29021e-09	-0.387274
34030961	chr6:34030961:T:C	4.72093e-67	-2.31173	-1.48723
34031193	chr6:34031193:G:A	3.65246e-66	-1.57357	-0.179407
34031263	chr6:34031263:C:A	1.86975e-66	-2.42258	-1.42404e-09
34031404	chr6:34031404:G:A	3.79014e-67	-2.54617	-1.47239
34031416	chr6:34031416:G:A	2.91266e-66	-1.29021e-09	-1.97932
34031461	chr6:34031461:T:C	2.32552e-67	-2.76696	-1.74007
34031550	chr6:34031550:C:T	1.92883e-66	-2.39147	-1.42404e-09
34031671	chr6:34031671:GAGAA:G	1.85446e-66	-2.43079	-1.42404e-09
34031743	chr6:34031743:A:G	1.63488e-65	-1.29021e-09	-0.254227
34031813	chr6:34031813:C:T	3.27991e-67	-2.63351	-1.52964
34031851	chr6:34031851:C:A	2.79064e-66	-1.29021e-09	-2.02211
34032144	chr6:34032144:G:A	3.03388e-67	-2.51384	-1.72729
34032214	chr6:34032214:T:C	2.00451e-67	-2.64618	-2.00939
34032283	chr6:34032283:G:A	1.92387e-66	-2.39404	-1.42404e-09
34032313	chr6:34032313:C:T	1.97558e-66	-2.36752	-1.42404e-09
34032347	chr6:34032347:C:T	1.92218e-66	-2.39492	-1.42404e-09
34032512	chr6:34032512:G:C	1.45015e-66	-2.7177	0.0409805
34032557	chr6:34032557:A:G	2.12048e-67	-2.63222	-1.96711
34032875	chr6:34032875:A:G	4.41233e-66	0.332571	-1.89655
34033275	chr6:34033275:C:G	8.55024e-67	-1.34237	-1.86264
34033289	chr6:34033289:A:G	4.34501e-67	-2.53653	-1.34541
34033309	chr6:34033309:T:G	4.24059e-67	-2.56466	-1.34161
34033415	chr6:34033415:G:C	4.33832e-67	-2.54151	-1.34197
34033442	chr6:34033442:A:T	3.69206e-67	-2.08516	-1.95963
34033456	chr6:34033456:G:A	2.85235e-66	-1.29021e-09	-2.00024
34033547	chr6:34033547:A:T	4.16426e-67	-2.58298	-1.34144
34033678	chr6:34033678:T:C	2.77209e-66	-1.29021e-09	-2.02878
34033727	chr6:34033727:CTCTT:C	2.65695e-67	-2.49852	-1.87526
34033895	chr6:34033895:G:GCCTGGCTA	3.84877e-67	-2.6042	-1.39901
34033901	chr6:34033901:C:T	3.62893e-67	-2.2604	-1.80163
34034312	chr6:34034312:G:A	1.36263e-66	-2.73897	-1.42404e-09
34034321	chr6:34034321:C:T	3.43136e-66	-1.29021e-09	-1.81543
34034386	chr6:34034386:C:T	1.31871e-66	-2.77173	-1.42404e-09
34034528	chr6:34034528:C:T	2.77468e-66	-1.29021e-09	-2.02785
34034785	chr6:34034785:T:C	6.37556e-67	-2.3279	-1.17059
34034821	chr6:34034821:C:T	7.17083e-67	-2.25415	-1.12679
34035145	chr6:34035145:T:C	7.1675e-67	-1.49482	-1.88659
34035557	chr6:34035557:C:CAAGAAAGAAGGCAGA	1.82964e-66	-2.44427	-1.42404e-09
34036151	chr6:34036151:C:T	1.22306e-65	-1.29021e-09	-0.544443
34037013	chr6:34037013:T:C	6.54161e-67	-2.29727	-1.17552
34037104	chr6:34037104:G:A	2.77431e-66	-1.29021e-09	-2.02798
34037158	chr6:34037158:G:A	3.34269e-67	-2.54963	-1.59456
34037292	chr6:34037292:A:G	3.36975e-67	-2.55135	-1.58478
34038031	chr6:34038031:C:A	3.18444e-67	-2.61711	-1.57558
34038199	chr6:34038199:G:A	3.15531e-67	-2.6152	-1.58668
34038272	chr6:34038272:T:A	3.20953e-67	-2.61542	-1.56942
34038605	chr6:34038605:C:T	3.19807e-67	-2.65405	-1.53437
34038636	chr6:34038636:G:A	6.18028e-67	-1.67579	-1.85381
34038679	chr6:34038679:C:T	3.01707e-66	-1.9441	-1.42404e-09
34038704	chr6:34038704:G:A	4.10725e-66	-1.29021e-09	-1.63563
34038707	chr6:34038707:T:C	3.32845e-67	-2.62961	-1.51885
34038743	chr6:34038743:G:T	3.24159e-67	-2.6049	-1.57
34038837	chr6:34038837:A:G	3.11086e-67	-2.63616	-1.57991
34038839	chr6:34038839:C:T	3.04967e-67	-2.63831	-1.59763
34038845	chr6:34038845:G:A	3.05325e-67	-2.63713	-1.59763
34038969	chr6:34038969:C:T	3.4174e-67	-2.72035	-1.40173
34039057	chr6:34039057:G:A	1.02286e-65	-1.29021e-09	-0.723198
34039120	chr6:34039120:A:C	3.34088e-67	-2.73035	-1.41439
34039170	chr6:34039170:TG:T	3.1171e-66	-1.29021e-09	-1.91148
34039210	chr6:34039210:T:G	3.17728e-67	-2.72506	-1.46988
34039277	chr6:34039277:G:A	3.31171e-67	-2.7325	-1.421
34039336	chr6:34039336:G:A	2.92335e-67	-2.74078	-1.53745
34039339	chr6:34039339:G:A	8.93156e-67	-1.16828	-1.9931
34039391	chr6:34039391:G:C	1.80424e-65	-1.29021e-09	-0.155659
34039511	chr6:34039511:G:A	1.33806e-66	-2.75716	-1.42404e-09
34039741	chr6:34039741:C:T	2.38353e-67	-2.71633	-1.76605
34040229	chr6:34040229:A:G	2.0059e-67	-2.62702	-2.02786
34040329	chr6:34040329:G:A	1.67945e-65	-1.29021e-09	-0.227329
34040450	chr6:34040450:G:T	6.36949e-66	-1.29021e-09	-1.19686
34040663	chr6:34040663:G:A	2.14247e-65	-1.29021e-09	0.0161643
34040850	chr6:34040850:C:T	1.2419e-65	-1.29021e-09	-0.529158
34041293	chr6:34041293:G:A	1.49122e-66	-2.64879	-1.42404e-09
34041653	chr6:34041653:A:G	2.40192e-67	-2.44464	-2.03006
34041761	chr6:34041761:G:C	2.97165e-66	-1.95926	-1.42404e-09
34041824	chr6:34041824:A:G	1.73486e-67	-2.77293	-2.02711
34042060	chr6:34042060:C:T	2.89299e-66	-1.98609	-1.42404e-09
34042259	chr6:34042259:C:A	2.17994e-65	-1.29021e-09	0.0335013
34043111	chr6:34043111:T:C	1.91096e-67	-2.69293	-2.01043
34043268	chr6:34043268:C:T	2.88097e-66	-1.29021e-09	-1.99025
34043289	chr6:34043289:A:G	2.36994e-67	-2.75905	-1.72905
34043767	chr6:34043767:T:C	3.08147e-66	-1.29021e-09	-1.92298
34044010	chr6:34044010:G:T	2.29983e-67	-2.77253	-1.7456
34044021	chr6:34044021:A:C	2.77735e-66	-1.29021e-09	-2.02688
34044973	chr6:34044973:C:T	2.70396e-66	-2.05367	-1.42404e-09
34045237	chr6:34045237:A:G	2.2579e-67	-2.76899	-1.76755
34045473	chr6:34045473:A:T	1.7871e-67	-2.77306	-1.99732
34045614	chr6:34045614:G:A	1.79504e-67	-2.77306	-1.99287
34045703	chr6:34045703:A:G	2.36196e-67	-2.7715	-1.71997
34045769	chr6:34045769:C:T	2.65838e-66	-2.07067	-1.42404e-09
34045770	chr6:34045770:G:A	6.74664e-66	-1.29021e-09	-1.13934
34045837	chr6:34045837:G:GGCA	3.81492e-67	-2.72297	-1.28907
34046082	chr6:34046082:A:G	6.45062e-66	-1.29021e-09	-1.18421
34046321	chr6:34046321:T:C	1.46159e-65	-1.29021e-09	-0.366273
34046479	chr6:34046479:G:A	6.35186e-66	-1.29021e-09	-1.19963
34046626	chr6:34046626:G:C	3.01651e-66	-1.94428	-1.42404e-09
34046866	chr6:34046866:A:C	2.88177e-67	-2.52132	-1.77124
34046916	chr6:34046916:C:T	8.12351e-66	-1.29021e-09	-0.95362
34047552	chr6:34047552:C:T	6.45847e-66	-1.29021e-09	-1.18299
34047873	chr6:34047873:C:T	3.98458e-67	-2.59284	-1.37569
34047988	chr6:34047988:C:T	1.75685e-67	-2.7708	-2.01664
34048387	chr6:34048387:G:C	1.51239e-65	-1.29021e-09	-0.332103
34048691	chr6:34048691:T:C	3.76425e-66	-1.29021e-09	-1.72283
34048876	chr6:34048876:G:A	2.02911e-66	-2.34078	-1.42404e-09
34049203	chr6:34049203:G:A	7.66507e-66	-1.29021e-09	-1.01171
34049427	chr6:34049427:A:C	7.62867e-66	-1.29021e-09	-1.01647
34049705	chr6:34049705:C:A	3.14998e-66	-1.29021e-09	-1.90099
34050012	chr6:34050012:A:G	2.08229e-67	-2.72752	-1.88998
34050317	chr6:34050317:G:A	1.89853e-67	-2.7107	-1.99918
34050366	chr6:34050366:A:C	1.01863e-65	-1.29021e-09	-0.727339
34051318	chr6:34051318:C:T	2.87552e-66	-1.99215	-1.42404e-09
34052154	chr6:34052154:C:T	6.57429e-66	-1.29021e-09	-1.16522
34052671	chr6:34052671:G:C	1.90465e-67	-2.67657	-2.0301
34053114	chr6:34053114:C:CT	2.84714e-67	-2.75742	-1.54723
34053567	chr6:34053567:C:T	2.97857e-66	-1.95694	-1.42404e-09
34053604	chr6:34053604:C:T	5.00907e-66	-1.29021e-09	-1.43713
34054006	chr6:34054006:C:T	5.12172e-66	-1.29021e-09	-1.41489
34054408	chr6:34054408:C:T	2.69092e-66	-2.0585	-1.42404e-09
34054738	chr6:34054738:A:G	1.93029e-67	-2.66314	-2.03016
34054741	chr6:34054741:T:C	4.75278e-67	-2.56009	-1.23214
34054963	chr6:34054963:T:G	1.85865e-67	-2.74543	-1.98569
34055497	chr6:34055497:T:A	9.14231e-66	-1.29021e-09	-0.835469
34055664	chr6:34055664:C:T	4.12685e-66	-1.29021e-09	-1.63087
34056225	chr6:34056225:A:G	6.32515e-66	-1.29021e-09	-1.20385
34056388	chr6:34056388:G:A	1.88096e-67	-2.69052	-2.02866
34057057	chr6:34057057:T:A	5.56414e-66	-0.169316	-1.16272
34057101	chr6:34057101:A:G	6.80234e-66	-1.29021e-09	-1.13111
34057205	chr6:34057205:A:G	1.70647e-65	-1.29021e-09	-0.211369
34057288	chr6:34057288:C:CT	2.41951e-67	-2.4415	-2.0259
34057361	chr6:34057361:G:A	2.92029e-66	-1.9767	-1.42404e-09
34057555	chr6:34057555:T:C	1.87208e-67	-2.76634	-1.95758
34057563	chr6:34057563:C:A	2.58848e-67	-2.67816	-1.72174
34057949	chr6:34057949:T:C	3.02361e-66	-1.29021e-09	-1.94193
34058620	chr6:34058620:A:G	2.1419e-67	-2.76441	-1.82486
34058824	chr6:34058824:CA:C	1.95914e-67	-2.64926	-2.0292
34059171	chr6:34059171:C:T	2.82587e-67	-2.7084	-1.60375
34059251	chr6:34059251:C:T	3.09156e-67	-2.7463	-1.47599
34059287	chr6:34059287:C:T	2.83243e-66	-1.29021e-09	-2.00725
34059821	chr6:34059821:G:A	1.3238e-66	-2.76788	-1.42404e-09
34059953	chr6:34059953:C:G	2.91141e-66	-1.97975	-1.42404e-09
34060317	chr6:34060317:G:A	1.43624e-66	-2.68635	-1.42404e-09
34061427	chr6:34061427:C:T	2.21113e-67	-2.59344	-1.96403
34061773	chr6:34061773:C:A	3.28592e-66	-1.29021e-09	-1.85873
34061803	chr6:34061803:G:A	1.76367e-66	-2.48099	-1.42404e-09
34062519	chr6:34062519:T:A	2.23853e-67	-2.76757	-1.77758
34062580	chr6:34062580:C:T	1.79898e-66	-2.46116	-1.42404e-09
34063011	chr6:34063011:G:A	2.69952e-67	-2.65497	-1.70292
34063535	chr6:34063535:ATGCACACACACGCACATGTGCG:A	3.43954e-66	-1.81304	-1.42404e-09
34063728	chr6:34063728:C:T	2.03127e-67	-2.61215	-2.03015
34063906	chr6:34063906:G:A	2.00522e-67	-2.62804	-2.02717
34064077	chr6:34064077:G:A	2.71192e-67	-2.69243	-1.66088
34064092	chr6:34064092:G:A	3.8157e-66	-0.534636	-1.17462
34064662	chr6:34064662:C:T	3.70507e-67	-2.76597	-1.2753
34064836	chr6:34064836:C:T	6.386e-67	-2.66433	-0.832528
34064990	chr6:34064990:G:A	3.02312e-66	-1.29021e-09	-1.94209
34065071	chr6:34065071:T:C	2.88419e-66	-1.29021e-09	-1.98914
34065413	chr6:34065413:T:C	6.491e-66	-1.29021e-09	-1.17797
34065447	chr6:34065447:A:G	3.38697e-67	-2.47497	-1.65606
34065461	chr6:34065461:G:A	2.89412e-66	-1.29021e-09	-1.9857
34065765	chr6:34065765:C:T	7.93417e-66	-1.29021e-09	-0.977203
34065981	chr6:34065981:C:T	9.01337e-66	-1.29021e-09	-0.849673
34066034	chr6:34066034:G:A	2.8021e-67	-2.66074	-1.65986
34066600	chr6:34066600:T:C	2.8327e-66	-1.29021e-09	-2.00715
34066664	chr6:34066664:A:G	1.74647e-67	-2.77087	-2.02251
34066672	chr6:34066672:G:T	2.38003e-67	-2.73071	-1.75314
34066871	chr6:34066871:C:T	1.84423e-67	-2.71961	-2.01929
34066954	chr6:34066954:G:A	2.49892e-67	-2.65015	-1.78496
34067195	chr6:34067195:C:T	1.17468e-65	-1.29021e-09	-0.584797
34067335	chr6:34067335:T:C	1.98988e-66	-2.15631	-0.203997
34067799	chr6:34067799:T:C	2.95285e-66	-1.29021e-09	-1.96561
34067804	chr6:34067804:A:AT	4.26403e-66	-2.37293	0.774761
34067936	chr6:34067936:T:A	3.41526e-66	-1.29021e-09	-1.82013
34068355	chr6:34068355:G:A	3.3993e-66	-1.29021e-09	-1.82481
34068379	chr6:34068379:C:T	5.77882e-67	-2.25204	-1.34473
34068692	chr6:34068692:G:A	8.73679e-67	-1.31346	-1.86996
34068768	chr6:34068768:A:G	3.22899e-66	-1.87621	-1.42404e-09
34068877	chr6:34068877:G:A	3.11659e-66	-1.29021e-09	-1.91164
34068882	chr6:34068882:T:C	5.90418e-65	0.377396	0.652467
34068911	chr6:34068911:C:T	1.92876e-67	-2.71876	-1.97533
34069111	chr6:34069111:G:A	3.10808e-66	-1.29021e-09	-1.91438
34069262	chr6:34069262:A:G	3.14676e-66	-1.29021e-09	-1.90201
34069395	chr6:34069395:G:A	3.1223e-66	-1.29021e-09	-1.90981
34069676	chr6:34069676:G:C	1.48141e-66	-2.65539	-1.42404e-09
34069694	chr6:34069694:G:A	2.4723e-67	-2.59865	-1.84717
34069748	chr6:34069748:A:G	2.24976e-67	-2.60863	-1.93151
34069806	chr6:34069806:G:A	8.5355e-67	-1.34394	-1.86279
34069974	chr6:34069974:C:T	4.54839e-67	-2.48629	-1.3499
34069975	chr6:34069975:G:A	2.98084e-66	-1.29021e-09	-1.95618
34070121	chr6:34070121:A:G	4.11354e-65	-1.29021e-09	0.668487
34070191	chr6:34070191:C:T	2.65715e-66	-2.07113	-1.42404e-09
34070216	chr6:34070216:C:T	2.28903e-67	-2.60936	-1.91348
34070252	chr6:34070252:T:C	2.29338e-67	-2.59642	-1.92452
34070272	chr6:34070272:G:A	4.30171e-66	-2.47085	0.881481
34070569	chr6:34070569:G:T	2.97279e-66	-1.29021e-09	-1.95888
34070599	chr6:34070599:C:A	2.80967e-66	-1.29021e-09	-2.01532
34070622	chr6:34070622:G:A	2.83403e-66	-1.29021e-09	-2.00668
34070651	chr6:34070651:G:GCCAGGAC	3.22805e-66	-1.8765	-1.42404e-09
34070931	chr6:34070931:C:G	1.7549e-67	-2.76005	-2.0285
34071207	chr6:34071207:A:G	5.36543e-65	-1.29021e-09	0.93418
34073465	chr6:34073465:A:C	3.15715e-67	-2.42336	-1.77794
34073529	chr6:34073529:A:G	4.49044e-67	-2.18466	-1.66436
34073641	chr6:34073641:A:G	3.92194e-67	-2.1296	-1.85478
34073670	chr6:34073670:T:C	3.21329e-67	-2.39528	-1.78839
34073688	chr6:34073688:C:T	3.366e-66	-1.29021e-09	-1.83466
34073791	chr6:34073791:C:G	2.9893e-67	-2.52752	-1.72841
34073793	chr6:34073793:C:T	3.10407e-66	-1.29021e-09	-1.91567
34073852	chr6:34073852:A:G	3.29718e-67	-2.44351	-1.71439
34073921	chr6:34073921:G:A	3.41313e-67	-2.41753	-1.70581
34074002	chr6:34074002:G:A	3.00946e-66	-1.29021e-09	-1.94662
34074003	chr6:34074003:A:C	3.2436e-67	-2.45439	-1.71989
34074132	chr6:34074132:A:C	3.06173e-67	-2.47274	-1.75925
34074158	chr6:34074158:C:G	3.23702e-67	-2.45585	-1.72047
34074175	chr6:34074175:T:C	3.20872e-67	-2.46858	-1.71652
34074336	chr6:34074336:G:A	2.00586e-67	-2.75205	-1.90284
34074395	chr6:34074395:G:A	3.21609e-67	-2.47352	-1.70928
34074467	chr6:34074467:C:T	9.70208e-67	-1.19313	-1.88549
34074488	chr6:34074488:T:C	2.2594e-66	-2.23328	-1.42404e-09
34074534	chr6:34074534:T:C	1.71214e-66	-2.51064	-1.42404e-09
34074535	chr6:34074535:G:A	1.75997e-66	-2.48309	-1.42404e-09
34074661	chr6:34074661:C:T	3.74973e-67	-2.75708	-1.2722
34074781	chr6:34074781:G:A	3.17486e-67	-2.47568	-1.72003
34074824	chr6:34074824:G:T	3.08301e-67	-2.48716	-1.7379
34074830	chr6:34074830:C:T	3.05535e-67	-2.47419	-1.75988
34074934	chr6:34074934:A:G	3.08297e-67	-2.48448	-1.74059
34075059	chr6:34075059:T:C	3.79794e-66	-1.29021e-09	-1.71392
34075103	chr6:34075103:C:T	3.09642e-66	-1.29021e-09	-1.91813
34075127	chr6:34075127:G:A	3.24706e-67	-2.47402	-1.6992
34075521	chr6:34075521:A:G	2.99976e-67	-2.29227	-1.96016
34075629	chr6:34075629:T:C	2.98676e-67	-2.48435	-1.77243
34075658	chr6:34075658:T:C	6.6716e-66	-1.29021e-09	-1.15052
34075698	chr6:34075698:G:A	3.82302e-66	-1.29021e-09	-1.70734
34075755	chr6:34075755:G:C	3.5706e-66	-1.77565	-1.42404e-09
34075875	chr6:34075875:A:G	3.00074e-67	-2.22353	-2.02858
34075896	chr6:34075896:C:T	3.74699e-66	-1.29021e-09	-1.72743
34075928	chr6:34075928:A:G	3.02353e-67	-2.53518	-1.70936
34075959	chr6:34075959:A:C	4.01916e-67	-2.21248	-1.74741
34076088	chr6:34076088:T:G	2.9698e-67	-2.51828	-1.74419
34076249	chr6:34076249:A:C	3.27864e-67	-2.42901	-1.73453
34076260	chr6:34076260:A:G	2.92761e-67	-2.26941	-2.00737
34076368	chr6:34076368:G:A	3.15723e-67	-2.44559	-1.75568
34076371	chr6:34076371:C:G	3.17436e-67	-2.44486	-1.751
34076584	chr6:34076584:C:T	3.76131e-66	-1.72361	-1.42404e-09
34076658	chr6:34076658:C:T	2.67995e-67	-2.40145	-1.96372
34076851	chr6:34076851:G:A	2.3265e-67	-2.60666	-1.89994
34077011	chr6:34077011:T:TGCTGGA	2.2379e-67	-2.57213	-1.9733
34077064	chr6:34077064:C:T	2.58457e-67	-2.53417	-1.86723
34077109	chr6:34077109:G:A	2.74437e-67	-2.61654	-1.72488
34077133	chr6:34077133:G:A	7.22961e-66	-1.29021e-09	-1.0702
34077141	chr6:34077141:A:C	2.97134e-65	-2.72283	3.06604
34077269	chr6:34077269:G:A	2.41248e-67	-2.46625	-2.00406
34077299	chr6:34077299:A:T	2.37524e-67	-2.48661	-1.99926
34077371	chr6:34077371:A:G	2.90426e-67	-2.27554	-2.00925
34077472	chr6:34077472:C:T	5.40107e-67	-2.05821	-1.60616
34077639	chr6:34077639:G:C	1.44155e-65	-1.29021e-09	-0.380079
34077850	chr6:34077850:A:G	7.51205e-67	-2.68982	-0.644641
34078169	chr6:34078169:C:T	1.27506e-65	-2.12602	1.62321
34078175	chr6:34078175:T:C	1.08608e-65	-2.16019	1.49696
34078196	chr6:34078196:C:T	2.06119e-67	-2.64813	-1.97955
34078200	chr6:34078200:C:T	1.22287e-65	-2.0619	1.5173
34078273	chr6:34078273:TTC:T	1.48047e-66	-2.76719	0.111172
34078491	chr6:34078491:G:A	1.99401e-67	-2.63097	-2.02985
34078952	chr6:34078952:A:G	6.63318e-67	-2.72762	-0.73126
34078960	chr6:34078960:C:A	3.89495e-66	-1.29021e-09	-1.6887
34079063	chr6:34079063:A:G	6.82465e-67	-2.60952	-0.820904
34079171	chr6:34079171:G:A	3.60409e-66	-1.29021e-09	-1.76631
34079207	chr6:34079207:C:T	9.65024e-66	-1.29021e-09	-0.781399
34079267	chr6:34079267:T:C	3.60367e-66	-2.60403	0.837601
34079519	chr6:34079519:T:C	7.3062e-67	-2.72169	-0.640555
34079555	chr6:34079555:AG:A	4.29342e-66	-2.61652	1.02522
34079893	chr6:34079893:C:T	9.37558e-67	-2.73852	-0.37434
34080375	chr6:34080375:T:A	4.60591e-66	-1.29021e-09	-1.52104
34080639	chr6:34080639:G:A	1.87587e-67	-2.76646	-1.95544
34080835	chr6:34080835:CACACACACACAT:C	1.13459e-65	-0.619526	-1.42404e-09
34080890	chr6:34080890:A:AC	1.2869e-65	-1.29021e-09	-0.493562
34081011	chr6:34081011:G:A	9.6555e-67	-2.73844	-0.345004
34081430	chr6:34081430:G:A	6.84244e-67	-2.75078	-0.677044
34081448	chr6:34081448:G:C	3.44544e-66	-1.81133	-1.42404e-09
34081733	chr6:34081733:TGAATGTGAGACAAG:T	1.35465e-66	-0.781469	-1.96337
34081851	chr6:34081851:G:A	2.74206e-66	-2.03967	-1.42404e-09
34081860	chr6:34081860:G:A	2.70479e-66	-2.05336	-1.42404e-09
34082760	chr6:34082760:G:A	2.78859e-66	-1.29021e-09	-2.02284
34082784	chr6:34082784:C:T	3.0597e-66	-1.93006	-1.42404e-09
34083001	chr6:34083001:C:T	1.82396e-66	-2.44737	-1.42404e-09
34083052	chr6:34083052:T:G	3.56292e-66	-1.29021e-09	-1.7778
34083140	chr6:34083140:C:T	3.07113e-67	-2.73442	-1.4945
34083318	chr6:34083318:C:T	3.36655e-66	-1.29021e-09	-1.83449
34083334	chr6:34083334:G:A	1.10848e-65	-1.29021e-09	-0.642812
34083354	chr6:34083354:C:T	3.61571e-66	-1.29021e-09	-1.76309
34083557	chr6:34083557:G:A	4.74305e-67	-2.75014	-1.04415
34083665	chr6:34083665:G:A	4.19377e-67	-2.55781	-1.35956
34083909	chr6:34083909:A:G	3.61526e-66	-1.29021e-09	-1.76322
34084022	chr6:34084022:G:A	5.03469e-66	-1.29021e-09	-1.43203
34084089	chr6:34084089:G:A	3.32317e-66	-1.29021e-09	-1.84746
34084182	chr6:34084182:G:A	4.88389e-66	-1.29021e-09	-1.46244
34084513	chr6:34084513:G:A	1.47504e-65	-1.29021e-09	-0.357112
34084685	chr6:34084685:C:T	1.49615e-66	-2.73412	0.0886285
34085006	chr6:34085006:C:T	3.29831e-66	-1.29021e-09	-1.85497
34085187	chr6:34085187:C:A	5.03875e-67	-1.76014	-1.97367
34085526	chr6:34085526:G:A	3.44264e-66	-1.29021e-09	-1.81214
34085575	chr6:34085575:C:T	3.80883e-65	-1.29021e-09	0.591526
34085647	chr6:34085647:A:G	4.60028e-67	-2.75401	-1.07084
34085889	chr6:34085889:T:C	9.31802e-67	-2.7017	-0.417315
34085916	chr6:34085916:G:A	9.11981e-67	-1.19567	-1.94485
34086010	chr6:34086010:G:C	7.09764e-66	-1.08862	-1.42404e-09
34086037	chr6:34086037:G:A	5.11716e-66	-1.29021e-09	-1.41578
34086080	chr6:34086080:G:A	2.88229e-66	-1.29021e-09	-1.9898
34086536	chr6:34086536:A:G	3.28207e-66	-1.29021e-09	-1.85991
34087334	chr6:34087334:G:A	3.44638e-66	-1.29021e-09	-1.81106
34087401	chr6:34087401:A:G	9.15887e-66	-1.29021e-09	-0.833659
34087648	chr6:34087648:A:G	4.47641e-67	-2.48931	-1.36284
34088106	chr6:34088106:T:C	1.34578e-66	-2.7514	-1.42404e-09
34088121	chr6:34088121:C:T	2.47611e-67	-2.41999	-2.02429
34088192	chr6:34088192:G:A	4.63272e-66	-1.29021e-09	-1.51524
34088307	chr6:34088307:A:G	3.2285e-66	-1.29021e-09	-1.87637
34088507	chr6:34088507:C:T	2.76965e-66	-1.29021e-09	-2.02966
34088687	chr6:34088687:A:C	3.67643e-66	-1.29021e-09	-1.74644
34088946	chr6:34088946:C:G	3.6077e-66	-1.29021e-09	-1.76531
34088949	chr6:34088949:T:G	1.24092e-66	-2.68788	-0.144653
34089448	chr6:34089448:G:A	1.94011e-66	-2.38564	-1.42404e-09
34089855	chr6:34089855:T:C	3.6788e-66	-1.29021e-09	-1.74579
34090200	chr6:34090200:C:T	3.05084e-66	-1.29021e-09	-1.93297
34090303	chr6:34090303:A:C	2.85513e-66	-1.29021e-09	-1.99927
34090335	chr6:34090335:G:A	2.84306e-66	-1.29021e-09	-2.0035
34090397	chr6:34090397:T:C	3.03051e-66	-1.29021e-09	-1.93965
34090703	chr6:34090703:G:T	3.74954e-66	-1.29021e-09	-1.72675
34091223	chr6:34091223:G:A	3.21271e-66	-1.29021e-09	-1.88127
34091337	chr6:34091337:G:A	2.86971e-66	-1.29021e-09	-1.99417
34091462	chr6:34091462:G:A	1.93394e-66	-2.26533	-0.123491
34091707	chr6:34091707:C:G	3.19707e-66	-1.29021e-09	-1.88615
34092770	chr6:34092770:G:A	4.94586e-67	-1.72298	-2.02944
34093090	chr6:34093090:T:C	6.46183e-67	-2.69863	-0.786427
34093476	chr6:34093476:A:G	9.9679e-67	-2.58946	-0.462133
34093781	chr6:34093781:C:T	2.81938e-66	-1.29021e-09	-2.01186
34094473	chr6:34094473:G:A	3.01982e-66	-1.94319	-1.42404e-09
34094703	chr6:34094703:G:T	3.10567e-66	-1.29021e-09	-1.91515
34095229	chr6:34095229:G:A	7.87824e-67	-1.31781	-1.96905
34095366	chr6:34095366:G:A	4.1632e-66	-1.29021e-09	-1.6221
34095468	chr6:34095468:TC:T	1.7511e-67	-2.77104	-2.01968
34095666	chr6:34095666:CCT:C	1.25345e-65	-0.121354	-0.398542
34095980	chr6:34095980:C:T	4.20836e-66	-1.29021e-09	-1.61131
34096143	chr6:34096143:C:G	4.04686e-66	-1.29021e-09	-1.65044
34096493	chr6:34096493:A:C	3.14298e-66	-1.29021e-09	-1.90321
34096602	chr6:34096602:G:A	6.00344e-66	-1.29021e-09	-1.25605
34096804	chr6:34096804:C:T	3.67587e-66	-1.29021e-09	-1.74659
34096914	chr6:34096914:G:A	6.10525e-66	-1.29021e-09	-1.23923
34097294	chr6:34097294:G:C	3.29736e-66	-1.29021e-09	-1.85526
34097438	chr6:34097438:TGTGTGTGTGTGTGC:T	1.06552e-66	-2.66657	-0.318347
34097684	chr6:34097684:A:C	2.92826e-66	-1.97397	-1.42404e-09
34098205	chr6:34098205:A:G	3.3078e-67	-2.68232	-1.47236
34098297	chr6:34098297:G:A	4.74682e-66	-1.29021e-09	-1.49091
34098694	chr6:34098694:T:TA	6.23067e-66	-1.29021e-09	-1.2189
34098824	chr6:34098824:G:A	3.01183e-66	-1.29021e-09	-1.94584
34098888	chr6:34098888:G:T	2.91623e-66	-1.29021e-09	-1.97809
34099121	chr6:34099121:T:C	6.76344e-67	-2.71569	-0.723751
34099421	chr6:34099421:G:A	9.76792e-67	-2.34018	-0.731684
34099463	chr6:34099463:C:CA	1.04553e-64	1.67982	-0.0785061
34099642	chr6:34099642:G:A	8.24701e-66	-1.29021e-09	-0.938532
34100015	chr6:34100015:T:C	4.65307e-67	-2.26832	-1.54512
34100059	chr6:34100059:C:G	6.23854e-66	-1.29021e-09	-1.21764
34100267	chr6:34100267:G:A	3.79737e-66	-1.29021e-09	-1.71407
34100942	chr6:34100942:T:A	2.01038e-67	-2.7272	-1.92545
34101146	chr6:34101146:G:A	2.19583e-65	0.0407622	-1.42404e-09
34101270	chr6:34101270:T:G	3.50495e-66	-1.79421	-1.42404e-09
34101285	chr6:34101285:T:C	3.52425e-67	-2.2871	-1.8042
34101629	chr6:34101629:G:A	2.80108e-66	-1.29021e-09	-2.01838
34101687	chr6:34101687:A:C	2.85927e-66	-1.29021e-09	-1.99782
34102045	chr6:34102045:G:A	1.2834e-66	-1.60745	-1.19142
34102190	chr6:34102190:A:G	3.79112e-66	-1.29021e-09	-1.71572
34102199	chr6:34102199:A:G	4.90601e-66	-1.29021e-09	-1.45792
34102482	chr6:34102482:A:G	2.23756e-67	-2.56176	-1.98382
34102628	chr6:34102628:A:G	3.42391e-66	-1.29021e-09	-1.8176
34102857	chr6:34102857:C:A	1.41396e-66	-2.72983	0.0278362
34103396	chr6:34103396:C:T	1.36408e-66	-2.73791	-1.42404e-09
34103397	chr6:34103397:G:A	3.9283e-66	-1.29021e-09	-1.68018
34103472	chr6:34103472:C:T	2.76903e-66	-1.29021e-09	-2.02988
34103720	chr6:34103720:G:A	2.83743e-66	-1.29021e-09	-2.00548
34104133	chr6:34104133:C:G	1.80547e-67	-2.733	-2.02714
34104222	chr6:34104222:C:T	1.03321e-65	-0.713123	-1.42404e-09
34104324	chr6:34104324:C:T	1.47205e-66	-2.66173	-1.42404e-09
34104438	chr6:34104438:C:T	3.82018e-67	-2.70593	-1.30474
34104529	chr6:34104529:A:C	3.74286e-67	-2.45362	-1.57749
34104587	chr6:34104587:C:T	3.51154e-66	-1.79233	-1.42404e-09
34104673	chr6:34104673:C:T	3.50489e-66	-1.29021e-09	-1.79422
34104784	chr6:34104784:T:C	9.52399e-67	-2.7715	-0.325657
34104786	chr6:34104786:C:T	1.3196e-66	-2.77105	-1.42404e-09
34104958	chr6:34104958:C:T	1.17344e-65	-1.76436	1.1785
34104987	chr6:34104987:A:G	1.43325e-65	-2.20168	1.81582
34105161	chr6:34105161:T:C	1.75862e-67	-2.76436	-2.02208
34105292	chr6:34105292:G:C	1.33335e-66	-2.76069	-1.42404e-09
34105561	chr6:34105561:T:C	1.80866e-66	-1.51884	-0.936957
34105573	chr6:34105573:G:T	4.61769e-66	-1.33455	-0.183934
34105584	chr6:34105584:T:C	3.63113e-66	-1.29021e-09	-1.75884
34105630	chr6:34105630:C:T	2.97374e-66	-2.61917	0.660605
34105758	chr6:34105758:G:A	1.95642e-66	-2.37727	-1.42404e-09
34105940	chr6:34105940:C:T	3.53898e-66	-1.29021e-09	-1.78454
34105969	chr6:34105969:T:G	4.97136e-66	-1.29021e-09	-1.44469
34105976	chr6:34105976:T:C	1.37652e-66	-2.72883	-1.42404e-09
34105997	chr6:34105997:C:T	5.06228e-65	-2.74161	3.61763
34106002	chr6:34106002:A:G	1.9977e-66	-2.58358	0.227196
34106020	chr6:34106020:A:G	2.77941e-66	-1.29021e-09	-2.02614
34106058	chr6:34106058:A:G	6.99224e-67	-1.63261	-1.77356
34106288	chr6:34106288:G:A	4.99008e-66	-1.29021e-09	-1.44093
34106347	chr6:34106347:G:A	4.58131e-66	-1.29021e-09	-1.5264
34106477	chr6:34106477:G:GT	8.48757e-67	-2.06241	-1.14996
34106742	chr6:34106742:T:G	3.40827e-66	-1.29021e-09	-1.82218
34106943	chr6:34106943:T:C	1.40091e-66	-2.71126	-1.42404e-09
34107190	chr6:34107190:G:A	4.76926e-66	-1.29021e-09	-1.48619
34107302	chr6:34107302:A:C	3.33145e-66	-1.29021e-09	-1.84497
34107379	chr6:34107379:T:C	3.30498e-67	-2.42569	-1.72984
34107495	chr6:34107495:C:T	3.43294e-67	-2.23654	-1.88101
34107602	chr6:34107602:G:A	3.3554e-67	-2.27896	-1.86143
34107777	chr6:34107777:A:G	5.14234e-67	-2.35759	-1.35587
34107827	chr6:34107827:G:A	4.55716e-66	-1.29021e-09	-1.53168
34108000	chr6:34108000:A:C	4.69712e-66	-1.29021e-09	-1.50143
34108043	chr6:34108043:G:T	3.76099e-66	-1.29021e-09	-1.7237
34108150	chr6:34108150:T:A	1.81569e-67	-2.77115	-1.98336
34108351	chr6:34108351:G:A	2.22814e-66	-0.741917	-1.5053
34108621	chr6:34108621:AAGGAT:A	3.65954e-66	-1.29021e-09	-1.75105
34108795	chr6:34108795:T:C	3.93849e-66	-1.29021e-09	-1.67758
34108871	chr6:34108871:G:A	1.06686e-66	-2.57466	-0.408996
34109117	chr6:34109117:G:A	2.03845e-66	-2.33619	-1.42404e-09
34109717	chr6:34109717:G:A	1.94443e-67	-2.6999	-1.9861
34110219	chr6:34110219:G:A	2.77402e-66	-1.29021e-09	-2.02808
34110238	chr6:34110238:G:A	3.42044e-67	-2.38037	-1.74082
34110476	chr6:34110476:G:A	1.43179e-66	-1.64391	-1.04555
34110686	chr6:34110686:G:A	4.86828e-67	-2.01633	-1.7519
34110829	chr6:34110829:C:T	3.09838e-66	-1.29021e-09	-1.9175
34111050	chr6:34111050:C:G	2.82483e-66	-1.29021e-09	-2.00993
34111806	chr6:34111806:A:G	3.65366e-67	-2.29397	-1.76126
34112247	chr6:34112247:C:G	2.96632e-66	-1.33747	-0.623588
34112547	chr6:34112547:G:A	1.01183e-65	-1.29021e-09	-0.734032
34112756	chr6:34112756:C:CCCT	2.83149e-66	-1.29021e-09	-2.00758
34112963	chr6:34112963:C:T	2.89662e-66	-1.29021e-09	-1.98484
34113040	chr6:34113040:C:T	2.92963e-66	-1.29021e-09	-1.97351
34113241	chr6:34113241:G:A	1.35191e-66	-1.09054	-1.65632
34113459	chr6:34113459:G:A	1.04709e-65	-1.29021e-09	-0.699782
34113514	chr6:34113514:T:C	1.19638e-66	-1.47441	-1.39467
34114255	chr6:34114255:G:A	1.32399e-66	-2.11687	-0.650865
34114558	chr6:34114558:A:G	1.48313e-66	-2.71644	0.0622125
34115111	chr6:34115111:G:A	3.42355e-66	-1.29021e-09	-1.8177
34115283	chr6:34115283:C:T	1.33081e-66	-2.76259	-1.42404e-09
34115682	chr6:34115682:C:T	2.52823e-67	-2.49339	-1.93006
34115896	chr6:34115896:A:G	3.95414e-66	-1.29021e-09	-1.67362
34116361	chr6:34116361:A:G	5.38639e-66	-1.32017	-0.0443339
34116465	chr6:34116465:G:T	2.85662e-66	-1.29021e-09	-1.99874
34116631	chr6:34116631:T:A	2.90623e-66	-1.29021e-09	-1.98153
34116777	chr6:34116777:C:G	3.43974e-66	-1.81298	-1.42404e-09
34117036	chr6:34117036:C:G	1.27579e-64	-2.72962	4.52997
34117085	chr6:34117085:A:C	3.62571e-67	-2.34879	-1.71413
34117093	chr6:34117093:T:C	4.8682e-66	-1.29021e-09	-1.46566
34117151	chr6:34117151:T:C	1.64731e-66	-1.8156	-0.733633
34117258	chr6:34117258:G:T	7.44222e-65	-2.69468	3.95605
34117273	chr6:34117273:C:T	1.97155e-65	-1.29021e-09	-0.0669745
34117322	chr6:34117322:G:C	4.33431e-65	-1.29021e-09	0.720765
34117334	chr6:34117334:G:A	2.82139e-66	-1.29021e-09	-2.01115
34117347	chr6:34117347:C:T	2.54938e-66	-0.969191	-1.14334
34117777	chr6:34117777:C:A	1.96814e-67	-2.77301	-1.90087
34117821	chr6:34117821:C:T	4.02136e-66	-1.29021e-09	-1.65676
34117910	chr6:34117910:G:A	5.78224e-67	-2.7679	-0.828274
34118274	chr6:34118274:C:G	6.19252e-65	-1.29021e-09	1.07754
34118291	chr6:34118291:G:A	1.35727e-66	-2.7429	-1.42404e-09
34118412	chr6:34118412:C:T	8.96841e-66	-1.29021e-09	-0.854674
34118447	chr6:34118447:G:A	4.49848e-66	-1.29021e-09	-1.54464
34118539	chr6:34118539:G:A	3.8271e-66	-1.29021e-09	-1.70627
34118817	chr6:34118817:C:A	2.79405e-66	-1.29021e-09	-2.02089
34118894	chr6:34118894:C:A	5.89078e-67	-2.51979	-1.05779
34119035	chr6:34119035:A:C	6.16647e-67	-2.49212	-1.03972
34119143	chr6:34119143:C:T	2.414e-66	-1.06576	-1.10134
34119464	chr6:34119464:A:G	3.19218e-67	-2.22976	-1.9605
34119859	chr6:34119859:A:G	5.66088e-67	-2.56362	-1.05377
34119916	chr6:34119916:G:C	1.89598e-67	-2.74721	-1.96402
34120130	chr6:34120130:G:C	2.88685e-66	-1.29021e-09	-1.98822
34120377	chr6:34120377:A:G	3.98175e-66	-1.29021e-09	-1.66666
34120879	chr6:34120879:C:T	4.84306e-67	-2.64373	-1.12969
34121006	chr6:34121006:T:C	3.84177e-66	-1.29021e-09	-1.70245
34121180	chr6:34121180:G:A	1.86645e-67	-2.74139	-1.98554
34121348	chr6:34121348:T:C	2.78669e-66	-1.29021e-09	-2.02353
34121514	chr6:34121514:T:C	3.27295e-66	-1.29021e-09	-1.86269
34121576	chr6:34121576:C:T	6.97329e-66	-1.29021e-09	-1.1063
34121817	chr6:34121817:C:T	1.91763e-66	-2.56198	0.16469
34122154	chr6:34122154:G:A	2.30121e-67	-2.69415	-1.82338
34122258	chr6:34122258:A:C	3.37613e-66	-1.29021e-09	-1.83165
34122372	chr6:34122372:G:A	1.80308e-67	-2.77252	-1.98896
34122416	chr6:34122416:C:T	2.10449e-67	-2.57693	-2.02996
34122707	chr6:34122707:C:T	1.51441e-66	-2.58006	-0.0532984
34122833	chr6:34122833:A:G	1.44985e-65	1.52187	-1.89621
34122919	chr6:34122919:T:C	9.16022e-67	-2.39552	-0.740572
34122966	chr6:34122966:C:G	2.07402e-67	-2.59131	-2.03017
34122987	chr6:34122987:C:T	2.69918e-67	-2.75627	-1.60175
34123154	chr6:34123154:A:G	2.24693e-67	-2.69715	-1.84425
34123388	chr6:34123388:C:T	1.73038e-66	-2.37942	-0.120623
34123503	chr6:34123503:G:A	9.84192e-66	-1.29021e-09	-0.761731
34123591	chr6:34123591:G:A	4.10038e-67	-2.76987	-1.17001
34123664	chr6:34123664:C:T	2.60222e-66	-2.25388	0.161862
34123812	chr6:34123812:C:T	3.22675e-66	-1.29021e-09	-1.87691
34123838	chr6:34123838:G:A	9.92968e-66	-1.29021e-09	-0.752853
34123878	chr6:34123878:C:T	1.89524e-67	-2.74489	-1.96673
34123925	chr6:34123925:C:T	3.30341e-66	-2.39563	0.5422
34124130	chr6:34124130:C:A	1.2977e-66	-2.54988	-0.237908
34124235	chr6:34124235:C:T	4.21461e-67	-1.9137	-1.99871
34124298	chr6:34124298:G:A	4.5031e-67	-1.83095	-2.01525
34124317	chr6:34124317:G:T	2.04799e-67	-2.62854	-2.00557
34124507	chr6:34124507:G:A	3.62933e-67	-2.0327	-2.02922
34124804	chr6:34124804:C:G	2.93989e-66	-1.29021e-09	-1.97001
34125035	chr6:34125035:G:A	2.94075e-66	-1.29021e-09	-1.96972
34125240	chr6:34125240:G:A	3.99724e-66	-1.29021e-09	-1.66278
34125459	chr6:34125459:T:C	3.73386e-66	-1.29021e-09	-1.73094
34125567	chr6:34125567:G:A	1.06403e-65	-1.29021e-09	-0.683735
34126054	chr6:34126054:C:T	2.17563e-67	-2.72989	-1.84376
34126282	chr6:34126282:G:A	2.82801e-66	-1.29021e-09	-2.00881
34126364	chr6:34126364:C:T	2.68068e-66	-2.65933	0.597016
34126566	chr6:34126566:A:G	3.74975e-66	-1.72669	-1.42404e-09
34127142	chr6:34127142:A:G	2.78635e-66	-2.02365	-1.42404e-09
34127919	chr6:34127919:G:A	1.55911e-66	-2.7232	0.118931
34128122	chr6:34128122:C:T	1.85163e-66	-2.74193	0.309616
34128318	chr6:34128318:T:A	1.23514e-65	-1.29021e-09	-0.534612
34128409	chr6:34128409:G:A	2.81656e-66	-1.29021e-09	-2.01286
34128658	chr6:34128658:G:A	2.02112e-67	-2.64725	-2.00007
34128675	chr6:34128675:G:C	1.72558e-66	-2.71186	0.209041
34128783	chr6:34128783:A:G	1.86269e-67	-2.70469	-2.02426
34128942	chr6:34128942:A:C	5.28688e-66	-0.130656	-1.2525
34129007	chr6:34129007:T:C	1.88568e-66	-2.72091	0.306813
34129276	chr6:34129276:A:G	1.90063e-66	-2.71561	0.309417
34129384	chr6:34129384:C:T	1.79086e-66	-2.46569	-1.42404e-09
34129627	chr6:34129627:T:C	2.48422e-67	-2.77163	-1.66938
34129774	chr6:34129774:C:T	4.1298e-67	-2.76263	-1.17011
34130008	chr6:34130008:C:T	3.34989e-67	-2.52012	-1.62192
34130113	chr6:34130113:C:A	7.18682e-66	-2.00674	0.930608
34130519	chr6:34130519:C:T	3.04591e-66	-1.29021e-09	-1.93458
34130992	chr6:34130992:G:A	1.06551e-65	-1.29021e-09	-0.682347
34131121	chr6:34131121:A:G	3.91936e-66	-1.29021e-09	-1.68245
34131252	chr6:34131252:G:A	2.05597e-65	1.2298	-1.25485
34131506	chr6:34131506:A:G	6.76873e-66	0.0620602	-1.19813
34131574	chr6:34131574:C:G	1.72275e-65	0.710988	-0.912864
34132410	chr6:34132410:G:T	7.88502e-66	-1.29021e-09	-0.983417
34132611	chr6:34132611:A:G	5.64729e-67	-2.51821	-1.10158
34133191	chr6:34133191:G:A	1.59849e-66	-2.57932	-1.42404e-09
34133934	chr6:34133934:A:G	2.77431e-67	-2.74069	-1.58987
34133968	chr6:34133968:G:A	6.16062e-66	0.0129858	-1.24319
34134284	chr6:34134284:G:T	3.573e-67	-2.7546	-1.32296
34134445	chr6:34134445:C:T	7.70974e-67	-1.37963	-1.92885
34134563	chr6:34134563:T:C	1.71464e-66	-1.72191	-0.787264
34134899	chr6:34134899:C:T	2.45662e-67	-2.74018	-1.712
34134920	chr6:34134920:C:A	2.4254e-67	-2.5271	-1.93787
34135165	chr6:34135165:A:T	4.82176e-66	-1.29021e-09	-1.47524
34135469	chr6:34135469:C:T	4.63224e-67	-2.4019	-1.41602
34135573	chr6:34135573:A:G	3.12394e-67	-2.18532	-2.02656
34135578	chr6:34135578:C:T	1.74136e-66	-2.49372	-1.42404e-09
34135688	chr6:34135688:G:A	2.1769e-67	-2.60313	-1.96993
34135710	chr6:34135710:T:C	1.1402e-65	-1.29021e-09	-0.614591
34135885	chr6:34135885:G:A	4.84126e-67	-1.82494	-1.94886
34136071	chr6:34136071:T:C	2.84385e-66	-1.29021e-09	-2.00322
34136076	chr6:34136076:G:A	1.93982e-67	-2.66425	-2.02412
34136559	chr6:34136559:T:C	2.76928e-66	-1.29021e-09	-2.0298
34137007	chr6:34137007:A:G	2.85522e-66	-1.29021e-09	-1.99923
34137193	chr6:34137193:T:A	2.52336e-67	-2.76683	-1.65854
34137197	chr6:34137197:C:T	9.99304e-66	-1.29021e-09	-0.746494
34137677	chr6:34137677:A:G	3.67372e-66	-1.29021e-09	-1.74718
34137737	chr6:34137737:T:C	8.35354e-66	-1.29021e-09	-0.925697
34137816	chr6:34137816:G:A	1.98791e-67	-2.64355	-2.02033
34137875	chr6:34137875:T:C	3.67433e-66	-1.29021e-09	-1.74701
34137892	chr6:34137892:G:A	3.22902e-66	-1.29021e-09	-1.8762
34138238	chr6:34138238:G:T	3.25864e-66	-1.29021e-09	-1.86707
34138560	chr6:34138560:G:C	4.86591e-67	-2.75178	-1.01693
34138677	chr6:34138677:G:A	2.01394e-67	-2.6302	-2.02068
34138759	chr6:34138759:G:A	7.67614e-67	-2.26562	-1.04723
34138771	chr6:34138771:T:C	1.90284e-67	-2.77202	-1.9356
34138785	chr6:34138785:C:T	2.98838e-66	-1.29021e-09	-1.95365
34138807	chr6:34138807:G:A	1.7886e-67	-2.7421	-2.02744
34138890	chr6:34138890:A:G	2.77716e-66	-1.29021e-09	-2.02695
34138962	chr6:34138962:A:G	4.79915e-67	-2.21474	-1.56778
34139126	chr6:34139126:C:T	2.8728e-66	-1.29021e-09	-1.99309
34139166	chr6:34139166:G:A	4.46082e-66	-1.29021e-09	-1.55305
34139337	chr6:34139337:G:C	3.78351e-67	-2.32122	-1.6991
34139439	chr6:34139439:T:C	3.3692e-66	-1.29021e-09	-1.83371
34139763	chr6:34139763:G:A	2.8129e-66	-1.29021e-09	-2.01417
34139920	chr6:34139920:G:A	2.77249e-66	-1.29021e-09	-2.02864
34139978	chr6:34139978:C:T	2.92679e-66	-1.29021e-09	-1.97448
34140003	chr6:34140003:C:T	4.58458e-66	-1.29021e-09	-1.52568
34140084	chr6:34140084:G:T	3.19037e-66	-1.29021e-09	-1.88824
34140280	chr6:34140280:G:A	2.41779e-66	-0.236053	-1.92947
34140655	chr6:34140655:T:C	3.20425e-66	-1.29021e-09	-1.88391
34140688	chr6:34140688:C:T	2.66806e-67	-2.41413	-1.95548
34140787	chr6:34140787:G:A	3.22374e-66	-1.29021e-09	-1.87784
34140950	chr6:34140950:C:T	5.27757e-67	-2.76071	-0.926787
34141195	chr6:34141195:G:A	2.78094e-66	-1.29021e-09	-2.02559
34141345	chr6:34141345:C:A	3.23496e-66	-1.29021e-09	-1.87437
34141660	chr6:34141660:G:T	3.28325e-67	-2.2725	-1.88963
34141890	chr6:34141890:A:C	1.85869e-66	-2.42851	-1.42404e-09
34142480	chr6:34142480:C:T	1.39788e-65	-2.62047	2.20963
34142484	chr6:34142484:A:T	4.14008e-67	-2.23932	-1.69093
34143227	chr6:34143227:C:T	5.56109e-67	-1.63399	-2.00118
34143284	chr6:34143284:A:G	2.44154e-66	-0.132973	-2.02278
34143673	chr6:34143673:G:C	4.84539e-66	-0.0757719	-1.39458
34143702	chr6:34143702:G:T	2.92223e-66	-1.29021e-09	-1.97603
34144724	chr6:34144724:G:A	9.82203e-67	-1.21694	-1.8494
34144958	chr6:34144958:C:T	3.0773e-67	-2.63052	-1.59639
34144999	chr6:34144999:C:T	2.94105e-66	0.00336978	-1.97299
34145033	chr6:34145033:C:G	3.42367e-66	-1.29021e-09	-1.81767
34145227	chr6:34145227:G:A	4.02779e-66	-1.29021e-09	-1.65516
34145675	chr6:34145675:C:A	3.15943e-66	-1.89799	-1.42404e-09
34145901	chr6:34145901:C:A	4.83567e-67	-2.71708	-1.05787
34146213	chr6:34146213:A:G	6.55602e-66	-1.12487	-0.0431318
34147562	chr6:34147562:C:T	5.06365e-66	-1.29021e-09	-1.42629
34147840	chr6:34147840:G:A	1.49101e-66	-2.64893	-1.42404e-09
34148216	chr6:34148216:G:A	2.87127e-66	-1.29021e-09	-1.99363
34148249	chr6:34148249:C:T	7.71034e-66	-1.29021e-09	-1.00582
34148338	chr6:34148338:G:A	4.45432e-65	-1.29021e-09	0.748077
34148598	chr6:34148598:G:A	2.86925e-66	-1.29021e-09	-1.99433
34148873	chr6:34148873:G:A	2.84182e-66	-1.29021e-09	-2.00394
34148956	chr6:34148956:G:C	7.88678e-67	-2.0622	-1.22358
34149130	chr6:34149130:G:A	8.95308e-67	-1.98095	-1.17802
34149234	chr6:34149234:C:T	8.39821e-67	-1.99646	-1.22649
34149252	chr6:34149252:C:T	2.08149e-67	-2.64529	-1.9726
34149366	chr6:34149366:A:T	9.31859e-67	-1.93841	-1.18055
34149553	chr6:34149553:C:G	8.78458e-67	-2.00041	-1.17756
34149604	chr6:34149604:C:T	5.68372e-66	-1.29021e-09	-1.31078
34149659	chr6:34149659:G:A	8.62469e-67	-2.00447	-1.19187
34149977	chr6:34149977:C:G	2.81527e-66	-1.29021e-09	-2.01332
34150007	chr6:34150007:C:T	2.78136e-66	-1.29021e-09	-2.02544
34150096	chr6:34150096:A:T	3.27094e-66	-1.1928	-0.670507
34150158	chr6:34150158:G:A	1.41969e-66	-2.69795	-1.42404e-09
34150289	chr6:34150289:G:C	6.01575e-67	-2.23922	-1.31736
34150809	chr6:34150809:A:G	2.73586e-67	-2.59628	-1.74824
34150884	chr6:34150884:G:A	2.00103e-67	-2.63158	-2.02572
34150962	chr6:34150962:C:T	7.04677e-66	-1.29021e-09	-1.09581
34151008	chr6:34151008:C:T	2.90988e-66	-1.29021e-09	-1.98027
34151055	chr6:34151055:TAA:T	2.81988e-66	-1.64823	-0.363455
34151282	chr6:34151282:C:T	8.1541e-67	-2.40066	-0.851791
34151365	chr6:34151365:T:C	4.8433e-66	-1.29021e-09	-1.47078
34151440	chr6:34151440:G:A	4.7723e-66	-1.29021e-09	-1.48555
34151496	chr6:34151496:A:G	5.84559e-66	-1.29021e-09	-1.2827
34151568	chr6:34151568:G:A	2.92033e-66	-1.29021e-09	-1.97668
34151659	chr6:34151659:C:G	3.77972e-66	-1.74804	0.0293048
34151801	chr6:34151801:C:T	2.89226e-66	-1.29021e-09	-1.98635
34152079	chr6:34152079:G:A	3.21375e-66	-1.29021e-09	-1.88094
34152112	chr6:34152112:G:A	1.94572e-67	-2.66275	-2.02259
34152299	chr6:34152299:C:G	1.81938e-67	-2.77275	-1.97972
34152601	chr6:34152601:A:AC	2.85614e-66	-1.29021e-09	-1.99891
34152663	chr6:34152663:G:A	3.1374e-66	-1.29021e-09	-1.90499
34152697	chr6:34152697:G:A	3.06183e-66	-1.29021e-09	-1.92937
34153688	chr6:34153688:C:A	1.74494e-66	-2.49166	-1.42404e-09
34153945	chr6:34153945:T:C	2.20711e-66	-0.235257	-2.02144
34154022	chr6:34154022:T:C	2.04027e-66	-0.324614	-2.01069
34154088	chr6:34154088:T:C	2.05147e-67	-2.74124	-1.89117
34154383	chr6:34154383:T:C	4.20982e-67	-2.48186	-1.43169
34154561	chr6:34154561:G:A	2.90521e-66	-1.29021e-09	-1.98188
34154642	chr6:34154642:G:A	2.99521e-66	-1.29021e-09	-1.95137
34154746	chr6:34154746:G:A	3.57823e-67	-2.74451	-1.33159
34154830	chr6:34154830:G:A	4.75717e-66	-1.29021e-09	-1.48873
34154979	chr6:34154979:T:A	2.76967e-66	-1.29021e-09	-2.02965
34155020	chr6:34155020:T:C	1.66609e-66	-0.508012	-2.02989
34155556	chr6:34155556:C:T	6.66117e-67	-2.74516	-0.709517
34155614	chr6:34155614:G:T	2.42054e-67	-2.73713	-1.72985
34155713	chr6:34155713:G:T	2.4315e-67	-2.73262	-1.72984
34156101	chr6:34156101:G:A	2.47359e-67	-2.75691	-1.68839
34156307	chr6:34156307:T:C	1.95803e-66	-2.37644	-1.42404e-09
34156336	chr6:34156336:C:A	3.59115e-66	-1.29021e-09	-1.76991
34156446	chr6:34156446:A:C	3.02162e-67	-2.51137	-1.7338
34156459	chr6:34156459:A:G	2.04755e-66	-0.330742	-2.00099
34156592	chr6:34156592:C:T	3.12511e-67	-2.57341	-1.63809
34156958	chr6:34156958:TCCTTC:T	3.59474e-67	-2.26599	-1.80551
34157004	chr6:34157004:A:G	2.04012e-66	-0.335652	-1.99972
34157111	chr6:34157111:G:A	6.77107e-67	-2.55437	-0.883941
34157504	chr6:34157504:G:A	3.17154e-67	-2.34064	-1.85611
34157696	chr6:34157696:C:T	3.59756e-66	-1.29021e-09	-1.76813
34157777	chr6:34157777:A:G	2.02081e-66	-0.34226	-2.00262
34158218	chr6:34158218:C:T	2.82176e-66	-1.29021e-09	-2.01102
34158499	chr6:34158499:A:G	2.30529e-67	-2.58202	-1.93375
34158565	chr6:34158565:T:C	2.02004e-66	-0.347841	-1.99742
34158899	chr6:34158899:CA:C	3.83105e-66	-1.29021e-09	-1.70524
34159089	chr6:34159089:T:C	1.72858e-66	-0.483954	-2.01713
34159278	chr6:34159278:G:A	3.19619e-66	-1.29021e-09	-1.88642
34159386	chr6:34159386:A:G	1.69156e-66	-0.497691	-2.02504
34159629	chr6:34159629:A:G	2.02062e-66	-2.34498	-1.42404e-09
34159774	chr6:34159774:T:C	2.08963e-66	-0.317497	-1.9939
34159921	chr6:34159921:T:C	2.14108e-66	-0.271715	-2.01536
34160061	chr6:34160061:G:A	2.07204e-66	-0.329139	-1.99071
34160313	chr6:34160313:C:A	2.07591e-67	-2.71522	-1.90535
34160325	chr6:34160325:T:C	1.93045e-66	-2.39063	-1.42404e-09
34160554	chr6:34160554:G:A	7.33661e-66	-1.29021e-09	-1.05551
34160638	chr6:34160638:C:T	2.30196e-66	-0.21375	-2.00087
34160796	chr6:34160796:A:T	1.96016e-67	-2.74953	-1.92841
34160812	chr6:34160812:A:C	2.96446e-66	-1.29021e-09	-1.96169
34161056	chr6:34161056:C:T	8.22869e-66	-1.29021e-09	-0.940755
34161184	chr6:34161184:C:T	3.35227e-66	-1.29021e-09	-1.83875
34161340	chr6:34161340:C:T	2.69398e-66	-0.0591323	-1.99823
34161427	chr6:34161427:G:A	1.52526e-66	-0.606835	-2.01938
34161443	chr6:34161443:G:A	2.81276e-66	-1.29021e-09	-2.01422
34161460	chr6:34161460:G:A	1.42153e-66	-2.69665	-1.42404e-09
34161723	chr6:34161723:C:T	2.63125e-67	-2.47794	-1.90557
34161743	chr6:34161743:C:T	2.00695e-66	-0.352396	-1.99937
34161746	chr6:34161746:C:T	2.87873e-67	-2.42899	-1.86462
34161787	chr6:34161787:A:T	1.91279e-67	-2.74911	-1.95329
34161839	chr6:34161839:A:G	1.84181e-66	-0.437949	-1.99968
34162073	chr6:34162073:T:C	2.94831e-67	-2.39487	-1.87486
34162159	chr6:34162159:A:G	2.45631e-66	-0.157189	-1.99253
34162204	chr6:34162204:G:A	2.79342e-66	-1.29021e-09	-2.02112
34162242	chr6:34162242:G:A	1.89243e-67	-2.74649	-1.96662
34162248	chr6:34162248:T:C	2.77791e-66	-1.29021e-09	-2.02668
34162292	chr6:34162292:A:G	5.0431e-66	0.0145846	-1.44495
34162320	chr6:34162320:G:A	2.36991e-66	-0.180499	-2.00503
34162394	chr6:34162394:G:T	7.8751e-66	-1.29021e-09	-0.984676
34162419	chr6:34162419:G:A	5.17534e-66	-1.29021e-09	-1.40448
34162905	chr6:34162905:GC:G	2.3667e-66	-0.232902	-1.95398
34162954	chr6:34162954:T:A	2.11033e-66	-0.329084	-1.97245
34162981	chr6:34162981:G:A	1.48203e-66	-0.63458	-2.02039
34163232	chr6:34163232:G:A	2.84384e-66	-1.29021e-09	-2.00323
34163599	chr6:34163599:A:G	1.85272e-67	-2.76094	-1.97337
34163695	chr6:34163695:A:G	2.76712e-66	-0.0153632	-2.01521
34163817	chr6:34163817:C:T	2.67875e-67	-2.35506	-2.01055
34163833	chr6:34163833:C:A	1.75174e-67	-2.76037	-2.02998
34163886	chr6:34163886:C:G	3.51115e-66	-1.29021e-09	-1.79244
34164108	chr6:34164108:G:A	1.83456e-67	-2.71425	-2.02992
34164148	chr6:34164148:G:C	1.93095e-67	-2.66749	-2.02547
34164428	chr6:34164428:T:C	1.85076e-67	-2.70813	-2.02725
34164708	chr6:34164708:C:T	2.64319e-66	-0.185156	-1.89124
34164786	chr6:34164786:C:T	4.52406e-66	-1.29021e-09	-1.53897
34164859	chr6:34164859:G:A	2.86916e-66	-1.29021e-09	-1.99436
34165079	chr6:34165079:T:C	2.80615e-67	-2.30737	-2.01179
34165095	chr6:34165095:A:G	1.9263e-66	-0.435448	-1.95733
34165101	chr6:34165101:A:G	2.53027e-66	-0.202854	-1.9172
34165174	chr6:34165174:C:T	2.71931e-67	-2.34529	-2.00529
34165455	chr6:34165455:T:C	2.76304e-66	-0.104729	-1.92732
34165749	chr6:34165749:A:G	1.84605e-65	-1.29021e-09	-0.132751
34165766	chr6:34165766:C:T	2.74627e-67	-2.33353	-2.00719
34166012	chr6:34166012:T:C	2.75318e-66	-0.11207	-1.92356
34166024	chr6:34166024:G:A	1.86006e-67	-2.70318	-2.02718
34166049	chr6:34166049:C:A	2.67387e-67	-2.36455	-2.00288
34166066	chr6:34166066:G:A	5.8115e-67	-2.74805	-0.843078
34166237	chr6:34166237:C:T	1.85959e-67	-2.70572	-2.02489
34166359	chr6:34166359:C:T	4.56517e-66	-1.29021e-09	-1.52993
34166512	chr6:34166512:G:A	2.14479e-67	-2.77061	-1.81731
34166710	chr6:34166710:T:C	3.19634e-66	-1.29021e-09	-1.88638
34166724	chr6:34166724:A:ATTTG	2.77409e-67	-2.33499	-1.99566
34166743	chr6:34166743:G:T	2.74913e-67	-2.33977	-1.99992
34166851	chr6:34166851:T:A	6.17944e-66	-1.22715	-1.42404e-09
34166866	chr6:34166866:G:C	2.64536e-66	-0.153366	-1.92221
34166938	chr6:34166938:G:A	1.37888e-66	-2.72711	-1.42404e-09
34166940	chr6:34166940:A:G	1.85612e-67	-2.7046	-2.02788
34166979	chr6:34166979:C:T	2.79925e-66	-0.104282	-1.91475
34167043	chr6:34167043:G:A	2.74871e-66	-0.108353	-1.9289
34167087	chr6:34167087:G:T	1.84783e-67	-2.707	-2.02995
34167458	chr6:34167458:A:G	1.86151e-67	-2.70178	-2.0278
34167492	chr6:34167492:T:C	8.63338e-66	-1.29021e-09	-0.892746
34167602	chr6:34167602:A:G	2.75221e-67	-2.3327	-2.00586
34167779	chr6:34167779:A:G	2.65795e-67	-2.50979	-1.86363
34167837	chr6:34167837:G:A	2.66651e-67	-2.36826	-2.00194
34167898	chr6:34167898:G:C	1.87634e-67	-2.7682	-1.95345
34167957	chr6:34167957:A:G	3.32917e-66	-1.29021e-09	-1.84566
34167967	chr6:34167967:C:T	2.68977e-67	-2.35298	-2.00854
34168426	chr6:34168426:C:T	2.7698e-67	-2.33099	-2.0012
34168438	chr6:34168438:C:A	2.77264e-66	-0.10866	-1.91992
34168489	chr6:34168489:A:C	1.86923e-67	-2.69744	-2.028
34168548	chr6:34168548:T:C	1.85092e-67	-2.70842	-2.02687
34168696	chr6:34168696:CT:C	2.75393e-66	-0.104734	-1.93062
34169129	chr6:34169129:G:T	1.77674e-67	-2.7494	-2.02679
34169219	chr6:34169219:G:T	2.9112e-67	-2.2858	-1.9966
34169281	chr6:34169281:C:T	1.88597e-67	-2.69244	-2.02409
34169640	chr6:34169640:C:T	2.24342e-66	-2.24038	-1.42404e-09
34169952	chr6:34169952:G:A	2.23455e-66	-0.274707	-1.96964
34169967	chr6:34169967:T:C	3.30452e-67	-2.18285	-1.97282
34170312	chr6:34170312:A:G	2.65626e-67	-2.36994	-2.00411
34170401	chr6:34170401:C:T	2.77757e-66	-1.29021e-09	-2.02681
34170453	chr6:34170453:T:G	3.34007e-66	-1.29021e-09	-1.84239
34170622	chr6:34170622:T:C	3.7738e-66	-1.29021e-09	-1.7203
34170623	chr6:34170623:G:A	3.76744e-66	-1.29021e-09	-1.72199
34170971	chr6:34170971:C:T	3.77472e-66	-1.29021e-09	-1.72006
34170991	chr6:34170991:C:T	1.90821e-67	-2.77155	-1.93325
34171002	chr6:34171002:A:G	1.90777e-67	-2.77276	-1.93227
34171026	chr6:34171026:T:C	1.80231e-67	-2.76938	-1.99252
34171033	chr6:34171033:G:A	1.34146e-66	-2.75463	-1.42404e-09
34171094	chr6:34171094:C:T	4.79207e-66	-1.29021e-09	-1.48142
34171281	chr6:34171281:A:C	2.51475e-67	-2.46428	-1.96452
34171596	chr6:34171596:C:T	1.8238e-67	-2.76876	-1.98129
34171602	chr6:34171602:C:T	3.77846e-66	-1.29021e-09	-1.71907
34171753	chr6:34171753:C:A	1.10521e-65	-1.29021e-09	-0.645758
34172106	chr6:34172106:T:G	2.77077e-66	-1.29021e-09	-2.02926
34172352	chr6:34172352:G:A	2.9891e-66	-1.29021e-09	-1.95341
34172387	chr6:34172387:G:A	4.31724e-66	-1.58577	-1.42404e-09
34172399	chr6:34172399:C:T	2.82406e-66	-1.29021e-09	-2.01021
34172483	chr6:34172483:A:G	4.86917e-67	-2.63902	-1.12903
34172543	chr6:34172543:A:G	2.00119e-67	-2.77239	-1.88483
34172670	chr6:34172670:G:A	2.78763e-66	-1.29021e-09	-2.02319
34173027	chr6:34173027:T:C	2.8578e-66	-1.29021e-09	-1.99833
34173191	chr6:34173191:C:T	1.94747e-67	-2.77211	-1.91233
34173513	chr6:34173513:C:T	2.81209e-66	-1.29021e-09	-2.01445
34173527	chr6:34173527:G:T	2.76836e-66	-1.29021e-09	-2.03013
34173532	chr6:34173532:C:T	2.92356e-66	-1.29021e-09	-1.97558
34173700	chr6:34173700:C:T	2.80904e-66	-1.29021e-09	-2.01554
34173867	chr6:34173867:G:C	2.76826e-66	-1.29021e-09	-2.03016
34173923	chr6:34173923:C:A	5.569e-66	-1.33117	-1.42404e-09
34173933	chr6:34173933:A:G	5.8494e-66	-1.28204	-1.42404e-09
34174729	chr6:34174729:C:T	2.55116e-67	-2.77294	-1.64148
34174763	chr6:34174763:C:T	1.89148e-67	-2.7727	-1.94091
34174978	chr6:34174978:T:C	2.41903e-67	-2.75981	-1.70779
34174979	chr6:34174979:G:A	4.2469e-66	-1.29021e-09	-1.60219
34175002	chr6:34175002:G:T	1.56164e-66	-2.60265	-1.42404e-09
34175220	chr6:34175220:C:T	2.91305e-66	-1.29021e-09	-1.97918
34175447	chr6:34175447:C:T	4.48825e-66	-1.29021e-09	-1.54692
34175448	chr6:34175448:A:G	3.20644e-67	-2.31437	-1.87143
34175515	chr6:34175515:A:G	2.41293e-67	-2.76296	-1.70717
34176296	chr6:34176296:C:T	3.53155e-67	-2.77161	-1.31762
34176368	chr6:34176368:G:A	2.92697e-66	-1.29021e-09	-1.97442
34176412	chr6:34176412:C:G	7.29446e-66	-1.06127	-1.42404e-09
34176503	chr6:34176503:T:C	2.76859e-66	-1.29021e-09	-2.03004
34176904	chr6:34176904:A:G	4.14671e-66	-1.29021e-09	-1.62607
34177375	chr6:34177375:G:T	8.83133e-66	-1.29021e-09	-0.870077
34177584	chr6:34177584:A:G	2.64851e-67	-2.72092	-1.65605
34177588	chr6:34177588:C:T	7.70506e-66	-1.29021e-09	-1.0065
34177749	chr6:34177749:G:A	1.13118e-65	-1.29021e-09	-0.622534
34178018	chr6:34178018:G:A	3.02492e-66	-1.29021e-09	-1.9415
34178049	chr6:34178049:C:G	2.72536e-67	-2.76544	-1.58292
34178118	chr6:34178118:T:C	6.19334e-66	-1.29021e-09	-1.22491
34178396	chr6:34178396:G:C	2.67617e-67	-2.76389	-1.60269
34178541	chr6:34178541:C:T	7.70212e-66	-1.00689	-1.42404e-09
34178739	chr6:34178739:C:A	1.15815e-65	-1.29021e-09	-0.59897
34179014	chr6:34179014:G:A	3.32893e-66	-1.29021e-09	-1.84573
34179034	chr6:34179034:G:A	1.78907e-66	-0.601961	-1.86473
34179499	chr6:34179499:G:A	5.59896e-67	-2.20716	-1.42123
34179561	chr6:34179561:G:T	4.06724e-66	-1.29021e-09	-1.64542
34179608	chr6:34179608:G:A	8.32005e-66	-1.29021e-09	-0.929714
34179906	chr6:34179906:C:G	6.51046e-66	-1.29021e-09	-1.17497
34180500	chr6:34180500:T:C	2.92918e-66	-1.29021e-09	-1.97366
34180672	chr6:34180672:C:T	4.97118e-67	-2.69908	-1.04823
34180725	chr6:34180725:C:T	2.77566e-66	-1.29021e-09	-2.02749
34181220	chr6:34181220:A:T	6.30791e-66	-0.5404	-0.666179
34181249	chr6:34181249:G:A	2.78483e-66	-1.29021e-09	-2.0242
34181396	chr6:34181396:T:C	2.89292e-67	-2.41293	-1.87577
34181412	chr6:34181412:T:C	4.55123e-67	-2.69071	-1.14486
34181442	chr6:34181442:T:C	5.67663e-66	0.639579	-1.9516
34181457	chr6:34181457:A:C	2.83017e-66	-1.29021e-09	-2.00805
34181492	chr6:34181492:A:G	1.40943e-66	-1.50361	-1.20158
34182161	chr6:34182161:T:C	1.52192e-65	-0.325823	-1.42404e-09
34182381	chr6:34182381:C:T	3.73024e-67	-2.04915	-1.98534
34182491	chr6:34182491:C:G	2.76825e-66	-1.29021e-09	-2.03017
34182595	chr6:34182595:C:G	5.8508e-67	-1.68692	-1.89747
34182623	chr6:34182623:G:A	2.78489e-66	-1.29021e-09	-2.02417
34182770	chr6:34182770:A:G	4.71045e-66	-1.29021e-09	-1.4986
34182850	chr6:34182850:T:C	3.41701e-66	-1.29021e-09	-1.81962
34183618	chr6:34183618:A:T	1.13415e-65	-0.61991	-1.42404e-09
34183737	chr6:34183737:T:C	2.77535e-66	-1.29021e-09	-2.0276
34183787	chr6:34183787:A:G	4.68997e-67	-1.78117	-2.02437
34184112	chr6:34184112:CT:C	4.57675e-65	2.52227	-1.74708
34184175	chr6:34184175:T:C	5.93517e-66	-0.112101	-1.15538
34184793	chr6:34184793:A:G	7.83376e-66	-1.29021e-09	-0.989939
34184948	chr6:34184948:G:A	7.9454e-66	-0.975789	-1.42404e-09
34185182	chr6:34185182:A:G	2.91323e-66	-1.29021e-09	-1.97912
34185214	chr6:34185214:G:C	3.95307e-66	0.356272	-2.03016
34185664	chr6:34185664:G:A	3.00253e-67	-2.59019	-1.66132
34185875	chr6:34185875:A:G	1.95643e-67	-2.73639	-1.94346
34186037	chr6:34186037:A:AT	2.21722e-67	-2.66962	-1.88509
34186105	chr6:34186105:G:A	5.39977e-65	-1.29021e-09	0.94056
34186197	chr6:34186197:C:T	4.28956e-66	-1.29021e-09	-1.5922
34186379	chr6:34186379:T:G	3.08836e-66	-1.29021e-09	-1.92074
34186669	chr6:34186669:G:A	1.85357e-67	-2.75054	-1.98331
34186763	chr6:34186763:T:C	3.92835e-66	-1.29021e-09	-1.68016
34186803	chr6:34186803:G:A	2.78085e-66	-1.29021e-09	-2.02562
34187171	chr6:34187171:C:T	2.85966e-66	-1.29021e-09	-1.99768
34187294	chr6:34187294:G:A	3.21345e-67	-2.69109	-1.49253
34187339	chr6:34187339:T:C	3.77497e-66	-1.29021e-09	-1.71999
34187340	chr6:34187340:T:A	2.10467e-66	-0.283286	-2.02094
34187569	chr6:34187569:G:A	3.45685e-66	-1.29021e-09	-1.80803
34188513	chr6:34188513:T:C	1.45549e-66	-2.67304	-1.42404e-09
34188546	chr6:34188546:T:C	3.71215e-67	-2.01897	-2.02039
34188583	chr6:34188583:A:G	7.00683e-66	-1.25281	0.151317
34188667	chr6:34188667:C:T	3.70754e-67	-2.02007	-2.02053
34188790	chr6:34188790:G:A	7.38766e-66	-1.04857	-1.42404e-09
34189193	chr6:34189193:T:C	8.67837e-67	-1.17825	-2.01189
34189201	chr6:34189201:C:T	4.37425e-67	-1.84697	-2.02826
34189310	chr6:34189310:G:A	2.64003e-65	-1.29021e-09	0.224994
34189857	chr6:34189857:CCCAGCTGGTCAGCGGCACAGCCAGCGTCTATGCAGATG:C	2.88713e-66	-1.29021e-09	-1.98812
34190230	chr6:34190230:G:T	3.05805e-66	-1.29021e-09	-1.9306
34190231	chr6:34190231:T:C	3.05805e-66	-1.29021e-09	-1.9306
34190366	chr6:34190366:T:C	2.97343e-66	-0.301206	-1.65746
34190428	chr6:34190428:C:CA	4.21618e-67	-1.8819	-2.03014
34190554	chr6:34190554:T:G	4.27584e-67	-1.88199	-2.016
34190575	chr6:34190575:C:T	3.36689e-66	-1.29021e-09	-1.83439
34190660	chr6:34190660:C:T	1.64744e-66	-0.631648	-1.91751
34190678	chr6:34190678:G:A	1.75999e-67	-2.7728	-2.01286
34191115	chr6:34191115:G:A	2.82554e-66	-1.29021e-09	-2.00968
34191195	chr6:34191195:A:T	5.86379e-67	-1.96494	-1.61724
34191529	chr6:34191529:C:T	2.45974e-65	0.15426	-1.42404e-09
34191533	chr6:34191533:C:T	9.74767e-66	1.24036	-2.01171
34191642	chr6:34191642:T:C	2.39152e-65	1.5446	-1.41847
34192503	chr6:34192503:AG:A	3.40977e-65	0.480848	-1.42404e-09
34193168	chr6:34193168:G:A	4.07763e-64	3.47069	-0.508386
34193522	chr6:34193522:C:T	2.4998e-63	4.19747	0.578118
34193538	chr6:34193538:T:G	3.95331e-66	-1.29021e-09	-1.67383
34193987	chr6:34193987:G:A	6.02481e-65	1.64753	-0.597437
34194229	chr6:34194229:G:A	3.15541e-66	-1.29021e-09	-1.89926
34194257	chr6:34194257:T:A	1.42376e-63	4.11112	0.101554
34194968	chr6:34194968:G:A	2.81397e-66	-1.29021e-09	-2.01378
34195443	chr6:34195443:G:A	2.88003e-66	-1.29021e-09	-1.99058
34195464	chr6:34195464:C:A	1.03079e-64	1.99042	-0.403305
34195568	chr6:34195568:G:A	2.76897e-66	-1.29021e-09	-2.02991
34195802	chr6:34195802:C:T	2.81721e-66	-1.29021e-09	-2.01264
34195914	chr6:34195914:G:A	2.83902e-66	-1.29021e-09	-2.00492
34196043	chr6:34196043:C:G	9.25252e-66	-1.29021e-09	-0.823486
34196524	chr6:34196524:C:T	1.12287e-66	-0.934519	-1.99797
34197944	chr6:34197944:A:G	6.01174e-62	7.22336	0.732308
34198333	chr6:34198333:G:C	2.76824e-66	-1.29021e-09	-2.03017
34198395	chr6:34198395:C:G	3.65702e-66	-1.29021e-09	-1.75173
34198510	chr6:34198510:A:G	3.02817e-66	-1.29021e-09	-1.94042
34198756	chr6:34198756:T:C	3.85784e-65	0.60431	-1.42404e-09
34198901	chr6:34198901:T:C	2.81069e-66	-1.29021e-09	-2.01495
34199115	chr6:34199115:C:T	3.35103e-66	-1.29021e-09	-1.83911
34199131	chr6:34199131:AT:A	2.85461e-66	-1.29021e-09	-1.99945
34199567	chr6:34199567:T:G	1.47285e-65	-1.29021e-09	-0.358596
34199655	chr6:34199655:C:T	2.80489e-65	0.285568	-1.42404e-09
34200024	chr6:34200024:CA:C	2.77666e-66	-1.29021e-09	-2.02713
34200849	chr6:34200849:C:T	3.51547e-65	0.511376	-1.42404e-09
34201336	chr6:34201336:C:T	2.76848e-66	-1.29021e-09	-2.03008
34201640	chr6:34201640:T:C	1.31388e-64	3.85985	-2.03007
34201716	chr6:34201716:C:T	3.6421e-65	0.546763	-1.42404e-09
34201825	chr6:34201825:C:A	3.15061e-66	-1.29021e-09	-1.90079
34201963	chr6:34201963:A:G	2.88081e-66	-1.29021e-09	-1.99031
34201998	chr6:34201998:A:T	1.32331e-62	6.08188	0.360215
34202062	chr6:34202062:C:T	3.2276e-66	-1.29021e-09	-1.87664
34202414	chr6:34202414:C:T	3.22468e-66	-1.29021e-09	-1.87755
34202575	chr6:34202575:G:A	3.42513e-66	-1.29021e-09	-1.81724
34202729	chr6:34202729:A:G	9.54388e-67	-1.35955	-1.73552
34203567	chr6:34203567:G:A	4.16382e-67	-2.24822	-1.67632
34203719	chr6:34203719:T:C	3.19196e-66	-1.29021e-09	-1.88775
34203866	chr6:34203866:G:A	4.13879e-67	-2.2443	-1.68627
34204078	chr6:34204078:C:T	2.85633e-65	0.303739	-1.42404e-09
34204324	chr6:34204324:G:A	2.89755e-66	-1.29021e-09	-1.98452
34204337	chr6:34204337:G:A	7.70155e-67	-1.2855	-2.02404
34204472	chr6:34204472:G:A	2.82063e-66	-1.29021e-09	-2.01142
34204484	chr6:34204484:A:G	3.69713e-66	-1.29021e-09	-1.74083
34204487	chr6:34204487:T:C	2.84721e-66	-1.29021e-09	-2.00204
34204574	chr6:34204574:C:T	2.8288e-66	-1.29021e-09	-2.00853
34204878	chr6:34204878:G:T	9.09475e-67	-1.32028	-1.82299
34204880	chr6:34204880:G:A	2.87282e-66	-1.29021e-09	-1.99309
34205064	chr6:34205064:G:A	2.79831e-66	-1.29021e-09	-2.01937
34205090	chr6:34205090:T:C	4.31771e-66	-1.29021e-09	-1.58566
34205368	chr6:34205368:C:CA	2.85499e-66	-1.29021e-09	-1.99932
34205553	chr6:34205553:T:G	2.64603e-65	2.25501	-2.02775
34206170	chr6:34206170:G:A	1.51225e-66	-2.63479	-1.42404e-09
34206885	chr6:34206885:C:T	1.17525e-65	-0.137748	-0.446572
34207131	chr6:34207131:G:A	1.33625e-62	6.27698	0.174852
34207398	chr6:34207398:A:T	3.18243e-66	-1.29021e-09	-1.89074
34207659	chr6:34207659:TG:T	1.37495e-66	-2.72996	-1.42404e-09
34208044	chr6:34208044:T:C	3.01121e-66	-1.29021e-09	-1.94604
34208363	chr6:34208363:A:G	2.98893e-66	-1.29021e-09	-1.95347
34208589	chr6:34208589:T:C	2.97229e-66	-1.29021e-09	-1.95905
34208612	chr6:34208612:G:T	3.16508e-66	-1.29021e-09	-1.8962
34209001	chr6:34209001:C:T	3.36968e-66	-1.29021e-09	-1.83356
34209257	chr6:34209257:C:T	4.04498e-66	-1.29021e-09	-1.65091
34209263	chr6:34209263:C:T	2.80136e-66	-1.29021e-09	-2.01828
34209733	chr6:34209733:T:A	2.04063e-66	-2.33512	-1.42404e-09
34210083	chr6:34210083:A:G	2.9016e-66	-1.29021e-09	-1.98312
34210172	chr6:34210172:T:C	3.55634e-66	-1.29021e-09	-1.77965
34210304	chr6:34210304:G:A	2.94593e-66	-1.29021e-09	-1.96796
34210351	chr6:34210351:C:G	4.37526e-66	-1.29021e-09	-1.57242
34210987	chr6:34210987:A:C	3.90525e-65	-0.239855	0.856379
34211566	chr6:34211566:G:A	3.14109e-65	0.398772	-1.42404e-09
34211613	chr6:34211613:A:G	1.80505e-65	-0.263801	0.108594
34212308	chr6:34212308:G:A	1.17619e-65	-1.29021e-09	-0.583514
34212335	chr6:34212335:C:T	4.53271e-66	-1.29021e-09	-1.53706
34212499	chr6:34212499:C:T	1.30028e-65	-1.29021e-09	-0.483218
34212520	chr6:34212520:C:T	3.53557e-65	0.517078	-1.42404e-09
34212533	chr6:34212533:G:A	3.60793e-66	-1.29021e-09	-1.76525
34212834	chr6:34212834:C:A	1.86352e-66	-2.42591	-1.42404e-09
34212954	chr6:34212954:C:G	3.4278e-66	-1.29021e-09	-1.81646
34213004	chr6:34213004:C:T	3.79337e-66	-1.29021e-09	-1.71513
34213243	chr6:34213243:T:G	5.35785e-67	-2.0161	-1.6563
34213293	chr6:34213293:T:C	2.8872e-66	-1.29021e-09	-1.9881
34213471	chr6:34213471:T:A	3.11995e-66	-1.29021e-09	-1.91057
34213608	chr6:34213608:C:CT	2.85695e-66	-1.29021e-09	-1.99863
34213780	chr6:34213780:T:C	2.86207e-66	-1.29021e-09	-1.99684
34213903	chr6:34213903:C:T	3.25693e-66	-1.29021e-09	-1.8676
34214218	chr6:34214218:C:T	6.00261e-63	5.02682	0.624749
34214275	chr6:34214275:A:C	1.01497e-65	-0.730933	-1.42404e-09
34214279	chr6:34214279:AAAC:A	2.79684e-66	-1.29021e-09	-2.01989
34215087	chr6:34215087:G:C	4.65712e-66	-1.29021e-09	-1.50999
34215249	chr6:34215249:C:T	6.01998e-62	7.2078	0.74924
34215280	chr6:34215280:G:A	1.14309e-65	-1.29021e-09	-0.612066
34215317	chr6:34215317:A:G	2.68141e-65	-1.29021e-09	0.240547
34215433	chr6:34215433:C:T	3.47909e-66	-1.29021e-09	-1.80161
34215505	chr6:34215505:T:G	3.6349e-66	-1.29021e-09	-1.7578
34215671	chr6:34215671:C:T	2.99247e-66	-1.29021e-09	-1.95228
34215693	chr6:34215693:G:A	2.81835e-66	-1.29021e-09	-2.01223
34216131	chr6:34216131:G:C	5.89492e-66	-1.29021e-09	-1.27429
34216597	chr6:34216597:G:T	3.30084e-65	0.448381	-1.42404e-09
34216690	chr6:34216690:C:T	1.0433e-65	-1.29021e-09	-0.703411
34216849	chr6:34216849:ACT:A	3.42226e-65	0.484504	-1.42404e-09
34217104	chr6:34217104:T:C	3.07534e-65	0.377618	-1.42404e-09
34217161	chr6:34217161:G:A	3.53848e-61	8.55693	1.17131
34217235	chr6:34217235:T:C	2.00664e-65	-1.29021e-09	-0.0493353
34217380	chr6:34217380:C:G	2.7056e-65	0.249528	-1.42404e-09
34217716	chr6:34217716:G:A	1.6799e-66	-0.499592	-2.03006
34217772	chr6:34217772:A:G	2.78548e-65	0.278624	-1.42404e-09
34217972	chr6:34217972:C:T	1.31956e-64	1.87964	-0.0455506
34217978	chr6:34217978:C:T	6.83091e-64	3.75399	-0.27574
34217995	chr6:34217995:T:C	9.61236e-66	-1.29021e-09	-0.785332
34218086	chr6:34218086:G:A	3.08398e-65	0.380425	-1.42404e-09
34218441	chr6:34218441:G:A	4.22001e-66	-1.29021e-09	-1.60854
34218691	chr6:34218691:T:A	3.31691e-65	0.453238	-1.42404e-09
34219589	chr6:34219589:T:C	2.9836e-65	0.347335	-1.42404e-09
34219693	chr6:34219693:G:A	3.67007e-66	-1.29021e-09	-1.74817
34219698	chr6:34219698:T:TAAG	3.20175e-65	0.4179	-1.42404e-09
34219774	chr6:34219774:G:A	3.29531e-66	-1.29021e-09	-1.85588
34219947	chr6:34219947:C:T	1.08675e-65	-1.29021e-09	-0.662609
34220189	chr6:34220189:T:C	3.04024e-66	-1.29021e-09	-1.93645
34220328	chr6:34220328:G:A	4.50862e-66	-1.29021e-09	-1.54239
34220615	chr6:34220615:G:C	1.97414e-66	-2.36825	-1.42404e-09
34220690	chr6:34220690:G:A	6.79961e-64	3.73481	-0.261158
34220838	chr6:34220838:T:C	3.2683e-66	-1.29021e-09	-1.86411
34221089	chr6:34221089:C:T	9.08274e-64	3.74421	0.01895
34221115	chr6:34221115:A:C	4.22643e-65	2.71144	-2.01588
34221426	chr6:34221426:G:A	1.45672e-66	-2.6722	-1.42404e-09
34221433	chr6:34221433:C:T	1.78742e-66	-2.46761	-1.42404e-09
34221560	chr6:34221560:G:A	2.50275e-65	0.171594	-1.42404e-09
34221696	chr6:34221696:T:C	1.20696e-66	-0.831325	-2.02895
34221746	chr6:34221746:G:A	3.59498e-65	0.533741	-1.42404e-09
34221835	chr6:34221835:A:G	2.89086e-65	-1.29021e-09	0.315757
34222546	chr6:34222546:T:C	3.27896e-66	-1.29021e-09	-1.86086
34222602	chr6:34222602:G:A	2.82483e-66	-1.29021e-09	-2.00993
34222672	chr6:34222672:C:T	3.43498e-66	0.194181	-2.00855
34222906	chr6:34222906:G:A	4.87829e-66	-1.29021e-09	-1.46359
34222977	chr6:34222977:C:T	2.80721e-66	-1.29021e-09	-2.01619
34223158	chr6:34223158:A:G	1.23026e-65	-1.29021e-09	-0.538573
34223754	chr6:34223754:T:C	3.84285e-65	0.600418	-1.42404e-09
34224025	chr6:34224025:C:T	1.33039e-66	-2.76291	-1.42404e-09
34224114	chr6:34224114:C:T	2.8097e-66	-1.29021e-09	-2.0153
34224197	chr6:34224197:C:T	8.99059e-66	-1.29021e-09	-0.852204
34224259	chr6:34224259:C:A	1.47602e-65	-0.356446	-1.42404e-09
34224515	chr6:34224515:G:A	2.77206e-66	-1.29021e-09	-2.02879
34224741	chr6:34224741:G:C	3.84684e-66	-1.29021e-09	-1.70113
34224800	chr6:34224800:G:A	3.44037e-66	-1.29021e-09	-1.8128
34225107	chr6:34225107:T:C	4.52484e-66	-1.29021e-09	-1.5388
34225237	chr6:34225237:C:T	3.05603e-66	-1.29021e-09	-1.93126
34225526	chr6:34225526:TTTTC:T	3.42837e-67	-2.37506	-1.74382
34226315	chr6:34226315:C:T	2.81268e-65	0.288341	-1.42404e-09
34226705	chr6:34226705:A:G	2.97828e-66	-1.29021e-09	-1.95704
34227739	chr6:34227739:CT:C	2.78694e-66	-1.29021e-09	-2.02344
34227839	chr6:34227839:G:A	1.51158e-66	-2.63523	-1.42404e-09
34228263	chr6:34228263:G:A	4.89357e-66	-1.29021e-09	-1.46046
34228348	chr6:34228348:A:C	1.21817e-66	-0.844919	-2.00611
34228534	chr6:34228534:G:A	3.59518e-66	-1.29021e-09	-1.76879
34228854	chr6:34228854:A:C	3.73068e-66	-1.29021e-09	-1.73179
34228961	chr6:34228961:C:T	3.14896e-66	-1.29021e-09	-1.90131
34229328	chr6:34229328:C:T	4.59285e-62	6.71258	0.973881
34229329	chr6:34229329:G:A	3.14557e-66	-1.29021e-09	-1.90239
34229680	chr6:34229680:C:T	5.24306e-66	0.139815	-1.53129
34230254	chr6:34230254:C:T	3.08384e-65	0.380379	-1.42404e-09
34230485	chr6:34230485:C:T	3.65884e-66	-1.29021e-09	-1.75124
34230896	chr6:34230896:G:A	4.63419e-66	-1.29021e-09	-1.51492
34230919	chr6:34230919:CCT:C	4.72841e-66	-1.29021e-09	-1.49479
34231032	chr6:34231032:C:A	4.87283e-66	-1.29021e-09	-1.46471
34231037	chr6:34231037:G:C	2.81703e-66	-1.29021e-09	-2.0127
34231476	chr6:34231476:G:C	4.81984e-66	-1.29021e-09	-1.47564
34231671	chr6:34231671:G:A	3.30406e-66	-1.29021e-09	-1.85323
34231685	chr6:34231685:T:C	2.99237e-66	-1.29021e-09	-1.95232
34231894	chr6:34231894:C:T	2.77121e-66	-1.29021e-09	-2.0291
34232038	chr6:34232038:C:T	3.24288e-65	0.430665	-1.42404e-09
34232326	chr6:34232326:G:T	2.91166e-66	-1.29021e-09	-1.97966
34232387	chr6:34232387:C:T	2.3262e-66	-2.20415	-1.42404e-09
34233350	chr6:34233350:C:A	2.73889e-65	0.261757	-1.42404e-09
34233446	chr6:34233446:A:G	3.04649e-66	-1.29021e-09	-1.93439
34233522	chr6:34233522:C:G	3.75425e-66	-1.29021e-09	-1.72549
34233630	chr6:34233630:C:A	2.77187e-66	-1.29021e-09	-2.02886
34234326	chr6:34234326:G:T	2.76856e-66	-1.29021e-09	-2.03005
34234849	chr6:34234849:CG:C	3.13181e-66	-1.29021e-09	-1.90677
34234852	chr6:34234852:G:T	2.86244e-66	-0.165295	-1.83141
34234916	chr6:34234916:G:A	1.31532e-66	-0.744129	-2.03017
34235102	chr6:34235102:C:A	3.29351e-65	0.446157	-1.42404e-09
34235974	chr6:34235974:C:G	3.91402e-66	-1.29021e-09	-1.68382
34236107	chr6:34236107:C:G	2.98763e-66	-1.29021e-09	-1.9539
34236116	chr6:34236116:G:A	1.5144e-65	-0.330777	-1.42404e-09
34236394	chr6:34236394:C:G	4.82253e-66	-1.29021e-09	-1.47508
34237495	chr6:34237495:G:A	6.96406e-66	0.0474303	-1.15505
34237755	chr6:34237755:G:T	8.2455e-66	-1.29021e-09	-0.938714
34237936	chr6:34237936:G:A	2.77126e-66	-1.29021e-09	-2.02908
34238185	chr6:34238185:C:T	3.15914e-66	-1.29021e-09	-1.89808
34238268	chr6:34238268:C:G	7.63005e-66	-1.29021e-09	-1.01629
34238341	chr6:34238341:C:G	2.99125e-66	-1.29021e-09	-1.95269
34238428	chr6:34238428:C:T	1.41851e-66	-0.694514	-2.00426
34238442	chr6:34238442:A:G	2.76836e-66	-1.29021e-09	-2.03013
34238868	chr6:34238868:C:G	2.91766e-66	-1.29021e-09	-1.9776
34239329	chr6:34239329:G:A	3.87826e-66	-1.29021e-09	-1.693
34239332	chr6:34239332:C:G	3.02839e-66	-1.29021e-09	-1.94035
34239348	chr6:34239348:GTCC:G	1.67495e-66	-2.5326	-1.42404e-09
34239741	chr6:34239741:A:G	3.53079e-66	-1.29021e-09	-1.78686
34240188	chr6:34240188:T:C	3.69198e-66	-1.29021e-09	-1.74222
34240213	chr6:34240213:C:T	2.89876e-65	0.318487	-1.42404e-09
34240315	chr6:34240315:T:G	4.90844e-66	-1.29021e-09	-1.45743
34240599	chr6:34240599:C:T	4.94505e-66	-1.29021e-09	-1.45
34240837	chr6:34240837:C:T	2.76825e-66	-1.29021e-09	-2.03017
34240941	chr6:34240941:T:G	2.79306e-66	-1.29021e-09	-2.02125
34241072	chr6:34241072:C:T	3.05298e-66	-1.29021e-09	-1.93227
34241579	chr6:34241579:A:G	3.52685e-66	-1.29021e-09	-1.78798
34241739	chr6:34241739:C:T	1.4733e-66	-0.632923	-2.02796
34242015	chr6:34242015:C:T	3.33686e-66	-1.29021e-09	-1.84335
34242054	chr6:34242054:C:T	2.37924e-65	0.120986	-1.42404e-09
34242120	chr6:34242120:G:A	3.68661e-66	-1.29021e-09	-1.74368
34242536	chr6:34242536:C:T	3.20174e-66	-1.29021e-09	-1.88469
34243564	chr6:34243564:GT:G	4.17517e-66	-1.29021e-09	-1.61923
34244159	chr6:34244159:G:A	4.46051e-66	-1.29021e-09	-1.55312
34244561	chr6:34244561:G:C	5.57948e-66	-1.29021e-09	-1.32929
34244646	chr6:34244646:C:T	5.01078e-66	-1.29021e-09	-1.43679
34245519	chr6:34245519:T:C	3.50402e-66	-1.29021e-09	-1.79447
34246091	chr6:34246091:A:G	3.1866e-66	-1.29021e-09	-1.88943
34246353	chr6:34246353:C:T	3.68253e-67	-2.01869	-2.02868
34246571	chr6:34246571:C:T	1.44035e-66	-0.655617	-2.02788
34246893	chr6:34246893:A:G	6.19713e-66	-1.29021e-09	-1.2243
34246933	chr6:34246933:T:TA	4.04011e-66	-1.29021e-09	-1.65211
34246958	chr6:34246958:C:A	3.7334e-66	-1.29021e-09	-1.73106
34247675	chr6:34247675:C:T	2.99767e-66	-1.29021e-09	-1.95055
34248092	chr6:34248092:C:T	1.55615e-65	-0.303584	-1.42404e-09
34248142	chr6:34248142:C:T	1.19559e-65	-1.29021e-09	-0.567155
34248648	chr6:34248648:T:C	2.51197e-65	0.175269	-1.42404e-09
34249404	chr6:34249404:C:A	9.0827e-64	3.35562	0.407535
34249849	chr6:34249849:T:C	2.892e-66	-1.29021e-09	-1.98644
34250101	chr6:34250101:G:T	2.87964e-66	-1.29021e-09	-1.99072
34250105	chr6:34250105:C:T	2.95373e-66	-1.29021e-09	-1.96531
34250388	chr6:34250388:A:G	3.43292e-64	2.83206	-0.0418559
34251233	chr6:34251233:C:T	6.65737e-66	-1.29021e-09	-1.15266
34252034	chr6:34252034:A:G	2.92569e-66	-1.29021e-09	-1.97485
34252249	chr6:34252249:G:T	2.99085e-66	-1.29021e-09	-1.95283
34252903	chr6:34252903:C:A	7.05277e-66	-1.29021e-09	-1.09496
34253481	chr6:34253481:AAAAAAAAAAAAAAAG:A	2.94413e-62	5.23703	2.00474
34253507	chr6:34253507:A:C	2.82493e-66	-1.29021e-09	-2.0099
34253549	chr6:34253549:C:T	2.91553e-66	-1.29021e-09	-1.97833
34253827	chr6:34253827:C:T	3.00929e-62	6.17929	1.08437
34254424	chr6:34254424:G:T	3.3722e-65	0.46977	-1.42404e-09
34254514	chr6:34254514:T:C	2.92597e-66	-1.29021e-09	-1.97476
34254817	chr6:34254817:G:C	6.57026e-66	-1.29021e-09	-1.16583
34255082	chr6:34255082:C:T	3.08126e-65	0.379543	-1.42404e-09
34255162	chr6:34255162:A:G	6.95504e-63	4.96842	0.830416
34255321	chr6:34255321:A:G	1.51067e-64	2.99514	-1.0258
34255335	chr6:34255335:C:T	2.91695e-67	-2.30434	-1.97609
34255387	chr6:34255387:A:G	5.21115e-66	-0.074932	-1.32265
34255666	chr6:34255666:G:A	1.53009e-64	3.06698	-1.08487
34255893	chr6:34255893:G:A	2.78101e-66	-1.29021e-09	-2.02557
34255895	chr6:34255895:G:A	7.34625e-67	-1.73358	-1.6232
34256234	chr6:34256234:A:G	7.45231e-66	-1.29021e-09	-1.03986
34256434	chr6:34256434:A:G	2.79652e-66	-1.29021e-09	-2.02001
34256449	chr6:34256449:G:T	1.38349e-66	-2.72378	-1.42404e-09
34256539	chr6:34256539:C:A	2.92647e-66	-1.29021e-09	-1.97459
34256769	chr6:34256769:G:A	7.98972e-66	-1.29021e-09	-0.970227
34257089	chr6:34257089:G:A	2.9878e-66	-1.29021e-09	-1.95384
34257144	chr6:34257144:C:T	3.04429e-66	-1.29021e-09	-1.93511
34257298	chr6:34257298:T:C	6.65745e-66	-1.29021e-09	-1.15264
34257598	chr6:34257598:G:A	2.74601e-66	-0.219587	-1.81865
34257707	chr6:34257707:G:C	7.74901e-66	-1.29021e-09	-1.00082
34257828	chr6:34257828:AT:A	2.28348e-65	0.413818	-0.333914
34258154	chr6:34258154:T:C	1.47895e-62	5.38177	1.17152
34259149	chr6:34259149:C:T	6.73089e-66	-1.29021e-09	-1.14167
34259331	chr6:34259331:C:T	1.80025e-66	-2.46046	-1.42404e-09
34259706	chr6:34259706:A:T	2.37708e-65	0.120077	-1.42404e-09
34259790	chr6:34259790:A:G	3.2246e-66	-1.29021e-09	-1.87757
34259830	chr6:34259830:C:T	3.38599e-67	-2.20233	-1.92899
34259832	chr6:34259832:T:C	6.87906e-66	-1.29021e-09	-1.1199
34259904	chr6:34259904:G:GA	7.92812e-66	0.358488	-1.33645
34259981	chr6:34259981:G:A	2.9202e-66	-1.29021e-09	-1.97673
34260158	chr6:34260158:T:C	1.18662e-66	-1.26029	-1.61699
34260344	chr6:34260344:T:C	2.79957e-66	-1.29021e-09	-2.01892
34260438	chr6:34260438:C:T	2.79023e-66	-1.29021e-09	-2.02226
34260472	chr6:34260472:G:A	2.02605e-65	-0.0397082	-1.42404e-09
34260581	chr6:34260581:C:G	2.91497e-66	-1.29021e-09	-1.97852
34260669	chr6:34260669:T:C	1.49341e-66	-2.64732	-1.42404e-09
34260907	chr6:34260907:G:A	1.38962e-65	0.156785	-0.573548
34260983	chr6:34260983:A:T	1.10573e-65	0.12152	-0.766808
34261766	chr6:34261766:G:A	8.23039e-66	-1.29021e-09	-0.940549
34261806	chr6:34261806:C:T	2.91525e-66	-1.29021e-09	-1.97843
34262134	chr6:34262134:A:G	6.09177e-66	-1.29021e-09	-1.24144
34262794	chr6:34262794:G:A	2.92519e-66	-1.29021e-09	-1.97502
34263015	chr6:34263015:T:C	3.02732e-66	-1.29021e-09	-1.9407
34263049	chr6:34263049:G:A	2.96238e-66	-1.29021e-09	-1.96239
34263651	chr6:34263651:T:A	2.81379e-66	-1.29021e-09	-2.01385
34263793	chr6:34263793:T:C	1.43474e-65	0.0415114	-0.426324
34264118	chr6:34264118:G:A	2.84545e-66	-1.29021e-09	-2.00266
34264171	chr6:34264171:T:C	2.98817e-66	-1.29021e-09	-1.95372
34264172	chr6:34264172:T:A	4.35391e-66	-1.29021e-09	-1.57731
34264346	chr6:34264346:C:T	1.56231e-65	-0.0375986	-0.26203
34264482	chr6:34264482:G:C	4.25473e-66	-1.29021e-09	-1.60035
34264564	chr6:34264564:T:C	1.06656e-65	0.130625	-0.811985
34264883	chr6:34264883:TCTC:T	4.33036e-63	4.72694	0.59808
34265019	chr6:34265019:A:C	1.44048e-65	-0.38082	-1.42404e-09
34265377	chr6:34265377:T:C	3.09612e-66	-1.29021e-09	-1.91823
34265675	chr6:34265675:A:G	7.8779e-66	-1.29021e-09	-0.98432
34266065	chr6:34266065:C:T	3.35708e-66	-1.29021e-09	-1.83731
34266243	chr6:34266243:C:A	8.11862e-66	-1.29021e-09	-0.954222
34267462	chr6:34267462:C:T	1.43099e-65	0.00907148	-0.396499
34267480	chr6:34267480:A:C	1.23761e-65	-0.107201	-0.425414
34267515	chr6:34267515:T:C	1.29596e-65	-0.10704	-0.379508
34267601	chr6:34267601:T:C	1.7911e-65	-0.162967	-1.42404e-09
34267630	chr6:34267630:C:T	1.81699e-65	0.292079	-0.440697
34268094	chr6:34268094:CTTGTAATCCCAGCACT:C	2.83178e-66	-1.29021e-09	-2.00748
34268357	chr6:34268357:A:AAAAAAC	1.42208e-65	-0.0955798	-0.298097
34268654	chr6:34268654:T:C	2.88544e-66	-1.29021e-09	-1.9887
34268682	chr6:34268682:C:T	3.7709e-65	0.384983	0.196535
34268857	chr6:34268857:A:G	1.9014e-67	-2.70311	-2.00527
34269021	chr6:34269021:G:A	4.17618e-66	-1.29021e-09	-1.61899
34269196	chr6:34269196:A:G	8.96608e-66	-0.2509	-0.604034
34269213	chr6:34269213:G:A	7.66214e-66	-1.29021e-09	-1.01209
34269347	chr6:34269347:A:G	3.06785e-65	0.375178	-1.42404e-09
34269353	chr6:34269353:C:T	5.9471e-65	0.620794	0.416312
34269372	chr6:34269372:G:A	2.0381e-65	-0.0337797	-1.42404e-09
34269415	chr6:34269415:G:A	1.65851e-65	-0.239879	-1.42404e-09
34269422	chr6:34269422:G:A	4.2855e-66	0.418854	-2.012
34269599	chr6:34269599:T:A	7.99885e-66	-1.23831	0.269228
34269834	chr6:34269834:T:C	2.85192e-66	-1.29021e-09	-2.00039
34269903	chr6:34269903:T:G	3.52096e-66	-1.29021e-09	-1.78965
34269951	chr6:34269951:G:A	2.95271e-66	-1.29021e-09	-1.96566
34270013	chr6:34270013:G:T	2.71239e-67	-2.33749	-2.01565
34270164	chr6:34270164:T:C	3.01243e-66	-1.45291	-0.492728
34270199	chr6:34270199:C:G	3.02218e-66	-0.758515	-1.18389
34270227	chr6:34270227:C:T	3.19803e-66	-0.703006	-1.18284
34270731	chr6:34270731:A:G	2.76832e-66	-1.29021e-09	-2.03014
34270737	chr6:34270737:G:A	8.88461e-65	0.639918	0.798605
34270782	chr6:34270782:C:T	2.8728e-66	-1.29021e-09	-1.99309
34270913	chr6:34270913:C:T	2.80238e-66	-1.29021e-09	-2.01791
34270914	chr6:34270914:A:G	2.81005e-66	-1.29021e-09	-2.01518
34271115	chr6:34271115:C:T	2.92411e-66	-1.29021e-09	-1.97539
34271169	chr6:34271169:C:T	1.42291e-65	0.56279	-0.955882
34271173	chr6:34271173:C:T	3.55469e-66	-1.29021e-09	-1.78011
34271294	chr6:34271294:C:T	2.22645e-67	-2.52182	-2.02874
34271383	chr6:34271383:A:G	8.1816e-66	-1.29021e-09	-0.946494
34271547	chr6:34271547:C:T	2.93776e-66	-1.29021e-09	-1.97073
34271616	chr6:34271616:T:C	4.76445e-66	0.541888	-2.02909
34271696	chr6:34271696:G:A	6.56169e-66	-0.246142	-0.920992
34271851	chr6:34271851:A:G	1.78714e-67	-2.76515	-2.0052
34272212	chr6:34272212:A:G	7.40515e-66	-1.29021e-09	-1.04621
34272299	chr6:34272299:A:G	6.67934e-66	-1.29021e-09	-1.14936
34272545	chr6:34272545:C:A	5.50977e-66	-1.34186	-1.42404e-09
34272705	chr6:34272705:C:T	3.0439e-66	-1.29021e-09	-1.93524
34272740	chr6:34272740:G:A	3.12226e-66	-1.29021e-09	-1.90983
34272759	chr6:34272759:G:A	3.04011e-66	-1.29021e-09	-1.93649
34272798	chr6:34272798:C:T	1.48847e-66	-2.65063	-1.42404e-09
34273027	chr6:34273027:T:C	2.67705e-67	-2.58346	-1.78279
34273109	chr6:34273109:G:A	1.85749e-64	1.12534	1.05067
34273363	chr6:34273363:TCTC:T	2.85244e-66	-1.29021e-09	-2.00021
34273391	chr6:34273391:T:G	3.60843e-66	-1.29021e-09	-1.76511
34274000	chr6:34274000:G:T	2.12647e-67	-2.67285	-1.92365
34274426	chr6:34274426:C:T	1.7316e-66	-2.49934	-1.42404e-09
34275217	chr6:34275217:C:T	3.64569e-66	-1.29021e-09	-1.75484
34275703	chr6:34275703:A:G	8.02267e-67	-1.60549	-1.66321
34275736	chr6:34275736:C:T	1.10838e-66	-1.04093	-1.90456
34275876	chr6:34275876:TC:T	8.08581e-66	-1.29021e-09	-0.958271
34275926	chr6:34275926:A:G	3.67563e-66	-1.29021e-09	-1.74666
34275975	chr6:34275975:CTTAGA:C	1.11825e-65	-0.634028	-1.42404e-09
34276039	chr6:34276039:TG:T	6.05903e-66	-1.29021e-09	-1.24683
34276110	chr6:34276110:A:G	4.94771e-67	-2.15013	-1.60192
34276212	chr6:34276212:G:A	1.22624e-66	-1.76285	-1.08158
34276213	chr6:34276213:C:T	7.40502e-66	-1.04622	-1.42404e-09
34276355	chr6:34276355:T:C	1.62483e-65	-0.260392	-1.42404e-09
34276468	chr6:34276468:C:A	1.83805e-65	-1.29021e-09	-0.13709
34276986	chr6:34276986:A:G	2.81507e-66	-1.29021e-09	-2.01339
34277258	chr6:34277258:T:C	1.86162e-67	-2.70272	-2.0268
34278155	chr6:34278155:G:A	2.86707e-66	-1.29021e-09	-1.99509
34278288	chr6:34278288:AG:A	2.15938e-67	-2.5702	-2.01095
34278632	chr6:34278632:T:A	2.7907e-66	-1.29021e-09	-2.02209
34278701	chr6:34278701:G:T	2.77627e-66	-1.29021e-09	-2.02727
34279236	chr6:34279236:T:C	3.13582e-66	-1.29021e-09	-1.90549
34279270	chr6:34279270:C:T	8.66567e-66	-0.889012	-1.42404e-09
34279352	chr6:34279352:A:G	4.74174e-67	-2.41141	-1.38315
34279412	chr6:34279412:G:C	4.77028e-67	-2.36829	-1.42027
34280034	chr6:34280034:A:C	3.77936e-66	-1.29021e-09	-1.71883
34280057	chr6:34280057:CCTTT:C	2.78922e-66	-1.29021e-09	-2.02262
34281426	chr6:34281426:A:T	2.89755e-67	-2.44908	-1.83802
34281505	chr6:34281505:AACC:A	5.94124e-64	4.0268	-0.688099
34281577	chr6:34281577:ACAT:A	4.41111e-66	-1.29021e-09	-1.56426
34281982	chr6:34281982:C:T	1.46198e-66	-2.66859	-1.42404e-09
34282306	chr6:34282306:A:G	2.98829e-67	-2.44849	-1.80777
34282390	chr6:34282390:G:A	3.02283e-67	-2.4349	-1.80988
34282425	chr6:34282425:T:C	5.3521e-67	-2.32791	-1.34557
34282659	chr6:34282659:G:A	3.28979e-66	-1.29021e-09	-1.85756
34282737	chr6:34282737:G:A	2.973e-66	-1.29021e-09	-1.95881
34283185	chr6:34283185:G:A	3.00537e-66	-1.29021e-09	-1.94798
34283199	chr6:34283199:TTTC:T	1.88685e-67	-2.73521	-1.98084
34283422	chr6:34283422:C:T	4.68706e-66	-1.29021e-09	-1.50358
34283675	chr6:34283675:C:T	2.15798e-67	-2.56459	-2.01721
34283693	chr6:34283693:G:A	3.1329e-66	-1.29021e-09	-1.90642
34283817	chr6:34283817:T:C	3.35811e-66	-1.29021e-09	-1.83701
34284055	chr6:34284055:C:T	3.2929e-67	-2.40474	-1.75446
34284575	chr6:34284575:C:T	8.48208e-67	-2.35549	-0.85752
34284636	chr6:34284636:G:A	3.90503e-66	-1.29021e-09	-1.68612
34284909	chr6:34284909:G:A	4.90521e-66	-1.29021e-09	-1.45808
34285225	chr6:34285225:A:G	3.10203e-66	-1.29021e-09	-1.91632
34285331	chr6:34285331:G:A	1.04239e-65	-1.29021e-09	-0.704283
34285390	chr6:34285390:T:C	3.4332e-66	-1.29021e-09	-1.81489
34286273	chr6:34286273:G:C	3.13824e-67	-2.42796	-1.77934
34286282	chr6:34286282:T:C	2.89486e-67	-2.49193	-1.7961
34286401	chr6:34286401:G:T	2.25402e-66	-0.531962	-1.70371
34286864	chr6:34286864:C:T	3.23662e-67	-2.35415	-1.82229
34287429	chr6:34287429:C:G	4.12345e-66	-1.29021e-09	-1.63169
34287699	chr6:34287699:T:C	2.55058e-64	3.43087	-0.937757
34287717	chr6:34287717:G:A	1.42808e-66	-2.69205	-1.42404e-09
34287854	chr6:34287854:C:A	5.08813e-67	-2.3006	-1.42346
34287953	chr6:34287953:A:T	2.90298e-67	-2.46777	-1.81745
34288051	chr6:34288051:C:G	2.79452e-66	-1.29021e-09	-2.02072
34288543	chr6:34288543:C:T	2.76824e-66	-1.29021e-09	-2.03017
34289022	chr6:34289022:A:G	3.68916e-67	-2.01569	-2.02987
34289393	chr6:34289393:T:C	4.85627e-67	-1.84001	-1.93068
34289454	chr6:34289454:C:A	2.79428e-66	-1.29021e-09	-2.02081
34289773	chr6:34289773:A:C	2.17044e-67	-2.59342	-1.98262
34290137	chr6:34290137:C:T	1.4514e-66	-2.67585	-1.42404e-09
34290348	chr6:34290348:C:T	3.38561e-66	-1.29021e-09	-1.82885
34290710	chr6:34290710:C:T	2.80463e-66	-2.01711	-1.42404e-09
34290732	chr6:34290732:G:C	4.06156e-66	-1.29021e-09	-1.64681
34290794	chr6:34290794:T:G	2.12433e-66	-2.29493	-1.42404e-09
34290949	chr6:34290949:C:A	4.9789e-65	1.37702	-0.517606
34291057	chr6:34291057:T:G	7.23919e-66	-1.29021e-09	-1.06887
34291211	chr6:34291211:G:A	4.19805e-66	-1.29021e-09	-1.61376
34291223	chr6:34291223:T:C	8.70483e-66	-0.884504	-1.42404e-09
34291387	chr6:34291387:C:A	3.80243e-66	-1.29021e-09	-1.71274
34291513	chr6:34291513:T:A	2.86906e-66	-1.29021e-09	-1.9944
34291618	chr6:34291618:T:A	3.18138e-66	-1.29021e-09	-1.89107
34291767	chr6:34291767:C:T	3.76307e-66	-1.29021e-09	-1.72315
34291856	chr6:34291856:G:A	2.52379e-67	-2.47054	-1.95466
34292082	chr6:34292082:G:A	2.57883e-67	-2.46353	-1.9401
34292400	chr6:34292400:C:T	6.53185e-64	4.22873	-0.795249
34292480	chr6:34292480:T:C	2.51003e-67	-2.49031	-1.94037
34293320	chr6:34293320:C:G	6.22484e-66	-1.29021e-09	-1.21983
34294435	chr6:34294435:A:T	4.93126e-66	-1.29021e-09	-1.45279
34294510	chr6:34294510:T:C	2.97834e-66	-1.29021e-09	-1.95702
34294593	chr6:34294593:G:A	4.16357e-66	-1.29021e-09	-1.62201
34294661	chr6:34294661:G:C	2.39853e-65	0.129058	-1.42404e-09
34294740	chr6:34294740:G:C	1.71037e-65	1.70406	-1.91314
34294775	chr6:34294775:T:G	2.60676e-67	-2.41686	-1.976
34294939	chr6:34294939:G:C	1.67216e-65	1.31102	-1.5427
34295067	chr6:34295067:A:G	1.69408e-65	-1.29021e-09	-0.218658
34295310	chr6:34295310:C:T	1.04242e-65	1.20391	-1.90816
34295543	chr6:34295543:A:G	4.17137e-66	-1.29021e-09	-1.62014
34295787	chr6:34295787:G:T	2.19106e-67	-2.5836	-1.98299
34295838	chr6:34295838:T:C	2.89256e-66	-1.29021e-09	-1.98624
34295966	chr6:34295966:A:G	1.86479e-66	-1.86352	-0.561717
34296016	chr6:34296016:C:G	2.87178e-66	-1.29021e-09	-1.99345
34296048	chr6:34296048:G:A	3.21825e-66	-1.29021e-09	-1.87954
34296204	chr6:34296204:G:T	2.69687e-67	-2.45532	-1.90356
34297016	chr6:34297016:C:T	2.59652e-67	-2.42115	-1.97564
34297064	chr6:34297064:T:G	3.85612e-66	-1.29021e-09	-1.69872
34297116	chr6:34297116:T:C	3.10895e-66	-1.29021e-09	-1.9141
34297301	chr6:34297301:C:T	4.54365e-66	-1.29021e-09	-1.53465
34297649	chr6:34297649:T:C	2.39285e-67	-2.56217	-1.91631
34298210	chr6:34298210:A:C	2.54586e-67	-2.47506	-1.94144
34299732	chr6:34299732:C:T	3.13725e-66	-1.29021e-09	-1.90504
34299768	chr6:34299768:T:C	2.60407e-67	-2.45066	-1.94324
34299779	chr6:34299779:C:T	2.65045e-67	-2.42007	-1.95617
34299909	chr6:34299909:A:T	3.00382e-67	-2.45233	-1.79875
34299911	chr6:34299911:A:T	3.14831e-67	-2.45845	-1.74565
34300907	chr6:34300907:T:C	2.02258e-67	-2.70772	-1.93887
34301010	chr6:34301010:T:G	2.86678e-66	-1.29021e-09	-1.99519
34301030	chr6:34301030:A:G	2.63415e-67	-2.44102	-1.94138
34301556	chr6:34301556:C:T	2.82855e-66	-1.29021e-09	-2.00862
34301774	chr6:34301774:A:T	2.59252e-67	-2.46106	-1.93727
34301830	chr6:34301830:T:C	2.5528e-67	-2.47249	-1.94129
34301866	chr6:34301866:C:T	2.11881e-66	-2.29753	-1.42404e-09
34302079	chr6:34302079:A:T	1.84818e-63	4.60004	-0.126467
34302222	chr6:34302222:G:A	2.78829e-66	-1.29021e-09	-2.02295
34302581	chr6:34302581:A:C	2.60795e-67	-2.45358	-1.93882
34302781	chr6:34302781:A:C	2.57387e-67	-2.46253	-1.94302
34302880	chr6:34302880:G:A	2.98454e-66	-1.29021e-09	-1.95494
34302891	chr6:34302891:C:T	5.92938e-64	4.06342	-0.726716
34303057	chr6:34303057:C:T	4.15234e-66	-1.29021e-09	-1.62471
34303102	chr6:34303102:G:A	2.98373e-66	-1.29021e-09	-1.95521
34303961	chr6:34303961:T:A	3.46749e-66	-1.29021e-09	-1.80495
34303962	chr6:34303962:C:T	3.84612e-66	-1.29021e-09	-1.70132
34304001	chr6:34304001:T:C	6.36231e-64	4.15089	-0.743713
34304139	chr6:34304139:G:C	4.15041e-66	-1.29021e-09	-1.62518
34304314	chr6:34304314:C:G	4.67531e-66	-1.29021e-09	-1.50609
34304499	chr6:34304499:C:T	2.77346e-66	-1.29021e-09	-2.02829
34304605	chr6:34304605:C:T	4.37656e-66	-1.29021e-09	-1.57212
34304702	chr6:34304702:C:T	3.84039e-66	-1.29021e-09	-1.70281
34305006	chr6:34305006:A:G	1.71508e-66	-2.50892	-1.42404e-09
34305465	chr6:34305465:C:T	2.77123e-66	-1.29021e-09	-2.02909
34305641	chr6:34305641:G:A	2.82423e-66	-1.29021e-09	-2.01015
34305805	chr6:34305805:T:C	3.00407e-66	-1.29021e-09	-1.94841
34305838	chr6:34305838:C:T	2.21494e-67	-2.57041	-1.98533
34306181	chr6:34306181:T:C	2.56559e-67	-2.46739	-1.94138
34306199	chr6:34306199:T:A	6.53341e-66	-1.29021e-09	-1.17145
34306255	chr6:34306255:T:C	2.77043e-66	-1.29021e-09	-2.02938
34306520	chr6:34306520:T:C	2.61185e-67	-2.44898	-1.94193
34306933	chr6:34306933:T:C	4.6875e-66	-1.29021e-09	-1.50348
34306942	chr6:34306942:C:T	2.82884e-66	-1.29021e-09	-2.00852
34307227	chr6:34307227:T:C	1.44502e-66	-2.68026	-1.42404e-09
34307522	chr6:34307522:G:A	2.19672e-67	-2.58291	-1.98109
34307611	chr6:34307611:G:A	3.36069e-66	-1.29021e-09	-1.83624
34307880	chr6:34307880:C:A	2.62277e-67	-2.44867	-1.93806
34308422	chr6:34308422:C:G	2.67262e-67	-2.42702	-1.94088
34308751	chr6:34308751:T:A	2.80954e-66	-1.29021e-09	-2.01536
34308782	chr6:34308782:ATCAAAATAC:A	3.12581e-66	-1.29021e-09	-1.90869
34308969	chr6:34308969:C:T	2.76826e-66	-1.29021e-09	-2.03016
34309414	chr6:34309414:G:A	2.59289e-67	-2.46578	-1.93241
34309567	chr6:34309567:T:C	1.62792e-66	-2.56108	-1.42404e-09
34309641	chr6:34309641:C:T	3.66294e-66	-1.75012	-1.42404e-09
34309996	chr6:34309996:G:A	5.55e-67	-1.66406	-1.97311
34310806	chr6:34310806:A:C	2.65437e-67	-2.44271	-1.93205
34310914	chr6:34310914:GA:G	6.80536e-66	-1.29021e-09	-1.13067
34311407	chr6:34311407:C:A	2.66419e-67	-2.50535	-1.86572
34311623	chr6:34311623:G:A	8.91784e-64	4.50695	-0.762112
34311624	chr6:34311624:T:G	9.00285e-64	4.51665	-0.762318
34311642	chr6:34311642:G:T	3.95958e-66	-1.29021e-09	-1.67224
34311986	chr6:34311986:A:G	2.60404e-67	-2.43991	-1.954
34312140	chr6:34312140:A:G	2.68869e-67	-2.43005	-1.93187
34312520	chr6:34312520:G:A	2.66021e-67	-2.44452	-1.92804
34313363	chr6:34313363:T:C	2.77092e-66	-1.29021e-09	-2.0292
34313594	chr6:34313594:G:A	2.73585e-67	-2.45645	-1.88808
34313658	chr6:34313658:C:T	2.90039e-66	-1.29021e-09	-1.98354
34314266	chr6:34314266:T:C	3.34854e-66	-1.29021e-09	-1.83986
34314346	chr6:34314346:T:A	2.65544e-67	-2.4257	-1.94866
34315006	chr6:34315006:C:T	4.28317e-66	-1.29021e-09	-1.59369
34315052	chr6:34315052:A:C	2.55142e-67	-2.47274	-1.94158
34315178	chr6:34315178:G:T	4.15584e-66	-1.29021e-09	-1.62387
34315185	chr6:34315185:C:T	2.6739e-67	-2.44899	-1.91843
34315207	chr6:34315207:A:C	4.38799e-67	-2.30697	-1.56512
34315209	chr6:34315209:T:G	4.33972e-67	-2.32491	-1.55825
34315224	chr6:34315224:G:A	2.8099e-66	-1.29021e-09	-2.01523
34315438	chr6:34315438:C:T	4.38192e-66	-1.29021e-09	-1.5709
34315575	chr6:34315575:T:G	1.73635e-66	-2.4966	-1.42404e-09
34315578	chr6:34315578:T:C	8.00772e-64	4.38246	-0.745264
34315784	chr6:34315784:C:T	2.66298e-67	-2.43986	-1.93166
34316146	chr6:34316146:G:C	1.19266e-65	-1.29021e-09	-0.569611
34317154	chr6:34317154:C:T	2.98427e-66	-1.29021e-09	-1.95503
34317832	chr6:34317832:A:G	2.64873e-67	-2.44264	-1.93425
34318479	chr6:34318479:C:T	2.9089e-66	-1.29021e-09	-1.98061
34318534	chr6:34318534:T:C	2.66117e-65	0.232971	-1.42404e-09
34318647	chr6:34318647:C:T	6.46205e-66	-1.29021e-09	-1.18244
34318733	chr6:34318733:T:A	2.57139e-67	-2.47307	-1.93345
34319373	chr6:34319373:G:A	1.38735e-66	-2.72098	-1.42404e-09
34319535	chr6:34319535:T:C	2.68496e-67	-2.43269	-1.93062
34319546	chr6:34319546:C:A	2.84814e-66	-1.29021e-09	-2.00171
34320035	chr6:34320035:C:A	2.59331e-67	-2.46663	-1.9314
34320130	chr6:34320130:A:G	2.94758e-66	-1.29021e-09	-1.9674
34320134	chr6:34320134:C:CT	5.5895e-67	-1.70359	-1.92648
34320282	chr6:34320282:G:C	3.36379e-66	-1.29021e-09	-1.83531
34320383	chr6:34320383:C:T	3.11389e-66	-1.29021e-09	-1.91251
34320660	chr6:34320660:C:T	2.90556e-66	-1.29021e-09	-1.98176
34321186	chr6:34321186:C:T	2.51804e-66	-2.1249	-1.42404e-09
34321336	chr6:34321336:G:A	4.84869e-66	-1.29021e-09	-1.46967
34321630	chr6:34321630:C:T	4.15654e-66	-1.29021e-09	-1.6237
34321964	chr6:34321964:G:A	5.58758e-66	-1.29021e-09	-1.32784
34322033	chr6:34322033:G:A	2.98234e-66	-1.29021e-09	-1.95567
34322430	chr6:34322430:T:C	6.62575e-66	-1.29021e-09	-1.15742
34322501	chr6:34322501:C:T	3.05642e-67	-2.20508	-2.02865
34322533	chr6:34322533:G:A	3.02493e-66	-1.29021e-09	-1.9415
34322721	chr6:34322721:T:C	2.98223e-66	-1.29021e-09	-1.95571
34322749	chr6:34322749:A:G	3.09824e-66	-1.29021e-09	-1.91755
34322756	chr6:34322756:T:G	3.12694e-66	-1.29021e-09	-1.90833
34323482	chr6:34323482:G:C	3.4969e-66	-1.29021e-09	-1.79651
34323835	chr6:34323835:T:C	2.82705e-66	-1.29021e-09	-2.00915
34323862	chr6:34323862:A:G	3.64631e-67	-2.35497	-1.70228
34323988	chr6:34323988:T:C	2.48486e-67	-2.49415	-1.9466
34324173	chr6:34324173:G:A	2.65727e-67	-2.46949	-1.90418
34324511	chr6:34324511:C:T	1.34511e-66	-2.75191	-1.42404e-09
34324561	chr6:34324561:C:T	2.17707e-67	-2.58975	-1.98324
34324892	chr6:34324892:C:T	3.36937e-66	-1.29021e-09	-1.83366
34324965	chr6:34324965:T:C	2.619e-67	-2.48665	-1.90152
34325021	chr6:34325021:A:G	2.42461e-67	-2.51737	-1.94793
34325209	chr6:34325209:T:C	2.46092e-67	-2.50244	-1.94799
34325522	chr6:34325522:G:T	3.95473e-67	-2.36356	-1.6125
34325659	chr6:34325659:C:T	2.41333e-67	-2.64381	-1.82615
34325814	chr6:34325814:A:T	2.39588e-67	-2.52125	-1.95597
34325882	chr6:34325882:G:A	2.43804e-67	-2.51178	-1.94799
34326661	chr6:34326661:C:T	3.30245e-66	-1.29021e-09	-1.85372
34326662	chr6:34326662:G:A	2.33466e-67	-2.55137	-1.95173
34326725	chr6:34326725:C:T	1.54542e-65	-1.29021e-09	-0.310504
34326970	chr6:34326970:G:T	2.45537e-67	-2.51363	-1.93907
34327305	chr6:34327305:T:C	1.18214e-65	-1.29021e-09	-0.57847
34327312	chr6:34327312:C:T	3.19416e-66	-1.29021e-09	-1.88706
34327462	chr6:34327462:G:C	5.91105e-66	-1.29021e-09	-1.27156
34328026	chr6:34328026:A:C	2.79195e-66	-1.29021e-09	-2.02164
34328223	chr6:34328223:T:G	2.98088e-66	-1.29021e-09	-1.95617
34328226	chr6:34328226:G:A	8.25564e-66	-1.29021e-09	-0.937486
34328284	chr6:34328284:C:T	1.36806e-66	-2.73499	-1.42404e-09
34328593	chr6:34328593:A:G	4.29159e-66	0.405875	-1.9976
34328942	chr6:34328942:G:C	2.47516e-67	-2.49621	-1.94845
34329172	chr6:34329172:C:G	2.44365e-67	-2.51309	-1.94439
34329499	chr6:34329499:A:T	2.28892e-67	-2.55388	-1.969
34329880	chr6:34329880:A:G	4.30653e-66	-1.29021e-09	-1.58825
34330049	chr6:34330049:T:C	3.07103e-66	-1.29021e-09	-1.92637
34330210	chr6:34330210:T:C	6.12985e-66	-1.29021e-09	-1.23521
34330882	chr6:34330882:T:C	2.77198e-66	-1.29021e-09	-2.02882
34330897	chr6:34330897:C:T	3.10972e-66	-1.29021e-09	-1.91385
34331269	chr6:34331269:A:G	4.05312e-66	-1.29021e-09	-1.6489
34331323	chr6:34331323:T:C	2.79276e-66	-1.29021e-09	-2.02135
34331332	chr6:34331332:A:T	3.44425e-66	-1.29021e-09	-1.81168
34331400	chr6:34331400:TG:T	4.12348e-66	-1.29021e-09	-1.63168
34331455	chr6:34331455:A:G	2.33655e-67	-2.5333	-1.96899
34332926	chr6:34332926:CT:C	2.79509e-66	-1.29021e-09	-2.02052
34333241	chr6:34333241:C:T	4.99875e-66	-1.29021e-09	-1.43919
34333461	chr6:34333461:C:CAT	2.48522e-67	-2.50088	-1.93973
34333509	chr6:34333509:T:C	2.48726e-67	-2.49425	-1.94553
34333524	chr6:34333524:C:T	2.35411e-67	-2.55401	-1.9408
34333968	chr6:34333968:T:C	2.88909e-66	-1.29021e-09	-1.98744
34334024	chr6:34334024:G:T	1.51795e-65	-0.328438	-1.42404e-09
34334071	chr6:34334071:T:C	2.94466e-66	-1.96839	-1.42404e-09
34334120	chr6:34334120:A:C	2.63941e-67	-2.45996	-1.92045
34334137	chr6:34334137:T:C	2.6708e-67	-2.44814	-1.92045
34334197	chr6:34334197:G:T	1.20821e-65	-1.29021e-09	-0.556658
34334258	chr6:34334258:T:C	2.56984e-67	-2.46337	-1.94375
34334259	chr6:34334259:A:G	2.9827e-66	-1.29021e-09	-1.95555
34334367	chr6:34334367:G:A	2.9531e-66	-1.29021e-09	-1.96553
34334672	chr6:34334672:G:A	2.93343e-66	-1.29021e-09	-1.97221
34335092	chr6:34335092:A:G	1.37062e-63	4.50557	-0.330938
34335279	chr6:34335279:G:A	2.40021e-67	-2.50715	-1.96826
34335695	chr6:34335695:G:A	2.43166e-67	-2.50374	-1.95865
34335865	chr6:34335865:G:A	3.35286e-66	-1.29021e-09	-1.83857
34335904	chr6:34335904:T:C	2.49519e-67	-2.49655	-1.94005
34336018	chr6:34336018:C:T	3.15465e-66	-1.29021e-09	-1.89951
34336668	chr6:34336668:T:C	2.5609e-67	-2.46461	-1.946
34336680	chr6:34336680:T:C	3.96726e-66	-1.67031	-1.42404e-09
34336708	chr6:34336708:T:C	2.81757e-66	-1.29021e-09	-2.01251
34336847	chr6:34336847:G:A	1.9279e-65	-1.29021e-09	-0.0893681
34337090	chr6:34337090:T:C	3.19834e-66	-1.29021e-09	-1.88575
34337103	chr6:34337103:A:T	1.47197e-65	-0.359197	-1.42404e-09
34337248	chr6:34337248:A:G	2.35972e-67	-2.52403	-1.96839
34337295	chr6:34337295:G:A	6.45104e-66	-1.29021e-09	-1.18414
34337437	chr6:34337437:T:C	2.84229e-66	-1.29021e-09	-2.00377
34337522	chr6:34337522:T:C	2.30487e-66	-2.21336	-1.42404e-09
34337692	chr6:34337692:CAACA:C	3.84158e-66	-1.29021e-09	-1.7025
34338120	chr6:34338120:C:T	1.77575e-65	-1.29021e-09	-0.171575
34338176	chr6:34338176:T:C	5.22912e-66	-1.29021e-09	-1.39414
34338283	chr6:34338283:C:G	4.6092e-66	-1.29021e-09	-1.52033
34338374	chr6:34338374:G:C	2.78308e-66	-1.29021e-09	-2.02482
34338535	chr6:34338535:C:A	1.49935e-66	-1.76906	-0.874292
34340691	chr6:34340691:C:T	2.9827e-66	-1.29021e-09	-1.95555
34340896	chr6:34340896:A:G	3.49998e-66	-1.29021e-09	-1.79563
34341089	chr6:34341089:C:T	2.98884e-66	-1.29021e-09	-1.9535
34342142	chr6:34342142:C:CA	4.79813e-66	-1.29021e-09	-1.48015
34342413	chr6:34342413:C:G	4.20729e-66	-1.29021e-09	-1.61156
34342699	chr6:34342699:A:G	2.48792e-67	-2.47703	-1.96249
34342900	chr6:34342900:C:T	4.16208e-66	-1.29021e-09	-1.62237
34343160	chr6:34343160:T:C	2.87813e-66	-1.29021e-09	-1.99124
34343232	chr6:34343232:G:A	2.8494e-66	-1.29021e-09	-2.00127
34343637	chr6:34343637:T:C	3.27019e-66	-1.29021e-09	-1.86353
34343691	chr6:34343691:C:T	2.34622e-67	-2.51981	-1.97835
34343735	chr6:34343735:G:A	2.76881e-66	-1.29021e-09	-2.02996
34343937	chr6:34343937:T:C	2.7864e-66	-1.29021e-09	-2.02363
34344269	chr6:34344269:T:C	2.77042e-66	-1.29021e-09	-2.02938
34345224	chr6:34345224:A:G	3.74095e-66	-1.29021e-09	-1.72904
34345405	chr6:34345405:T:C	2.45302e-67	-2.48894	-1.9647
34345491	chr6:34345491:A:G	2.81937e-67	-2.44265	-1.8718
34345801	chr6:34345801:T:C	5.87165e-66	-1.29021e-09	-1.27825
34346514	chr6:34346514:A:G	3.11631e-66	-1.29021e-09	-1.91173
34347155	chr6:34347155:C:G	3.67612e-65	1.20317	-0.647108
34347314	chr6:34347314:C:A	1.11738e-63	4.30121	-0.330853
34347896	chr6:34347896:G:A	4.31393e-66	-1.29021e-09	-1.58653
34348231	chr6:34348231:A:G	2.34742e-67	-2.51574	-1.98191
34348510	chr6:34348510:G:A	3.95047e-66	-1.29021e-09	-1.67455
34348649	chr6:34348649:G:A	4.76609e-66	-1.29021e-09	-1.48685
34348679	chr6:34348679:G:A	9.54398e-66	1.06571	-1.85818
34349172	chr6:34349172:G:C	2.77089e-66	-1.29021e-09	-2.02921
34349571	chr6:34349571:T:G	2.10423e-67	-2.62478	-1.98224
34349827	chr6:34349827:A:T	2.48071e-67	-2.53016	-1.91226
34349828	chr6:34349828:C:A	4.79144e-66	-1.29021e-09	-1.48155
34350347	chr6:34350347:T:C	3.12641e-66	-1.29021e-09	-1.9085
34350362	chr6:34350362:G:A	4.84795e-66	-1.29021e-09	-1.46983
34350367	chr6:34350367:T:C	4.4288e-66	-1.29021e-09	-1.56025
34350419	chr6:34350419:A:G	2.79922e-66	-1.29021e-09	-2.01904
34351615	chr6:34351615:G:A	9.4259e-66	-1.29021e-09	-0.804921
34352086	chr6:34352086:A:G	2.27261e-67	-2.60676	-1.92328
34353194	chr6:34353194:T:C	3.93759e-66	-1.67781	-1.42404e-09
34353273	chr6:34353273:T:C	2.29957e-67	-2.53521	-1.98304
34353431	chr6:34353431:C:T	2.86107e-66	-1.29021e-09	-1.99719
34353686	chr6:34353686:G:A	2.2916e-67	-2.54358	-1.97814
34353893	chr6:34353893:C:T	3.50899e-66	-1.29021e-09	-1.79305
34354265	chr6:34354265:C:A	3.11569e-66	-1.29021e-09	-1.91193
34354288	chr6:34354288:G:A	1.31716e-66	-2.77291	-1.42404e-09
34354422	chr6:34354422:CACACACAT:C	5.3858e-66	-1.29021e-09	-1.36462
34354482	chr6:34354482:G:A	2.34554e-67	-2.54704	-1.95141
34354873	chr6:34354873:T:C	2.79311e-66	-1.29021e-09	-2.02123
34355064	chr6:34355064:T:C	5.61725e-67	-1.87913	-1.74599
34355295	chr6:34355295:C:CT	2.77307e-66	-1.29021e-09	-2.02843
34355305	chr6:34355305:G:C	2.79778e-66	-1.29021e-09	-2.01956
34355754	chr6:34355754:A:G	5.10867e-66	-1.29021e-09	-1.41744
34356018	chr6:34356018:CA:C	2.77859e-66	-1.29021e-09	-2.02644
34356053	chr6:34356053:T:C	3.27639e-66	-1.29021e-09	-1.86164
34356535	chr6:34356535:A:G	4.2253e-66	-1.29021e-09	-1.60729
34356617	chr6:34356617:A:C	8.10263e-66	-1.29021e-09	-0.956194
34357296	chr6:34357296:G:A	4.30379e-66	-1.29021e-09	-1.58889
34358226	chr6:34358226:C:T	4.09101e-66	-1.29021e-09	-1.63959
34358800	chr6:34358800:G:A	3.15135e-66	-1.29021e-09	-1.90055
34359091	chr6:34359091:C:T	4.57217e-66	-1.29021e-09	-1.52839
34359923	chr6:34359923:CTTG:C	1.14264e-66	-1.98108	-0.933961
34360428	chr6:34360428:G:A	4.2989e-66	-1.29021e-09	-1.59002
34360845	chr6:34360845:T:C	2.31136e-67	-2.58945	-1.92369
34360887	chr6:34360887:A:G	2.47009e-67	-2.50156	-1.94515
34360930	chr6:34360930:T:C	4.68382e-66	-1.29021e-09	-1.50427
34361161	chr6:34361161:C:T	2.81806e-66	-1.29021e-09	-2.01233
34361222	chr6:34361222:T:C	4.32523e-66	-1.29021e-09	-1.58392
34361408	chr6:34361408:C:T	4.08141e-66	-1.29021e-09	-1.64194
34361497	chr6:34361497:C:T	2.92533e-66	-1.29021e-09	-1.97498
34361846	chr6:34361846:G:A	3.0385e-66	-1.29021e-09	-1.93702
34362357	chr6:34362357:G:T	1.63143e-65	-1.29021e-09	-0.256338
34362461	chr6:34362461:C:T	3.79359e-66	-1.29021e-09	-1.71507
34363941	chr6:34363941:A:T	2.41603e-67	-2.48805	-1.98079
34363962	chr6:34363962:A:G	2.43016e-67	-2.48646	-1.97655
34364365	chr6:34364365:A:C	2.50056e-67	-2.47986	-1.95459
34364402	chr6:34364402:T:C	3.18365e-66	0.106919	-1.99727
34364533	chr6:34364533:G:A	3.0818e-66	-1.29021e-09	-1.92287
34364602	chr6:34364602:C:T	4.1469e-66	-1.29021e-09	-1.62602
34364839	chr6:34364839:G:A	1.32465e-66	-2.41694	-0.350297
34364904	chr6:34364904:C:T	2.7683e-66	-1.29021e-09	-2.03015
34364929	chr6:34364929:G:A	5.83566e-66	-1.29021e-09	-1.28439
34365154	chr6:34365154:G:A	4.53295e-66	-1.29021e-09	-1.53701
34365869	chr6:34365869:T:C	9.03e-67	-1.81072	-1.3397
34366717	chr6:34366717:T:C	3.86322e-66	-1.29021e-09	-1.69688
34366778	chr6:34366778:G:T	1.51122e-65	-0.33288	-1.42404e-09
34366788	chr6:34366788:G:A	2.31581e-67	-2.57564	-1.93556
34366925	chr6:34366925:C:G	1.38772e-65	1.04953	-1.46766
34367128	chr6:34367128:C:T	2.7969e-66	-1.29021e-09	-2.01987
34367195	chr6:34367195:T:TAATA	6.74862e-66	-1.29021e-09	-1.13904
34367204	chr6:34367204:G:A	4.26155e-66	-1.29021e-09	-1.59875
34367311	chr6:34367311:G:A	7.15862e-66	-1.08007	-1.42404e-09
34367314	chr6:34367314:C:T	2.32401e-65	-1.29021e-09	0.0974968
34367461	chr6:34367461:G:A	2.76919e-66	-1.29021e-09	-2.02983
34367508	chr6:34367508:G:T	1.24395e-65	-1.29021e-09	-0.527502
34367569	chr6:34367569:G:T	1.51335e-65	1.42912	-1.76059
34367762	chr6:34367762:T:C	4.23733e-66	-1.29021e-09	-1.60445
34367978	chr6:34367978:G:A	4.3117e-66	-1.29021e-09	-1.58705
34368172	chr6:34368172:G:T	3.3786e-66	-1.29021e-09	-1.83092
34368275	chr6:34368275:G:A	4.25063e-66	-1.29021e-09	-1.60131
34368702	chr6:34368702:A:G	3.99859e-66	-1.29021e-09	-1.66244
34368798	chr6:34368798:C:T	2.77021e-66	-1.29021e-09	-2.02946
34368933	chr6:34368933:C:T	4.24708e-66	-1.29021e-09	-1.60215
34369070	chr6:34369070:T:C	2.37602e-67	-2.54509	-1.94045
34369762	chr6:34369762:T:C	1.62178e-65	-1.29021e-09	-0.262273
34369876	chr6:34369876:A:T	5.70152e-66	-1.29021e-09	-1.30765
34370131	chr6:34370131:T:C	3.20075e-66	-1.29021e-09	-1.885
34370399	chr6:34370399:T:C	2.79e-66	-1.29021e-09	-2.02234
34370544	chr6:34370544:G:A	5.83145e-66	-1.29021e-09	-1.28512
34370579	chr6:34370579:C:T	1.536e-65	1.28051	-1.59713
34370589	chr6:34370589:G:A	3.0144e-66	-1.29021e-09	-1.94498
34371048	chr6:34371048:T:A	2.28227e-67	-2.59298	-1.93281
34371412	chr6:34371412:G:A	3.04767e-66	-1.29021e-09	-1.93401
34371444	chr6:34371444:A:G	4.7788e-64	4.06046	-0.93948
34371607	chr6:34371607:ACAGT:A	4.54786e-66	-1.29021e-09	-1.53373
34372048	chr6:34372048:C:G	2.97954e-66	-1.95661	-1.42404e-09
34372192	chr6:34372192:T:C	3.92817e-66	-1.29021e-09	-1.68021
34372205	chr6:34372205:T:C	1.77115e-63	4.74647	-0.315465
34372399	chr6:34372399:G:A	3.03925e-66	-1.29021e-09	-1.93677
34372429	chr6:34372429:T:C	4.15472e-66	-1.29021e-09	-1.62414
34372432	chr6:34372432:T:C	1.32721e-66	-2.7653	-1.42404e-09
34372724	chr6:34372724:A:C	4.27055e-66	-1.29021e-09	-1.59664
34372738	chr6:34372738:A:G	3.58963e-66	-1.29021e-09	-1.77033
34372797	chr6:34372797:T:G	3.03499e-66	-1.29021e-09	-1.93817
34372983	chr6:34372983:G:A	3.96423e-66	-1.29021e-09	-1.67107
34373046	chr6:34373046:G:A	1.31695e-66	-2.77306	-1.42404e-09
34373051	chr6:34373051:G:A	1.56078e-65	1.23425	-1.53487
34373422	chr6:34373422:C:T	2.13011e-66	-2.29221	-1.42404e-09
34374349	chr6:34374349:C:T	4.54074e-66	-1.29021e-09	-1.53529
34374517	chr6:34374517:G:A	4.28999e-66	-1.29021e-09	-1.5921
34374775	chr6:34374775:A:G	4.80094e-66	-1.29021e-09	-1.47957
34375026	chr6:34375026:C:G	4.01982e-66	-1.29021e-09	-1.65714
34375133	chr6:34375133:A:C	4.28865e-66	-1.29021e-09	-1.59241
34375501	chr6:34375501:T:A	2.72872e-66	-2.04455	-1.42404e-09
34375568	chr6:34375568:C:T	6.83435e-66	-1.29021e-09	-1.12642
34375789	chr6:34375789:T:C	5.30748e-64	4.10713	-0.881222
34375936	chr6:34375936:C:T	4.12426e-66	-1.29021e-09	-1.63149
34376311	chr6:34376311:A:G	3.07251e-66	-1.29021e-09	-1.92589
34376354	chr6:34376354:G:C	4.3115e-66	-1.29021e-09	-1.5871
34376575	chr6:34376575:T:C	4.28412e-66	-1.29021e-09	-1.59347
34376801	chr6:34376801:G:C	7.31964e-66	-1.29021e-09	-1.05782
34376876	chr6:34376876:T:C	4.01815e-64	3.84409	-0.896483
34377483	chr6:34377483:TA:T	4.30095e-66	-1.29021e-09	-1.58955
34377605	chr6:34377605:G:A	4.08092e-66	-1.29021e-09	-1.64206
34377702	chr6:34377702:A:G	4.21797e-66	-1.29021e-09	-1.60903
34378107	chr6:34378107:G:A	2.85617e-66	-1.29021e-09	-1.9989
34378420	chr6:34378420:T:C	2.76832e-66	-1.29021e-09	-2.03014
34378589	chr6:34378589:C:A	3.19571e-66	-1.29021e-09	-1.88657
34378590	chr6:34378590:C:A	3.1949e-66	-1.29021e-09	-1.88683
34378785	chr6:34378785:C:T	4.15169e-66	-1.29021e-09	-1.62487
34378966	chr6:34378966:T:C	4.27002e-66	-1.29021e-09	-1.59676
34379823	chr6:34379823:T:C	4.52751e-66	-1.29021e-09	-1.53821
34380113	chr6:34380113:C:T	9.89991e-66	-1.29021e-09	-0.755856
34380153	chr6:34380153:G:A	3.85399e-66	-1.29021e-09	-1.69927
34380177	chr6:34380177:G:A	3.46007e-66	-1.29021e-09	-1.80709
34380334	chr6:34380334:G:A	4.43266e-66	-1.29021e-09	-1.55938
34380578	chr6:34380578:C:T	4.28865e-66	-1.29021e-09	-1.59241
34381213	chr6:34381213:C:G	4.2466e-66	-1.29021e-09	-1.60226
34381506	chr6:34381506:A:G	4.28073e-66	-1.29021e-09	-1.59426
34382022	chr6:34382022:A:G	1.0814e-65	-1.29021e-09	-0.667543
34382028	chr6:34382028:A:G	4.25142e-66	-1.29021e-09	-1.60113
34382348	chr6:34382348:A:T	3.00451e-66	-1.29021e-09	-1.94827
34382708	chr6:34382708:G:A	6.72195e-66	-1.29021e-09	-1.143
34382799	chr6:34382799:C:T	7.31102e-66	-1.29021e-09	-1.059
34382982	chr6:34382982:CTGGG:C	2.81081e-66	-1.29021e-09	-2.01491
34382990	chr6:34382990:G:A	2.26825e-67	-2.5955	-1.93646
34383610	chr6:34383610:T:C	2.99485e-66	-1.29021e-09	-1.95149
34383724	chr6:34383724:A:G	4.28865e-66	-1.29021e-09	-1.59241
34383990	chr6:34383990:G:A	7.95772e-66	-1.29021e-09	-0.974239
34384382	chr6:34384382:C:T	3.05092e-66	-1.93294	-1.42404e-09
34384427	chr6:34384427:G:A	3.06408e-66	-1.29021e-09	-1.92864
34384588	chr6:34384588:C:T	5.71342e-66	-1.29021e-09	-1.30556
34385769	chr6:34385769:C:T	4.21529e-66	-1.29021e-09	-1.60966
34386319	chr6:34386319:T:C	4.2905e-66	-1.29021e-09	-1.59198
34386568	chr6:34386568:T:A	4.2594e-66	-1.29021e-09	-1.59925
34387166	chr6:34387166:T:C	4.28865e-66	-1.29021e-09	-1.59241
34387555	chr6:34387555:C:T	2.86043e-66	-1.29021e-09	-1.99741
34387674	chr6:34387674:A:T	1.39177e-66	-2.7178	-1.42404e-09
34388240	chr6:34388240:T:C	4.1918e-66	-1.29021e-09	-1.61525
34388894	chr6:34388894:G:A	4.34659e-66	-1.29021e-09	-1.57899
34389639	chr6:34389639:C:CA	3.30292e-66	-1.29021e-09	-1.85358
34389752	chr6:34389752:A:C	5.29129e-66	-1.29021e-09	-1.38232
34390034	chr6:34390034:G:A	4.42601e-66	-1.29021e-09	-1.56088
34390080	chr6:34390080:A:G	1.71909e-65	1.26162	-1.46562
34391071	chr6:34391071:CACTA:C	3.97143e-66	-1.29021e-09	-1.66926
34391213	chr6:34391213:G:C	5.90389e-66	-1.29021e-09	-1.27277
34391227	chr6:34391227:C:T	3.07076e-66	-1.29021e-09	-1.92646
34391293	chr6:34391293:T:C	4.67799e-66	-1.29021e-09	-1.50551
34392076	chr6:34392076:C:T	4.40068e-66	-1.29021e-09	-1.56662
34392105	chr6:34392105:C:A	4.08629e-66	-1.29021e-09	-1.64074
34392219	chr6:34392219:G:A	4.284e-66	-1.29021e-09	-1.5935
34392751	chr6:34392751:T:C	4.2779e-66	-1.29021e-09	-1.59492
34393022	chr6:34393022:C:A	1.50269e-65	-0.338538	-1.42404e-09
34393280	chr6:34393280:G:A	2.97111e-66	-1.29021e-09	-1.95945
34393728	chr6:34393728:C:G	1.45146e-65	-1.29021e-09	-0.37323
34394364	chr6:34394364:C:G	1.70596e-66	-2.51426	-1.42404e-09
34394371	chr6:34394371:A:G	4.26926e-66	-1.29021e-09	-1.59694
34394396	chr6:34394396:A:G	1.43607e-65	-1.29021e-09	-0.383887
34394554	chr6:34394554:C:T	2.8391e-66	-1.29021e-09	-2.00489
34394753	chr6:34394753:C:G	2.97549e-66	-1.29021e-09	-1.95797
34394860	chr6:34394860:A:G	2.20091e-67	-2.53275	-2.02935
34395142	chr6:34395142:A:G	1.06339e-65	-1.29021e-09	-0.684338
34395412	chr6:34395412:T:C	4.18067e-66	-1.29021e-09	-1.61791
34395557	chr6:34395557:C:T	2.2913e-67	-2.59177	-1.93008
34395615	chr6:34395615:T:C	1.09967e-65	-1.29021e-09	-0.650788
34395966	chr6:34395966:A:G	2.78362e-66	-1.29021e-09	-2.02463
34396220	chr6:34396220:AAG:A	4.76066e-67	-2.02379	-1.7668
34396424	chr6:34396424:TAA:CAA	3.00737e-66	-1.29021e-09	-1.94732
34396833	chr6:34396833:A:G	4.11212e-66	-1.29021e-09	-1.63444
34396839	chr6:34396839:T:C	3.90527e-66	-1.29021e-09	-1.68606
34396902	chr6:34396902:G:A	4.08789e-66	-1.29021e-09	-1.64035
34396956	chr6:34396956:G:A	4.14521e-66	-1.29021e-09	-1.62643
34399116	chr6:34399116:T:C	2.7694e-66	-1.29021e-09	-2.02975
34399321	chr6:34399321:A:G	4.09243e-66	-1.29021e-09	-1.63924
34399352	chr6:34399352:A:G	4.16747e-66	-1.29021e-09	-1.62107
34400344	chr6:34400344:TAA:T	4.17637e-66	-1.29021e-09	-1.61894
34400487	chr6:34400487:G:T	4.06497e-66	-1.29021e-09	-1.64598
34400569	chr6:34400569:A:G	2.32711e-67	-2.55812	-1.94822
34400730	chr6:34400730:T:G	4.25279e-66	-1.29021e-09	-1.60081
34400845	chr6:34400845:T:G	9.56426e-66	-1.29021e-09	-0.790349
34400880	chr6:34400880:A:G	4.34387e-66	-1.29021e-09	-1.57962
34401040	chr6:34401040:C:T	3.09414e-66	-1.29021e-09	-1.91887
34401200	chr6:34401200:C:T	1.35201e-66	-2.74679	-1.42404e-09
34401513	chr6:34401513:A:C	1.04215e-65	-1.29021e-09	-0.70451
34401778	chr6:34401778:T:C	4.25437e-66	-1.29021e-09	-1.60043
34401849	chr6:34401849:C:G	4.52862e-66	-1.29021e-09	-1.53796
34402070	chr6:34402070:A:T	4.43501e-66	-1.29021e-09	-1.55885
34402129	chr6:34402129:T:C	4.46662e-66	-1.29021e-09	-1.55175
34402186	chr6:34402186:C:T	2.77022e-66	-1.29021e-09	-2.02946
34402255	chr6:34402255:G:A	2.93417e-66	-1.29021e-09	-1.97196
34402411	chr6:34402411:A:G	2.79116e-66	-1.29021e-09	-2.02192
34402816	chr6:34402816:T:G	4.28617e-66	-1.29021e-09	-1.59299
34402827	chr6:34402827:T:G	2.25333e-67	-2.50861	-2.02994
34403290	chr6:34403290:A:G	4.27006e-66	-1.29021e-09	-1.59675
34403714	chr6:34403714:G:A	4.21213e-66	-1.29021e-09	-1.61041
34403752	chr6:34403752:C:T	4.07954e-66	-1.29021e-09	-1.6424
34403930	chr6:34403930:A:G	3.75855e-66	-1.29021e-09	-1.72435
34404611	chr6:34404611:CAA:C	3.07249e-66	-1.29021e-09	-1.9259
34404619	chr6:34404619:T:A	3.16021e-66	-1.29021e-09	-1.89774
34405068	chr6:34405068:C:T	3.3144e-66	-1.29021e-09	-1.8501
34405311	chr6:34405311:A:C	5.22374e-66	-1.29021e-09	-1.39517
34405519	chr6:34405519:G:A	2.77942e-66	-1.29021e-09	-2.02614
34405567	chr6:34405567:T:C	4.12246e-66	-1.29021e-09	-1.63193
34405636	chr6:34405636:C:A	4.20716e-66	-1.29021e-09	-1.61159
34405683	chr6:34405683:GCA:G	6.96413e-66	-1.29021e-09	-1.10761
34405872	chr6:34405872:G:A	1.21344e-65	-1.29021e-09	-0.552339
34405877	chr6:34405877:C:A	4.52298e-66	-1.29021e-09	-1.53921
34405937	chr6:34405937:G:A	6.40405e-64	3.82979	-0.416072
34406148	chr6:34406148:G:A	3.15776e-66	-1.29021e-09	-1.89852
34406474	chr6:34406474:C:T	2.77698e-66	-1.29021e-09	-2.02702
34406876	chr6:34406876:C:T	1.53157e-65	1.40636	-1.72586
34407018	chr6:34407018:G:A	2.66125e-64	3.53821	-1.00262
34407159	chr6:34407159:C:T	4.43546e-66	-1.29021e-09	-1.55875
34407368	chr6:34407368:C:T	2.76853e-66	-1.29021e-09	-2.03007
34407459	chr6:34407459:G:A	7.43601e-66	-1.29021e-09	-1.04205
34407555	chr6:34407555:G:A	1.07479e-66	-1.13671	-1.83955
34408666	chr6:34408666:T:C	4.33385e-66	-1.29021e-09	-1.58193
34408734	chr6:34408734:C:T	3.92185e-66	-1.29021e-09	-1.68182
34409073	chr6:34409073:G:A	4.18847e-66	-1.29021e-09	-1.61605
34409566	chr6:34409566:G:A	1.41532e-65	1.17952	-1.57796
34409666	chr6:34409666:C:T	4.27114e-66	-1.29021e-09	-1.5965
34409673	chr6:34409673:A:G	4.19499e-66	-1.29021e-09	-1.61449
34410060	chr6:34410060:A:G	3.74659e-66	-1.29021e-09	-1.72754
34410352	chr6:34410352:G:A	1.72257e-66	-2.50456	-1.42404e-09
34410446	chr6:34410446:T:C	1.23037e-65	-1.29021e-09	-0.538481
34410566	chr6:34410566:T:C	4.19085e-66	-1.29021e-09	-1.61548
34410916	chr6:34410916:C:T	7.46292e-66	-1.29021e-09	-1.03844
34411284	chr6:34411284:G:A	4.20218e-66	-1.29021e-09	-1.61278
34411419	chr6:34411419:T:C	4.15265e-66	-1.29021e-09	-1.62464
34411572	chr6:34411572:A:AC	4.19509e-66	-1.29021e-09	-1.61447
34411626	chr6:34411626:C:T	3.44088e-66	-1.29021e-09	-1.81265
34412253	chr6:34412253:G:A	2.82208e-66	-1.29021e-09	-2.01091
34412360	chr6:34412360:G:A	3.13613e-66	-1.29021e-09	-1.90539
34412717	chr6:34412717:T:C	3.80166e-66	-1.29021e-09	-1.71295
34413222	chr6:34413222:T:C	3.86255e-66	-1.29021e-09	-1.69705
34413359	chr6:34413359:G:A	2.55209e-66	-2.11147	-1.42404e-09
34413447	chr6:34413447:T:TTTAC	5.5219e-65	-1.29021e-09	0.962926
34414028	chr6:34414028:C:T	3.72373e-66	-1.29021e-09	-1.73366
34414160	chr6:34414160:A:G	1.51278e-65	-1.29021e-09	-0.331845
34414349	chr6:34414349:T:C	2.77268e-66	-1.29021e-09	-2.02857
34414537	chr6:34414537:A:G	1.13318e-65	-1.29021e-09	-0.620773
34414622	chr6:34414622:G:A	2.76918e-66	-1.29021e-09	-2.02983
34414888	chr6:34414888:T:C	4.69059e-66	-1.29021e-09	-1.50282
34415076	chr6:34415076:A:C	1.63854e-65	-0.251994	-1.42404e-09
34415194	chr6:34415194:C:T	4.97329e-66	-1.29021e-09	-1.4443
34415431	chr6:34415431:T:C	5.34565e-65	1.76851	-0.838028
34415498	chr6:34415498:GTGT:G	3.68448e-65	-1.29021e-09	0.558332
34415651	chr6:34415651:G:A	3.64524e-66	-1.29021e-09	-1.75496
34416011	chr6:34416011:C:T	9.06059e-66	0.935316	-1.77976
34416594	chr6:34416594:CAGG:C	4.65642e-66	-1.29021e-09	-1.51014
34417014	chr6:34417014:C:A	3.10315e-66	-1.29021e-09	-1.91597
34417075	chr6:34417075:T:C	7.36642e-66	-1.29021e-09	-1.05145
34417358	chr6:34417358:C:T	4.71782e-66	-1.29021e-09	-1.49704
34417721	chr6:34417721:A:G	4.82508e-66	-1.29021e-09	-1.47456
34417740	chr6:34417740:A:T	4.62317e-66	-1.29021e-09	-1.5173
34418626	chr6:34418626:A:T	2.81824e-66	-1.29021e-09	-2.01227
34418863	chr6:34418863:C:A	4.41476e-66	-1.29021e-09	-1.56343
34418901	chr6:34418901:G:T	4.01783e-66	-1.29021e-09	-1.65764
34418996	chr6:34418996:G:A	3.18374e-66	-1.29021e-09	-1.89033
34419088	chr6:34419088:G:A	6.52737e-66	-1.29021e-09	-1.17238
34419439	chr6:34419439:G:A	5.87264e-64	4.1323	-0.805209
34419525	chr6:34419525:T:C	3.72803e-66	-1.29021e-09	-1.7325
34419599	chr6:34419599:C:T	4.6994e-66	-1.29021e-09	-1.50095
34419899	chr6:34419899:G:A	2.81233e-66	-1.29021e-09	-2.01437
34420367	chr6:34420367:C:T	2.83171e-66	-1.29021e-09	-2.0075
34420447	chr6:34420447:A:G	4.38617e-66	-1.29021e-09	-1.56993
34420823	chr6:34420823:G:A	6.19489e-64	4.13545	-0.754941
34421366	chr6:34421366:T:C	4.5302e-64	3.8161	-0.748547
34421404	chr6:34421404:G:A	5.94358e-64	4.13235	-0.79325
34421448	chr6:34421448:C:A	4.2154e-66	-1.29021e-09	-1.60964
34421583	chr6:34421583:T:C	8.5265e-67	-1.34879	-1.859
34421912	chr6:34421912:CT:C	4.85396e-66	-1.46859	-1.42404e-09
34422376	chr6:34422376:G:A	3.23973e-66	-1.29021e-09	-1.87289
34422539	chr6:34422539:T:C	4.11617e-66	-1.29021e-09	-1.63346
34423451	chr6:34423451:G:A	4.27883e-66	-1.29021e-09	-1.5947
34423860	chr6:34423860:C:G	2.98055e-66	-1.95627	-1.42404e-09
34424055	chr6:34424055:A:G	3.72412e-66	-1.29021e-09	-1.73355
34424360	chr6:34424360:C:T	4.26368e-66	-1.29021e-09	-1.59825
34424876	chr6:34424876:A:C	8.88078e-66	-1.29021e-09	-0.864493
34425239	chr6:34425239:T:C	4.20997e-66	-1.29021e-09	-1.61093
34425859	chr6:34425859:C:T	3.03857e-66	-1.29021e-09	-1.93699
34425871	chr6:34425871:T:G	4.65466e-66	-1.29021e-09	-1.51051
34426068	chr6:34426068:G:A	8.15473e-64	3.8423	-0.186909
34426074	chr6:34426074:A:C	3.11445e-66	-1.29021e-09	-1.91233
34426129	chr6:34426129:A:G	3.08029e-66	-1.29021e-09	-1.92336
34426322	chr6:34426322:G:A	3.00763e-66	-1.29021e-09	-1.94723
34426465	chr6:34426465:C:T	4.42617e-66	-1.29021e-09	-1.56085
34426624	chr6:34426624:C:G	3.63347e-66	-1.29021e-09	-1.75819
34426699	chr6:34426699:C:T	4.28776e-66	-1.29021e-09	-1.59262
34427740	chr6:34427740:G:T	4.44799e-66	-1.29021e-09	-1.55593
34427759	chr6:34427759:T:C	9.44814e-64	4.0412	-0.238596
34428249	chr6:34428249:G:A	9.30473e-66	-1.29021e-09	-0.81786
34428267	chr6:34428267:G:A	3.22283e-66	-1.29021e-09	-1.87812
34428537	chr6:34428537:T:G	2.80842e-66	-1.29021e-09	-2.01576
34428663	chr6:34428663:A:G	2.93542e-66	-1.29021e-09	-1.97153
34429576	chr6:34429576:T:A	6.40423e-64	3.66865	-0.2549
34429581	chr6:34429581:A:G	2.87536e-66	-1.29021e-09	-1.9922
34429621	chr6:34429621:TA:T	4.52623e-66	-1.29021e-09	-1.53849
34429851	chr6:34429851:G:A	1.28416e-65	-0.495693	-1.42404e-09
34430071	chr6:34430071:C:T	3.01817e-64	3.40425	-0.742811
34430143	chr6:34430143:G:A	3.54946e-64	3.48705	-0.663472
34430245	chr6:34430245:C:T	2.76917e-66	-1.29021e-09	-2.02984
34430457	chr6:34430457:A:T	4.38573e-66	-1.29021e-09	-1.57002
34430581	chr6:34430581:A:T	1.02859e-64	2.98117	-1.39619
34430717	chr6:34430717:G:A	3.93225e-66	-1.29021e-09	-1.67917
34430758	chr6:34430758:C:A	3.61719e-66	-1.29021e-09	-1.76268
34430803	chr6:34430803:G:T	3.61934e-66	-1.29021e-09	-1.76209
34431068	chr6:34431068:G:A	8.78845e-66	-1.29021e-09	-0.874943
34431102	chr6:34431102:C:T	5.29976e-64	3.51104	-0.286595
34431241	chr6:34431241:G:A	4.80112e-66	-1.29021e-09	-1.47953
34431419	chr6:34431419:C:T	4.05564e-66	-1.29021e-09	-1.64827
34431618	chr6:34431618:C:A	2.89353e-66	-1.29021e-09	-1.9859
34432231	chr6:34432231:C:T	2.76948e-66	-1.29021e-09	-2.02972
34432232	chr6:34432232:G:A	4.53512e-66	-1.29021e-09	-1.53653
34432520	chr6:34432520:C:A	4.26953e-66	-1.29021e-09	-1.59688
34432578	chr6:34432578:A:G	3.03857e-66	-1.29021e-09	-1.93699
34432593	chr6:34432593:C:G	3.46791e-66	-1.29021e-09	-1.80483
34432747	chr6:34432747:G:A	4.56318e-66	-1.29021e-09	-1.53036
34433095	chr6:34433095:G:A	1.56757e-65	-1.29021e-09	-0.29627
34433154	chr6:34433154:A:G	4.09379e-66	-1.29021e-09	-1.63891
34433504	chr6:34433504:C:T	2.5025e-67	-2.48229	-1.95139
34433553	chr6:34433553:G:T	8.07583e-66	0.387396	-1.3469
34433601	chr6:34433601:A:G	7.34955e-66	0.380394	-1.43414
34433848	chr6:34433848:G:C	2.7683e-66	-1.29021e-09	-2.03015
34433871	chr6:34433871:G:T	2.93031e-66	-1.29021e-09	-1.97327
34434063	chr6:34434063:G:A	7.15871e-66	-1.29021e-09	-1.08005
34434150	chr6:34434150:G:A	1.49965e-66	-2.64315	-1.42404e-09
34434403	chr6:34434403:T:C	4.20941e-66	-1.29021e-09	-1.61106
34434526	chr6:34434526:TTTGCTC:T	5.28475e-66	-1.29021e-09	-1.38356
34434570	chr6:34434570:C:T	4.91978e-66	-1.29021e-09	-1.45512
34435014	chr6:34435014:C:T	3.76675e-66	-1.29021e-09	-1.72217
34435671	chr6:34435671:A:C	3.03125e-66	-1.29021e-09	-1.93941
34436089	chr6:34436089:T:C	3.04412e-66	-1.29021e-09	-1.93517
34436109	chr6:34436109:C:T	3.19303e-66	-1.29021e-09	-1.88741
34436287	chr6:34436287:A:G	3.18785e-66	-1.29021e-09	-1.88903
34436506	chr6:34436506:C:T	1.89638e-67	-2.68525	-2.02577
34436556	chr6:34436556:C:T	2.77711e-66	-1.29021e-09	-2.02697
34436583	chr6:34436583:T:C	3.3992e-66	-1.29021e-09	-1.82484
34436587	chr6:34436587:G:A	5.59685e-66	-1.29021e-09	-1.32618
34436721	chr6:34436721:C:T	3.19558e-66	-1.29021e-09	-1.88661
34436859	chr6:34436859:C:T	6.14591e-66	0.196189	-1.42878
34437208	chr6:34437208:C:T	2.10088e-66	-0.275913	-2.03012
34437220	chr6:34437220:C:T	3.05554e-66	-1.29021e-09	-1.93143
34437269	chr6:34437269:C:T	4.47909e-65	2.40036	-1.64674
34437772	chr6:34437772:C:T	3.77861e-66	-1.29021e-09	-1.71903
34437938	chr6:34437938:A:G	4.6719e-66	-1.29021e-09	-1.50682
34437944	chr6:34437944:A:G	4.61074e-66	-1.29021e-09	-1.51999
34437978	chr6:34437978:C:T	1.63268e-66	-0.530281	-2.02788
34438803	chr6:34438803:G:T	5.57636e-66	-1.29021e-09	-1.32985
34438809	chr6:34438809:A:C	1.64385e-66	-0.540763	-2.01058
34439093	chr6:34439093:C:T	1.77242e-66	-0.446353	-2.02968
34439103	chr6:34439103:G:A	2.59234e-67	-2.44045	-1.95796
34439278	chr6:34439278:G:A	4.83414e-67	-1.83959	-1.93568
34439279	chr6:34439279:T:C	3.70647e-66	-1.29021e-09	-1.7383
34439480	chr6:34439480:G:A	5.4745e-66	-1.29021e-09	-1.34828
34440468	chr6:34440468:C:T	3.60259e-67	-2.08436	-1.98495
34440560	chr6:34440560:A:G	2.91303e-66	-1.29021e-09	-1.97919
34440802	chr6:34440802:A:C	5.90272e-66	-1.29021e-09	-1.27297
34440930	chr6:34440930:G:A	4.07043e-66	-1.29021e-09	-1.64463
34441209	chr6:34441209:T:C	1.11182e-65	-0.639795	-1.42404e-09
34441340	chr6:34441340:C:G	3.56836e-67	-2.26249	-1.81637
34441531	chr6:34441531:C:G	1.22165e-65	-0.545599	-1.42404e-09
34441602	chr6:34441602:T:C	2.87661e-66	-1.29021e-09	-1.99177
34441689	chr6:34441689:C:A	2.66267e-67	-2.63246	-1.73918
34441902	chr6:34441902:G:A	2.7791e-66	-1.29021e-09	-2.02625
34441956	chr6:34441956:T:C	6.20133e-67	-1.67328	-1.85292
34442604	chr6:34442604:C:G	3.03398e-66	-1.29021e-09	-1.93851
34443244	chr6:34443244:A:C	3.65778e-66	-1.29021e-09	-1.75153
34443440	chr6:34443440:A:G	2.51773e-67	-2.58893	-1.83868
34443516	chr6:34443516:C:A	1.35276e-66	-2.74623	-1.42404e-09
34443606	chr6:34443606:G:A	9.21009e-67	-2.09351	-1.03716
34445059	chr6:34445059:G:A	3.83095e-66	-1.29021e-09	-1.70527
34445227	chr6:34445227:A:G	3.53503e-67	-2.19476	-1.89348
34445308	chr6:34445308:G:A	3.32966e-66	-1.29021e-09	-1.84551
34445347	chr6:34445347:A:G	3.16717e-66	-1.29021e-09	-1.89554
34445431	chr6:34445431:G:A	1.57504e-66	-0.56404	-2.03006
34445591	chr6:34445591:G:A	3.16573e-66	-1.29021e-09	-1.896
34445760	chr6:34445760:T:C	1.73593e-66	-0.762374	-1.73446
34446177	chr6:34446177:A:G	1.25284e-66	-1.46554	-1.35743
34446217	chr6:34446217:C:T	2.78152e-66	-1.29021e-09	-2.02538
34446306	chr6:34446306:C:T	2.87215e-66	-1.29021e-09	-1.99332
34446865	chr6:34446865:G:A	3.0095e-66	-1.29021e-09	-1.94661
34446883	chr6:34446883:A:C	7.36313e-67	-2.08017	-1.27431
34447171	chr6:34447171:C:T	2.3165e-67	-2.50924	-2.00167
34447313	chr6:34447313:C:T	7.02537e-66	-1.29021e-09	-1.09885
34447662	chr6:34447662:C:G	5.12854e-67	-2.39387	-1.32227
34448611	chr6:34448611:T:G	2.66569e-66	-0.574574	-1.49334
34448727	chr6:34448727:G:A	6.59521e-67	-1.8429	-1.62173
34449116	chr6:34449116:T:C	1.25413e-66	-0.951495	-1.87044
34449130	chr6:34449130:A:G	3.33711e-67	-2.62189	-1.52397
34449162	chr6:34449162:A:C	3.2934e-66	-1.29021e-09	-1.85646
34449520	chr6:34449520:G:A	1.66971e-66	-2.53573	-1.42404e-09
34449664	chr6:34449664:G:A	1.66182e-66	-0.592994	-1.94748
34449907	chr6:34449907:G:A	2.77181e-66	-1.29021e-09	-2.02888
34450141	chr6:34450141:G:A	3.46577e-67	-2.61971	-1.48833
34450507	chr6:34450507:G:A	3.37008e-67	-2.62253	-1.5135
34450578	chr6:34450578:C:T	1.28107e-66	-0.950244	-1.85045
34450918	chr6:34450918:C:A	4.18155e-66	-1.29021e-09	-1.6177
34451109	chr6:34451109:A:G	3.09463e-66	-1.29021e-09	-1.91871
34451193	chr6:34451193:A:G	3.44456e-67	-2.61091	-1.50327
34451624	chr6:34451624:G:A	4.49994e-66	-1.29021e-09	-1.54432
34451814	chr6:34451814:A:T	1.90318e-67	-2.68036	-2.02708
34451991	chr6:34451991:C:A	3.89174e-67	-2.51936	-1.47275
34452105	chr6:34452105:A:G	2.78441e-66	-1.29021e-09	-2.02435
34452207	chr6:34452207:T:C	1.84033e-67	-2.71272	-2.0283
34452208	chr6:34452208:A:G	3.62754e-67	-2.60621	-1.4562
34452214	chr6:34452214:T:C	1.79729e-65	-1.29021e-09	-0.159518
34452373	chr6:34452373:C:T	1.59509e-66	-0.80037	-1.78108
34452710	chr6:34452710:A:G	8.41449e-67	-2.08249	-1.13852
34452777	chr6:34452777:G:A	1.87379e-67	-2.69486	-2.02814
34452875	chr6:34452875:G:A	3.42395e-67	-2.13788	-1.98229
34452958	chr6:34452958:G:C	3.32097e-66	-1.29021e-09	-1.84813
34453258	chr6:34453258:T:A	4.18603e-67	-2.59308	-1.32613
34453379	chr6:34453379:G:C	4.79369e-66	-1.29021e-09	-1.48108
34453419	chr6:34453419:A:T	3.25222e-66	-1.29021e-09	-1.86905
34453516	chr6:34453516:G:A	3.79811e-66	-1.29021e-09	-1.71388
34453549	chr6:34453549:G:A	2.21e-67	-2.5568	-2.00117
34453783	chr6:34453783:TA:T	3.15715e-66	-1.29021e-09	-1.89871
34454043	chr6:34454043:TCTAA:T	6.50051e-66	-0.942602	-0.2339
34454058	chr6:34454058:T:A	2.83097e-66	-1.29021e-09	-2.00776
34454218	chr6:34454218:C:T	3.1646e-66	-1.29021e-09	-1.89636
34454318	chr6:34454318:G:T	1.46374e-66	-1.16976	-1.49763
34454354	chr6:34454354:A:G	3.78753e-66	-1.71667	-1.42404e-09
34454447	chr6:34454447:T:C	1.45283e-66	-1.07093	-1.60394
34454577	chr6:34454577:G:A	1.59811e-66	-0.798655	-1.78091
34455204	chr6:34455204:C:T	9.13416e-65	-1.29021e-09	1.46622
34455887	chr6:34455887:G:A	2.77067e-66	-1.29021e-09	-2.02929
34456008	chr6:34456008:T:A	4.68886e-66	-1.29021e-09	-1.50319
34456068	chr6:34456068:A:T	2.78477e-66	-1.29021e-09	-2.02422
34456073	chr6:34456073:C:T	2.7802e-66	-1.29021e-09	-2.02586
34456332	chr6:34456332:G:A	2.78028e-66	-1.29021e-09	-2.02583
34456422	chr6:34456422:C:T	2.87781e-66	-1.29021e-09	-1.99135
34456438	chr6:34456438:T:C	4.68568e-66	-1.29021e-09	-1.50387
34456583	chr6:34456583:C:T	1.33678e-66	-2.75812	-1.42404e-09
34456665	chr6:34456665:C:T	3.81644e-66	-1.29021e-09	-1.70906
34456782	chr6:34456782:G:A	1.29949e-65	-1.29021e-09	-0.483829
34456925	chr6:34456925:G:A	8.9904e-66	-1.29021e-09	-0.852225
34456932	chr6:34456932:C:T	2.82949e-66	-1.29021e-09	-2.00829
34456961	chr6:34456961:G:A	2.7822e-66	-1.29021e-09	-2.02514
34457120	chr6:34457120:G:A	2.87884e-66	-1.29021e-09	-1.99099
34457450	chr6:34457450:A:G	3.75937e-66	-1.29021e-09	-1.72413
34457896	chr6:34457896:C:T	2.77649e-66	-1.29021e-09	-2.02719
34458108	chr6:34458108:C:T	1.2669e-66	-1.21042	-1.6014
34458111	chr6:34458111:G:A	2.47224e-65	-1.29021e-09	0.159329
34458167	chr6:34458167:G:T	3.20865e-66	-0.144086	-1.73844
34458302	chr6:34458302:C:T	3.42178e-66	-1.29021e-09	-1.81822
34458309	chr6:34458309:C:T	3.92922e-66	-0.0313586	-1.64858
34458310	chr6:34458310:G:A	8.39568e-67	-2.63991	-0.583338
34458808	chr6:34458808:GTC:G	4.72829e-66	-1.29021e-09	-1.49482
34458812	chr6:34458812:C:G	2.80526e-66	-1.29021e-09	-2.01689
34459107	chr6:34459107:A:G	4.23408e-66	0.0425188	-1.64774
34459137	chr6:34459137:C:T	2.18268e-65	-1.29021e-09	0.0347563
34459249	chr6:34459249:T:A	2.76826e-66	-1.29021e-09	-2.03016
34459570	chr6:34459570:T:C	7.28784e-67	-2.62357	-0.741191
34460016	chr6:34460016:T:G	2.81858e-66	-1.29021e-09	-2.01215
34460906	chr6:34460906:TTGTCAAGGTGAGA:T	4.73741e-66	0.0533683	-1.54626
34461224	chr6:34461224:G:T	2.7752e-66	-1.29021e-09	-2.02766
34461445	chr6:34461445:T:TA	3.72535e-66	-1.29021e-09	-1.73322
34461497	chr6:34461497:T:G	2.78699e-66	-1.29021e-09	-2.02342
34461757	chr6:34461757:G:C	2.24633e-65	-1.29021e-09	0.0635007
34461886	chr6:34461886:C:G	2.77584e-66	-1.29021e-09	-2.02743
34462670	chr6:34462670:A:T	2.82568e-66	-1.29021e-09	-2.00963
34462794	chr6:34462794:C:T	3.74804e-66	-1.72715	-1.42404e-09
34462849	chr6:34462849:G:A	3.21505e-67	-2.45196	-1.73116
34463050	chr6:34463050:G:A	2.76886e-66	-1.29021e-09	-2.02995
34463082	chr6:34463082:T:C	2.77214e-66	-1.29021e-09	-2.02876
34463738	chr6:34463738:C:T	2.82491e-66	-1.29021e-09	-2.0099
34463813	chr6:34463813:G:C	1.03916e-65	-1.29021e-09	-0.707385
34464069	chr6:34464069:C:T	1.32704e-66	-2.76543	-1.42404e-09
34464957	chr6:34464957:C:T	3.02684e-67	-2.23338	-2.01006
34465106	chr6:34465106:C:T	3.89799e-67	-2.44913	-1.54138
34465676	chr6:34465676:A:AC	9.36443e-66	-1.29021e-09	-0.811464
34465733	chr6:34465733:G:T	4.77378e-67	-1.77016	-2.01767
34465848	chr6:34465848:G:A	3.50645e-66	-1.29021e-09	-1.79378
34466231	chr6:34466231:C:T	2.37649e-66	-2.18276	-1.42404e-09
34466233	chr6:34466233:G:A	1.53392e-66	-2.62055	-1.42404e-09
34466236	chr6:34466236:T:G	3.11129e-66	-1.29021e-09	-1.91335
34466658	chr6:34466658:A:G	1.42133e-66	-2.69679	-1.42404e-09
34466678	chr6:34466678:G:A	1.85108e-67	-2.77017	-1.96503
34466734	chr6:34466734:C:T	5.34826e-66	-1.29021e-09	-1.37161
34466893	chr6:34466893:C:T	2.79905e-67	-2.63914	-1.68254
34466938	chr6:34466938:A:C	7.68761e-67	-1.29468	-2.01668
34467254	chr6:34467254:A:G	1.33677e-66	-1.47852	-1.27961
34467385	chr6:34467385:A:T	1.38932e-66	-1.20217	-1.5174
34467403	chr6:34467403:C:A	1.4355e-66	-1.1778	-1.50907
34467412	chr6:34467412:T:C	1.42157e-66	-1.17759	-1.51903
34467418	chr6:34467418:G:A	1.3252e-66	-1.24004	-1.52679
34467718	chr6:34467718:C:A	2.94947e-66	-1.29021e-09	-1.96676
34468147	chr6:34468147:T:A	8.42494e-66	-1.29021e-09	-0.917185
34468418	chr6:34468418:A:T	6.60581e-67	-1.49281	-1.97021
34468707	chr6:34468707:C:T	8.86267e-66	-1.29021e-09	-0.866534
34468843	chr6:34468843:G:C	2.94654e-66	-1.29021e-09	-1.96775
34469193	chr6:34469193:G:A	6.89595e-67	-2.71149	-0.708546
34469604	chr6:34469604:C:T	1.41404e-66	-0.842716	-1.85921
34469967	chr6:34469967:C:T	2.97602e-66	-1.29021e-09	-1.9578
34470245	chr6:34470245:C:T	5.75832e-66	-1.29021e-09	-1.29774
34470326	chr6:34470326:G:A	1.53224e-65	-1.29021e-09	-0.319067
34470421	chr6:34470421:C:T	2.89612e-66	-1.29021e-09	-1.98501
34470440	chr6:34470440:A:G	3.39086e-67	-2.77018	-1.35971
34470787	chr6:34470787:A:G	1.67275e-66	-0.670274	-1.86364
34471314	chr6:34471314:A:G	9.09212e-66	-1.29021e-09	-0.840974
34471792	chr6:34471792:A:T	4.70991e-66	-0.833052	-0.665661
34471972	chr6:34471972:G:A	4.14222e-67	-2.76951	-1.16023
34471989	chr6:34471989:T:C	7.19051e-66	-1.29021e-09	-1.07562
34472144	chr6:34472144:C:T	1.16065e-64	-1.29021e-09	1.70577
34472247	chr6:34472247:G:A	6.01561e-66	-1.29021e-09	-1.25402
34472404	chr6:34472404:AG:A	3.08133e-67	-2.76101	-1.46459
34472751	chr6:34472751:G:C	3.28355e-66	-1.29021e-09	-1.85946
34472835	chr6:34472835:T:C	3.40932e-66	-1.29021e-09	-1.82187
34473954	chr6:34473954:C:T	3.04736e-67	-2.77228	-1.46441
34474390	chr6:34474390:C:T	2.90919e-66	-1.29021e-09	-1.98051
34474592	chr6:34474592:C:A	6.48448e-67	-2.52743	-0.954129
34475746	chr6:34475746:T:C	6.51379e-67	-1.45365	-2.0234
34476092	chr6:34476092:A:G	5.73101e-66	-1.29021e-09	-1.30249
34476145	chr6:34476145:C:T	3.92317e-67	-2.02638	-1.95769
34476323	chr6:34476323:C:T	3.05455e-67	-2.30614	-1.9282
34476528	chr6:34476528:G:A	1.93571e-66	-2.38791	-1.42404e-09
34476662	chr6:34476662:T:C	3.03038e-66	-1.29021e-09	-1.9397
34476759	chr6:34476759:T:C	4.40177e-65	1.91359	-1.17738
34476908	chr6:34476908:C:A	2.78786e-66	-1.29021e-09	-2.02311
34477105	chr6:34477105:G:T	2.97623e-67	-2.2549	-2.00541
34478626	chr6:34478626:C:T	2.95813e-66	-1.29021e-09	-1.96382
34479429	chr6:34479429:A:G	3.38076e-66	-1.29021e-09	-1.83028
34479460	chr6:34479460:T:C	4.83116e-66	-1.29021e-09	-1.4733
34479693	chr6:34479693:T:C	1.31819e-66	-2.77212	-1.42404e-09
34479983	chr6:34479983:A:G	1.64521e-64	-1.29021e-09	2.05466
34480026	chr6:34480026:G:A	1.31871e-66	-2.77173	-1.42404e-09
34480168	chr6:34480168:C:T	2.20495e-66	-0.326944	-1.93073
34480357	chr6:34480357:TGGGACCACAGGTG:T	3.19186e-66	-1.29021e-09	-1.88778
34480452	chr6:34480452:C:G	1.38028e-66	-2.7261	-1.42404e-09
34480538	chr6:34480538:T:C	3.14148e-67	-2.65723	-1.54905
34480630	chr6:34480630:TG:T	3.28552e-66	-1.29021e-09	-1.85886
34480633	chr6:34480633:AAAGTT:A	3.26774e-66	-1.29021e-09	-1.86428
34480640	chr6:34480640:TG:T	3.27602e-66	-1.29021e-09	-1.86175
34480657	chr6:34480657:G:C	1.32394e-66	-2.76777	-1.42404e-09
34480835	chr6:34480835:T:C	1.32269e-66	-2.76871	-1.42404e-09
34481046	chr6:34481046:A:G	1.3205e-66	-2.77037	-1.42404e-09
34481121	chr6:34481121:C:T	1.32001e-66	-2.77075	-1.42404e-09
34481477	chr6:34481477:T:C	2.05155e-67	-2.64558	-1.98679
34481493	chr6:34481493:A:AC	1.32123e-66	-2.76982	-1.42404e-09
34481497	chr6:34481497:A:G	3.20095e-66	-1.88493	-1.42404e-09
34481720	chr6:34481720:G:A	1.32145e-66	-2.76965	-1.42404e-09
34481730	chr6:34481730:C:T	1.32049e-66	-2.77038	-1.42404e-09
34482033	chr6:34482033:G:C	3.42332e-66	-1.29021e-09	-1.81777
34482189	chr6:34482189:C:T	2.7388e-67	-2.5996	-1.74385
34482377	chr6:34482377:C:T	1.33072e-66	-2.76266	-1.42404e-09
34482381	chr6:34482381:C:T	9.74115e-65	-1.29021e-09	1.53056
34482567	chr6:34482567:T:C	1.32464e-66	-2.76724	-1.42404e-09
34482776	chr6:34482776:G:A	1.31921e-66	-2.77135	-1.42404e-09
34482976	chr6:34482976:T:C	2.8972e-66	-1.29021e-09	-1.98464
34482979	chr6:34482979:G:A	2.78901e-66	-1.29021e-09	-2.0227
34483068	chr6:34483068:G:A	2.44857e-67	-2.54297	-1.9125
34483214	chr6:34483214:T:C	1.32377e-66	-2.7679	-1.42404e-09
34483423	chr6:34483423:T:C	3.12388e-66	-1.29021e-09	-1.9093
34483799	chr6:34483799:G:A	2.86223e-66	-1.29021e-09	-1.99678
34483856	chr6:34483856:C:T	3.0193e-66	-1.29021e-09	-1.94336
34484597	chr6:34484597:ATGGACTC:A	3.49621e-66	-1.29021e-09	-1.7967
34484634	chr6:34484634:C:A	2.86279e-66	-1.29021e-09	-1.99658
34485680	chr6:34485680:C:A	1.30775e-64	-1.29021e-09	1.8251
34485849	chr6:34485849:A:G	6.62589e-67	-1.93912	-1.52086
34486058	chr6:34486058:T:C	3.00085e-67	-2.58809	-1.66398
34486367	chr6:34486367:T:C	2.51766e-65	-1.29021e-09	0.177531
34486437	chr6:34486437:G:C	2.11901e-67	-2.77295	-1.82707
34486711	chr6:34486711:T:TCTGTGGGCCCCTCTCTTTCCTCCTG	1.31713e-66	-2.77293	-1.42404e-09
34486713	chr6:34486713:C:T	1.52894e-66	-2.67364	0.0498362
34486905	chr6:34486905:G:A	5.41593e-66	-1.29021e-09	-1.35904
34487265	chr6:34487265:A:G	6.63058e-67	-2.76655	-0.692722
34487289	chr6:34487289:C:T	2.76878e-66	-1.29021e-09	-2.02997
34487320	chr6:34487320:G:C	4.66941e-67	-2.76188	-1.04805
34487397	chr6:34487397:T:C	4.80988e-67	-2.76824	-1.01206
34487520	chr6:34487520:A:T	4.80613e-66	-1.29021e-09	-1.47849
34487696	chr6:34487696:C:G	4.98322e-66	-1.29021e-09	-1.44231
34487732	chr6:34487732:T:C	2.18086e-67	-2.69854	-1.87271
34488153	chr6:34488153:C:T	6.99899e-66	-1.29021e-09	-1.10262
34488855	chr6:34488855:C:T	2.62292e-67	-2.4363	-1.95038
34489073	chr6:34489073:T:TG	3.58578e-66	-1.29021e-09	-1.77141
34489733	chr6:34489733:C:T	2.77482e-66	-1.29021e-09	-2.0278
34489751	chr6:34489751:C:T	3.67976e-67	-2.34072	-1.7074
34490286	chr6:34490286:T:G	4.28988e-66	-1.29021e-09	-1.59212
34491298	chr6:34491298:C:T	2.79052e-66	-1.29021e-09	-2.02216
34491506	chr6:34491506:T:G	2.76881e-66	-1.29021e-09	-2.02996
34491587	chr6:34491587:A:G	2.78396e-66	-1.29021e-09	-2.02451
34492639	chr6:34492639:C:T	3.77215e-67	-1.99553	-2.02779
34492717	chr6:34492717:G:A	4.41037e-66	-1.29021e-09	-1.56442
34492764	chr6:34492764:G:C	2.76825e-66	-1.29021e-09	-2.03017
34493158	chr6:34493158:G:A	3.20779e-66	-1.29021e-09	-1.8828
34493182	chr6:34493182:G:A	2.83385e-66	-1.29021e-09	-2.00675
34493381	chr6:34493381:C:T	1.54653e-66	-1.36458	-1.24779
34493564	chr6:34493564:C:T	6.26822e-67	-1.51546	-2.00002
34493652	chr6:34493652:G:A	3.63866e-66	-1.29021e-09	-1.75677
34493756	chr6:34493756:CAG:C	6.52948e-67	-1.47737	-1.99727
34494488	chr6:34494488:G:T	1.55986e-66	-1.36817	-1.23561
34495167	chr6:34495167:C:T	1.65283e-66	-2.25828	-0.287617
34495346	chr6:34495346:T:C	2.87112e-66	-1.29021e-09	-1.99368
34495455	chr6:34495455:T:C	3.16258e-66	-1.29021e-09	-1.89699
34495472	chr6:34495472:A:G	2.79582e-66	-1.29021e-09	-2.02026
34495732	chr6:34495732:C:T	3.10152e-66	-1.29021e-09	-1.91649
34496285	chr6:34496285:C:T	2.92923e-66	-1.29021e-09	-1.97364
34496733	chr6:34496733:C:T	1.96464e-67	-2.65981	-2.01585
34497104	chr6:34497104:G:A	5.18894e-67	-2.45204	-1.2524
34497264	chr6:34497264:T:A	3.81825e-66	-1.29021e-09	-1.70859
34497279	chr6:34497279:T:C	3.97817e-66	-1.29021e-09	-1.66756
34497436	chr6:34497436:C:T	4.05661e-66	-1.29021e-09	-1.64803
34497438	chr6:34497438:G:A	1.80686e-66	-2.11826	-0.338533
34497600	chr6:34497600:C:T	4.75678e-66	-1.29021e-09	-1.48881
34497877	chr6:34497877:T:C	4.01738e-66	-1.29021e-09	-1.65775
34498350	chr6:34498350:G:A	5.38167e-67	-2.36768	-1.30029
34498515	chr6:34498515:C:T	5.73774e-67	-2.32976	-1.27414
34498535	chr6:34498535:C:A	1.50734e-65	-1.29021e-09	-0.335453
34498695	chr6:34498695:C:T	1.94145e-67	-2.65743	-2.0301
34498721	chr6:34498721:G:A	2.29649e-67	-2.49619	-2.0234
34498764	chr6:34498764:C:T	5.94433e-67	-1.73481	-1.83372
34498910	chr6:34498910:C:T	2.22077e-67	-2.52452	-2.0286
34498960	chr6:34498960:G:C	4.0914e-66	-1.29021e-09	-1.63949
34499205	chr6:34499205:A:T	2.89018e-66	-1.29021e-09	-1.98706
34499467	chr6:34499467:A:G	3.70669e-66	-1.29021e-09	-1.73824
34499750	chr6:34499750:G:A	3.55471e-66	-1.29021e-09	-1.78011
34500042	chr6:34500042:T:C	2.07618e-67	-2.60132	-2.01912
34500556	chr6:34500556:C:T	1.87259e-66	-2.12789	-0.293169
34500677	chr6:34500677:TC:T	5.28808e-64	-1.29021e-09	3.22224
34500990	chr6:34500990:A:G	4.8143e-67	-2.38587	-1.3935
34501015	chr6:34501015:C:T	2.64498e-64	-1.29021e-09	2.52945
34501162	chr6:34501162:T:C	3.68066e-66	-1.29021e-09	-1.74529
34501486	chr6:34501486:C:T	1.64869e-66	-2.5691	0.020701
34501739	chr6:34501739:A:T	5.31325e-64	-1.29021e-09	3.22699
34501757	chr6:34501757:T:C	5.28997e-64	-1.29021e-09	3.2226
34501806	chr6:34501806:G:A	2.86151e-66	-1.29021e-09	-1.99703
34501859	chr6:34501859:T:C	5.35518e-64	-1.29021e-09	3.23485
34501901	chr6:34501901:G:A	5.08021e-66	-1.29021e-09	-1.42303
34502372	chr6:34502372:G:T	3.08203e-66	-1.29021e-09	-1.92279
34502619	chr6:34502619:T:C	4.50016e-67	-2.12503	-1.72183
34502708	chr6:34502708:T:C	3.94701e-66	-1.29021e-09	-1.67542
34502866	chr6:34502866:C:T	3.68066e-66	-1.29021e-09	-1.74529
34502867	chr6:34502867:A:G	4.04501e-66	-1.29021e-09	-1.6509
34503069	chr6:34503069:A:G	1.94027e-65	-0.817556	0.734585
34503188	chr6:34503188:G:A	1.72184e-66	-2.50499	-1.42404e-09
34503548	chr6:34503548:C:T	5.67347e-67	-1.88391	-1.73126
34503628	chr6:34503628:G:A	4.04349e-66	-1.29021e-09	-1.65127
34503820	chr6:34503820:A:G	2.34758e-66	-2.195	-1.42404e-09
34503856	chr6:34503856:T:C	3.08734e-66	-1.29021e-09	-1.92107
34504151	chr6:34504151:A:G	2.9873e-66	-1.29021e-09	-1.95401
34504230	chr6:34504230:C:A	2.39787e-67	-2.46555	-2.01083
34504358	chr6:34504358:C:A	3.1e-67	-2.1894	-2.03016
34504426	chr6:34504426:G:T	1.93645e-66	-2.08053	-0.306993
34504706	chr6:34504706:G:A	2.77172e-66	-1.29021e-09	-2.02891
34504864	chr6:34504864:A:G	7.66264e-66	-1.29021e-09	-1.01203
34505143	chr6:34505143:C:T	3.02656e-66	-1.29021e-09	-1.94096
34505270	chr6:34505270:A:G	3.06373e-66	-1.29021e-09	-1.92875
34505519	chr6:34505519:TTTTC:T	2.96068e-66	-1.29021e-09	-1.96296
34505535	chr6:34505535:T:C	3.04069e-66	-1.29021e-09	-1.9363
34506026	chr6:34506026:A:T	3.52736e-66	-1.29021e-09	-1.78783
34506096	chr6:34506096:T:C	7.75352e-66	-1.29021e-09	-1.00023
34506130	chr6:34506130:G:A	4.234e-66	-1.29021e-09	-1.60523
34506495	chr6:34506495:G:A	3.31211e-66	-1.29021e-09	-1.8508
34506536	chr6:34506536:C:T	3.65509e-66	-1.29021e-09	-1.75226
34506720	chr6:34506720:G:A	2.76838e-66	-1.29021e-09	-2.03012
34506786	chr6:34506786:G:T	2.55796e-67	-2.38489	-2.02687
34506852	chr6:34506852:C:T	2.42995e-67	-2.43299	-2.0301
34506862	chr6:34506862:G:T	1.24682e-66	-2.1206	-0.707186
34507026	chr6:34507026:C:T	2.78839e-66	-1.29021e-09	-2.02292
34507162	chr6:34507162:C:T	2.74154e-67	-2.31229	-2.03016
34507341	chr6:34507341:G:C	2.71229e-67	-2.323	-2.03017
34507562	chr6:34507562:A:C	3.39561e-66	-1.29021e-09	-1.8259
34508045	chr6:34508045:A:G	5.43161e-66	-0.877574	-0.478572
34508721	chr6:34508721:A:G	1.84634e-67	-2.74938	-1.98838
34508867	chr6:34508867:T:G	4.87087e-67	-2.06189	-1.7058
34509446	chr6:34509446:G:A	8.32626e-66	-1.29021e-09	-0.928968
34510016	chr6:34510016:G:A	7.92801e-67	-2.30053	-0.980039
34510168	chr6:34510168:G:A	6.3464e-66	-1.2005	-1.42404e-09
34510415	chr6:34510415:T:C	4.77327e-66	-1.29021e-09	-1.48535
34510426	chr6:34510426:A:G	2.70939e-67	-2.32762	-2.02662
34511681	chr6:34511681:C:T	2.77088e-66	-1.29021e-09	-2.02922
34511705	chr6:34511705:C:T	2.83382e-66	-1.29021e-09	-2.00675
34511783	chr6:34511783:G:A	1.90953e-65	-1.29021e-09	-0.0989401
34511798	chr6:34511798:T:C	3.84746e-66	-1.29021e-09	-1.70097
34511827	chr6:34511827:CTG:C	3.26369e-66	-1.86552	-1.42404e-09
34511899	chr6:34511899:CAGA:C	2.80608e-66	-1.29021e-09	-2.01659
34511935	chr6:34511935:G:A	2.41758e-66	-1.35629	-0.809322
34512128	chr6:34512128:G:T	3.68678e-67	-2.02049	-2.02572
34512545	chr6:34512545:G:A	2.25903e-66	-2.23344	-1.42404e-09
34512643	chr6:34512643:C:G	2.82997e-66	-1.29021e-09	-2.00812
34512696	chr6:34512696:C:A	3.85912e-67	-2.40627	-1.59425
34512860	chr6:34512860:C:T	4.65414e-66	-0.856972	-0.653653
34513289	chr6:34513289:G:A	1.75755e-66	-2.48446	-1.42404e-09
34513315	chr6:34513315:G:A	3.3849e-67	-2.10149	-2.03016
34513363	chr6:34513363:T:G	2.97733e-67	-2.23823	-2.02171
34513379	chr6:34513379:G:T	2.91207e-66	-1.29021e-09	-1.97952
34513389	chr6:34513389:T:C	2.85203e-66	-1.29021e-09	-2.00035
34513550	chr6:34513550:G:A	3.00245e-66	-1.29021e-09	-1.94895
34513919	chr6:34513919:C:T	3.07016e-66	-1.29021e-09	-1.92665
34514257	chr6:34514257:C:T	3.06977e-66	-1.29021e-09	-1.92678
34514285	chr6:34514285:C:T	2.77723e-66	-1.29021e-09	-2.02693
34514490	chr6:34514490:C:A	4.2526e-67	-2.25576	-1.64768
34514520	chr6:34514520:C:T	3.54225e-66	-1.78362	-1.42404e-09
34514574	chr6:34514574:A:G	2.76852e-66	-1.29021e-09	-2.03007
34514671	chr6:34514671:A:G	6.73902e-66	-1.29021e-09	-1.14047
34514721	chr6:34514721:A:G	3.69636e-67	-2.23796	-1.80566
34515482	chr6:34515482:G:A	1.32007e-66	-2.7707	-1.42404e-09
34515625	chr6:34515625:C:T	1.32664e-66	-2.76573	-1.42404e-09
34515749	chr6:34515749:G:A	2.78781e-66	-1.29021e-09	-2.02313
34515972	chr6:34515972:C:T	6.94375e-67	-1.55721	-1.85592
34516041	chr6:34516041:T:C	2.75733e-67	-2.65556	-1.68114
34516264	chr6:34516264:A:G	3.43551e-66	-1.29021e-09	-1.81422
34516357	chr6:34516357:C:T	1.34509e-66	-2.75192	-1.42404e-09
34516523	chr6:34516523:A:G	2.09314e-66	-0.440762	-1.86895
34516562	chr6:34516562:A:C	4.20012e-66	-1.29021e-09	-1.61327
34517250	chr6:34517250:T:C	1.54e-66	-0.648023	-1.96857
34517417	chr6:34517417:C:T	2.87607e-65	0.310628	-1.42404e-09
34517575	chr6:34517575:G:A	2.89221e-66	-1.29021e-09	-1.98636
34518362	chr6:34518362:C:A	5.10632e-67	-1.69035	-2.03014
34518888	chr6:34518888:C:T	3.84965e-66	-1.29021e-09	-1.7004
34520118	chr6:34520118:C:G	1.66067e-65	-1.29021e-09	-0.238575
34520374	chr6:34520374:T:G	3.07512e-66	0.099248	-2.02429
34520676	chr6:34520676:T:C	1.3181e-65	-1.29021e-09	-0.469604
34521070	chr6:34521070:C:T	2.21566e-66	-0.222959	-2.02987
34521487	chr6:34521487:G:A	3.33185e-66	0.179432	-2.02429
34521523	chr6:34521523:T:C	3.93324e-66	-1.29021e-09	-1.67892
34521739	chr6:34521739:G:A	9.3954e-67	-1.13955	-1.97119
34521930	chr6:34521930:C:T	2.84081e-66	-1.29021e-09	-2.00429
34521963	chr6:34521963:T:C	2.77469e-66	-1.29021e-09	-2.02784
34522232	chr6:34522232:C:T	1.16227e-65	0.94127	-1.53669
34522346	chr6:34522346:T:C	1.62663e-66	-0.834737	-1.72714
34522359	chr6:34522359:G:A	3.86937e-66	-1.29021e-09	-1.69529
34522480	chr6:34522480:G:A	3.18992e-66	-0.344916	-1.54347
34522532	chr6:34522532:A:G	6.15842e-67	-2.74441	-0.788736
34522549	chr6:34522549:A:G	3.62236e-66	0.247662	-2.00892
34523278	chr6:34523278:C:T	2.77035e-66	-1.29021e-09	-2.02941
34523611	chr6:34523611:A:G	2.78684e-66	-0.0146115	-2.00886
34523741	chr6:34523741:T:G	1.1346e-66	-2.77279	-0.149312
34523971	chr6:34523971:T:A	1.07745e-66	-2.77301	-0.200769
34524111	chr6:34524111:G:A	9.73576e-67	-2.77092	-0.304241
34524230	chr6:34524230:C:T	3.03723e-66	0.0714275	-2.00886
34524238	chr6:34524238:T:C	1.07687e-66	-2.77302	-0.201303
34524456	chr6:34524456:A:G	1.13581e-66	-2.77306	-0.14798
34524529	chr6:34524529:C:A	1.32411e-66	-2.76764	-1.42404e-09
34524789	chr6:34524789:T:C	3.01666e-66	0.0645597	-2.00879
34525002	chr6:34525002:T:TG	3.02725e-66	0.0681344	-2.00886
34525235	chr6:34525235:T:C	8.99616e-67	-2.77296	-0.381206
34525679	chr6:34525679:A:C	9.93354e-67	-2.77306	-0.281995
34525695	chr6:34525695:A:G	5.57581e-66	-1.29021e-09	-1.32994
34526623	chr6:34526623:T:C	2.95377e-66	-1.29021e-09	-1.9653
34526682	chr6:34526682:T:C	1.01256e-66	-2.76379	-0.272108
34526700	chr6:34526700:C:T	3.82916e-66	-1.29021e-09	-1.70574
34527057	chr6:34527057:G:C	1.07617e-65	-1.29021e-09	-0.672384
34527100	chr6:34527100:G:C	2.76985e-66	-1.29021e-09	-2.02959
34527273	chr6:34527273:C:T	9.86578e-67	-2.76355	-0.298342
34527301	chr6:34527301:G:A	9.712e-67	-2.76479	-0.312814
34527534	chr6:34527534:G:T	2.88693e-66	-1.29021e-09	-1.98819
34527671	chr6:34527671:T:C	8.61742e-67	-2.77167	-0.425509
34528237	chr6:34528237:T:C	9.10747e-67	-2.77086	-0.371014
34528282	chr6:34528282:T:C	2.86447e-66	-1.29021e-09	-1.996
34528394	chr6:34528394:G:C	4.89938e-66	-1.29021e-09	-1.45927
34528397	chr6:34528397:T:C	8.50033e-66	0.259871	-1.16815
34528398	chr6:34528398:G:T	3.27094e-66	-1.29021e-09	-1.8633
34529302	chr6:34529302:G:C	1.92303e-66	-2.76875	0.374273
34529328	chr6:34529328:T:TTAATGGGTGACCATG	3.98234e-66	0.363467	-2.02998
34529381	chr6:34529381:T:TC	1.73145e-66	-2.49942	-1.42404e-09
34530190	chr6:34530190:G:A	1.0189e-66	-2.77201	-0.257646
34530551	chr6:34530551:C:T	6.99993e-67	-1.37496	-2.0301
34531146	chr6:34531146:C:T	7.63167e-67	-1.28859	-2.03008
34531168	chr6:34531168:CTCAT:C	5.556e-66	-1.29021e-09	-1.3335
34531443	chr6:34531443:G:A	3.98463e-66	-1.29021e-09	-1.66594
34531559	chr6:34531559:A:G	3.54071e-66	-1.29021e-09	-1.78405
34532279	chr6:34532279:C:T	5.58387e-67	-2.36215	-1.26893
34532534	chr6:34532534:CCCCCT:C	4.01212e-66	-1.29021e-09	-1.65906
34532996	chr6:34532996:C:T	4.10216e-66	0.393278	-2.03015
34533277	chr6:34533277:C:T	4.09712e-66	0.272081	-1.91018
34533417	chr6:34533417:G:A	3.89967e-66	-1.29021e-09	-1.68749
34533485	chr6:34533485:C:A	6.0689e-66	-1.29021e-09	-1.24521
34533729	chr6:34533729:A:G	5.93245e-66	-1.29021e-09	-1.26794
34534245	chr6:34534245:A:G	1.01175e-66	-2.77305	-0.263651
34534981	chr6:34534981:G:A	2.95376e-66	-1.29021e-09	-1.9653
34535561	chr6:34535561:A:G	5.00072e-66	-1.30657	-0.132228
34535662	chr6:34535662:T:C	5.14947e-66	-1.38775	-0.0217348
34535669	chr6:34535669:T:C	5.09203e-66	-1.39897	-0.0217348
34535740	chr6:34535740:A:C	5.13628e-66	-1.36883	-0.0432238
34535754	chr6:34535754:T:G	5.76821e-66	-1.29021e-09	-1.29602
34535867	chr6:34535867:T:G	2.63139e-66	-1.65234	-0.428524
34535900	chr6:34535900:T:C	2.50031e-66	-1.69836	-0.433605
34535962	chr6:34535962:T:C	2.38479e-66	-1.64171	-0.537557
34536265	chr6:34536265:T:G	7.7117e-67	-1.2886	-2.01963
34536572	chr6:34536572:C:T	3.56865e-66	-1.29021e-09	-1.77619
34536990	chr6:34536990:G:C	2.64835e-66	-1.6513	-0.423142
34537176	chr6:34537176:T:G	2.77328e-66	-1.29021e-09	-2.02835
34537344	chr6:34537344:A:G	6.10261e-66	-1.29021e-09	-1.23966
34538154	chr6:34538154:C:A	4.19569e-66	-1.29021e-09	-1.61432
34538620	chr6:34538620:T:C	3.68334e-66	0.114448	-1.85901
34538968	chr6:34538968:T:C	4.61806e-66	-1.29021e-09	-1.51841
34539071	chr6:34539071:C:T	1.63665e-65	-2.7203	2.46715
34539284	chr6:34539284:A:G	5.45837e-66	-1.29021e-09	-1.35123
34539534	chr6:34539534:A:G	2.42968e-67	-2.77055	-1.69266
34539574	chr6:34539574:G:A	1.32253e-65	-1.29021e-09	-0.466252
34540291	chr6:34540291:C:A	3.36562e-67	-2.77284	-1.36451
34540456	chr6:34540456:G:A	4.22725e-66	-1.29021e-09	-1.60683
34540582	chr6:34540582:C:CA	2.79152e-66	-1.29021e-09	-2.0218
34540619	chr6:34540619:T:G	2.79881e-66	-1.29021e-09	-2.01919
34540697	chr6:34540697:G:A	4.99166e-66	-1.29021e-09	-1.44061
34541418	chr6:34541418:G:A	2.78387e-66	-1.29021e-09	-2.02454
34541494	chr6:34541494:G:T	2.29711e-66	-2.21673	-1.42404e-09
34541624	chr6:34541624:C:T	3.77712e-67	-2.77138	-1.25062
34541670	chr6:34541670:G:A	4.50243e-67	-2.75693	-1.08942
34541776	chr6:34541776:C:T	4.6399e-67	-2.75254	-1.06373
34541866	chr6:34541866:TC:T	3.77737e-67	-2.77132	-1.25062
34541932	chr6:34541932:A:G	4.69416e-67	-2.75487	-1.04978
34542200	chr6:34542200:G:A	1.45252e-66	-2.67508	-1.42404e-09
34542289	chr6:34542289:A:G	6.8327e-66	-1.29021e-09	-1.12666
34542567	chr6:34542567:C:T	1.37524e-66	-2.72976	-1.42404e-09
34543052	chr6:34543052:T:C	4.46141e-67	-2.77015	-1.08535
34543061	chr6:34543061:G:A	7.43884e-67	-1.32104	-2.02321
34543213	chr6:34543213:AAAAAAAAG:A	3.11786e-67	-2.73174	-1.48208
34543330	chr6:34543330:C:T	6.7022e-67	-2.75201	-0.69652
34543837	chr6:34543837:G:A	7.18603e-66	-1.29021e-09	-1.07624
34544287	chr6:34544287:C:T	4.7931e-67	-2.74306	-1.04073
34544477	chr6:34544477:G:A	2.17317e-67	-2.63436	-1.94043
34544536	chr6:34544536:G:A	3.65904e-66	-1.29021e-09	-1.75118
34544651	chr6:34544651:T:A	2.21882e-66	-2.2514	-1.42404e-09
34544821	chr6:34544821:G:A	5.96334e-66	-1.29021e-09	-1.26275
34545489	chr6:34545489:C:A	1.02721e-66	-1.5874	-1.43413
34545727	chr6:34545727:T:G	2.85739e-66	-1.29021e-09	-1.99847
34545954	chr6:34545954:C:T	2.0092e-66	-2.35065	-1.42404e-09
34546460	chr6:34546460:T:C	2.77992e-66	-1.29021e-09	-2.02596
34547229	chr6:34547229:G:A	6.7351e-66	-1.29021e-09	-1.14105
34547757	chr6:34547757:G:A	5.26899e-67	-2.62784	-1.06129
34548022	chr6:34548022:A:G	6.56003e-66	-1.16739	-1.42404e-09
34548257	chr6:34548257:G:T	6.34178e-66	-1.29021e-09	-1.20122
34548515	chr6:34548515:G:A	5.68405e-67	-2.68398	-0.929328
34549292	chr6:34549292:A:T	4.62492e-67	-2.72509	-1.09442
34549449	chr6:34549449:C:T	7.36515e-66	-1.29021e-09	-1.05162
34549452	chr6:34549452:G:A	6.25268e-66	0.481817	-1.69719
34549478	chr6:34549478:C:T	2.95976e-66	-1.29021e-09	-1.96327
34549651	chr6:34549651:C:T	6.62413e-66	0.538529	-1.69619
34549985	chr6:34549985:A:G	2.83746e-67	-2.67254	-1.63552
34550494	chr6:34550494:G:A	2.59613e-67	-2.67195	-1.72499
34550542	chr6:34550542:G:A	2.76973e-66	-1.29021e-09	-2.02963
34550607	chr6:34550607:G:A	7.96309e-66	-1.29021e-09	-0.973565
34550808	chr6:34550808:T:G	5.99323e-66	-1.29021e-09	-1.25775
34551114	chr6:34551114:C:T	1.39238e-66	-2.71737	-1.42404e-09
34551247	chr6:34551247:A:G	2.76882e-66	-1.29021e-09	-2.02996
34551403	chr6:34551403:A:G	3.28819e-67	-2.74766	-1.41297
34551505	chr6:34551505:T:C	6.4561e-66	-1.29021e-09	-1.18336
34551582	chr6:34551582:G:C	6.01757e-65	-1.29021e-09	1.04889
34551594	chr6:34551594:C:T	1.98917e-67	-2.63495	-2.0283
34551612	chr6:34551612:G:A	6.14441e-66	-1.29021e-09	-1.23284
34551881	chr6:34551881:C:T	3.66822e-66	-1.29021e-09	-1.74868
34552250	chr6:34552250:C:T	3.23487e-66	-1.29021e-09	-1.87439
34552308	chr6:34552308:T:C	3.76247e-66	-1.29021e-09	-1.72331
34552381	chr6:34552381:T:C	6.71711e-66	-1.29021e-09	-1.14372
34552490	chr6:34552490:G:A	2.0623e-67	-2.59804	-2.0291
34552637	chr6:34552637:A:G	6.63761e-66	-1.29021e-09	-1.15563
34552714	chr6:34552714:C:A	2.83645e-66	-1.29021e-09	-2.00583
34552911	chr6:34552911:T:C	2.83368e-66	-1.29021e-09	-2.00681
34553337	chr6:34553337:C:T	2.77397e-66	-1.29021e-09	-2.0281
34553654	chr6:34553654:G:A	2.04452e-67	-2.7645	-1.8713
34553725	chr6:34553725:G:A	3.2356e-66	-1.29021e-09	-1.87417
34554192	chr6:34554192:G:A	3.58274e-66	0.142253	-1.91451
34554595	chr6:34554595:C:T	8.66535e-66	-1.29021e-09	-0.889049
34554995	chr6:34554995:C:T	5.43455e-67	-2.27972	-1.37847
34555120	chr6:34555120:C:G	4.82749e-67	-2.34417	-1.43247
34555203	chr6:34555203:TCCCA:T	4.77448e-67	-2.38854	-1.39915
34555632	chr6:34555632:G:A	1.62786e-65	-0.0491247	-0.209405
34555920	chr6:34555920:T:C	8.21016e-66	-1.29021e-09	-0.943009
34556277	chr6:34556277:A:G	1.83917e-67	-2.71314	-2.02851
34556611	chr6:34556611:C:G	4.71716e-66	-1.29021e-09	-1.49717
34556921	chr6:34556921:C:T	3.35201e-67	-2.43447	-1.70693
34556989	chr6:34556989:C:T	3.28202e-67	-2.43467	-1.72783
34557001	chr6:34557001:G:A	1.66218e-65	-0.418074	0.180406
34557052	chr6:34557052:T:A	1.23702e-66	-1.9069	-0.928775
34557258	chr6:34557258:G:A	1.7995e-66	-2.46087	-1.42404e-09
34557446	chr6:34557446:A:T	3.38499e-66	-1.29021e-09	-1.82903
34557455	chr6:34557455:A:T	9.18784e-66	-0.830501	-1.42404e-09
34557596	chr6:34557596:C:T	1.44497e-65	1.35784	-1.73555
34557702	chr6:34557702:C:A	7.8181e-66	-1.29021e-09	-0.991941
34557758	chr6:34557758:G:T	7.8181e-66	-1.29021e-09	-0.991941
34557875	chr6:34557875:T:G	7.87769e-66	-1.29021e-09	-0.984347
34557902	chr6:34557902:G:A	3.10528e-66	-1.29021e-09	-1.91528
34557988	chr6:34557988:G:T	5.23804e-66	-1.29021e-09	-1.39243
34558549	chr6:34558549:C:T	2.89359e-67	-2.62275	-1.66572
34558578	chr6:34558578:A:G	2.55897e-67	-2.39669	-2.01468
34558625	chr6:34558625:C:T	3.15373e-66	-1.29021e-09	-1.8998
34558716	chr6:34558716:C:T	4.47275e-66	-1.29021e-09	-1.55038
34558967	chr6:34558967:A:G	7.01781e-66	-1.29021e-09	-1.09993
34559242	chr6:34559242:G:A	2.59966e-67	-2.39395	-2.00164
34559368	chr6:34559368:T:G	3.8798e-66	-1.29021e-09	-1.6926
34559403	chr6:34559403:T:C	2.33624e-67	-2.50668	-1.99575
34559485	chr6:34559485:A:G	2.30267e-67	-2.51597	-2.00093
34559513	chr6:34559513:C:T	4.40242e-66	-1.29021e-09	-1.56623
34559638	chr6:34559638:G:A	4.17008e-67	-2.76413	-1.1589
34559831	chr6:34559831:G:C	5.13433e-67	-2.73134	-0.983674
34560070	chr6:34560070:G:A	5.95703e-66	-1.29021e-09	-1.26381
34560091	chr6:34560091:T:C	2.57459e-67	-2.48966	-1.91561
34560172	chr6:34560172:G:A	8.10431e-66	-1.29021e-09	-0.955986
34560360	chr6:34560360:G:A	2.61402e-66	-0.0577286	-2.02977
34560563	chr6:34560563:C:T	3.09104e-66	-1.29021e-09	-1.91987
34560740	chr6:34560740:C:T	4.55303e-67	-1.84078	-1.99439
34561071	chr6:34561071:C:T	5.02413e-67	-2.00767	-1.72905
34561142	chr6:34561142:C:A	4.26809e-66	-1.29021e-09	-1.59722
34561178	chr6:34561178:T:C	2.56547e-67	-2.76936	-1.63947
34561277	chr6:34561277:A:G	5.0033e-66	-1.29021e-09	-1.43828
34561318	chr6:34561318:A:G	3.65769e-66	-1.29021e-09	-1.75155
34561865	chr6:34561865:A:T	2.60817e-67	-2.57579	-1.81653
34561994	chr6:34561994:A:G	8.03926e-66	-1.29021e-09	-0.964045
34562038	chr6:34562038:T:C	5.05088e-66	-1.29021e-09	-1.42882
34562190	chr6:34562190:T:G	7.87501e-66	-1.29021e-09	-0.984688
34562388	chr6:34562388:C:T	2.1602e-67	-2.76345	-1.81732
34562565	chr6:34562565:A:G	5.98875e-66	-1.29021e-09	-1.2585
34562625	chr6:34562625:G:A	9.39891e-66	-1.29021e-09	-0.807788
34562656	chr6:34562656:A:G	1.95003e-67	-2.65945	-2.02368
34562758	chr6:34562758:C:T	6.28181e-66	-1.29021e-09	-1.21072
34562916	chr6:34562916:C:G	3.22342e-66	-1.87794	-1.42404e-09
34563139	chr6:34563139:G:C	2.26495e-67	-2.59487	-1.93854
34563373	chr6:34563373:C:T	6.14392e-67	-1.77418	-1.76132
34563523	chr6:34563523:T:C	2.16781e-66	-0.302283	-1.97238
34563724	chr6:34563724:T:C	1.69156e-66	-2.54085	0.0181205
34563846	chr6:34563846:G:T	4.29023e-67	-2.2239	-1.67073
34563974	chr6:34563974:C:A	4.44555e-66	-1.29021e-09	-1.55648
34564831	chr6:34564831:C:T	8.6546e-66	-1.29021e-09	-0.890291
34564850	chr6:34564850:C:G	3.79589e-66	-1.29021e-09	-1.71446
34565033	chr6:34565033:G:C	2.13037e-67	-2.5844	-2.01027
34565059	chr6:34565059:G:A	4.67916e-67	-2.47799	-1.32986
34565848	chr6:34565848:G:A	1.76684e-67	-2.75795	-2.02383
34565977	chr6:34565977:C:T	4.02797e-67	-2.39828	-1.55943
34566197	chr6:34566197:A:G	6.53274e-66	-1.29021e-09	-1.17156
34566790	chr6:34566790:A:G	5.30656e-66	-1.29021e-09	-1.37944
34566907	chr6:34566907:G:A	4.40794e-66	0.41841	-1.98339
34567025	chr6:34567025:G:A	6.71274e-66	-1.29021e-09	-1.14438
34567512	chr6:34567512:T:C	2.89515e-67	-2.35366	-1.93427
34567774	chr6:34567774:C:T	2.82241e-66	-1.29021e-09	-2.01079
34567926	chr6:34567926:G:A	3.12941e-66	-1.29021e-09	-1.90754
34567941	chr6:34567941:C:T	4.11636e-67	-1.94609	-1.98991
34567953	chr6:34567953:G:A	2.4001e-67	-2.7539	-1.72156
34568120	chr6:34568120:TG:T	3.06331e-66	-1.29021e-09	-1.92889
34568203	chr6:34568203:G:A	2.81145e-66	-1.29021e-09	-2.01468
34568209	chr6:34568209:C:T	3.59089e-67	-2.47927	-1.59329
34568875	chr6:34568875:G:A	3.47475e-67	-2.41344	-1.69201
34569086	chr6:34569086:G:A	3.74193e-66	-1.29021e-09	-1.72878
34569684	chr6:34569684:C:T	2.87091e-66	-1.29021e-09	-1.99375
34570438	chr6:34570438:G:A	7.85578e-65	-1.29021e-09	1.31545
34570565	chr6:34570565:A:T	4.40034e-67	-1.95778	-1.91151
34570640	chr6:34570640:C:T	4.13887e-67	-2.1688	-1.76175
34570734	chr6:34570734:G:A	3.10912e-66	-1.29021e-09	-1.91404
34570767	chr6:34570767:C:T	4.5923e-67	-2.17978	-1.64681
34570777	chr6:34570777:T:G	4.51289e-67	-2.09912	-1.74491
34570835	chr6:34570835:G:A	2.28533e-65	-1.29021e-09	0.0807138
34570943	chr6:34570943:A:G	4.32005e-66	-1.29021e-09	-1.58512
34571539	chr6:34571539:T:C	6.19119e-65	-1.29021e-09	1.07733
34571827	chr6:34571827:G:A	2.74392e-67	-2.3861	-1.95548
34572245	chr6:34572245:C:T	9.22971e-67	-1.17786	-1.95068
34572265	chr6:34572265:C:T	6.50347e-66	-1.29021e-09	-1.17605
34573012	chr6:34573012:G:A	2.14638e-65	-1.29021e-09	0.0179853
34573163	chr6:34573163:G:A	4.32423e-66	-1.29021e-09	-1.58415
34573259	chr6:34573259:C:T	4.38845e-66	-1.29021e-09	-1.56941
34573556	chr6:34573556:GCCCAGACTGGCTTCCCTC:G	4.05512e-66	-1.29021e-09	-1.6484
34573724	chr6:34573724:G:C	4.92714e-65	-1.29021e-09	0.848963
34573841	chr6:34573841:C:T	4.17484e-67	-2.0961	-1.82579
34574271	chr6:34574271:G:A	1.97054e-67	-2.77188	-1.90078
34574273	chr6:34574273:C:T	3.95094e-66	-1.29021e-09	-1.67443
34574885	chr6:34574885:T:C	1.83868e-67	-2.73576	-2.00615
34575199	chr6:34575199:T:A	3.38462e-66	-1.29021e-09	-1.82914
34575889	chr6:34575889:C:T	5.56323e-67	-2.38732	-1.24747
34576180	chr6:34576180:C:T	2.85e-65	0.301521	-1.42404e-09
34576364	chr6:34576364:G:A	6.12829e-65	-1.29021e-09	1.06712
34576677	chr6:34576677:G:A	2.9395e-66	-0.337441	-1.6327
34577095	chr6:34577095:T:G	2.66244e-65	0.233446	-1.42404e-09
34577254	chr6:34577254:T:TC	2.00181e-67	-2.73297	-1.92394
34577280	chr6:34577280:T:A	4.36448e-66	-1.29021e-09	-1.57488
34577644	chr6:34577644:G:A	4.13773e-66	-1.29021e-09	-1.62824
34577930	chr6:34577930:G:A	3.42672e-66	0.151921	-1.9687
34578684	chr6:34578684:A:G	5.04374e-67	-2.26808	-1.46473
34578948	chr6:34578948:A:G	2.98367e-66	-1.29021e-09	-1.95523
34578999	chr6:34578999:CCTT:C	4.59627e-67	-1.81014	-2.01558
34579232	chr6:34579232:G:A	4.01164e-66	-1.29021e-09	-1.65918
34579608	chr6:34579608:C:T	3.7376e-66	0.107967	-1.83791
34579613	chr6:34579613:C:A	4.00792e-66	-1.29021e-09	-1.66011
34579657	chr6:34579657:G:A	3.6047e-66	-1.29021e-09	-1.76614
34579696	chr6:34579696:G:A	3.49089e-66	-1.29021e-09	-1.79822
34580139	chr6:34580139:G:A	2.79765e-66	-1.29021e-09	-2.0196
34580341	chr6:34580341:T:C	6.57991e-67	-1.69082	-1.77613
34580429	chr6:34580429:T:A	7.17022e-67	-1.57731	-1.80372
34580519	chr6:34580519:C:T	6.85841e-67	-1.63455	-1.79094
34581014	chr6:34581014:C:T	3.28895e-66	-1.29021e-09	-1.85781
34581180	chr6:34581180:C:G	6.33291e-66	-1.29021e-09	-1.20262
34581384	chr6:34581384:T:C	3.51104e-66	-1.29021e-09	-1.79247
34581481	chr6:34581481:C:T	6.7015e-67	-1.55678	-1.89185
34581922	chr6:34581922:A:G	2.19158e-65	-0.702925	0.741751
34582033	chr6:34582033:T:C	2.60645e-65	-0.567449	0.77964
34582149	chr6:34582149:G:A	1.35708e-66	-2.74305	-1.42404e-09
34582880	chr6:34582880:A:C	2.36029e-65	-0.585101	0.698089
34583039	chr6:34583039:G:C	1.44572e-65	1.08926	-1.46645
34583090	chr6:34583090:A:G	1.18761e-65	-0.573851	-1.42404e-09
34583309	chr6:34583309:C:T	2.44408e-65	-0.639199	0.787069
34583329	chr6:34583329:T:C	6.1115e-66	-1.29021e-09	-1.23821
34583508	chr6:34583508:G:A	3.02084e-66	-1.29021e-09	-1.94285
34583596	chr6:34583596:C:T	2.85327e-66	-1.29021e-09	-1.99991
34584041	chr6:34584041:C:T	3.03945e-66	-1.29021e-09	-1.9367
34584074	chr6:34584074:T:C	5.81952e-66	0.509648	-1.79681
34584135	chr6:34584135:C:T	2.74511e-66	-0.999934	-1.03863
34584333	chr6:34584333:A:G	4.67477e-67	-2.64114	-1.16765
34584941	chr6:34584941:G:A	5.15832e-66	-1.29021e-09	-1.40777
34584959	chr6:34584959:G:A	5.41831e-67	-1.82775	-1.83343
34585020	chr6:34585020:G:A	4.61442e-67	-2.63351	-1.18827
34585271	chr6:34585271:A:G	3.93462e-65	-0.156515	0.780533
34585432	chr6:34585432:C:T	2.18401e-67	-2.77024	-1.79956
34586570	chr6:34586570:A:G	2.86993e-66	-1.29021e-09	-1.99409
34586762	chr6:34586762:CAGA:C	3.02084e-66	-1.29021e-09	-1.94285
34587129	chr6:34587129:C:T	5.98407e-66	-1.29021e-09	-1.25928
34587747	chr6:34587747:T:C	2.7722e-66	-1.29021e-09	-2.02874
34587889	chr6:34587889:A:AC	4.35184e-67	-2.68953	-1.19084
34587932	chr6:34587932:G:A	2.67565e-66	-1.34413	-0.720059
34589013	chr6:34589013:C:T	2.05261e-67	-2.74586	-1.88599
34589112	chr6:34589112:G:A	1.59187e-66	-2.58347	-1.42404e-09
34589455	chr6:34589455:C:T	3.14749e-66	-1.29021e-09	-1.90178
34589840	chr6:34589840:G:T	3.358e-66	-1.29021e-09	-1.83704
34589909	chr6:34589909:T:C	7.98445e-66	-1.29021e-09	-0.970887
34590709	chr6:34590709:C:T	2.50247e-66	-2.1311	-1.42404e-09
34591236	chr6:34591236:AT:A	3.02093e-66	-1.29021e-09	-1.94282
34591303	chr6:34591303:C:T	3.16106e-66	-1.29021e-09	-1.89747
34591451	chr6:34591451:C:T	8.21498e-66	-1.29021e-09	-0.942422
34591820	chr6:34591820:G:A	8.32444e-66	-0.929186	-1.42404e-09
34591986	chr6:34591986:C:T	4.79508e-67	-2.26422	-1.51916
34592238	chr6:34592238:G:A	2.91546e-66	-1.29021e-09	-1.97835
34592255	chr6:34592255:C:G	2.97757e-66	-1.29021e-09	-1.95727
34592513	chr6:34592513:TA:T	2.76824e-66	-1.29021e-09	-2.03017
34592892	chr6:34592892:T:G	4.28492e-66	-1.29021e-09	-1.59328
34593098	chr6:34593098:G:A	7.02474e-67	-1.60391	-1.79762
34593808	chr6:34593808:A:G	3.53648e-67	-2.68561	-1.40222
34593810	chr6:34593810:A:T	4.8541e-66	0.353472	-1.82203
34594419	chr6:34594419:A:G	3.7567e-67	-2.70735	-1.32008
34594498	chr6:34594498:A:C	7.9265e-66	-1.29021e-09	-0.978171
34594676	chr6:34594676:C:T	6.52413e-67	-1.68904	-1.78642
34594900	chr6:34594900:T:G	3.09721e-66	0.0155634	-1.93344
34595283	chr6:34595283:A:G	5.82073e-67	-1.77125	-1.81829
34595321	chr6:34595321:G:A	3.42904e-66	-1.29021e-09	-1.8161
34595521	chr6:34595521:T:G	1.5826e-66	-2.58931	-1.42404e-09
34596110	chr6:34596110:G:C	4.1432e-67	-2.69004	-1.23946
34596723	chr6:34596723:C:G	3.37631e-66	-1.29021e-09	-1.8316
34596949	chr6:34596949:C:T	3.39914e-66	-1.29021e-09	-1.82486
34597836	chr6:34597836:T:C	2.85913e-66	-1.29021e-09	-1.99786
34598168	chr6:34598168:C:A	3.36114e-66	-1.29021e-09	-1.8361
34598517	chr6:34598517:A:C	2.93498e-66	-1.29021e-09	-1.97168
34598694	chr6:34598694:G:A	8.17187e-66	-0.947684	-1.42404e-09
34599198	chr6:34599198:T:C	2.73196e-65	-0.559325	0.818546
34599203	chr6:34599203:T:C	7.9265e-66	-1.29021e-09	-0.978171
34599495	chr6:34599495:G:A	9.03914e-66	-0.846817	-1.42404e-09
34599543	chr6:34599543:C:T	3.27059e-66	-1.29021e-09	-1.86341
34599754	chr6:34599754:C:T	3.50881e-67	-2.77263	-1.32306
34599917	chr6:34599917:T:C	1.19229e-65	-1.15489	0.584968
34601036	chr6:34601036:G:A	3.44465e-66	-1.29021e-09	-1.81156
34601182	chr6:34601182:G:A	2.91405e-66	-1.29021e-09	-1.97884
34601397	chr6:34601397:T:TAAA	1.96869e-66	-2.37101	-1.42404e-09
34601401	chr6:34601401:G:GCA	1.97189e-66	-2.36939	-1.42404e-09
34601476	chr6:34601476:TA:T	1.50113e-65	1.46222	-1.8018
34601496	chr6:34601496:A:AG	6.92066e-66	-1.29021e-09	-1.11387
34601571	chr6:34601571:T:C	3.91538e-66	-1.29021e-09	-1.68347
34601630	chr6:34601630:A:T	3.06276e-66	-1.29021e-09	-1.92907
34601943	chr6:34601943:C:T	3.87512e-67	-1.98071	-2.01568
34601972	chr6:34601972:C:T	1.32066e-66	-2.77025	-1.42404e-09
34602037	chr6:34602037:T:C	9.83265e-67	-1.94687	-1.11839
34602269	chr6:34602269:C:T	2.95189e-66	-1.29021e-09	-1.96594
34602277	chr6:34602277:C:G	5.29343e-66	-1.29021e-09	-1.38191
34602293	chr6:34602293:C:T	2.65341e-65	-0.423549	0.653596
34602317	chr6:34602317:C:T	2.64184e-65	-0.425242	0.65092
34602579	chr6:34602579:G:A	3.14737e-66	-1.29021e-09	-1.90181
34602987	chr6:34602987:C:T	3.27059e-66	-1.29021e-09	-1.86341
34603418	chr6:34603418:G:A	2.58027e-65	-0.527099	0.729194
34604069	chr6:34604069:C:T	3.29472e-66	-1.29021e-09	-1.85606
34605354	chr6:34605354:G:A	7.71484e-67	-1.5368	-1.77103
34605436	chr6:34605436:C:T	2.47657e-65	-0.523397	0.684476
34606438	chr6:34606438:C:T	1.10085e-65	-0.649718	-1.42404e-09
34606524	chr6:34606524:C:A	3.02002e-66	-1.29021e-09	-1.94312
34607073	chr6:34607073:A:T	3.0202e-66	-1.29021e-09	-1.94306
34607459	chr6:34607459:CT:C	3.02097e-66	-1.29021e-09	-1.9428
34607787	chr6:34607787:T:G	3.02097e-66	-1.29021e-09	-1.9428
34608460	chr6:34608460:G:A	2.29631e-65	-0.552993	0.638501
34608656	chr6:34608656:G:A	6.36454e-67	-1.64464	-1.85559
34609889	chr6:34609889:T:G	5.87813e-66	-1.27714	-1.42404e-09
34609985	chr6:34609985:C:T	1.09788e-65	-0.652416	-1.42404e-09
34609999	chr6:34609999:T:A	2.77819e-65	-0.597787	0.87379
34610242	chr6:34610242:C:T	2.80193e-66	-1.29021e-09	-2.01807
34610319	chr6:34610319:G:A	2.82637e-66	-1.29021e-09	-2.00939
34610648	chr6:34610648:G:C	2.41175e-65	-0.586192	0.720747
34610983	chr6:34610983:C:T	3.00663e-66	-1.29021e-09	-1.94756
34611654	chr6:34611654:C:T	3.25907e-65	-0.72092	1.15656
34611874	chr6:34611874:A:G	5.35552e-66	-0.622512	-0.747741
34612090	chr6:34612090:A:G	3.50793e-66	-1.29021e-09	-1.79336
34612304	chr6:34612304:G:A	8.27493e-66	-1.29021e-09	-0.935152
34612407	chr6:34612407:T:C	4.9702e-66	-1.29021e-09	-1.44492
34612444	chr6:34612444:C:T	6.91192e-66	-0.137422	-0.977713
34612556	chr6:34612556:A:G	4.78965e-66	-1.29021e-09	-1.48193
34612610	chr6:34612610:G:A	3.42559e-66	-1.29021e-09	-1.81711
34612817	chr6:34612817:C:T	9.91051e-66	-0.754786	-1.42404e-09
34612967	chr6:34612967:C:T	3.92703e-67	-2.66285	-1.32023
34612968	chr6:34612968:G:A	4.61671e-66	-1.29021e-09	-1.5187
34612974	chr6:34612974:C:T	6.9413e-67	-1.61436	-1.79912
34612997	chr6:34612997:T:G	1.53772e-66	-2.61808	-1.42404e-09
34613022	chr6:34613022:A:G	1.71212e-66	-2.51065	-1.42404e-09
34613182	chr6:34613182:C:G	1.85537e-65	1.8616	-1.98931
34613278	chr6:34613278:G:A	2.75676e-65	-0.405847	0.674106
34613608	chr6:34613608:C:T	3.88613e-65	2.11074	-1.49912
34613859	chr6:34613859:T:G	6.82369e-67	-1.65213	-1.77843
34614160	chr6:34614160:C:T	1.38037e-65	1.38103	-1.80448
34614219	chr6:34614219:G:A	8.86964e-66	-1.29021e-09	-0.865747
34614279	chr6:34614279:G:A	3.07212e-66	-1.29021e-09	-1.92602
34614338	chr6:34614338:C:T	3.0431e-66	-1.29021e-09	-1.93551
34614502	chr6:34614502:T:TA	1.76571e-66	-0.574446	-1.90538
34614559	chr6:34614559:A:G	2.98016e-66	-1.29021e-09	-1.9564
34615231	chr6:34615231:T:G	2.82537e-66	-1.29021e-09	-2.00974
34615329	chr6:34615329:C:T	3.2692e-65	2.01649	-1.57774
34615544	chr6:34615544:C:T	1.9352e-66	-2.38817	-1.42404e-09
34615690	chr6:34615690:C:T	8.1419e-66	-1.29021e-09	-0.951359
34616081	chr6:34616081:T:C	2.94015e-66	-1.96992	-1.42404e-09
34617280	chr6:34617280:T:C	3.02308e-66	-1.29021e-09	-1.94211
34617515	chr6:34617515:C:T	3.35396e-66	-1.29021e-09	-1.83824
34617567	chr6:34617567:C:T	2.07869e-66	-0.601583	-1.71506
34617617	chr6:34617617:G:A	3.02084e-66	-1.29021e-09	-1.94285
34618154	chr6:34618154:A:G	1.1511e-65	1.30433	-1.9094
34618920	chr6:34618920:G:A	8.09622e-66	-1.29021e-09	-0.956985
34618986	chr6:34618986:C:T	3.97266e-67	-2.66012	-1.31141
34619045	chr6:34619045:A:C	3.24024e-66	-1.29021e-09	-1.87273
34620190	chr6:34620190:G:A	4.08671e-67	-2.6577	-1.28552
34620247	chr6:34620247:T:G	3.4372e-66	-1.29021e-09	-1.81372
34620319	chr6:34620319:G:A	3.67021e-66	-1.29021e-09	-1.74813
34620894	chr6:34620894:G:A	1.6737e-65	1.77297	-2.00373
34621115	chr6:34621115:C:T	2.90381e-65	1.853	-1.53277
34621855	chr6:34621855:C:T	4.032e-66	-1.65412	-1.42404e-09
34621876	chr6:34621876:T:C	3.09269e-66	-1.29021e-09	-1.91934
34622521	chr6:34622521:C:CTTA	1.92659e-65	1.42526	-1.5153
34622637	chr6:34622637:C:T	3.45768e-66	-1.29021e-09	-1.80778
34622741	chr6:34622741:C:T	3.6359e-65	2.04684	-1.50178
34623212	chr6:34623212:T:C	3.11943e-66	-1.29021e-09	-1.91073
34623543	chr6:34623543:G:C	6.10628e-67	-1.61851	-1.92314
34624002	chr6:34624002:T:C	5.33963e-67	-2.70395	-0.97186
34624030	chr6:34624030:C:T	3.025e-66	-1.29021e-09	-1.94147
34624504	chr6:34624504:T:G	3.16e-66	-1.29021e-09	-1.89781
34624553	chr6:34624553:C:T	2.79627e-66	-1.29021e-09	-2.0201
34624673	chr6:34624673:A:C	1.34043e-66	-2.75539	-1.42404e-09
34624846	chr6:34624846:C:T	4.44069e-66	-1.29021e-09	-1.55757
34624954	chr6:34624954:G:A	1.23818e-65	1.27414	-1.8063
34624989	chr6:34624989:T:G	3.3374e-66	-1.29021e-09	-1.84319
34626137	chr6:34626137:AC:A	1.87615e-66	-2.41916	-1.42404e-09
34626477	chr6:34626477:G:A	3.41704e-65	1.97671	-1.49373
34626663	chr6:34626663:G:A	1.44279e-65	1.43775	-1.81697
34627097	chr6:34627097:C:A	3.25735e-65	1.91252	-1.4774
34627575	chr6:34627575:G:C	4.04942e-66	0.306532	-1.95634
34627766	chr6:34627766:T:C	2.79736e-65	-0.356682	0.63956
34627859	chr6:34627859:A:G	8.40778e-67	-1.52668	-1.69513
34628115	chr6:34628115:G:A	3.62625e-67	-2.65777	-1.40499
34628722	chr6:34628722:C:T	3.89885e-66	-1.29021e-09	-1.6877
34629291	chr6:34629291:T:C	7.65963e-66	-1.29021e-09	-1.01242
34629481	chr6:34629481:T:G	3.16268e-66	-1.29021e-09	-1.89696
34629688	chr6:34629688:T:G	2.81143e-66	-1.29021e-09	-2.01469
34629736	chr6:34629736:T:C	1.99011e-65	-0.4379	0.380291
34630624	chr6:34630624:C:T	3.71091e-67	-2.68517	-1.35452
34630809	chr6:34630809:C:CTGGCTTGTTCTA	5.27848e-66	-1.29021e-09	-1.38474
34631132	chr6:34631132:A:G	1.22905e-65	-1.29021e-09	-0.539557
34631314	chr6:34631314:C:G	2.99939e-66	-1.29021e-09	-1.94997
34631515	chr6:34631515:C:G	4.24713e-65	2.55022	-1.84977
34631928	chr6:34631928:T:C	2.52206e-67	-2.40849	-2.0174
34631961	chr6:34631961:T:TG	1.94374e-65	-0.429316	0.348135
34632103	chr6:34632103:T:C	4.9922e-66	-1.29021e-09	-1.4405
34632302	chr6:34632302:G:A	3.25906e-65	2.24956	-1.81392
34632803	chr6:34632803:G:A	7.58899e-66	-1.29021e-09	-1.02168
34633254	chr6:34633254:AAC:A	1.75983e-65	1.58103	-1.76161
34634451	chr6:34634451:G:A	1.04953e-65	-1.29021e-09	-0.697459
34634731	chr6:34634731:A:T	8.57643e-67	-1.53822	-1.66373
34634908	chr6:34634908:T:C	7.53656e-67	-1.52053	-1.81067
34635330	chr6:34635330:G:A	4.69409e-66	-1.29021e-09	-1.50208
34635384	chr6:34635384:G:A	3.26746e-67	-2.69677	-1.47019
34635526	chr6:34635526:T:C	4.16015e-65	0.679754	-1.42404e-09
34635795	chr6:34635795:A:G	6.97372e-67	-1.49327	-1.91555
34635854	chr6:34635854:T:G	4.67218e-66	0.401288	-1.90805
34635864	chr6:34635864:C:T	8.34257e-66	-1.29021e-09	-0.927011
34635869	chr6:34635869:G:A	7.2966e-67	-1.5152	-1.84835
34636558	chr6:34636558:C:A	2.81322e-67	-2.67451	-1.64213
34636756	chr6:34636756:A:G	2.88498e-66	-1.29021e-09	-1.98886
34637368	chr6:34637368:G:A	2.35215e-65	-0.397081	0.506615
34637379	chr6:34637379:T:C	2.42551e-67	-2.44583	-2.0191
34637562	chr6:34637562:T:C	8.01636e-66	-1.29021e-09	-0.966897
34637806	chr6:34637806:A:C	6.82461e-66	-1.29021e-09	-1.12785
34637949	chr6:34637949:T:C	6.78204e-66	-1.29021e-09	-1.1341
34638032	chr6:34638032:G:A	3.48063e-66	-1.29021e-09	-1.80117
34638599	chr6:34638599:G:A	2.17666e-65	2.05984	-2.02784
34638603	chr6:34638603:G:A	3.76199e-66	-1.29021e-09	-1.72343
34638609	chr6:34638609:T:C	3.13521e-67	-2.65312	-1.55515
34638983	chr6:34638983:T:C	7.05399e-66	-1.29021e-09	-1.09479
34639590	chr6:34639590:C:T	7.34189e-66	-1.29021e-09	-1.05479
34640181	chr6:34640181:G:T	1.72798e-66	-2.50143	-1.42404e-09
34640230	chr6:34640230:C:T	3.03033e-66	-1.29021e-09	-1.93971
34640359	chr6:34640359:C:G	3.3062e-65	2.23805	-1.78805
34640567	chr6:34640567:G:A	2.67127e-67	-2.68619	-1.68223
34640703	chr6:34640703:C:T	2.30941e-65	-0.379875	0.47107
34640808	chr6:34640808:C:T	1.40171e-65	0.902616	-1.31072
34640863	chr6:34640863:G:A	2.02252e-65	1.48759	-1.52904
34641304	chr6:34641304:G:A	2.96824e-66	-1.29021e-09	-1.96041
34641348	chr6:34641348:T:C	3.03026e-66	-1.29021e-09	-1.93973
34641685	chr6:34641685:C:T	2.44967e-67	-2.71697	-1.73804
34641956	chr6:34641956:C:T	2.87448e-66	-1.29021e-09	-1.99251
34642392	chr6:34642392:G:A	2.77197e-66	-1.29021e-09	-2.02882
34642807	chr6:34642807:G:A	1.61488e-65	1.75962	-2.02615
34643192	chr6:34643192:G:A	3.82639e-66	0.22076	-1.92722
34643223	chr6:34643223:C:T	1.9019e-65	1.66127	-1.76422
34643278	chr6:34643278:G:A	4.7723e-66	-1.29021e-09	-1.48555
34643408	chr6:34643408:C:T	2.77792e-67	-2.67799	-1.65127
34643688	chr6:34643688:T:C	2.88923e-66	-1.29021e-09	-1.98739
34643743	chr6:34643743:C:T	7.9668e-66	-1.29021e-09	-0.973099
34644006	chr6:34644006:C:G	8.62532e-66	-1.29021e-09	-0.89368
34644894	chr6:34644894:T:C	2.84255e-66	-1.29021e-09	-2.00368
34645853	chr6:34645853:C:T	3.11769e-67	-2.68102	-1.53286
34646836	chr6:34646836:A:G	5.27567e-66	-1.29021e-09	-1.38528
34646871	chr6:34646871:G:A	2.82363e-66	-1.29021e-09	-2.01036
34647045	chr6:34647045:G:GACA	2.2218e-65	-0.37791	0.43043
34647622	chr6:34647622:G:C	5.17546e-66	-1.29021e-09	-1.40445
34647666	chr6:34647666:A:G	2.33336e-65	-0.33931	0.440821
34647806	chr6:34647806:G:A	2.77868e-66	-1.29021e-09	-2.02641
34648111	chr6:34648111:T:C	3.30837e-66	-1.29021e-09	-1.85193
34648545	chr6:34648545:G:C	4.70041e-67	-2.43264	-1.37068
34648877	chr6:34648877:T:A	1.85659e-65	-0.54717	0.420117
34650092	chr6:34650092:TA:T	7.58989e-67	-1.57744	-1.74671
34650491	chr6:34650491:C:T	3.11378e-66	-1.29021e-09	-1.91255
34650579	chr6:34650579:T:C	2.38615e-64	0.967404	1.45907
34650739	chr6:34650739:T:C	2.43817e-65	-0.329123	0.474572
34651116	chr6:34651116:G:A	7.55941e-67	-1.5622	-1.76598
34651181	chr6:34651181:C:G	7.6177e-67	-1.55714	-1.76335
34651223	chr6:34651223:G:A	4.98741e-66	-1.29021e-09	-1.44147
34651350	chr6:34651350:T:C	5.19515e-66	-1.29021e-09	-1.40066
34651615	chr6:34651615:C:A	3.50951e-67	-2.68152	-1.41397
34651703	chr6:34651703:A:G	4.92061e-66	-1.29021e-09	-1.45495
34652376	chr6:34652376:T:A	7.18107e-67	-1.47171	-1.90781
34652752	chr6:34652752:A:G	3.48965e-65	2.26371	-1.75971
34653212	chr6:34653212:T:C	1.31701e-66	-2.77302	-1.42404e-09
34653392	chr6:34653392:G:A	4.23558e-66	0.304048	-1.90891
34653394	chr6:34653394:T:C	1.84546e-65	-0.609299	0.476228
34653537	chr6:34653537:T:C	8.13229e-67	-1.50024	-1.75488
34653581	chr6:34653581:T:C	2.53189e-65	2.21232	-2.02915
34653693	chr6:34653693:A:G	7.55116e-67	-1.56906	-1.76021
34653807	chr6:34653807:T:C	5.42534e-67	-2.34383	-1.31605
34653877	chr6:34653877:A:T	2.9299e-66	-1.29021e-09	-1.97341
34654644	chr6:34654644:T:C	2.87737e-66	-1.29021e-09	-1.99151
34654784	chr6:34654784:AG:A	2.78788e-67	-2.55069	-1.77499
34654899	chr6:34654899:A:G	1.80412e-65	1.60123	-1.75696
34655214	chr6:34655214:C:T	1.66565e-65	1.53406	-1.76964
34655349	chr6:34655349:A:G	7.91491e-66	-1.29021e-09	-0.979634
34655612	chr6:34655612:T:C	2.727e-65	2.06373	-1.80632
34655632	chr6:34655632:T:C	4.97654e-66	-1.29021e-09	-1.44365
34656040	chr6:34656040:C:T	9.566e-66	0.619764	-1.40993
34656128	chr6:34656128:C:T	9.96375e-67	-1.33756	-1.71445
34656425	chr6:34656425:A:C	3.6676e-66	-1.74885	-1.42404e-09
34656751	chr6:34656751:A:G	2.49778e-65	2.19501	-2.02541
34656797	chr6:34656797:A:G	2.77905e-66	-1.29021e-09	-2.02627
34657057	chr6:34657057:T:G	2.41963e-65	2.16461	-2.02679
34657212	chr6:34657212:AAGT:A	7.96524e-66	-1.29021e-09	-0.973295
34657371	chr6:34657371:G:A	4.84894e-66	-1.29021e-09	-1.46962
34657434	chr6:34657434:C:T	1.65877e-65	1.52435	-1.76407
34657781	chr6:34657781:G:C	5.57771e-66	-1.29021e-09	-1.3296
34657872	chr6:34657872:G:C	4.62508e-66	-1.29021e-09	-1.51689
34657898	chr6:34657898:A:G	2.83244e-66	-1.29021e-09	-2.00724
34658201	chr6:34658201:T:G	5.28951e-66	-1.29021e-09	-1.38266
34658496	chr6:34658496:T:C	9.54463e-66	-0.792404	-1.42404e-09
34658879	chr6:34658879:G:C	2.89985e-66	-1.29021e-09	-1.98372
34659563	chr6:34659563:T:C	2.99171e-66	-1.29021e-09	-1.95254
34659912	chr6:34659912:C:T	3.21769e-67	-2.68101	-1.50129
34660424	chr6:34660424:G:C	2.90665e-66	-1.29021e-09	-1.98138
34660550	chr6:34660550:T:C	4.90962e-66	-1.29021e-09	-1.45719
34660558	chr6:34660558:T:C	3.15113e-65	2.20032	-1.79836
34660853	chr6:34660853:A:G	4.78835e-66	-1.29021e-09	-1.4822
34661478	chr6:34661478:G:C	3.03061e-66	-1.29021e-09	-1.93962
34661515	chr6:34661515:A:G	4.91715e-66	-1.29021e-09	-1.45565
34661708	chr6:34661708:A:T	3.51022e-65	2.29793	-1.78805
34661852	chr6:34661852:G:A	2.77153e-66	-1.29021e-09	-2.02898
34661974	chr6:34661974:A:C	8.02068e-66	-1.29021e-09	-0.966358
34662468	chr6:34662468:G:A	2.89445e-67	-2.67264	-1.61553
34662909	chr6:34662909:A:C	3.55079e-65	2.30643	-1.78506
34663294	chr6:34663294:G:A	2.98052e-66	-1.29021e-09	-1.95628
34663402	chr6:34663402:G:A	3.20428e-65	2.20855	-1.78986
34663577	chr6:34663577:C:T	3.03025e-66	-1.29021e-09	-1.93974
34663844	chr6:34663844:T:A	3.53135e-65	2.29549	-1.7796
34664614	chr6:34664614:A:G	8.4779e-67	-1.55997	-1.65353
34664757	chr6:34664757:A:G	7.89696e-66	-1.29021e-09	-0.981904
34665626	chr6:34665626:G:A	2.98912e-66	-1.29021e-09	-1.9534
34666085	chr6:34666085:C:T	2.39001e-65	-0.217798	0.343298
34666234	chr6:34666234:G:C	9.04974e-67	-1.49414	-1.65409
34666576	chr6:34666576:G:A	2.13432e-65	-0.368371	0.380721
34666717	chr6:34666717:CAT:C	3.49346e-66	0.128818	-1.92631
34667111	chr6:34667111:C:G	8.00399e-66	-1.29021e-09	-0.968442
34667176	chr6:34667176:A:G	1.89474e-65	1.63601	-1.74272
34667871	chr6:34667871:C:T	2.9119e-66	-1.29021e-09	-1.97958
34668032	chr6:34668032:A:C	1.5912e-65	1.47173	-1.75304
34668926	chr6:34668926:C:T	2.90766e-66	-1.29021e-09	-1.98103
34669143	chr6:34669143:T:C	3.28829e-66	-1.29021e-09	-1.85802
34669536	chr6:34669536:A:G	3.4723e-65	2.28995	-1.79093
34669956	chr6:34669956:G:A	4.17285e-66	-1.29021e-09	-1.61978
34670166	chr6:34670166:G:A	3.35047e-65	2.25111	-1.78781
34670836	chr6:34670836:C:A	3.04319e-67	-2.69072	-1.54734
34671328	chr6:34671328:G:A	6.59158e-66	0.175852	-1.33844
34671459	chr6:34671459:T:G	2.91738e-66	-1.29021e-09	-1.9777
34671531	chr6:34671531:A:C	4.78714e-66	-1.29021e-09	-1.48245
34672155	chr6:34672155:T:C	2.89201e-66	-1.29021e-09	-1.98643
34672616	chr6:34672616:A:T	3.60842e-65	2.32072	-1.78325
34672926	chr6:34672926:G:A	2.77793e-66	-1.29021e-09	-2.02668
34672935	chr6:34672935:CA:C	1.00067e-65	-1.29021e-09	-0.745129
34673093	chr6:34673093:C:T	1.86728e-66	-2.4239	-1.42404e-09
34673447	chr6:34673447:C:A	2.33621e-67	-2.66702	-1.83542
34674617	chr6:34674617:G:A	4.50109e-66	-1.29021e-09	-1.54406
34675402	chr6:34675402:A:G	2.15898e-65	-0.439251	0.46309
34675846	chr6:34675846:G:C	1.3308e-66	-2.7626	-1.42404e-09
34675975	chr6:34675975:T:C	7.80975e-67	-1.57943	-1.71616
34676304	chr6:34676304:C:A	2.68054e-67	-2.7022	-1.66275
34676604	chr6:34676604:G:T	3.11161e-66	-1.29021e-09	-1.91324
34676659	chr6:34676659:C:T	3.20288e-66	-1.29021e-09	-1.88433
34676767	chr6:34676767:CAAAAT:C	2.66747e-67	-2.69587	-1.67397
34676826	chr6:34676826:A:T	3.02913e-66	-1.29021e-09	-1.94011
34676972	chr6:34676972:T:C	1.61392e-66	-2.70957	0.139856
34677086	chr6:34677086:T:C	1.08762e-65	0.0944587	-0.756264
34677249	chr6:34677249:A:G	3.54237e-65	2.28378	-1.76478
34677489	chr6:34677489:A:G	7.87128e-67	-1.57172	-1.71603
34677545	chr6:34677545:G:T	1.49749e-65	1.49111	-1.83312
34677998	chr6:34677998:T:G	1.26322e-65	1.06961	-1.58175
34678239	chr6:34678239:C:T	3.04598e-66	-1.29021e-09	-1.93456
34678385	chr6:34678385:T:C	7.93099e-67	-1.63067	-1.64951
34679140	chr6:34679140:A:G	2.16079e-65	-0.421474	0.446153
34679223	chr6:34679223:A:T	1.39678e-66	-2.71421	-1.42404e-09
34679464	chr6:34679464:A:G	5.16462e-66	0.502558	-1.90911
34679957	chr6:34679957:C:A	1.03775e-65	-1.29021e-09	-0.708738
34680201	chr6:34680201:G:A	2.19082e-65	-0.383022	0.421503
34680533	chr6:34680533:C:T	6.8075e-66	-1.29021e-09	-1.13036
34680763	chr6:34680763:C:A	4.6734e-66	-1.29021e-09	-1.50649
34680984	chr6:34680984:G:C	2.5212e-65	2.20339	-2.02446
34681261	chr6:34681261:A:T	2.79983e-66	-1.29021e-09	-2.01882
34681334	chr6:34681334:A:G	3.03108e-66	-1.29021e-09	-1.93946
34681799	chr6:34681799:C:G	3.80844e-65	2.37183	-1.78041
34681943	chr6:34681943:C:A	7.65242e-66	-1.29021e-09	-1.01336
34682116	chr6:34682116:G:A	3.47783e-67	-2.661	-1.44356
34682313	chr6:34682313:G:A	2.81168e-66	-1.29021e-09	-2.0146
34682539	chr6:34682539:T:A	8.1055e-66	-1.29021e-09	-0.955839
34683088	chr6:34683088:T:G	6.37964e-65	1.10732	-1.42404e-09
34683123	chr6:34683123:T:A	7.86687e-66	-0.985722	-1.42404e-09
34683156	chr6:34683156:ACG:A	3.03388e-66	-1.29021e-09	-1.93854
34683201	chr6:34683201:T:C	2.5257e-65	2.20706	-2.02634
34683207	chr6:34683207:T:C	7.37302e-67	-1.58174	-1.7714
34683783	chr6:34683783:C:T	7.45697e-67	-1.52064	-1.82118
34683898	chr6:34683898:A:G	4.49518e-66	-1.29021e-09	-1.54538
34684168	chr6:34684168:C:T	8.1936e-66	-1.29021e-09	-0.945028
34684741	chr6:34684741:T:C	3.21905e-66	-1.29021e-09	-1.8793
34684764	chr6:34684764:G:A	3.19213e-66	-1.29021e-09	-1.88769
34685254	chr6:34685254:G:C	2.894e-66	-1.29021e-09	-1.98574
34685491	chr6:34685491:T:C	1.83067e-65	-0.579711	0.438594
34685862	chr6:34685862:A:G	3.50567e-65	2.30009	-1.7915
34686110	chr6:34686110:T:C	1.47995e-66	-2.65637	-1.42404e-09
34686275	chr6:34686275:C:T	8.05711e-66	-1.29021e-09	-0.961827
34686277	chr6:34686277:G:A	2.54581e-67	-2.6741	-1.74242
34687223	chr6:34687223:C:T	2.30787e-65	-0.439287	0.529814
34687302	chr6:34687302:C:T	2.77069e-66	-1.29021e-09	-2.02929
34687672	chr6:34687672:T:C	1.39747e-65	-1.29021e-09	-0.41113
34687786	chr6:34687786:G:A	2.57068e-67	-2.66674	-1.74005
34687817	chr6:34687817:C:G	5.46051e-65	0.951745	-1.42404e-09
34687829	chr6:34687829:G:A	3.33501e-66	-1.29021e-09	-1.84391
34688945	chr6:34688945:A:G	2.47272e-65	-0.371506	0.531026
34688970	chr6:34688970:A:G	3.02833e-66	-1.29021e-09	-1.94037
34689592	chr6:34689592:G:A	7.0123e-66	-1.10072	-1.42404e-09
34689816	chr6:34689816:A:G	3.59774e-66	-1.29021e-09	-1.76808
34690183	chr6:34690183:G:A	7.6318e-66	-1.29021e-09	-1.01606
34690226	chr6:34690226:T:C	5.14773e-67	-2.65436	-1.05805
34690227	chr6:34690227:G:A	3.19223e-66	-1.29021e-09	-1.88766
34690303	chr6:34690303:A:C	2.00498e-65	-0.457016	0.406851
34690595	chr6:34690595:G:C	7.99832e-66	-1.29021e-09	-0.969151
34690745	chr6:34690745:C:G	3.54763e-66	-1.29021e-09	-1.7821
34691145	chr6:34691145:C:T	6.8535e-66	-1.29021e-09	-1.12362
34691277	chr6:34691277:T:C	6.86625e-67	-1.66733	-1.75702
34691457	chr6:34691457:A:G	3.18395e-67	-2.69477	-1.49808
34691485	chr6:34691485:A:G	3.02916e-66	-1.29021e-09	-1.9401
34691625	chr6:34691625:G:A	2.11841e-65	2.03101	-2.02614
34691713	chr6:34691713:T:C	8.09833e-66	-1.29021e-09	-0.956724
34692161	chr6:34692161:G:A	3.4918e-67	-2.69709	-1.40346
34692359	chr6:34692359:A:G	2.77819e-66	-1.29021e-09	-2.02658
34692514	chr6:34692514:A:C	5.15011e-66	-1.29021e-09	-1.40936
34692547	chr6:34692547:C:T	2.06708e-65	-0.614547	0.594888
34692589	chr6:34692589:T:C	2.78587e-66	-1.29021e-09	-2.02382
34692775	chr6:34692775:A:G	2.46586e-65	2.18107	-2.02433
34693071	chr6:34693071:C:T	7.63084e-66	-1.29021e-09	-1.01618
34693158	chr6:34693158:C:G	2.44772e-65	2.17566	-2.0263
34693873	chr6:34693873:G:C	2.83373e-66	-1.29021e-09	-2.00679
34694714	chr6:34694714:C:T	5.36655e-66	0.515036	-1.88323
34695388	chr6:34695388:G:C	3.46191e-65	2.29227	-1.79625
34695479	chr6:34695479:C:A	2.80767e-66	-1.29021e-09	-2.01603
34695710	chr6:34695710:A:T	3.19222e-65	0.188667	0.226253
34695821	chr6:34695821:C:T	8.26246e-67	-1.56441	-1.67483
34696981	chr6:34696981:G:A	3.19166e-66	-1.29021e-09	-1.88784
34697665	chr6:34697665:G:A	1.60824e-65	1.75949	-2.03015
34698095	chr6:34698095:A:G	7.76634e-66	-1.29021e-09	-0.998583
34698367	chr6:34698367:G:A	8.07932e-66	-1.29021e-09	-0.959074
34698910	chr6:34698910:G:A	3.02236e-66	-1.29021e-09	-1.94234
34699058	chr6:34699058:A:T	1.75019e-65	1.83641	-2.02248
34699291	chr6:34699291:G:A	7.36097e-66	-1.29021e-09	-1.05219
34699298	chr6:34699298:G:A	2.12263e-65	-0.305615	0.312474
34699627	chr6:34699627:G:A	2.72444e-67	-2.72702	-1.62169
34699882	chr6:34699882:C:G	3.9632e-66	-1.29021e-09	-1.67133
34700665	chr6:34700665:A:G	1.74872e-65	1.43637	-1.62328
34700858	chr6:34700858:C:T	1.23734e-65	-0.486226	-0.046608
34700897	chr6:34700897:T:C	4.23573e-66	0.345099	-1.94993
34700917	chr6:34700917:C:T	1.84319e-65	1.47898	-1.61328
34701079	chr6:34701079:T:A	8.26283e-66	-1.29021e-09	-0.936615
34701131	chr6:34701131:C:T	3.03986e-66	-1.29021e-09	-1.93657
34701323	chr6:34701323:C:T	3.37561e-66	-1.29021e-09	-1.83181
34701607	chr6:34701607:G:A	1.93017e-65	-0.434712	0.346524
34702100	chr6:34702100:TGCCTGTAATCCCA:T	4.06074e-65	2.65173	-1.99616
34702567	chr6:34702567:C:T	5.53328e-66	-1.29021e-09	-1.3376
34702618	chr6:34702618:C:T	1.98603e-65	-0.500498	0.440838
34702807	chr6:34702807:C:T	3.05488e-67	-2.73674	-1.49748
34702917	chr6:34702917:A:G	1.74858e-65	-1.29021e-09	-0.186994
34703009	chr6:34703009:G:T	3.53656e-67	-2.66556	-1.42225
34703143	chr6:34703143:C:T	3.53836e-66	-1.29021e-09	-1.78472
34703198	chr6:34703198:G:A	1.89773e-65	-0.282397	0.17726
34703202	chr6:34703202:G:A	2.99121e-67	-2.60858	-1.64671
34703421	chr6:34703421:T:C	8.16493e-67	-1.55565	-1.69547
34703842	chr6:34703842:C:T	2.2428e-65	2.05113	-1.9892
34704232	chr6:34704232:G:A	4.50482e-66	-1.29021e-09	-1.54324
34704865	chr6:34704865:A:G	1.81519e-65	1.53383	-1.68344
34704910	chr6:34704910:T:C	6.79336e-66	-1.29021e-09	-1.13244
34705372	chr6:34705372:C:T	3.1423e-67	-2.66979	-1.53622
34705467	chr6:34705467:CT:C	9.29075e-66	-1.29021e-09	-0.819363
34705719	chr6:34705719:G:A	3.27409e-67	-2.65837	-1.50656
34705901	chr6:34705901:G:A	1.98008e-65	-0.376799	0.314139
34708145	chr6:34708145:T:C	7.5885e-66	-1.29021e-09	-1.02175
34708326	chr6:34708326:G:A	7.29939e-66	-1.29021e-09	-1.06059
34708547	chr6:34708547:G:A	1.5599e-66	-2.60376	-1.42404e-09
34708838	chr6:34708838:T:C	2.94015e-66	-1.29021e-09	-1.96992
34709049	chr6:34709049:C:T	3.78882e-66	-0.38484	-1.33149
34709223	chr6:34709223:G:T	1.73831e-66	-2.49547	-1.42404e-09
34709261	chr6:34709261:G:A	3.1846e-66	-1.29021e-09	-1.89006
34709268	chr6:34709268:T:C	2.91e-67	-2.62877	-1.65404
34709326	chr6:34709326:G:A	1.98331e-66	-0.640567	-1.72305
34709779	chr6:34709779:G:A	4.76117e-66	-1.29021e-09	-1.48789
34709794	chr6:34709794:G:C	5.11175e-66	0.511801	-1.92864
34709952	chr6:34709952:T:G	2.9335e-66	-1.29021e-09	-1.97219
34710107	chr6:34710107:T:A	8.07439e-66	-1.29021e-09	-0.959685
34710108	chr6:34710108:C:T	8.06096e-66	-1.29021e-09	-0.96135
34710155	chr6:34710155:A:C	8.09475e-66	-1.29021e-09	-0.957167
34710594	chr6:34710594:G:A	2.83402e-66	-1.29021e-09	-2.00668
34710660	chr6:34710660:G:A	2.88683e-66	-1.29021e-09	-1.98822
34711285	chr6:34711285:G:A	1.3302e-66	-2.76305	-1.42404e-09
34712158	chr6:34712158:A:G	2.15235e-65	-0.597765	0.618527
34712698	chr6:34712698:A:G	2.80416e-67	-2.71225	-1.60761
34712793	chr6:34712793:T:C	1.05822e-66	-1.55055	-1.44124
34713314	chr6:34713314:T:C	2.6367e-65	-0.479965	0.703698
34713411	chr6:34713411:G:A	2.41008e-66	-0.461062	-1.70766
34714034	chr6:34714034:T:C	2.21469e-65	1.6248	-1.57549
34714107	chr6:34714107:T:C	2.93889e-66	-1.29021e-09	-1.97035
34714429	chr6:34714429:A:T	2.85235e-66	-1.29021e-09	-2.00024
34715306	chr6:34715306:A:G	2.93314e-66	-1.29021e-09	-1.97231
34715858	chr6:34715858:G:A	1.0216e-66	-1.58053	-1.44648
34716216	chr6:34716216:A:G	9.29431e-67	-1.46382	-1.65775
34716293	chr6:34716293:T:C	8.13097e-66	-1.29021e-09	-0.952702
34716606	chr6:34716606:G:T	1.19212e-65	-1.29021e-09	-0.570066
34716607	chr6:34716607:G:A	3.34662e-67	-2.64151	-1.50151
34716899	chr6:34716899:C:T	3.19213e-66	-1.29021e-09	-1.88769
34719024	chr6:34719024:G:A	1.36573e-66	-2.73669	-1.42404e-09
34719049	chr6:34719049:T:C	4.20254e-66	-1.29021e-09	-1.61269
34719202	chr6:34719202:G:T	7.79637e-66	-1.29021e-09	-0.994723
34719248	chr6:34719248:CATT:C	7.70597e-66	-1.29021e-09	-1.00639
34719359	chr6:34719359:A:G	9.67912e-66	-0.778411	-1.42404e-09
34719955	chr6:34719955:A:G	7.92246e-66	-1.29021e-09	-0.97868
34720077	chr6:34720077:G:A	9.84951e-67	-1.49657	-1.56697
34720848	chr6:34720848:C:T	2.99015e-66	-1.29021e-09	-1.95306
34721169	chr6:34721169:T:C	2.8877e-65	-0.48947	0.804133
34721585	chr6:34721585:G:A	1.74155e-66	-2.49361	-1.42404e-09
34721599	chr6:34721599:TG:T	1.66761e-66	-2.53699	-1.42404e-09
34721617	chr6:34721617:T:G	4.0051e-66	-1.29021e-09	-1.66081
34721635	chr6:34721635:G:A	6.73443e-67	-2.40747	-1.03626
34721665	chr6:34721665:T:C	8.29878e-66	-1.29021e-09	-0.932274
34721763	chr6:34721763:T:C	6.69065e-67	-2.45555	-0.994702
34722162	chr6:34722162:T:G	9.60859e-66	1.12571	-1.91144
34722238	chr6:34722238:C:T	8.02796e-67	-2.49238	-0.775653
34722603	chr6:34722603:G:A	1.94856e-66	-2.38129	-1.42404e-09
34722740	chr6:34722740:A:G	2.77274e-66	-1.29021e-09	-2.02855
34722886	chr6:34722886:G:A	3.16323e-66	-1.29021e-09	-1.89679
34722933	chr6:34722933:A:G	7.65781e-67	-2.50541	-0.809832
34723947	chr6:34723947:C:T	9.641e-67	-1.12405	-1.96089
34724808	chr6:34724808:A:G	1.04091e-66	-1.06076	-1.94753
34724882	chr6:34724882:T:TATA	5.4252e-66	-1.29021e-09	-1.35733
34724958	chr6:34724958:T:C	3.09097e-65	-0.404452	0.787142
34725316	chr6:34725316:T:C	4.22e-66	0.276214	-1.88476
34725334	chr6:34725334:A:G	3.04563e-65	-0.441011	0.808923
34725451	chr6:34725451:G:A	8.73763e-67	-1.6319	-1.55143
34725819	chr6:34725819:G:A	1.32137e-66	-2.76971	-1.42404e-09
34726140	chr6:34726140:G:A	4.58091e-65	-0.374936	1.15104
34726183	chr6:34726183:C:G	1.57317e-66	-0.813362	-1.78193
34726225	chr6:34726225:G:C	5.34839e-66	0.508621	-1.88021
34726866	chr6:34726866:A:G	5.6945e-66	-1.29021e-09	-1.30888
34726955	chr6:34726955:C:T	2.79917e-66	-1.29021e-09	-2.01906
34727002	chr6:34727002:C:T	2.94456e-65	-0.440562	0.774724
34727304	chr6:34727304:C:T	2.40052e-65	-0.533942	0.663832
34727316	chr6:34727316:C:T	1.61965e-65	-0.263589	-1.42404e-09
34727371	chr6:34727371:G:C	2.8491e-66	-2.00138	-1.42404e-09
34727444	chr6:34727444:G:A	8.39854e-67	-1.67148	-1.55143
34727716	chr6:34727716:T:C	6.80144e-67	-2.49233	-0.941505
34727728	chr6:34727728:C:T	3.55866e-67	-2.43744	-1.64414
34728834	chr6:34728834:A:T	3.77014e-66	0.228934	-1.9502
34728923	chr6:34728923:T:G	4.10309e-65	-0.698169	1.36411
34729015	chr6:34729015:T:C	5.29658e-65	-0.361207	1.28247
34729016	chr6:34729016:G:A	1.26364e-66	-0.9816	-1.83279
34729223	chr6:34729223:G:A	8.3387e-66	-1.29021e-09	-0.927474
34729341	chr6:34729341:T:A	3.85813e-67	-2.76018	-1.24061
34729347	chr6:34729347:A:C	3.0612e-66	-1.29021e-09	-1.92957
34729376	chr6:34729376:T:C	6.31174e-67	-2.52012	-0.988433
34729645	chr6:34729645:A:G	2.83537e-66	-1.29021e-09	-2.00621
34730369	chr6:34730369:A:T	1.17612e-66	-1.02324	-1.86292
34730524	chr6:34730524:G:C	5.98974e-67	-2.47167	-1.08925
34730781	chr6:34730781:C:A	2.93234e-66	-0.150986	-1.82159
34730977	chr6:34730977:A:G	8.27584e-66	-1.29021e-09	-0.935041
34731008	chr6:34731008:CAG:C	4.95795e-66	-1.29021e-09	-1.44739
34731332	chr6:34731332:C:T	4.49187e-65	-0.393471	1.14994
34731564	chr6:34731564:A:G	5.90608e-67	-2.46426	-1.11072
34731696	chr6:34731696:G:A	3.76271e-66	-0.172178	-1.55107
34733399	chr6:34733399:GTAAACCC:G	3.99035e-65	-0.589013	1.2271
34733408	chr6:34733408:GC:G	4.96318e-65	-0.583115	1.43937
34733665	chr6:34733665:T:C	6.71911e-67	-1.56348	-1.88253
34734204	chr6:34734204:C:CATTT	5.01565e-65	-0.354431	1.2212
34734224	chr6:34734224:TATATC:T	6.00653e-67	-2.46974	-1.08838
34735628	chr6:34735628:A:C	8.24355e-66	-1.29021e-09	-0.938951
34735822	chr6:34735822:G:A	4.54223e-65	-0.423789	1.19141
34736836	chr6:34736836:T:C	4.35124e-65	-0.583766	1.30843
34737238	chr6:34737238:C:T	8.78125e-66	-1.29021e-09	-0.875764
34737265	chr6:34737265:G:A	6.73506e-67	-2.53473	-0.90891
34737278	chr6:34737278:T:C	4.14487e-65	-0.509798	1.18587
34737462	chr6:34737462:G:A	5.30555e-67	-2.50207	-1.18015
34737753	chr6:34737753:C:A	3.81219e-65	-0.534136	1.12654
34737959	chr6:34737959:G:A	5.09463e-66	-1.29021e-09	-1.42019
34738107	chr6:34738107:C:T	1.81249e-66	-2.45368	-1.42404e-09
34738160	chr6:34738160:T:C	5.47438e-67	-2.49201	-1.15888
34738170	chr6:34738170:C:T	4.73739e-65	-0.312164	1.12185
34738351	chr6:34738351:T:C	4.48013e-65	-0.371996	1.12585
34738424	chr6:34738424:C:T	7.47993e-67	-2.13132	-1.20742
34738579	chr6:34738579:CCGGAGACAGAGTCTTG:C	7.22449e-67	-1.56479	-1.8087
34738581	chr6:34738581:G:A	4.70052e-65	-0.274392	1.07627
34738763	chr6:34738763:G:A	1.1217e-66	-1.41759	-1.51595
34739314	chr6:34739314:T:C	3.09763e-66	-1.29021e-09	-1.91774
34739391	chr6:34739391:G:A	4.21272e-66	-1.29021e-09	-1.61027
34739644	chr6:34739644:C:T	8.88677e-66	0.851118	-1.71494
34740699	chr6:34740699:A:C	5.69962e-67	-2.50995	-1.10062
34740998	chr6:34740998:G:A	1.2502e-66	-0.974814	-1.85026
34741073	chr6:34741073:G:A	4.13325e-65	-0.504836	1.1781
34741119	chr6:34741119:G:T	1.19031e-66	-1.03155	-1.84262
34741124	chr6:34741124:A:G	2.89333e-67	-2.69832	-1.59024
34741131	chr6:34741131:C:T	4.21022e-65	-0.408366	1.10008
34741909	chr6:34741909:A:G	4.83881e-67	-2.38037	-1.39393
34742484	chr6:34742484:A:C	2.8347e-66	-1.29021e-09	-2.00645
34743314	chr6:34743314:C:T	3.08948e-66	-1.29021e-09	-1.92038
34743690	chr6:34743690:G:A	2.96263e-67	-2.69603	-1.56886
34743813	chr6:34743813:AG:A	4.44538e-65	-0.425511	1.17158
34744100	chr6:34744100:A:G	2.7766e-66	-1.29021e-09	-2.02715
34744169	chr6:34744169:C:T	1.95068e-66	-0.792171	-1.58803
34744233	chr6:34744233:G:C	2.80064e-67	-2.69429	-1.62683
34745061	chr6:34745061:C:T	4.47377e-65	-0.357939	1.11037
34745121	chr6:34745121:G:A	1.03656e-65	-1.29021e-09	-0.709891
34745123	chr6:34745123:G:A	3.12791e-65	-0.552793	0.947363
34745221	chr6:34745221:A:G	6.59457e-65	-0.154564	1.29501
34745231	chr6:34745231:G:T	1.01904e-65	-1.29021e-09	-0.726933
34745361	chr6:34745361:C:T	6.04051e-65	-0.261959	1.31465
34745495	chr6:34745495:G:T	2.68022e-66	-0.259064	-1.80342
34745622	chr6:34745622:C:A	3.13072e-65	-0.369011	0.764478
34745723	chr6:34745723:G:A	2.74546e-65	-0.392864	0.657015
34745731	chr6:34745731:T:G	2.82937e-66	-1.29021e-09	-2.00833
34746393	chr6:34746393:G:A	3.05746e-66	-1.29021e-09	-1.9308
34746432	chr6:34746432:T:A	3.12616e-65	-0.336598	0.730607
34746545	chr6:34746545:A:G	4.82371e-65	-0.223773	1.05152
34746957	chr6:34746957:C:T	1.32445e-66	-2.76738	-1.42404e-09
34747409	chr6:34747409:A:T	1.02104e-65	-1.29021e-09	-0.724975
34747520	chr6:34747520:C:T	4.80143e-65	-0.188767	1.01188
34747564	chr6:34747564:C:T	2.61254e-67	-2.69784	-1.69281
34747600	chr6:34747600:G:A	8.71971e-67	-1.50337	-1.68201
34747618	chr6:34747618:A:T	4.50366e-65	-0.215004	0.974098
34747671	chr6:34747671:T:G	4.95966e-67	-2.44474	-1.30489
34747984	chr6:34747984:A:G	2.68983e-65	-0.478196	0.721877
34748124	chr6:34748124:G:A	3.03715e-66	-1.29021e-09	-1.93746
34748251	chr6:34748251:A:G	4.42959e-65	-0.220837	0.963348
34748553	chr6:34748553:G:A	5.02759e-65	-0.305461	1.1746
34748749	chr6:34748749:AT:A	7.43386e-66	-1.29021e-09	-1.04234
34748997	chr6:34748997:A:C	1.34715e-66	-2.75039	-1.42404e-09
34749025	chr6:34749025:C:T	5.29708e-66	0.446606	-1.82783
34749208	chr6:34749208:A:C	6.73714e-65	-0.10759	1.26943
34749306	chr6:34749306:C:T	6.06318e-65	-0.127652	1.18409
34749308	chr6:34749308:G:A	6.08921e-65	-0.197679	1.2584
34749696	chr6:34749696:T:G	7.04675e-67	-2.09359	-1.30481
34749801	chr6:34749801:C:T	7.846e-67	-1.69945	-1.59152
34749933	chr6:34749933:G:C	8.0209e-66	-1.29021e-09	-0.966332
34750006	chr6:34750006:T:G	2.82429e-65	-0.204481	0.49694
34750139	chr6:34750139:T:C	8.37009e-67	-1.50463	-1.72167
34750257	chr6:34750257:G:A	2.91824e-66	-1.29021e-09	-1.9774
34750636	chr6:34750636:C:T	2.87524e-66	-1.29021e-09	-1.99225
34750638	chr6:34750638:G:A	3.09252e-66	-1.29021e-09	-1.9194
34750760	chr6:34750760:AAC:A	6.84129e-67	-2.45159	-0.976396
34750894	chr6:34750894:C:T	9.51234e-67	-1.38762	-1.71076
34750927	chr6:34750927:G:A	6.51751e-67	-1.53615	-1.94033
34751397	chr6:34751397:A:G	6.59226e-67	-2.18598	-1.27909
34751851	chr6:34751851:C:G	1.66881e-65	-0.204722	-0.0289667
34752239	chr6:34752239:G:C	2.79506e-66	-1.29021e-09	-2.02053
34752434	chr6:34752434:A:G	5.92691e-65	-0.31362	1.34733
34752522	chr6:34752522:T:C	2.80513e-66	-1.29021e-09	-2.01693
34752540	chr6:34752540:A:G	3.0107e-65	-0.467846	0.824223
34752545	chr6:34752545:A:G	6.25344e-65	-0.14758	1.23492
34752547	chr6:34752547:T:C	5.1232e-65	-0.298844	1.18683
34753225	chr6:34753225:G:A	8.26232e-66	-1.29021e-09	-0.936676
34753290	chr6:34753290:G:A	6.54028e-65	-0.222185	1.35437
34754505	chr6:34754505:G:T	6.89098e-67	-2.09284	-1.32792
34754646	chr6:34754646:G:A	1.03135e-66	-2.47516	-0.542353
34754695	chr6:34754695:A:G	2.8376e-66	-1.29021e-09	-2.00542
34754797	chr6:34754797:A:C	4.2703e-65	-0.241832	0.947719
34754909	chr6:34754909:A:G	1.48101e-65	-1.29021e-09	-0.353073
34754984	chr6:34754984:T:C	7.74129e-67	-2.38611	-0.91829
34755125	chr6:34755125:A:C	5.0078e-65	-0.157025	1.02223
34756118	chr6:34756118:G:A	4.53296e-67	-2.20866	-1.63093
34756318	chr6:34756318:C:A	8.20958e-67	-1.52546	-1.72021
34756577	chr6:34756577:G:C	3.11486e-66	-1.29021e-09	-1.9122
34756972	chr6:34756972:A:C	7.70915e-66	-1.29021e-09	-1.00597
34757038	chr6:34757038:C:T	3.05323e-67	-2.63017	-1.6046
34757143	chr6:34757143:T:C	1.38853e-66	-1.41802	-1.30212
34757371	chr6:34757371:A:G	8.37169e-67	-1.47127	-1.75484
34757603	chr6:34757603:C:T	4.56235e-66	0.358345	-1.88889
34757701	chr6:34757701:G:A	4.56805e-67	-2.20187	-1.63001
34757752	chr6:34757752:G:A	1.3408e-66	-2.75511	-1.42404e-09
34757878	chr6:34757878:G:GTCA	7.6793e-65	0.062464	1.23027
34758130	chr6:34758130:A:G	2.79317e-66	-1.29021e-09	-2.02121
34758359	chr6:34758359:T:A	7.27214e-65	-0.0213044	1.25956
34758584	chr6:34758584:A:G	7.37782e-65	-0.0573969	1.31008
34758717	chr6:34758717:T:C	3.11249e-66	-1.29021e-09	-1.91296
34758786	chr6:34758786:G:C	7.01153e-66	-1.29021e-09	-1.10083
34759111	chr6:34759111:T:C	3.11592e-66	-1.29021e-09	-1.91186
34759216	chr6:34759216:A:G	3.1789e-66	-1.29021e-09	-1.89185
34759254	chr6:34759254:A:G	4.68179e-65	-0.237961	1.03584
34759410	chr6:34759410:C:T	7.66654e-67	-2.00378	-1.31032
34759535	chr6:34759535:A:C	2.83877e-66	-1.29021e-09	-2.00501
34759843	chr6:34759843:C:T	2.86729e-66	-1.29021e-09	-1.99501
34760423	chr6:34760423:A:T	4.63334e-66	-1.29021e-09	-1.5151
34760453	chr6:34760453:C:G	4.84509e-65	-0.262711	1.09488
34760476	chr6:34760476:T:C	6.14054e-67	-2.01677	-1.51928
34760958	chr6:34760958:G:A	5.5648e-67	-2.06046	-1.57405
34761260	chr6:34761260:C:T	7.85179e-67	-1.56708	-1.72315
34761301	chr6:34761301:A:T	3.14897e-66	-1.29021e-09	-1.90131
34761384	chr6:34761384:C:T	8.99742e-67	-1.44665	-1.70738
34761385	chr6:34761385:A:G	4.81748e-65	-0.3444	1.17085
34761621	chr6:34761621:C:T	1.83657e-66	-2.44048	-1.42404e-09
34762129	chr6:34762129:C:T	2.2357e-67	-2.58182	-1.96459
34762252	chr6:34762252:C:T	2.80072e-66	-1.29021e-09	-2.01851
34762272	chr6:34762272:C:T	6.50563e-67	-2.4934	-0.984898
34762524	chr6:34762524:G:C	9.57564e-66	-0.78916	-1.42404e-09
34762573	chr6:34762573:A:G	7.65591e-66	-1.29021e-09	-1.0129
34762618	chr6:34762618:C:T	6.15306e-66	0.611366	-1.8428
34763415	chr6:34763415:C:CT	3.11065e-66	-1.29021e-09	-1.91355
34763433	chr6:34763433:G:A	7.62085e-66	-1.29021e-09	-1.01749
34763448	chr6:34763448:G:A	6.46132e-65	-0.271205	1.39124
34763542	chr6:34763542:G:A	7.48837e-66	-1.29021e-09	-1.03503
34763872	chr6:34763872:G:A	7.48626e-66	-1.7962	0.760883
34763909	chr6:34763909:A:G	6.49694e-65	0.0146172	1.11092
34763951	chr6:34763951:G:A	1.02303e-66	-1.22988	-1.79573
34764082	chr6:34764082:G:A	2.99278e-66	-1.29021e-09	-1.95218
34764368	chr6:34764368:T:C	1.02444e-64	0.11471	1.46623
34764978	chr6:34764978:G:A	2.77831e-66	-1.29021e-09	-2.02654
34765585	chr6:34765585:T:C	1.17414e-64	-0.00370059	1.72103
34765969	chr6:34765969:G:A	6.41186e-67	-2.47169	-1.02113
34766462	chr6:34766462:G:A	6.16387e-65	-0.237569	1.31048
34766536	chr6:34766536:G:A	1.32543e-66	-2.76664	-1.42404e-09
34767032	chr6:34767032:T:A	4.84357e-65	-0.145218	0.977073
34767196	chr6:34767196:G:A	2.86306e-66	-1.29021e-09	-1.99649
34767448	chr6:34767448:C:T	2.80837e-66	-1.29021e-09	-2.01578
34767852	chr6:34767852:T:C	7.57994e-66	-1.29021e-09	-1.02288
34767972	chr6:34767972:G:A	2.97453e-66	-1.29021e-09	-1.9583
34768106	chr6:34768106:T:C	7.76132e-67	-1.7586	-1.54322
34768357	chr6:34768357:C:T	3.27214e-66	-0.681795	-1.18114
34768776	chr6:34768776:G:T	2.66188e-65	-0.598382	0.831616
34768795	chr6:34768795:A:G	2.7817e-66	-1.29021e-09	-2.02532
34768871	chr6:34768871:G:A	5.74014e-66	0.528227	-1.82913
34768957	chr6:34768957:CA:C	7.62367e-66	-1.29021e-09	-1.01712
34769208	chr6:34769208:A:G	1.32509e-66	-2.7669	-1.42404e-09
34769358	chr6:34769358:T:C	5.61796e-66	0.527654	-1.85007
34769776	chr6:34769776:C:T	4.15701e-65	-0.321197	1.0002
34769806	chr6:34769806:A:G	1.75723e-65	1.02567	-1.20773
34769921	chr6:34769921:T:C	7.63536e-66	-1.29021e-09	-1.01559
34770066	chr6:34770066:T:C	2.82244e-66	-1.29021e-09	-2.01078
34770426	chr6:34770426:T:C	6.82085e-65	-0.16671	1.3409
34771213	chr6:34771213:C:T	2.96214e-67	-2.62965	-1.6354
34771238	chr6:34771238:A:T	2.79607e-66	-1.29021e-09	-2.02017
34771360	chr6:34771360:T:G	6.06833e-66	-1.29021e-09	-1.2453
34771417	chr6:34771417:C:A	2.84286e-66	-1.29021e-09	-2.00357
34772013	chr6:34772013:C:A	2.98899e-67	-2.63946	-1.61658
34772098	chr6:34772098:A:G	2.21403e-64	0.448064	1.90354
34772155	chr6:34772155:G:A	2.94175e-67	-2.64011	-1.63186
34772577	chr6:34772577:C:T	8.31295e-67	-1.54065	-1.6925
34772641	chr6:34772641:A:C	1.4929e-66	-1.35189	-1.29577
34772778	chr6:34772778:C:T	7.62367e-66	-1.29021e-09	-1.01712
34772812	chr6:34772812:T:C	8.02443e-66	-1.29021e-09	-0.965892
34773317	chr6:34773317:G:A	6.61197e-67	-2.51747	-0.944616
34773398	chr6:34773398:G:A	8.3986e-67	-1.48166	-1.74124
34773923	chr6:34773923:A:AT	4.19915e-65	-0.331362	1.02045
34774140	chr6:34774140:A:G	4.25605e-65	-0.337891	1.04043
34774351	chr6:34774351:A:G	8.42946e-67	-1.50243	-1.7168
34774471	chr6:34774471:T:C	4.26048e-65	-0.331485	1.03507
34774549	chr6:34774549:A:G	5.65295e-66	-1.29021e-09	-1.31621
34774672	chr6:34774672:C:T	6.80169e-65	-0.137837	1.30921
34774673	chr6:34774673:A:G	4.03091e-65	-0.430655	1.07885
34774996	chr6:34774996:G:A	7.15052e-67	-2.4702	-0.913586
34775500	chr6:34775500:A:G	2.84663e-66	-1.29021e-09	-2.00225
34775574	chr6:34775574:C:G	8.51247e-66	-1.29021e-09	-0.90685
34775602	chr6:34775602:A:G	8.06399e-67	-1.55117	-1.71239
34776134	chr6:34776134:C:T	2.80335e-66	-1.29021e-09	-2.01757
34776357	chr6:34776357:A:G	7.47446e-65	-0.0366699	1.30236
34776572	chr6:34776572:T:C	3.017e-64	-1.29021e-09	2.66105
34776691	chr6:34776691:A:G	2.81396e-66	-1.29021e-09	-2.01379
34776880	chr6:34776880:A:G	2.8372e-66	-1.29021e-09	-2.00556
34776999	chr6:34776999:G:C	7.47094e-67	-2.51136	-0.828585
34777314	chr6:34777314:G:T	4.28324e-66	-1.29021e-09	-1.59367
34777905	chr6:34777905:G:A	5.51125e-66	-1.41441	0.0728153
34777926	chr6:34777926:A:G	3.17465e-65	-0.365195	0.774594
34778106	chr6:34778106:C:T	9.22801e-66	-1.29021e-09	-0.826139
34778346	chr6:34778346:G:A	7.15972e-67	-2.48332	-0.899177
34778374	chr6:34778374:G:A	7.1862e-65	-0.0993114	1.32568
34778747	chr6:34778747:C:G	8.34441e-67	-1.52606	-1.70331
34778811	chr6:34778811:G:T	2.79847e-66	-1.29021e-09	-2.01931
34779084	chr6:34779084:G:A	3.10862e-66	-1.29021e-09	-1.9142
34779261	chr6:34779261:C:T	7.89757e-67	-2.49109	-0.793319
34779262	chr6:34779262:G:A	3.10933e-66	-1.29021e-09	-1.91398
34779339	chr6:34779339:CT:C	7.57129e-66	-1.29021e-09	-1.02402
34779520	chr6:34779520:G:A	7.643e-66	-1.29021e-09	-1.01459
34779632	chr6:34779632:T:A	2.97814e-67	-2.63414	-1.62553
34779648	chr6:34779648:C:T	2.77223e-66	-1.29021e-09	-2.02873
34779673	chr6:34779673:C:A	7.79851e-67	-2.02979	-1.26724
34779826	chr6:34779826:C:T	5.31024e-65	-0.121135	1.04498
34779892	chr6:34779892:G:A	2.91326e-66	-1.29021e-09	-1.97911
34780263	chr6:34780263:G:A	7.50561e-67	-2.42763	-0.907686
34780949	chr6:34780949:A:T	7.74479e-66	-1.29021e-09	-1.00136
34780951	chr6:34780951:C:T	4.80441e-65	-0.404764	1.2285
34780953	chr6:34780953:C:T	7.5867e-65	-0.150451	1.43105
34781336	chr6:34781336:A:G	7.81243e-65	-0.0289987	1.33892
34781886	chr6:34781886:C:T	3.14676e-66	-1.29021e-09	-1.90201
34782072	chr6:34782072:A:G	3.28343e-65	-1.48309	1.92619
34782255	chr6:34782255:A:G	8.75084e-67	-2.43693	-0.744886
34782469	chr6:34782469:C:T	1.49306e-66	-1.43006	-1.2175
34782513	chr6:34782513:C:T	2.84737e-66	-1.29021e-09	-2.00199
34782894	chr6:34782894:C:T	1.58556e-66	-2.58744	-1.42404e-09
34782951	chr6:34782951:T:C	4.50779e-65	-0.560167	1.32018
34784172	chr6:34784172:G:A	3.09319e-66	-1.29021e-09	-1.91918
34784233	chr6:34784233:A:C	7.88984e-65	-0.0366017	1.35638
34784574	chr6:34784574:A:G	7.99395e-65	-0.0162836	1.34917
34784645	chr6:34784645:T:C	2.82684e-66	-1.29021e-09	-2.00922
34784901	chr6:34784901:A:G	8.26457e-65	-0.0938569	1.46004
34785186	chr6:34785186:C:G	6.7337e-65	-0.104267	1.26559
34785237	chr6:34785237:G:A	1.27731e-66	-1.42272	-1.38091
34785562	chr6:34785562:T:C	5.13887e-65	-0.138378	1.02941
34785971	chr6:34785971:C:T	1.02365e-66	-2.0395	-0.985509
34786008	chr6:34786008:G:A	2.85425e-66	-1.29021e-09	-1.99957
34787130	chr6:34787130:A:G	4.81161e-65	-0.254807	1.08004
34787441	chr6:34787441:T:G	3.12552e-66	-1.29021e-09	-1.90878
34787535	chr6:34787535:A:C	1.13458e-65	-1.66357	1.04404
34787718	chr6:34787718:AAAG:A	1.97444e-66	-2.3681	-1.42404e-09
34788099	chr6:34788099:A:G	7.62367e-66	-1.29021e-09	-1.01712
34788230	chr6:34788230:T:C	7.91225e-66	-1.29021e-09	-0.979969
34788283	chr6:34788283:CTG:C	7.64635e-66	-1.29021e-09	-1.01415
34788284	chr6:34788284:T:A	2.77443e-66	-1.29021e-09	-2.02794
34788946	chr6:34788946:A:ACCTGTGGTCAG	1.24473e-65	-0.526879	-1.42404e-09
34788984	chr6:34788984:A:G	1.02966e-64	-0.115538	1.70155
34789132	chr6:34789132:T:C	1.08614e-64	-0.126554	1.76597
34789311	chr6:34789311:TTC:T	8.70842e-67	-2.42898	-0.757697
34789467	chr6:34789467:A:G	7.59619e-66	-1.29021e-09	-1.02074
34789895	chr6:34789895:G:A	2.77902e-66	-1.29021e-09	-2.02628
34789909	chr6:34789909:G:A	1.39534e-66	-2.2523	-0.462945
34789913	chr6:34789913:A:G	7.6928e-66	-1.29021e-09	-1.0081
34790033	chr6:34790033:A:G	1.11907e-64	-0.0869551	1.75624
34790076	chr6:34790076:A:C	6.93339e-67	-2.45029	-0.964331
34790356	chr6:34790356:C:G	9.89353e-67	-2.01202	-1.04706
34790850	chr6:34790850:G:A	7.73235e-65	-0.0584864	1.3581
34790863	chr6:34790863:C:T	7.11704e-65	-0.0942601	1.31095
34790908	chr6:34790908:G:A	2.31352e-66	-2.20961	-1.42404e-09
34790926	chr6:34790926:A:T	7.45319e-65	-0.0531922	1.31604
34790939	chr6:34790939:A:T	4.85838e-65	-0.238387	1.0733
34791047	chr6:34791047:C:T	7.54791e-65	-0.0672259	1.3427
34791097	chr6:34791097:G:T	3.14782e-66	-1.29021e-09	-1.90167
34791163	chr6:34791163:C:T	5.0178e-65	-0.221	1.08819
34791710	chr6:34791710:G:C	3.17243e-66	-1.29021e-09	-1.89388
34791725	chr6:34791725:CTGAG:C	2.88271e-67	-2.65667	-1.63557
34792070	chr6:34792070:G:A	8.47863e-66	-1.29021e-09	-0.910833
34792107	chr6:34792107:G:C	2.35742e-64	-0.261117	2.67547
34792177	chr6:34792177:A:G	4.40478e-65	-0.246249	0.983142
34792385	chr6:34792385:G:C	7.95158e-65	-0.0435073	1.37108
34792451	chr6:34792451:C:T	6.89193e-65	-0.0623032	1.24686
34792716	chr6:34792716:C:G	3.02867e-66	-1.29021e-09	-1.94026
34792806	chr6:34792806:T:C	1.88031e-65	-0.429213	0.314851
34792959	chr6:34792959:T:C	7.82639e-65	-0.101673	1.41338
34793179	chr6:34793179:C:G	7.90953e-65	-0.0376402	1.35991
34793310	chr6:34793310:A:G	3.0926e-66	-1.29021e-09	-1.91937
34793425	chr6:34793425:C:T	1.09078e-65	-0.658901	-1.42404e-09
34793583	chr6:34793583:C:T	9.45009e-66	-1.29021e-09	-0.802357
34793898	chr6:34793898:A:G	6.96808e-67	-2.46106	-0.948572
34793907	chr6:34793907:A:G	8.66024e-65	-0.0507174	1.46366
34794085	chr6:34794085:G:A	3.32865e-66	-1.29021e-09	-1.84581
34794277	chr6:34794277:G:T	3.42552e-66	-1.29021e-09	-1.81713
34794400	chr6:34794400:A:G	5.68177e-67	-2.16223	-1.45147
34795200	chr6:34795200:C:T	7.38959e-67	-1.51146	-1.83943
34795484	chr6:34795484:G:A	7.06415e-67	-2.0392	-1.35674
34795643	chr6:34795643:C:T	1.55835e-66	-1.46631	-1.13844
34795691	chr6:34795691:G:A	8.33099e-67	-2.43667	-0.794312
34796123	chr6:34796123:G:C	8.10099e-65	-0.0528072	1.399
34796205	chr6:34796205:C:T	3.05527e-67	-2.65812	-1.57598
34796666	chr6:34796666:A:G	7.43208e-66	-1.55394	0.511359
34797145	chr6:34797145:T:C	4.99357e-65	-0.731346	1.5937
34797341	chr6:34797341:G:T	8.20044e-65	-0.0268926	1.38528
34797532	chr6:34797532:T:C	2.79792e-66	-1.29021e-09	-2.01951
34797785	chr6:34797785:C:T	1.27691e-66	-1.45461	-1.34933
34797807	chr6:34797807:G:A	1.99036e-65	-0.381438	0.323956
34798313	chr6:34798313:C:G	1.23427e-65	-1.29021e-09	-0.535316
34798316	chr6:34798316:G:T	7.77656e-66	-1.29021e-09	-0.997268
34798584	chr6:34798584:TTCTTTCTTTC:T	9.02948e-66	-0.847888	-1.42404e-09
34798617	chr6:34798617:TTGTC:T	7.08387e-66	0.62254	-1.7131
34799222	chr6:34799222:G:A	3.2307e-67	-2.50929	-1.66898
34799488	chr6:34799488:TG:T	1.7486e-66	-1.91216	-0.577406
34799501	chr6:34799501:A:AG	2.84475e-66	-1.29021e-09	-2.00291
34799619	chr6:34799619:A:C	8.37091e-65	-0.0188961	1.39786
34800492	chr6:34800492:G:C	8.3522e-66	-1.29021e-09	-0.925857
34800895	chr6:34800895:T:A	2.78755e-66	-1.29021e-09	-2.02322
34801187	chr6:34801187:A:G	3.17142e-66	-1.29021e-09	-1.8942
34801290	chr6:34801290:T:TA	3.4012e-66	-1.29021e-09	-1.82425
34801324	chr6:34801324:T:C	5.19933e-65	-0.271274	1.17401
34801385	chr6:34801385:A:C	3.10915e-66	-1.29021e-09	-1.91403
34801414	chr6:34801414:G:C	8.46912e-66	-1.29021e-09	-0.911955
34801633	chr6:34801633:T:G	7.9961e-65	-0.0630033	1.39616
34801988	chr6:34801988:C:T	7.50813e-67	-1.79621	-1.53877
34802038	chr6:34802038:G:T	3.50263e-66	-1.29021e-09	-1.79487
34802122	chr6:34802122:T:C	6.03181e-66	0.629193	-1.88053
34802263	chr6:34802263:C:T	8.46147e-66	-1.29021e-09	-0.912859
34802313	chr6:34802313:TCTC:T	2.49773e-66	-2.133	-1.42404e-09
34802404	chr6:34802404:A:G	5.67088e-65	-0.140096	1.12964
34803364	chr6:34803364:C:G	2.7686e-66	-1.29021e-09	-2.03004
34803671	chr6:34803671:C:A	8.40293e-66	-1.29021e-09	-0.919802
34803705	chr6:34803705:A:G	3.15774e-66	-1.29021e-09	-1.89853
34804043	chr6:34804043:A:G	7.62892e-67	-1.51871	-1.80031
34804435	chr6:34804435:A:T	7.8754e-65	-0.0318864	1.34983
34804534	chr6:34804534:C:T	2.54858e-66	-1.53211	-0.580736
34804976	chr6:34804976:G:A	8.43595e-66	-1.29021e-09	-0.91588
34805015	chr6:34805015:C:T	4.65008e-66	-1.29021e-09	-1.5115
34805016	chr6:34805016:G:A	8.76547e-65	-0.0397817	1.4648
34805950	chr6:34805950:C:T	7.0353e-67	-2.07752	-1.32251
34806081	chr6:34806081:G:A	2.84566e-66	-1.29021e-09	-2.00259
34806948	chr6:34806948:T:C	4.307e-65	-0.245376	0.959819
34806957	chr6:34806957:GCAGATAA:G	4.27495e-66	0.34871	-1.94432
34807166	chr6:34807166:G:A	6.31924e-67	-1.56231	-1.94506
34807319	chr6:34807319:C:T	1.12846e-65	-0.624941	-1.42404e-09
34807654	chr6:34807654:G:A	7.96489e-66	-0.973339	-1.42404e-09
34807814	chr6:34807814:C:T	3.09542e-66	-1.29021e-09	-1.91846
34808590	chr6:34808590:T:G	6.87233e-67	-2.45255	-0.970916
34808917	chr6:34808917:A:C	1.99412e-66	-1.1858	-1.17238
34809225	chr6:34809225:T:C	5.30815e-66	0.498797	-1.87794
34809254	chr6:34809254:G:A	5.18629e-65	0.30401	0.596211
34809624	chr6:34809624:G:T	3.43181e-67	-2.6604	-1.45748
34809715	chr6:34809715:C:T	7.91898e-67	-2.42362	-0.858083
34809745	chr6:34809745:G:A	5.13958e-66	-1.29021e-09	-1.41141
34809754	chr6:34809754:T:G	2.49777e-65	-0.0355187	0.205121
34809799	chr6:34809799:A:G	1.43366e-66	-2.69006	0.0019074
34809854	chr6:34809854:CCTAAAAA:C	3.2245e-66	-1.29021e-09	-1.8776
34810014	chr6:34810014:A:G	2.934e-65	0.00600722	0.324562
34810283	chr6:34810283:A:G	2.84014e-66	-1.29021e-09	-2.00453
34810522	chr6:34810522:C:T	5.20855e-66	-1.29021e-09	-1.39808
34810556	chr6:34810556:C:T	3.10017e-66	-1.29021e-09	-1.91693
34810716	chr6:34810716:G:A	5.72295e-67	-2.16095	-1.44553
34811288	chr6:34811288:A:G	7.3459e-67	-2.0652	-1.29162
34811493	chr6:34811493:T:G	2.81791e-66	-1.29021e-09	-2.01239
34811998	chr6:34811998:G:C	3.11298e-66	-1.29021e-09	-1.9128
34812002	chr6:34812002:C:T	7.57031e-66	-1.18421	0.160057
34812085	chr6:34812085:T:TA	2.83823e-66	-1.29021e-09	-2.0052
34812675	chr6:34812675:G:T	1.17696e-65	-0.582863	-1.42404e-09
34812833	chr6:34812833:T:G	3.11393e-66	-1.29021e-09	-1.9125
34813123	chr6:34813123:C:T	2.8098e-66	-1.29021e-09	-2.01527
34813167	chr6:34813167:A:G	3.45738e-66	-1.29021e-09	-1.80787
34814272	chr6:34814272:C:T	2.38404e-66	-1.5026	-0.676985
34814467	chr6:34814467:G:A	5.56063e-67	-2.33117	-1.30409
34815448	chr6:34815448:C:T	5.4643e-66	0.530214	-1.88036
34816327	chr6:34816327:G:T	6.96411e-65	-0.200202	1.39517
34816388	chr6:34816388:TGAGCC:T	7.18367e-65	-0.172667	1.39868
34816515	chr6:34816515:AT:A	6.85495e-65	-0.161216	1.34039
34816594	chr6:34816594:T:C	4.92765e-65	-0.332728	1.18179
34816890	chr6:34816890:C:G	8.25275e-65	-0.0417893	1.40654
34817302	chr6:34817302:G:A	5.49957e-67	-2.03219	-1.61411
34817492	chr6:34817492:AAC:A	6.86814e-67	-2.46566	-0.958411
34817644	chr6:34817644:C:T	8.64631e-66	-1.29021e-09	-0.891249
34818631	chr6:34818631:A:G	8.26302e-65	-0.0178088	1.3838
34818875	chr6:34818875:A:G	2.81259e-66	-1.29021e-09	-2.01428
34819147	chr6:34819147:T:G	3.07561e-66	-1.29021e-09	-1.92488
34819760	chr6:34819760:G:T	4.79329e-66	-1.48116	-1.42404e-09
34819868	chr6:34819868:G:A	3.92482e-66	-1.29021e-09	-1.68106
34820010	chr6:34820010:A:G	2.81473e-66	-1.29021e-09	-2.01352
34820109	chr6:34820109:A:T	4.88334e-66	-1.29021e-09	-1.46255
34820199	chr6:34820199:A:C	8.47098e-65	0.0126111	1.37824
34820454	chr6:34820454:C:T	8.17257e-67	-2.45944	-0.790748
34820790	chr6:34820790:T:C	8.33201e-67	-2.50205	-0.728817
34820802	chr6:34820802:C:T	8.24379e-66	-1.29021e-09	-0.938922
34821285	chr6:34821285:G:A	7.15771e-67	-2.46918	-0.913595
34822111	chr6:34822111:T:C	4.46904e-66	-1.55121	-1.42404e-09
34822331	chr6:34822331:C:T	3.01672e-66	-1.29021e-09	-1.94421
34822440	chr6:34822440:C:T	1.06923e-65	-1.29021e-09	-0.67886
34822832	chr6:34822832:A:C	5.90632e-67	-2.47327	-1.10167
34822847	chr6:34822847:T:C	5.31235e-65	-0.191127	1.11536
34823245	chr6:34823245:C:T	2.78419e-66	-1.29021e-09	-2.02442
34823250	chr6:34823250:A:G	8.18506e-65	-0.0612632	1.41778
34824485	chr6:34824485:A:G	8.40054e-65	-0.404636	1.78714
34824856	chr6:34824856:A:C	2.77528e-66	-1.29021e-09	-2.02763
34825165	chr6:34825165:C:T	4.1818e-66	0.326395	-1.94404
34825347	chr6:34825347:G:A	1.00169e-64	0.0605448	1.49793
34825626	chr6:34825626:G:A	5.19477e-66	-1.29021e-09	-1.40073
34825991	chr6:34825991:G:A	9.20344e-65	0.084369	1.38941
34826059	chr6:34826059:T:C	3.44301e-66	-1.29021e-09	-1.81204
34826268	chr6:34826268:C:T	6.385e-67	-2.45326	-1.04376
34826421	chr6:34826421:C:T	7.30633e-67	-1.52024	-1.84199
34826458	chr6:34826458:A:C	8.3472e-66	-1.29021e-09	-0.926456
34826562	chr6:34826562:T:C	2.98349e-66	-1.29021e-09	-1.95529
34826939	chr6:34826939:C:G	3.02388e-66	-1.29021e-09	-1.94184
34826967	chr6:34826967:T:A	7.32712e-67	-2.00707	-1.35232
34827172	chr6:34827172:G:A	2.8399e-66	-1.29021e-09	-2.00461
34827184	chr6:34827184:G:A	7.80639e-65	-0.0409062	1.35005
34827325	chr6:34827325:A:G	3.65744e-67	-2.67577	-1.37843
34827655	chr6:34827655:T:G	3.19875e-66	-1.29021e-09	-1.88562
34827768	chr6:34827768:A:C	6.71763e-67	-2.45656	-0.989673
34827821	chr6:34827821:G:A	2.91748e-66	-1.29021e-09	-1.97766
34828006	chr6:34828006:A:G	3.03336e-66	-1.29021e-09	-1.93871
34828307	chr6:34828307:C:T	7.82482e-66	-1.6398	0.648721
34828886	chr6:34828886:G:C	1.6051e-66	-2.5752	-1.42404e-09
34829256	chr6:34829256:C:G	8.80235e-65	-0.0107816	1.44
34829464	chr6:34829464:G:A	8.23033e-66	-1.55184	0.611279
34829865	chr6:34829865:C:T	1.38337e-66	-1.42712	-1.29674
34829900	chr6:34829900:G:A	3.01864e-66	-1.29021e-09	-1.94358
34829970	chr6:34829970:G:A	5.27197e-65	-0.34028	1.25689
34829979	chr6:34829979:G:T	5.35112e-65	0.348773	0.582736
34830130	chr6:34830130:G:A	3.07492e-66	-1.29021e-09	-1.9251
34830313	chr6:34830313:G:A	3.0461e-66	-1.29021e-09	-1.93452
34830321	chr6:34830321:A:G	1.19748e-64	0.105679	1.63133
34830434	chr6:34830434:A:T	2.95814e-66	-1.29021e-09	-1.96382
34830488	chr6:34830488:T:G	9.4317e-65	-0.0515441	1.54982
34830537	chr6:34830537:C:A	7.63945e-67	-1.52258	-1.79506
34830696	chr6:34830696:C:T	4.43577e-66	-1.29021e-09	-1.55868
34831029	chr6:34831029:G:A	2.77105e-66	-1.46803	-0.561123
34831240	chr6:34831240:G:C	2.77018e-66	-1.29021e-09	-2.02947
34831284	chr6:34831284:C:T	9.17412e-67	-2.42655	-0.708033
34831353	chr6:34831353:T:C	6.98925e-65	-0.122461	1.32104
34831374	chr6:34831374:C:T	7.48213e-67	-2.44905	-0.889397
34831393	chr6:34831393:G:T	7.86725e-67	-2.44543	-0.842826
34831444	chr6:34831444:T:A	8.84006e-65	-0.0124921	1.44599
34831531	chr6:34831531:T:G	8.29591e-65	-0.116069	1.48604
34831563	chr6:34831563:G:C	9.30144e-66	-1.29021e-09	-0.818213
34832233	chr6:34832233:G:A	2.56664e-66	-1.62575	-0.48004
34832273	chr6:34832273:A:G	3.26027e-66	-1.29021e-09	-1.86657
34832552	chr6:34832552:T:C	5.01249e-65	-0.341174	1.20731
34832658	chr6:34832658:C:T	8.54908e-67	-2.54887	-0.656271
34833119	chr6:34833119:A:G	8.2523e-65	-0.0662839	1.43098
34833383	chr6:34833383:T:C	5.07635e-65	-0.293269	1.17206
34833473	chr6:34833473:A:G	3.01594e-66	-1.29021e-09	-1.94447
34833557	chr6:34833557:A:G	5.65735e-67	-2.17683	-1.44118
34833854	chr6:34833854:A:G	1.00139e-64	-1.29021e-09	1.55818
34834001	chr6:34834001:C:T	7.09341e-67	-2.45955	-0.932252
34834081	chr6:34834081:A:T	6.99825e-67	-1.62382	-1.78149
34834524	chr6:34834524:C:T	7.70074e-65	-0.143557	1.43908
34834569	chr6:34834569:A:G	3.02854e-66	-1.29021e-09	-1.9403
34835077	chr6:34835077:G:A	9.12313e-66	-1.29021e-09	-0.837569
34835222	chr6:34835222:T:C	7.44048e-67	-2.44644	-0.897592
34835582	chr6:34835582:T:C	2.99095e-66	-1.29021e-09	-1.95279
34835590	chr6:34835590:G:A	6.51993e-67	-2.45816	-1.01794
34835781	chr6:34835781:C:G	7.464e-65	-0.133988	1.39828
34835921	chr6:34835921:A:G	3.02102e-66	-1.29021e-09	-1.94279
34836170	chr6:34836170:C:T	3.95448e-65	-0.452979	1.08203
34836454	chr6:34836454:T:C	8.42055e-66	-1.29021e-09	-0.917707
34836738	chr6:34836738:T:C	7.22027e-67	-2.44744	-0.926635
34836776	chr6:34836776:C:G	2.84574e-66	-1.29021e-09	-2.00256
34837036	chr6:34837036:T:C	9.33979e-67	-1.64754	-1.46914
34837149	chr6:34837149:C:T	2.895e-66	-1.29021e-09	-1.9854
34837765	chr6:34837765:G:GT	7.35353e-67	-2.04242	-1.31337
34838411	chr6:34838411:A:C	2.93436e-66	-1.29021e-09	-1.97189
34838496	chr6:34838496:C:CA	3.36592e-67	-2.65021	-1.48705
34838763	chr6:34838763:C:T	7.35287e-67	-2.486	-0.86988
34839338	chr6:34839338:CTCTT:C	8.62004e-65	-0.0479476	1.45624
34839474	chr6:34839474:C:A	9.12313e-66	-1.29021e-09	-0.837569
34839566	chr6:34839566:A:G	1.38343e-66	-2.72381	-1.42404e-09
34839711	chr6:34839711:C:T	3.01728e-66	-1.29021e-09	-1.94403
34839740	chr6:34839740:G:A	7.2632e-67	-2.45372	-0.914425
34840117	chr6:34840117:G:T	3.29865e-67	-2.6532	-1.50425
34840202	chr6:34840202:A:G	7.26568e-67	-1.56871	-1.79909
34840214	chr6:34840214:A:G	7.25555e-67	-1.57701	-1.79219
34840597	chr6:34840597:A:G	3.06495e-66	-1.29021e-09	-1.92835
34840891	chr6:34840891:C:T	9.14218e-66	-1.29021e-09	-0.835483
34841044	chr6:34841044:G:C	8.34672e-67	-2.46862	-0.760473
34841713	chr6:34841713:G:A	4.25669e-66	-1.29021e-09	-1.59989
34842272	chr6:34842272:T:C	3.30808e-66	-1.29021e-09	-1.85202
34842395	chr6:34842395:T:C	1.31295e-65	-0.386144	-0.0873759
34842529	chr6:34842529:A:C	2.97507e-66	-1.29021e-09	-1.95812
34842962	chr6:34842962:A:G	1.18084e-65	-0.406788	-0.172785
34843022	chr6:34843022:T:C	2.72371e-67	-2.71288	-1.63609
34843079	chr6:34843079:A:G	3.15836e-66	-1.29021e-09	-1.89833
34843422	chr6:34843422:C:G	5.585e-65	-0.296305	1.27059
34843877	chr6:34843877:C:T	2.80305e-66	-1.29021e-09	-2.01767
34844082	chr6:34844082:A:G	2.97374e-66	-1.29021e-09	-1.95856
34844276	chr6:34844276:C:G	3.00464e-66	-1.29021e-09	-1.94822
34844538	chr6:34844538:G:A	4.90225e-66	0.420725	-1.87941
34844674	chr6:34844674:T:C	2.82857e-66	-1.29021e-09	-2.00861
34844683	chr6:34844683:C:G	7.92579e-67	-2.48514	-0.79571
34844764	chr6:34844764:G:C	8.03481e-67	-2.42189	-0.845296
34844924	chr6:34844924:T:G	9.28498e-67	-2.52109	-0.601483
34845225	chr6:34845225:G:A	3.00355e-66	-1.29021e-09	-1.94859
34845300	chr6:34845300:C:G	1.24702e-65	-0.38883	-0.136214
34845337	chr6:34845337:G:T	2.96915e-66	-1.29021e-09	-1.96011
34845339	chr6:34845339:T:C	3.01741e-66	-1.29021e-09	-1.94398
34845760	chr6:34845760:C:T	8.18541e-67	-2.45382	-0.79479
34845799	chr6:34845799:G:A	9.57213e-66	-1.29021e-09	-0.789526
34846008	chr6:34846008:C:A	2.98686e-66	-1.29021e-09	-1.95416
34846322	chr6:34846322:T:G	3.33642e-67	-2.63848	-1.50759
34846555	chr6:34846555:T:G	9.58492e-66	-1.29021e-09	-0.788191
34847010	chr6:34847010:G:C	9.52068e-66	-1.29021e-09	-0.794915
34847085	chr6:34847085:A:G	2.81409e-66	-1.29021e-09	-2.01374
34847095	chr6:34847095:T:C	3.06574e-66	-1.29021e-09	-1.92809
34847112	chr6:34847112:G:C	6.67569e-67	-1.64187	-1.81062
34847325	chr6:34847325:G:T	5.23393e-66	0.48452	-1.87774
34847426	chr6:34847426:A:G	7.3543e-67	-1.94939	-1.40629
34847770	chr6:34847770:T:G	3.02159e-66	-1.29021e-09	-1.9426
34848109	chr6:34848109:T:G	3.02627e-66	-2.52357	0.582519
34848469	chr6:34848469:G:A	3.00138e-66	-1.29021e-09	-1.94931
34848584	chr6:34848584:C:T	3.16587e-66	-1.29021e-09	-1.89596
34848599	chr6:34848599:T:C	3.15542e-66	-1.29021e-09	-1.89926
34848787	chr6:34848787:G:C	2.84284e-66	-1.29021e-09	-2.00358
34849079	chr6:34849079:A:G	7.10491e-67	-2.48583	-0.904353
34849302	chr6:34849302:C:T	1.37933e-66	-2.72678	-1.42404e-09
34849619	chr6:34849619:G:A	7.15422e-67	-2.48456	-0.898703
34849958	chr6:34849958:T:C	3.01874e-66	-1.29021e-09	-1.94354
34850211	chr6:34850211:T:A	2.914e-66	-1.29021e-09	-1.97886
34850403	chr6:34850403:G:A	2.84436e-66	-1.29021e-09	-2.00304
34850608	chr6:34850608:C:T	4.0341e-66	-1.29021e-09	-1.6536
34851337	chr6:34851337:C:G	7.54185e-67	-2.00411	-1.32639
34851470	chr6:34851470:C:G	1.36249e-66	-1.56665	-1.17242
34851589	chr6:34851589:G:A	5.78031e-65	-0.257585	1.26624
34851596	chr6:34851596:G:A	1.48109e-66	-2.6556	-1.42404e-09
34851636	chr6:34851636:C:T	2.99708e-66	-1.29021e-09	-1.95074
34852083	chr6:34852083:G:A	3.02227e-66	-1.29021e-09	-1.94237
34852420	chr6:34852420:T:C	3.01146e-66	-1.29021e-09	-1.94596
34852743	chr6:34852743:A:T	5.43776e-67	-2.58821	-1.06939
34853617	chr6:34853617:A:G	4.58562e-67	-2.08408	-1.74397
34853884	chr6:34853884:A:G	9.78258e-66	-0.767779	-1.42404e-09
34854005	chr6:34854005:C:T	1.33708e-65	-1.29021e-09	-0.45531
34854399	chr6:34854399:T:G	1.16458e-64	0.107216	1.60194
34854559	chr6:34854559:A:G	8.58729e-66	-1.29021e-09	-0.898099
34854578	chr6:34854578:T:G	3.00041e-66	-1.29021e-09	-1.94963
34855097	chr6:34855097:T:C	1.39579e-66	-2.71492	-1.42404e-09
34855410	chr6:34855410:T:C	1.01805e-66	-2.26278	-0.767716
34855470	chr6:34855470:A:G	2.78368e-66	-1.29021e-09	-2.02461
34855733	chr6:34855733:T:C	9.11464e-66	-1.29021e-09	-0.8385
34856330	chr6:34856330:A:C	7.31417e-67	-1.57049	-1.79067
34857049	chr6:34857049:AAT:A	3.00895e-66	-1.29021e-09	-1.94679
34857190	chr6:34857190:C:G	3.00162e-66	-1.29021e-09	-1.94923
34857272	chr6:34857272:A:G	2.99305e-66	-1.29021e-09	-1.95209
34857518	chr6:34857518:A:G	2.76849e-66	-1.29021e-09	-2.03008
34857541	chr6:34857541:C:T	3.60377e-66	-1.29021e-09	-1.7664
34857885	chr6:34857885:T:C	3.77218e-67	-2.17305	-1.85027
34858817	chr6:34858817:C:T	1.32636e-66	-2.76594	-1.42404e-09
34858835	chr6:34858835:C:T	2.76978e-66	-1.29021e-09	-2.02962
34859816	chr6:34859816:C:T	2.79505e-66	-1.29021e-09	-2.02053
34860776	chr6:34860776:T:C	2.08249e-65	-1.66104	1.6488
34860957	chr6:34860957:A:G	2.99007e-66	-1.29021e-09	-1.95309
34861810	chr6:34861810:C:A	3.21808e-66	-1.29021e-09	-1.8796
34862388	chr6:34862388:T:A	4.78653e-66	-1.29021e-09	-1.48258
34862766	chr6:34862766:G:A	2.9577e-66	-1.29021e-09	-1.96397
34862874	chr6:34862874:T:C	2.93826e-66	-1.29021e-09	-1.97057
34862977	chr6:34862977:C:T	1.02888e-66	-1.953	-1.06692
34863096	chr6:34863096:C:A	2.99193e-66	-1.29021e-09	-1.95246
34863445	chr6:34863445:A:G	2.83668e-66	-1.29021e-09	-2.00575
34863588	chr6:34863588:A:G	3.22537e-66	-1.29021e-09	-1.87733
34863592	chr6:34863592:G:A	5.97688e-65	-0.324357	1.36646
34863610	chr6:34863610:G:C	2.80818e-66	-1.29021e-09	-2.01585
34863745	chr6:34863745:A:C	3.00162e-66	-1.29021e-09	-1.94923
34864079	chr6:34864079:T:C	6.82341e-67	-2.46753	-0.963077
34864089	chr6:34864089:G:A	6.05925e-65	-0.322175	1.37796
34864297	chr6:34864297:G:A	1.43538e-66	-1.53237	-1.15458
34864307	chr6:34864307:A:G	2.8348e-66	-1.29021e-09	-2.00641
34864826	chr6:34864826:G:A	2.79241e-66	-1.29021e-09	-2.02148
34864879	chr6:34864879:A:T	3.00792e-66	-1.29021e-09	-1.94713
34864884	chr6:34864884:T:C	1.51116e-64	0.0131382	1.95653
34865267	chr6:34865267:C:T	2.77893e-67	-2.77158	-1.55732
34865718	chr6:34865718:G:C	1.18398e-66	-1.29199	-1.58751
34865903	chr6:34865903:A:G	2.92223e-65	-2.53147	2.85802
34866380	chr6:34866380:G:A	1.42964e-66	-2.69096	-1.42404e-09
34866589	chr6:34866589:A:G	5.45461e-66	-1.29021e-09	-1.35192
34866699	chr6:34866699:T:G	4.67712e-67	-2.04862	-1.75967
34866782	chr6:34866782:A:C	3.13697e-66	-1.29021e-09	-1.90512
34866864	chr6:34866864:C:T	9.02295e-66	-1.29021e-09	-0.84861
34867060	chr6:34867060:TAATTCCTTA:T	2.91607e-66	-1.29021e-09	-1.97815
34867089	chr6:34867089:TAGTC:T	3.95173e-67	-2.47668	-1.50014
34868097	chr6:34868097:A:G	2.40922e-67	-2.49781	-1.97385
34868679	chr6:34868679:G:A	1.03979e-65	-1.29021e-09	-0.706778
34869074	chr6:34869074:C:T	3.25838e-66	-1.29021e-09	-1.86715
34869084	chr6:34869084:C:G	4.82413e-66	0.434085	-1.90884
34869940	chr6:34869940:T:C	3.82079e-67	-2.46535	-1.54515
34870148	chr6:34870148:T:A	3.84974e-67	-2.47475	-1.52821
34870652	chr6:34870652:A:G	4.54073e-66	0.411161	-1.94646
34871320	chr6:34871320:A:G	2.38731e-67	-2.48234	-1.99846
34871459	chr6:34871459:T:C	3.36294e-67	-2.52656	-1.6116
34871654	chr6:34871654:T:A	1.00337e-65	-1.29021e-09	-0.742437
34871867	chr6:34871867:G:A	4.8265e-66	0.425322	-1.89958
34872094	chr6:34872094:A:G	3.42492e-66	-1.29021e-09	-1.81731
34872548	chr6:34872548:G:A	1.35452e-66	-2.74493	-1.42404e-09
34872621	chr6:34872621:G:A	7.01787e-67	-1.72227	-1.68024
34872649	chr6:34872649:CTG:C	3.7231e-67	-2.51864	-1.51777
34872738	chr6:34872738:C:T	2.98738e-67	-2.62644	-1.63013
34872823	chr6:34872823:C:T	9.03168e-66	-1.29021e-09	-0.847644
34873277	chr6:34873277:C:T	1.79636e-66	-2.46262	-1.42404e-09
34873553	chr6:34873553:T:G	2.22145e-67	-2.54951	-2.00329
34874144	chr6:34874144:A:T	4.67773e-66	-1.29021e-09	-1.50557
34874271	chr6:34874271:G:A	5.06788e-66	-1.29021e-09	-1.42546
34875173	chr6:34875173:C:T	2.46458e-66	-2.14636	-1.42404e-09
34876852	chr6:34876852:T:C	2.4117e-67	-2.47024	-2.00039
34877672	chr6:34877672:T:G	5.10462e-65	-0.935968	1.82032
34877871	chr6:34877871:T:C	1.76637e-66	-1.07729	-1.40217
34877950	chr6:34877950:A:G	3.08405e-66	-1.29021e-09	-1.92214
34877986	chr6:34877986:C:CTAA	2.78221e-66	-1.29021e-09	-2.02514
34877987	chr6:34877987:C:T	2.7812e-66	-1.29021e-09	-2.0255
34878500	chr6:34878500:A:G	2.40478e-66	-2.17093	-1.42404e-09
34879452	chr6:34879452:T:C	1.85797e-66	-1.07359	-1.35531
34880487	chr6:34880487:T:G	1.9495e-66	-2.38081	-1.42404e-09
34880658	chr6:34880658:ACT:A	3.37948e-67	-2.54497	-1.58828
34881026	chr6:34881026:G:C	4.751e-66	-1.29021e-09	-1.49003
34881652	chr6:34881652:A:G	4.97211e-66	0.454287	-1.89882
34881671	chr6:34881671:G:A	4.68869e-66	-1.29021e-09	-1.50323
34882122	chr6:34882122:G:A	2.82775e-66	-1.29021e-09	-2.0089
34882366	chr6:34882366:G:A	4.51185e-67	-2.07956	-1.76469
34882634	chr6:34882634:A:G	3.01678e-67	-2.6125	-1.63427
34882695	chr6:34882695:A:C	3.93307e-66	-1.29021e-09	-1.67896
34882883	chr6:34882883:G:A	2.91055e-67	-2.70227	-1.58036
34883049	chr6:34883049:G:C	3.82268e-66	-1.70743	-1.42404e-09
34883434	chr6:34883434:C:T	3.73117e-66	-1.73166	-1.42404e-09
34884373	chr6:34884373:A:G	2.39125e-66	-2.52086	0.344297
34884476	chr6:34884476:G:T	1.10082e-64	-0.897904	2.55075
34885102	chr6:34885102:T:C	5.03992e-65	0.871594	-1.42404e-09
34885476	chr6:34885476:A:G	1.96464e-67	-2.64583	-2.02983
34885858	chr6:34885858:A:G	1.96477e-67	-2.64545	-2.03015
34886242	chr6:34886242:CTG:C	7.22478e-66	-1.29021e-09	-1.07086
34886564	chr6:34886564:C:G	2.78394e-66	-1.29021e-09	-2.02452
34886968	chr6:34886968:C:T	5.3347e-66	0.655602	-2.02975
34887971	chr6:34887971:G:C	3.05268e-67	-2.70652	-1.52842
34888264	chr6:34888264:T:C	2.85486e-66	-1.29021e-09	-1.99936
34888357	chr6:34888357:G:A	2.81272e-66	-1.29021e-09	-2.01423
34888406	chr6:34888406:G:A	1.42614e-66	-2.69341	-1.42404e-09
34888724	chr6:34888724:T:G	2.01646e-67	-2.62951	-2.02012
34888756	chr6:34888756:C:T	3.36769e-66	-1.29021e-09	-1.83416
34888885	chr6:34888885:G:A	5.09386e-66	-1.42035	-1.42404e-09
34888976	chr6:34888976:CTT:C	2.77184e-66	-1.29021e-09	-2.02887
34889128	chr6:34889128:C:T	4.39994e-66	0.421891	-1.98868
34889282	chr6:34889282:G:C	1.31699e-66	-2.77303	-1.42404e-09
34889534	chr6:34889534:C:T	2.10308e-66	-2.30498	-1.42404e-09
34889675	chr6:34889675:T:C	4.12392e-66	0.348541	-1.98012
34889879	chr6:34889879:T:C	4.77517e-66	0.288086	-1.77304
34890177	chr6:34890177:C:T	2.86114e-66	-1.29021e-09	-1.99716
34890498	chr6:34890498:C:T	5.764e-66	0.607479	-1.90423
34890801	chr6:34890801:A:G	6.04569e-66	0.655447	-1.90448
34890930	chr6:34890930:C:A	2.82455e-67	-2.60101	-1.71161
34891117	chr6:34891117:G:A	2.77594e-66	-1.29021e-09	-2.02739
34891616	chr6:34891616:A:G	2.0022e-67	-2.62771	-2.02901
34892460	chr6:34892460:CT:C	7.42295e-66	-1.29021e-09	-1.04381
34892462	chr6:34892462:A:G	2.02118e-67	-2.63877	-2.00851
34893321	chr6:34893321:G:A	3.34415e-66	-1.29021e-09	-1.84117
34893762	chr6:34893762:C:T	7.91025e-66	-1.29021e-09	-0.980223
34894022	chr6:34894022:G:A	1.59134e-66	-1.24776	-1.33604
34894115	chr6:34894115:G:A	2.778e-66	-1.29021e-09	-2.02665
34894793	chr6:34894793:A:G	2.79264e-66	-1.29021e-09	-2.02139
34895168	chr6:34895168:C:T	2.7919e-66	-1.29021e-09	-2.02166
34895253	chr6:34895253:T:C	1.29906e-65	-1.29021e-09	-0.484157
34895708	chr6:34895708:A:G	2.02109e-67	-2.62174	-2.02559
34895849	chr6:34895849:GCA:G	1.47754e-66	-2.658	-1.42404e-09
34895939	chr6:34895939:G:A	5.05015e-66	0.551083	-1.98005
34895985	chr6:34895985:C:T	2.77692e-66	-1.29021e-09	-2.02704
34896491	chr6:34896491:A:C	1.97597e-67	-2.63989	-2.03002
34896798	chr6:34896798:C:T	3.64961e-66	-1.29021e-09	-1.75376
34897234	chr6:34897234:G:A	1.99081e-67	-2.63237	-2.03006
34897499	chr6:34897499:G:A	6.54241e-66	-1.29021e-09	-1.17008
34897981	chr6:34897981:C:T	2.05344e-67	-2.60207	-2.02938
34898061	chr6:34898061:A:G	2.86268e-66	-1.29021e-09	-1.99663
34898426	chr6:34898426:T:C	1.94825e-67	-2.65503	-2.02901
34898953	chr6:34898953:G:C	1.89451e-66	-2.40942	-1.42404e-09
34899422	chr6:34899422:G:A	1.99172e-67	-2.63183	-2.03014
34899701	chr6:34899701:A:G	3.02439e-67	-2.7037	-1.54056
34899829	chr6:34899829:G:A	1.58582e-66	-1.25103	-1.33624
34900239	chr6:34900239:G:A	5.60927e-66	-1.29021e-09	-1.32396
34900777	chr6:34900777:T:C	4.67863e-66	0.486422	-1.9918
34900907	chr6:34900907:C:T	1.99187e-67	-2.63244	-2.02946
34901013	chr6:34901013:C:T	4.26126e-66	0.245568	-1.84438
34901016	chr6:34901016:G:A	2.14685e-65	0.0182059	-1.42404e-09
34901065	chr6:34901065:G:A	2.7722e-66	-1.29021e-09	-2.02874
34901447	chr6:34901447:C:T	1.99217e-67	-2.63213	-2.02962
34902374	chr6:34902374:A:G	5.96027e-66	0.49923	-1.7625
34902505	chr6:34902505:C:T	1.97872e-67	-2.63912	-2.0294
34902578	chr6:34902578:T:TA	1.95429e-67	-2.65095	-2.02999
34902630	chr6:34902630:C:T	1.44569e-66	-1.31744	-1.36235
34902667	chr6:34902667:A:G	4.26775e-66	-0.0677077	-1.52959
34902777	chr6:34902777:C:T	4.52883e-66	0.44699	-1.98491
34902853	chr6:34902853:A:G	6.35391e-66	-1.29021e-09	-1.19931
34902916	chr6:34902916:G:T	3.57826e-66	0.217897	-1.9914
34903225	chr6:34903225:T:C	1.98291e-67	-2.63688	-2.02952
34903253	chr6:34903253:T:C	2.01776e-67	-2.62494	-2.02404
34903260	chr6:34903260:A:G	1.63181e-66	-1.21567	-1.34302
34903264	chr6:34903264:T:C	2.08789e-67	-2.58489	-2.02992
34903269	chr6:34903269:TTTGA:T	5.09291e-66	0.568236	-1.98877
34903737	chr6:34903737:G:A	2.8848e-66	-1.29021e-09	-1.98892
34903896	chr6:34903896:C:T	2.99551e-66	-1.29021e-09	-1.95127
34904323	chr6:34904323:G:T	2.01056e-67	-2.62752	-2.02504
34904326	chr6:34904326:TA:T	3.7256e-67	-2.02659	-2.00915
34905008	chr6:34905008:G:A	4.61782e-66	0.46851	-1.98697
34905312	chr6:34905312:G:A	7.40161e-66	-1.29021e-09	-1.04668
34905412	chr6:34905412:C:T	2.80861e-66	-1.29021e-09	-2.01569
34905504	chr6:34905504:TTGTC:T	2.01371e-67	-2.62172	-2.02927
34905791	chr6:34905791:C:T	5.21237e-66	-1.29021e-09	-1.39735
34906037	chr6:34906037:G:A	2.03863e-67	-2.6114	-2.02729
34906042	chr6:34906042:G:T	2.21476e-67	-2.73261	-1.82321
34906225	chr6:34906225:A:G	1.63203e-66	-1.16235	-1.39621
34906251	chr6:34906251:G:A	5.64567e-66	-1.29021e-09	-1.31749
34906320	chr6:34906320:A:G	2.04237e-67	-2.6067	-2.03016
34907173	chr6:34907173:C:A	7.41126e-66	-1.29021e-09	-1.04538
34907325	chr6:34907325:A:C	1.66429e-65	-0.2364	-1.42404e-09
34907918	chr6:34907918:A:G	2.15835e-66	-2.27904	-1.42404e-09
34908454	chr6:34908454:A:G	2.03224e-67	-2.61223	-2.0296
34908455	chr6:34908455:T:C	7.42295e-66	-1.29021e-09	-1.04381
34908494	chr6:34908494:A:G	1.675e-66	-1.13684	-1.39573
34908543	chr6:34908543:G:T	3.71783e-66	-1.73524	-1.42404e-09
34908757	chr6:34908757:G:A	7.42295e-66	-1.29021e-09	-1.04381
34909012	chr6:34909012:C:A	2.77923e-66	-1.29021e-09	-2.02621
34909567	chr6:34909567:A:G	2.774e-66	-1.29021e-09	-2.02809
34910247	chr6:34910247:T:G	5.44331e-66	0.656416	-2.01041
34910305	chr6:34910305:C:A	5.26406e-66	-1.29021e-09	-1.38748
34910477	chr6:34910477:C:T	2.00354e-67	-2.6261	-2.02996
34910623	chr6:34910623:A:G	2.0028e-67	-2.62678	-2.02964
34911307	chr6:34911307:CAT:C	1.17562e-65	-1.29021e-09	-0.584
34911426	chr6:34911426:A:G	2.62138e-67	-2.77209	-1.61517
34911905	chr6:34911905:ATCTCAT:A	3.90606e-66	-1.29021e-09	-1.68585
34912416	chr6:34912416:G:A	2.89155e-66	-1.29021e-09	-1.98659
34912553	chr6:34912553:C:T	2.14957e-67	-2.56748	-2.01822
34912579	chr6:34912579:A:G	6.39415e-66	-1.29021e-09	-1.193
34912615	chr6:34912615:T:A	4.73639e-66	0.494706	-1.98781
34912692	chr6:34912692:G:A	2.14122e-66	-2.28701	-1.42404e-09
34912707	chr6:34912707:T:A	3.2977e-66	-1.29021e-09	-1.85516
34912765	chr6:34912765:C:T	2.76853e-66	-1.29021e-09	-2.03007
34913099	chr6:34913099:A:G	2.71246e-66	-2.05053	-1.42404e-09
34913537	chr6:34913537:G:A	6.18875e-66	-1.29021e-09	-1.22565
34913603	chr6:34913603:G:A	3.21235e-67	-2.22494	-1.95902
34914030	chr6:34914030:G:A	2.34491e-67	-2.58161	-1.91711
34914042	chr6:34914042:C:T	2.8028e-66	-1.29021e-09	-2.01776
34914217	chr6:34914217:A:G	4.17783e-66	-1.29021e-09	-1.61859
34914376	chr6:34914376:A:G	1.18279e-65	-0.577925	-1.42404e-09
34914410	chr6:34914410:C:T	2.78019e-66	-1.29021e-09	-2.02586
34915586	chr6:34915586:G:A	1.81455e-66	-1.11137	-1.34118
34915958	chr6:34915958:T:C	3.01605e-67	-2.22642	-2.0206
34916117	chr6:34916117:C:T	2.78604e-67	-2.30572	-2.02063
34917725	chr6:34917725:C:T	2.03198e-67	-2.62067	-2.02128
34918079	chr6:34918079:C:T	3.79839e-66	-1.29021e-09	-1.7138
34918600	chr6:34918600:ATC:A	1.36088e-65	-0.437667	-1.42404e-09
34918659	chr6:34918659:T:G	2.79951e-67	-2.53556	-1.78597
34918773	chr6:34918773:G:A	3.33442e-66	-1.29021e-09	-1.84408
34918785	chr6:34918785:A:G	2.97931e-66	-1.29021e-09	-1.95669
34918845	chr6:34918845:TA:T	1.46645e-65	-1.29021e-09	-0.36295
34919966	chr6:34919966:T:G	2.78013e-66	-1.29021e-09	-2.02588
34919971	chr6:34919971:A:G	3.16856e-67	-2.64708	-1.55061
34920110	chr6:34920110:T:C	6.38846e-66	-1.29021e-09	-1.19389
34920277	chr6:34920277:G:A	1.40148e-65	-0.408266	-1.42404e-09
34920444	chr6:34920444:C:T	1.797e-66	-1.13429	-1.32797
34920709	chr6:34920709:A:T	2.468e-66	-1.08979	-1.05518
34920828	chr6:34920828:G:A	2.81718e-66	-1.29021e-09	-2.01264
34921058	chr6:34921058:G:A	2.25556e-66	-2.23498	-1.42404e-09
34921201	chr6:34921201:C:T	7.65332e-66	-1.01324	-1.42404e-09
34921253	chr6:34921253:C:T	2.7902e-66	-1.29021e-09	-2.02227
34921646	chr6:34921646:T:C	2.7183e-66	-2.04837	-1.42404e-09
34921768	chr6:34921768:G:A	4.49343e-66	0.44897	-1.99474
34922042	chr6:34922042:G:A	4.81378e-66	0.373952	-1.85085
34922460	chr6:34922460:G:C	2.77782e-66	-1.29021e-09	-2.02672
34922680	chr6:34922680:G:A	6.37038e-66	-1.29021e-09	-1.19672
34922755	chr6:34922755:G:A	4.37323e-66	0.407169	-1.98005
34923091	chr6:34923091:T:C	3.34961e-67	-2.7147	-1.42742
34923874	chr6:34923874:T:C	2.13262e-67	-2.57434	-2.01928
34923944	chr6:34923944:C:T	2.8339e-67	-2.54098	-1.76833
34924579	chr6:34924579:G:A	5.04885e-66	0.588389	-2.01761
34925104	chr6:34925104:G:A	3.38323e-67	-2.6278	-1.50433
34925696	chr6:34925696:C:T	3.54283e-66	0.241605	-2.02506
34925949	chr6:34925949:A:G	2.20724e-66	-2.25664	-1.42404e-09
34926206	chr6:34926206:C:T	2.63315e-67	-2.35935	-2.02343
34926501	chr6:34926501:C:T	7.09255e-66	-1.29021e-09	-1.08934
34926980	chr6:34926980:A:G	4.66303e-66	-1.29021e-09	-1.50872
34928068	chr6:34928068:C:T	4.97645e-66	-1.29021e-09	-1.44366
34928193	chr6:34928193:C:T	7.20312e-66	-1.29021e-09	-1.07387
34929232	chr6:34929232:A:G	7.8761e-66	0.449371	-1.43392
34929293	chr6:34929293:CTT:C	2.76894e-66	-1.29021e-09	-2.02992
34929397	chr6:34929397:G:T	2.98483e-67	-2.71866	-1.53876
34930366	chr6:34930366:C:T	1.35978e-66	-2.74106	-1.42404e-09
34930572	chr6:34930572:C:T	4.78752e-66	0.524522	-2.00689
34930636	chr6:34930636:G:C	3.42785e-66	-1.29021e-09	-1.81645
34930678	chr6:34930678:C:T	2.30353e-66	-2.5336	0.319659
34931122	chr6:34931122:G:A	3.73042e-66	0.279659	-2.01152
34931210	chr6:34931210:G:A	2.80016e-66	-1.29021e-09	-2.01871
34931537	chr6:34931537:C:T	6.62622e-66	-1.29021e-09	-1.15735
34931714	chr6:34931714:G:A	2.74915e-67	-2.55909	-1.78058
34931847	chr6:34931847:A:G	6.43702e-66	0.24993	-1.43625
34932662	chr6:34932662:G:A	7.82983e-66	-1.29021e-09	-0.990442
34933701	chr6:34933701:C:T	2.90782e-67	-2.34235	-1.94121
34933801	chr6:34933801:G:A	2.13305e-67	-2.69732	-1.89609
34933895	chr6:34933895:C:T	1.13604e-65	-0.618251	-1.42404e-09
34934262	chr6:34934262:C:T	5.82053e-66	-1.29021e-09	-1.28699
34934314	chr6:34934314:AT:A	1.02671e-65	-0.71944	-1.42404e-09
34934613	chr6:34934613:A:G	6.45866e-67	-1.4927	-1.99285
34935619	chr6:34935619:A:ATT	4.46004e-66	-0.0370128	-1.51621
34935789	chr6:34935789:G:A	4.37336e-66	-1.29021e-09	-1.57285
34935845	chr6:34935845:G:A	3.10479e-66	-0.0349503	-1.88049
34936104	chr6:34936104:G:A	3.29014e-66	-1.29021e-09	-1.85745
34936239	chr6:34936239:G:A	1.37896e-66	-2.72706	-1.42404e-09
34936315	chr6:34936315:G:A	2.74712e-66	-1.88424	-0.153589
34936708	chr6:34936708:G:A	2.38899e-67	-2.46868	-2.01142
34936711	chr6:34936711:T:C	8.74404e-66	-0.5853	-0.294709
34936807	chr6:34936807:G:A	1.40513e-64	-1.30094	3.19786
34937121	chr6:34937121:G:A	2.83184e-66	-1.29021e-09	-2.00746
34937191	chr6:34937191:T:C	9.90796e-65	-1.42859	2.97613
34937277	chr6:34937277:C:T	2.93933e-66	-1.29021e-09	-1.9702
34937576	chr6:34937576:G:A	4.42153e-66	-1.29021e-09	-1.5619
34937839	chr6:34937839:A:G	4.73011e-66	0.297851	-1.79228
34937929	chr6:34937929:C:A	1.75738e-67	-2.75848	-2.02867
34937977	chr6:34937977:AGCTTCT:A	4.74709e-66	0.492907	-1.98376
34938391	chr6:34938391:T:C	2.45916e-66	-1.30206	-0.846506
34938879	chr6:34938879:G:A	7.53443e-66	-1.29021e-09	-1.0289
34939114	chr6:34939114:T:A	2.40614e-65	1.45433	-1.3221
34940238	chr6:34940238:C:T	3.0115e-66	-1.24193	-0.704009
34941213	chr6:34941213:C:T	2.65388e-67	-2.59107	-1.78388
34941358	chr6:34941358:T:C	3.69299e-66	-1.29021e-09	-1.74195
34941370	chr6:34941370:C:T	2.7961e-66	-1.29021e-09	-2.02015
34941504	chr6:34941504:G:A	3.63306e-66	0.189591	-1.9479
34941527	chr6:34941527:C:T	7.54292e-66	-1.29021e-09	-1.02777
34941910	chr6:34941910:C:T	3.36336e-66	0.106419	-1.94186
34942775	chr6:34942775:A:G	2.07709e-67	-2.66375	-1.95625
34943678	chr6:34943678:C:T	3.78846e-66	0.236528	-1.95295
34943800	chr6:34943800:T:C	2.64225e-67	-2.57214	-1.80719
34944093	chr6:34944093:GA:G	1.38641e-66	-2.72167	-1.42404e-09
34944702	chr6:34944702:C:T	2.77214e-66	-1.29021e-09	-2.02876
34945123	chr6:34945123:TG:T	2.86042e-66	-1.29021e-09	-1.99741
34945409	chr6:34945409:G:A	2.25172e-67	-2.71528	-1.82399
34945529	chr6:34945529:A:G	3.36708e-67	-2.53497	-1.60196
34945987	chr6:34945987:T:A	5.10912e-65	-1.29021e-09	0.885231
34946125	chr6:34946125:C:T	6.81392e-66	-1.29021e-09	-1.12941
34946276	chr6:34946276:C:T	2.81274e-66	-1.29021e-09	-2.01422
34946295	chr6:34946295:C:T	3.44637e-66	0.1968	-2.00786
34946359	chr6:34946359:G:A	6.57953e-66	0.32773	-1.49215
34946595	chr6:34946595:A:AAG	8.53247e-66	-1.29021e-09	-0.904503
34946601	chr6:34946601:G:A	3.14963e-66	-1.14505	-0.756044
34946824	chr6:34946824:A:G	2.76833e-66	-1.29021e-09	-2.03014
34947044	chr6:34947044:C:G	1.50269e-65	0.766142	-1.10468
34947296	chr6:34947296:G:A	2.56377e-67	-2.41148	-1.99801
34949444	chr6:34949444:G:A	2.77498e-66	-1.29021e-09	-2.02774
34949953	chr6:34949953:ACTC:A	7.5572e-66	-1.29021e-09	-1.02588
34950462	chr6:34950462:C:T	4.2307e-65	2.02347	-1.3269
34950653	chr6:34950653:C:T	3.07089e-66	-1.29021e-09	-1.92641
34951178	chr6:34951178:T:C	3.94536e-66	-1.29021e-09	-1.67584
34951879	chr6:34951879:C:T	1.63627e-65	-0.253376	-1.42404e-09
34952549	chr6:34952549:T:C	2.75452e-67	-2.35575	-1.98198
34952621	chr6:34952621:T:A	6.48774e-66	-1.29021e-09	-1.17847
34952785	chr6:34952785:T:C	2.77754e-66	-1.29021e-09	-2.02682
34954100	chr6:34954100:C:G	3.13431e-66	-1.29021e-09	-1.90597
34954355	chr6:34954355:G:A	2.81393e-66	-1.29021e-09	-2.0138
34954416	chr6:34954416:G:T	2.30359e-67	-2.69175	-1.82475
34954554	chr6:34954554:G:A	3.18872e-66	-1.29021e-09	-1.88876
34954662	chr6:34954662:T:C	3.02949e-65	1.68498	-1.32238
34955676	chr6:34955676:C:T	3.59231e-66	-1.29021e-09	-1.76959
34955956	chr6:34955956:G:A	3.6983e-66	0.213506	-1.95401
34956002	chr6:34956002:C:T	2.21802e-65	0.0508166	-1.42404e-09
34956087	chr6:34956087:G:A	3.52323e-67	-2.72138	-1.37021
34956529	chr6:34956529:G:A	1.8613e-67	-2.77298	-1.95672
34956549	chr6:34956549:C:T	6.48774e-66	-1.29021e-09	-1.17847
34956958	chr6:34956958:C:T	6.48774e-66	-1.29021e-09	-1.17847
34957048	chr6:34957048:A:G	2.76851e-66	-1.29021e-09	-2.03007
34957594	chr6:34957594:A:C	1.52147e-64	-1.25353	3.22999
34957764	chr6:34957764:C:T	2.90389e-66	-1.29021e-09	-1.98233
34958897	chr6:34958897:G:A	7.53925e-66	-1.29021e-09	-1.02826
34958947	chr6:34958947:T:C	6.65844e-66	-1.29021e-09	-1.1525
34959266	chr6:34959266:T:G	1.31803e-66	-2.77224	-1.42404e-09
34959503	chr6:34959503:A:G	8.27816e-65	-1.34263	2.71046
34960042	chr6:34960042:G:A	5.62328e-66	-1.29021e-09	-1.32147
34961700	chr6:34961700:A:G	1.39382e-65	-0.413748	-1.42404e-09
34962269	chr6:34962269:C:T	2.86524e-67	-2.57926	-1.71905
34962682	chr6:34962682:A:G	2.78283e-66	-1.29021e-09	-2.02491
34962856	chr6:34962856:CTTCT:C	2.76825e-66	-1.29021e-09	-2.03017
34963732	chr6:34963732:A:G	6.49695e-66	-1.29021e-09	-1.17705
34964073	chr6:34964073:T:G	1.16612e-65	-1.29021e-09	-0.592115
34964102	chr6:34964102:G:C	1.59232e-66	-2.58319	-1.42404e-09
34964218	chr6:34964218:C:T	3.35918e-66	0.104451	-1.94114
34964585	chr6:34964585:G:A	2.76833e-66	-1.29021e-09	-2.03014
34965433	chr6:34965433:C:T	2.80249e-66	-1.29021e-09	-2.01787
34966017	chr6:34966017:A:G	1.61866e-66	-2.56678	-1.42404e-09
34966121	chr6:34966121:A:T	7.35031e-66	0.438354	-1.49199
34966679	chr6:34966679:C:G	2.78823e-66	-1.29021e-09	-2.02298
34967493	chr6:34967493:C:G	1.71908e-65	0.822458	-1.02647
34967542	chr6:34967542:T:A	1.93914e-67	-2.72443	-1.96429
34967684	chr6:34967684:T:C	4.27693e-67	-2.1747	-1.72303
34967759	chr6:34967759:C:T	7.18938e-66	-1.29021e-09	-1.07578
34968522	chr6:34968522:C:G	2.35599e-67	-2.69168	-1.80233
34968839	chr6:34968839:T:A	2.89321e-66	-1.29021e-09	-1.98602
34968894	chr6:34968894:G:A	2.79101e-66	-1.29021e-09	-2.02198
34969284	chr6:34969284:C:T	2.00659e-66	-2.35195	-1.42404e-09
34969695	chr6:34969695:G:C	8.79174e-65	-1.41629	2.84431
34969793	chr6:34969793:G:A	3.375e-66	-1.29021e-09	-1.83199
34969834	chr6:34969834:C:T	3.1381e-66	-1.29021e-09	-1.90476
34970514	chr6:34970514:T:G	3.81889e-66	0.248652	-1.95708
34970849	chr6:34970849:T:A	3.20955e-66	-1.29021e-09	-1.88225
34970851	chr6:34970851:A:T	4.11901e-66	0.314476	-1.94725
34971032	chr6:34971032:T:C	3.40296e-67	-2.70961	-1.41671
34971411	chr6:34971411:A:AAT	7.21525e-66	-1.07219	-1.42404e-09
34972481	chr6:34972481:T:C	1.77656e-66	-2.4737	-1.42404e-09
34972567	chr6:34972567:T:A	2.47901e-65	0.162061	-1.42404e-09
34972734	chr6:34972734:G:A	7.1124e-66	-1.29021e-09	-1.08654
34973060	chr6:34973060:A:G	3.70653e-66	0.216543	-1.95483
34973163	chr6:34973163:A:G	3.95408e-66	0.292147	-1.96578
34973179	chr6:34973179:CTT:C	3.93918e-66	0.289811	-1.96722
34973241	chr6:34973241:C:T	4.44479e-67	-2.13167	-1.72756
34973790	chr6:34973790:T:A	7.6981e-66	-1.29021e-09	-1.00741
34974480	chr6:34974480:A:G	3.546e-67	-2.73861	-1.34653
34974603	chr6:34974603:C:T	4.98975e-66	0.508238	-1.94923
34975205	chr6:34975205:GCA:G	7.58474e-66	-1.29021e-09	-1.02224
34975480	chr6:34975480:A:G	6.47142e-66	-1.29021e-09	-1.18099
34975538	chr6:34975538:T:A	7.4829e-67	-1.33414	-2.0042
34975619	chr6:34975619:A:G	1.58394e-66	-2.58846	-1.42404e-09
34976781	chr6:34976781:T:C	2.99188e-66	-1.29021e-09	-1.95248
34976926	chr6:34976926:C:T	1.37527e-66	-2.72973	-1.42404e-09
34977018	chr6:34977018:T:C	1.40149e-65	-1.29021e-09	-0.408258
34977086	chr6:34977086:T:C	6.70002e-66	-0.782782	-0.363489
34977366	chr6:34977366:T:C	3.08154e-65	1.79776	-1.41813
34977846	chr6:34977846:A:T	3.05062e-66	-1.29021e-09	-1.93304
34978131	chr6:34978131:G:A	7.51703e-66	-1.29021e-09	-1.03121
34978341	chr6:34978341:T:C	2.78031e-66	-1.29021e-09	-2.02582
34978631	chr6:34978631:C:T	7.31888e-66	-1.29021e-09	-1.05792
34979186	chr6:34979186:T:C	4.67502e-65	1.57956	-0.783123
34979352	chr6:34979352:A:T	2.50653e-67	-2.70257	-1.7295
34979644	chr6:34979644:C:A	1.74748e-65	0.805934	-0.993556
34980018	chr6:34980018:A:G	3.375e-66	-1.29021e-09	-1.83199
34980994	chr6:34980994:C:T	2.06837e-67	-2.75416	-1.87005
34981674	chr6:34981674:C:T	7.69171e-65	-1.40729	2.70164
34981830	chr6:34981830:C:T	5.40177e-66	-0.59911	-0.762545
34982653	chr6:34982653:T:C	3.28384e-66	-1.29021e-09	-1.85937
34982700	chr6:34982700:G:A	3.44323e-66	-1.29021e-09	-1.81197
34983247	chr6:34983247:G:A	2.11373e-66	-2.29993	-1.42404e-09
34983578	chr6:34983578:G:A	3.47403e-66	-1.29021e-09	-1.80307
34985133	chr6:34985133:C:A	4.99923e-66	-1.29021e-09	-1.4391
34985961	chr6:34985961:T:C	2.79781e-67	-2.31397	-2.00816
34986315	chr6:34986315:T:G	2.79407e-66	-1.29021e-09	-2.02088
34986359	chr6:34986359:C:T	1.7077e-65	-0.210649	-1.42404e-09
34986672	chr6:34986672:C:T	2.8166e-66	-1.29021e-09	-2.01285
34987023	chr6:34987023:G:A	4.10915e-66	0.394912	-2.03008
34987036	chr6:34987036:C:T	4.04232e-66	-1.29021e-09	-1.65156
34987926	chr6:34987926:C:A	2.22364e-67	-2.7401	-1.81172
34988603	chr6:34988603:T:A	3.86939e-66	-1.29021e-09	-1.69529
34989029	chr6:34989029:A:G	2.40831e-67	-2.72891	-1.74313
34989674	chr6:34989674:G:A	3.48739e-67	-2.53722	-1.56459
34990272	chr6:34990272:T:C	3.71479e-67	-2.09233	-1.94632
34990934	chr6:34990934:G:A	5.62328e-66	-1.29021e-09	-1.32147
34991036	chr6:34991036:T:G	3.72243e-66	-1.29021e-09	-1.73401
34991064	chr6:34991064:A:T	4.01775e-66	0.29424	-1.9519
34991288	chr6:34991288:A:G	3.03055e-66	-1.29021e-09	-1.93964
34992072	chr6:34992072:A:G	2.79938e-66	-1.29021e-09	-2.01898
34992116	chr6:34992116:A:G	2.79944e-66	-1.29021e-09	-2.01896
34992862	chr6:34992862:C:T	8.09141e-66	-1.29021e-09	-0.957579
34992967	chr6:34992967:A:G	2.75337e-67	-2.58426	-1.75388
34992983	chr6:34992983:T:C	2.99713e-65	1.72574	-1.37388
34993034	chr6:34993034:A:T	3.14224e-65	1.76905	-1.36991
34993088	chr6:34993088:C:T	1.58905e-65	-0.282661	-1.42404e-09
34993583	chr6:34993583:G:A	1.35366e-66	-2.74557	-1.42404e-09
34993629	chr6:34993629:T:C	3.25902e-65	1.83176	-1.39613
34993892	chr6:34993892:C:T	2.77556e-66	-1.29021e-09	-2.02753
34994242	chr6:34994242:G:C	2.51717e-67	-2.42661	-2.00122
34994283	chr6:34994283:G:A	6.5468e-66	-1.15415	-0.0152589
34994416	chr6:34994416:A:G	3.81079e-66	-1.29021e-09	-1.71054
34995538	chr6:34995538:A:C	3.13566e-66	-1.29021e-09	-1.90554
34995901	chr6:34995901:A:T	2.60721e-67	-2.38909	-2.0036
34996619	chr6:34996619:C:T	3.38562e-66	-1.29021e-09	-1.82885
34996835	chr6:34996835:A:G	8.06205e-66	-1.29021e-09	-0.961214
34996947	chr6:34996947:C:T	2.30055e-65	1.54037	-1.45302
34997235	chr6:34997235:T:C	2.55209e-67	-2.60391	-1.81015
34998270	chr6:34998270:A:G	2.29698e-67	-2.74012	-1.77925
34998354	chr6:34998354:A:AG	5.47816e-67	-1.7203	-1.92989
34998634	chr6:34998634:G:A	4.66577e-67	-2.5763	-1.23441
34998672	chr6:34998672:A:G	3.71883e-67	-2.63525	-1.40231
34998722	chr6:34998722:C:G	3.39696e-66	0.133238	-1.95874
34998996	chr6:34998996:G:A	3.64712e-66	-1.29021e-09	-1.75444
34999451	chr6:34999451:T:C	3.10678e-66	-1.29021e-09	-1.91479
34999458	chr6:34999458:C:T	3.40162e-66	0.10647	-1.9306
34999479	chr6:34999479:T:A	3.09773e-66	-1.29021e-09	-1.91771
34999834	chr6:34999834:G:C	6.17889e-66	-0.652476	-0.574768
34999977	chr6:34999977:A:C	2.83207e-66	-1.29021e-09	-2.00738
35000764	chr6:35000764:C:A	3.85906e-67	-1.99091	-2.00963
35001428	chr6:35001428:T:TC	2.64154e-64	0.64904	1.87911
35001923	chr6:35001923:C:T	6.55242e-67	-1.47829	-1.99285
35002430	chr6:35002430:C:A	2.59068e-67	-2.71323	-1.68582
35003274	chr6:35003274:G:A	2.83549e-66	-1.29021e-09	-2.00617
35003454	chr6:35003454:T:C	2.99815e-66	-1.29021e-09	-1.95039
35003721	chr6:35003721:A:G	6.82824e-66	-0.552678	-0.574638
35004278	chr6:35004278:G:A	2.57086e-67	-2.70675	-1.69998
35004301	chr6:35004301:C:T	3.89902e-66	-0.761538	-0.926118
35004383	chr6:35004383:G:A	3.12744e-66	-1.29021e-09	-1.90817
35004643	chr6:35004643:C:T	7.55637e-66	-0.54488	-0.481111
35004917	chr6:35004917:C:T	2.52151e-67	-2.71957	-1.70654
35005917	chr6:35005917:G:A	4.3935e-66	-1.29021e-09	-1.56826
35006044	chr6:35006044:T:C	2.7587e-67	-2.33437	-2.00184
35006148	chr6:35006148:A:G	1.32951e-66	-2.76357	-1.42404e-09
35006298	chr6:35006298:T:C	2.81499e-66	-1.29021e-09	-2.01342
35006857	chr6:35006857:G:A	3.32003e-66	0.129024	-1.97743
35007151	chr6:35007151:G:A	2.25793e-67	-2.74689	-1.78963
35007638	chr6:35007638:T:C	4.25532e-66	-0.6513	-0.948911
35008192	chr6:35008192:A:T	2.32112e-67	-2.74764	-1.76128
35008216	chr6:35008216:G:A	1.09116e-65	0.242566	-0.901124
35008605	chr6:35008605:A:G	1.6329e-66	-2.55802	-1.42404e-09
35009131	chr6:35009131:A:G	1.42444e-66	-2.6946	-1.42404e-09
35009445	chr6:35009445:A:G	2.29255e-67	-2.74584	-1.77546
35009470	chr6:35009470:A:C	1.91127e-66	-2.40062	-1.42404e-09
35009598	chr6:35009598:T:C	6.35961e-66	-0.576969	-0.621446
35010036	chr6:35010036:A:G	6.02664e-66	-0.647271	-0.604921
35010203	chr6:35010203:G:A	6.99753e-66	-0.504492	-0.598333
35010253	chr6:35010253:T:C	2.31322e-65	1.52428	-1.43143
35010518	chr6:35010518:T:G	7.85716e-66	-1.29021e-09	-0.986956
35011341	chr6:35011341:A:G	5.7544e-67	-1.67989	-1.92112
35011348	chr6:35011348:T:G	2.10397e-67	-2.5812	-2.02594
35011376	chr6:35011376:T:C	2.8284e-66	-1.29021e-09	-2.00867
35011470	chr6:35011470:C:T	4.83668e-67	-1.82508	-1.94966
35011540	chr6:35011540:C:T	4.01049e-67	-2.21681	-1.74524
35011564	chr6:35011564:C:T	1.096e-65	-2.4142	1.76008
35011772	chr6:35011772:C:CA	1.31735e-66	-2.77276	-1.42404e-09
35012781	chr6:35012781:A:G	4.74382e-66	-1.29021e-09	-1.49154
35013168	chr6:35013168:G:A	2.01081e-67	-2.73214	-1.92029
35013491	chr6:35013491:C:T	4.37031e-66	-1.29021e-09	-1.57355
35013979	chr6:35013979:A:C	3.1172e-66	-1.29021e-09	-1.91145
35014216	chr6:35014216:T:G	3.15637e-66	-1.29021e-09	-1.89896
35014281	chr6:35014281:G:A	7.71404e-66	-2.32488	1.31954
35014822	chr6:35014822:C:T	2.71732e-67	-2.438	-1.91332
35015413	chr6:35015413:C:T	4.50778e-66	-1.29021e-09	-1.54258
35015562	chr6:35015562:GA:G	2.78078e-66	-1.29021e-09	-2.02565
35015603	chr6:35015603:C:T	6.36229e-66	-1.29021e-09	-1.19799
35015916	chr6:35015916:A:G	2.96824e-66	-1.29021e-09	-1.96041
35016123	chr6:35016123:G:A	5.79118e-67	-1.88009	-1.71454
35016260	chr6:35016260:A:C	2.61802e-67	-2.45478	-1.93377
35016380	chr6:35016380:G:A	3.20514e-66	-1.29021e-09	-1.88363
35016489	chr6:35016489:C:T	1.01567e-65	0.271489	-1.00174
35017066	chr6:35017066:G:C	2.96627e-66	-1.29021e-09	-1.96108
35017177	chr6:35017177:G:A	2.95231e-66	-1.29021e-09	-1.96579
35017338	chr6:35017338:C:G	1.53356e-65	-0.318203	-1.42404e-09
35017786	chr6:35017786:G:A	1.3701e-66	-2.7335	-1.42404e-09
35017939	chr6:35017939:C:T	3.09237e-66	-1.29021e-09	-1.91944
35018023	chr6:35018023:A:G	3.45022e-66	-1.80994	-1.42404e-09
35018432	chr6:35018432:A:G	4.22981e-66	-1.29021e-09	-1.60622
35018729	chr6:35018729:G:C	2.70976e-66	-0.0858291	-1.96569
35018755	chr6:35018755:T:C	2.91333e-66	-1.29021e-09	-1.97908
35018817	chr6:35018817:A:G	2.76868e-66	-1.29021e-09	-2.03001
35019671	chr6:35019671:G:A	2.87914e-66	-1.29021e-09	-1.99089
35019950	chr6:35019950:T:G	2.79648e-66	-1.29021e-09	-2.02002
35020278	chr6:35020278:G:A	3.73693e-66	-1.29021e-09	-1.73012
35020557	chr6:35020557:A:G	3.14154e-66	-1.29021e-09	-1.90367
35020614	chr6:35020614:C:A	1.8579e-66	-2.7643	0.33537
35020622	chr6:35020622:A:G	3.06475e-66	-1.29021e-09	-1.92842
35020985	chr6:35020985:G:A	2.77789e-66	-1.29021e-09	-2.02669
35021764	chr6:35021764:T:C	1.35076e-65	0.499763	-0.944892
35022036	chr6:35022036:T:C	5.56019e-66	-1.29021e-09	-1.33275
35023006	chr6:35023006:A:C	5.53543e-66	-1.29021e-09	-1.33721
35023191	chr6:35023191:C:T	1.25428e-66	-2.74219	-0.0796311
35023560	chr6:35023560:A:G	1.68237e-66	-2.52818	-1.42404e-09
35023711	chr6:35023711:C:T	4.28092e-66	-1.29021e-09	-1.59421
35023821	chr6:35023821:A:G	1.78766e-66	-0.77969	-1.68778
35024270	chr6:35024270:A:G	4.24605e-66	-1.29021e-09	-1.60239
35024458	chr6:35024458:A:G	4.18878e-66	-1.29021e-09	-1.61597
35024495	chr6:35024495:T:A	5.87243e-66	-1.29021e-09	-1.27811
35024595	chr6:35024595:GA:G	5.87466e-66	-1.29021e-09	-1.27773
35024742	chr6:35024742:T:G	5.85004e-67	-1.75227	-1.83225
35025167	chr6:35025167:C:T	3.11712e-66	-1.29021e-09	-1.91147
35026516	chr6:35026516:TTGA:T	1.63453e-66	-2.53412	-0.0229039
35026629	chr6:35026629:C:T	2.69843e-65	-1.29021e-09	0.246875
35026826	chr6:35026826:T:C	2.77639e-66	-1.29021e-09	-2.02723
35026909	chr6:35026909:A:G	5.24862e-67	-1.7887	-1.9043
35027570	chr6:35027570:G:A	2.83633e-66	-1.29021e-09	-2.00587
35027745	chr6:35027745:G:A	2.7688e-66	-1.29021e-09	-2.02997
35027982	chr6:35027982:GT:G	6.2339e-67	-1.70445	-1.81651
35028060	chr6:35028060:T:G	2.79356e-66	-1.29021e-09	-2.02106
35028637	chr6:35028637:A:G	2.84333e-66	-1.29021e-09	-2.00341
35028956	chr6:35028956:T:C	4.01817e-66	-1.29021e-09	-1.65756
35029035	chr6:35029035:T:C	1.28312e-66	-0.772291	-2.0268
35029782	chr6:35029782:T:G	2.77869e-66	-1.29021e-09	-2.0264
35029794	chr6:35029794:T:C	4.405e-66	-1.29021e-09	-1.56564
35030073	chr6:35030073:A:C	2.77309e-66	-1.29021e-09	-2.02842
35030283	chr6:35030283:C:T	2.87278e-66	-1.29021e-09	-1.9931
35030437	chr6:35030437:A:G	2.82527e-66	-1.29021e-09	-2.00978
35030471	chr6:35030471:T:C	3.65909e-66	-1.29021e-09	-1.75117
35030832	chr6:35030832:C:T	3.01522e-66	-1.29021e-09	-1.94471
35030957	chr6:35030957:A:G	4.55358e-66	-1.29021e-09	-1.53247
35031037	chr6:35031037:C:T	3.00107e-66	-1.29021e-09	-1.94941
35031191	chr6:35031191:T:A	2.91321e-66	-1.29021e-09	-1.97913
35031194	chr6:35031194:C:CA	2.91544e-66	-1.29021e-09	-1.97836
35031197	chr6:35031197:C:T	2.91753e-66	-1.29021e-09	-1.97764
35031336	chr6:35031336:G:C	2.7726e-66	-1.29021e-09	-2.02859
35031688	chr6:35031688:C:T	3.09131e-66	-1.29021e-09	-1.91979
35031812	chr6:35031812:C:T	2.77009e-66	-1.29021e-09	-2.0295
35032209	chr6:35032209:C:T	2.7684e-66	-1.29021e-09	-2.03011
35032676	chr6:35032676:T:C	2.86818e-67	-2.51674	-1.78055
35032755	chr6:35032755:A:G	2.28984e-67	-2.63667	-1.88581
35032886	chr6:35032886:T:C	3.3308e-67	-2.49678	-1.65098
35032930	chr6:35032930:A:G	2.99521e-66	-1.29021e-09	-1.95137
35033027	chr6:35033027:T:C	2.98761e-66	-1.29021e-09	-1.95391
35033354	chr6:35033354:A:G	2.8656e-66	-1.29021e-09	-1.99561
35033359	chr6:35033359:G:A	3.07259e-67	-2.58738	-1.64107
35033802	chr6:35033802:G:A	1.88785e-67	-2.71032	-2.00521
35033828	chr6:35033828:A:T	6.11631e-66	-1.23742	-1.42404e-09
35034594	chr6:35034594:C:T	4.71631e-66	-1.29021e-09	-1.49735
35034740	chr6:35034740:A:G	4.09016e-67	-2.10519	-1.8372
35034884	chr6:35034884:G:A	3.19195e-67	-2.61592	-1.57441
35035002	chr6:35035002:G:A	5.70402e-66	-0.344126	-0.963085
35035051	chr6:35035051:A:G	9.76231e-66	-1.29021e-09	-0.769853
35035083	chr6:35035083:C:G	8.93503e-66	-1.29021e-09	-0.858402
35035376	chr6:35035376:T:A	8.93776e-67	-2.75907	-0.401612
35035826	chr6:35035826:G:T	9.23442e-66	-2.74843	1.92298
35036356	chr6:35036356:G:A	7.65808e-67	-1.41268	-1.90252
35036376	chr6:35036376:A:T	1.01112e-65	-1.29021e-09	-0.734741
35036888	chr6:35036888:A:T	2.80257e-66	-1.29021e-09	-2.01785
35036979	chr6:35036979:C:G	7.73981e-67	-1.82778	-1.47681
35037042	chr6:35037042:C:T	3.1703e-67	-2.17448	-2.02266
35038632	chr6:35038632:C:T	4.77176e-67	-2.46354	-1.32471
35038899	chr6:35038899:A:C	4.39216e-66	-0.62306	-0.945501
35039130	chr6:35039130:A:G	3.1536e-66	-1.29021e-09	-1.89984
35039416	chr6:35039416:T:G	2.90292e-66	-1.29021e-09	-1.98267
35039859	chr6:35039859:C:T	1.83158e-67	-2.74427	-2.00152
35040186	chr6:35040186:T:C	7.20044e-67	-2.39123	-0.985595
35040470	chr6:35040470:G:A	1.91797e-67	-2.75662	-1.94308
35040901	chr6:35040901:G:C	2.04773e-66	-2.7589	0.427246
35041046	chr6:35041046:AG:A	4.85559e-66	-1.29021e-09	-1.46825
35041376	chr6:35041376:T:C	8.52907e-67	-2.25791	-0.949575
35041518	chr6:35041518:T:C	6.15629e-67	-2.60761	-0.925887
35041608	chr6:35041608:G:T	3.35312e-66	-1.29021e-09	-1.83849
35041634	chr6:35041634:G:A	1.86317e-67	-2.74879	-1.9799
35041801	chr6:35041801:G:C	2.67555e-67	-2.51674	-1.85007
35041974	chr6:35041974:A:G	3.95106e-66	-1.29021e-09	-1.6744
35042026	chr6:35042026:A:G	1.92309e-66	-0.757191	-1.63726
35042770	chr6:35042770:G:A	2.77097e-66	-1.29021e-09	-2.02918
35043048	chr6:35043048:TTGCCTTCG:T	4.65988e-66	-1.29021e-09	-1.50939
35043669	chr6:35043669:G:A	7.99566e-66	-1.16204	0.192554
35044168	chr6:35044168:T:C	2.96023e-66	-1.29021e-09	-1.96312
35044275	chr6:35044275:G:A	1.32161e-66	-2.76953	-1.42404e-09
35044384	chr6:35044384:G:A	3.03627e-66	-1.29021e-09	-1.93775
35044525	chr6:35044525:C:T	2.00089e-67	-2.75215	-1.90522
35044570	chr6:35044570:C:T	8.62198e-66	-1.29021e-09	-0.894068
35044597	chr6:35044597:C:T	3.29814e-66	-1.29021e-09	-1.85502
35045052	chr6:35045052:T:C	2.52433e-67	-2.55069	-1.8743
35045432	chr6:35045432:A:G	2.62193e-67	-2.48687	-1.90019
35045623	chr6:35045623:A:G	2.5063e-65	-1.29021e-09	0.173011
35045684	chr6:35045684:C:T	2.91654e-66	-1.29021e-09	-1.97798
35046537	chr6:35046537:G:A	4.86662e-66	-1.29021e-09	-1.46598
35047304	chr6:35047304:C:T	4.70775e-67	-2.15176	-1.64999
35048660	chr6:35048660:T:G	2.35547e-66	-0.499692	-1.69195
35049226	chr6:35049226:G:A	1.02812e-66	-2.49858	-0.52207
35049421	chr6:35049421:T:A	2.78797e-66	-1.29021e-09	-2.02307
35050684	chr6:35050684:T:C	4.86329e-67	-2.06127	-1.70798
35051583	chr6:35051583:C:T	1.94588e-65	1.82877	-1.90885
35051602	chr6:35051602:C:G	1.89366e-67	-2.75254	-1.95991
35051707	chr6:35051707:A:G	1.11977e-64	-1.29021e-09	1.66991
35052399	chr6:35052399:C:T	2.02108e-67	-2.71634	-1.931
35053740	chr6:35053740:G:A	5.85312e-67	-1.94224	-1.64176
35053849	chr6:35053849:T:C	2.26298e-67	-2.7193	-1.81499
35054590	chr6:35054590:C:G	1.63347e-66	-2.55767	-1.42404e-09
35055373	chr6:35055373:A:G	1.27995e-65	-0.498975	-1.42404e-09
35055405	chr6:35055405:T:C	1.91046e-67	-2.70967	-1.99395
35055937	chr6:35055937:A:G	1.86451e-67	-2.72276	-2.00521
35056256	chr6:35056256:C:T	2.83137e-66	-1.29021e-09	-2.00762
35056918	chr6:35056918:T:C	1.87906e-67	-2.71065	-2.00955
35057104	chr6:35057104:C:T	9.64144e-66	-1.29021e-09	-0.782312
35057339	chr6:35057339:G:A	4.58388e-66	-1.29021e-09	-1.52584
35057638	chr6:35057638:C:T	2.01245e-66	-0.416266	-1.93276
35057720	chr6:35057720:G:A	1.22719e-65	1.44321	-1.98428
35057771	chr6:35057771:T:G	1.94795e-64	-2.52969	4.75325
35057775	chr6:35057775:T:C	5.14879e-66	-1.29021e-09	-1.40962
35057810	chr6:35057810:G:A	7.234e-67	-1.98391	-1.38827
35058997	chr6:35058997:G:A	2.02392e-67	-2.68986	-1.95606
35059426	chr6:35059426:C:T	4.57943e-66	-1.29021e-09	-1.52681
35059644	chr6:35059644:G:A	9.89561e-66	-1.29021e-09	-0.756291
35060037	chr6:35060037:G:C	2.48591e-67	-2.55624	-1.88408
35060150	chr6:35060150:T:C	2.96146e-66	-1.29021e-09	-1.9627
35060679	chr6:35060679:G:C	3.094e-66	-1.29021e-09	-1.91892
35060900	chr6:35060900:T:G	1.38298e-66	-2.72414	-1.42404e-09
35061014	chr6:35061014:A:G	1.75827e-67	-2.75748	-2.02916
35061120	chr6:35061120:C:G	3.20609e-66	-1.29021e-09	-1.88333
35061776	chr6:35061776:C:T	1.21908e-65	-1.29021e-09	-0.547699
35062022	chr6:35062022:A:G	1.86222e-67	-2.70848	-2.02072
35062247	chr6:35062247:G:A	5.73213e-66	-1.29021e-09	-1.30229
35062450	chr6:35062450:C:T	1.05477e-64	-1.29021e-09	1.61011
35063664	chr6:35063664:C:T	5.41032e-66	-1.69269	0.33262
35063775	chr6:35063775:T:A	7.33934e-67	-2.18647	-1.17125
35064114	chr6:35064114:C:T	1.91225e-67	-2.68479	-2.01789
35064209	chr6:35064209:T:C	1.88585e-67	-2.6903	-2.02629
35064324	chr6:35064324:G:A	5.48831e-66	-1.29021e-09	-1.34576
35064349	chr6:35064349:C:T	2.83215e-66	-1.29021e-09	-2.00735
35064490	chr6:35064490:A:G	1.85817e-67	-2.70336	-2.02802
35064559	chr6:35064559:A:C	3.44614e-66	-1.29021e-09	-1.81113
35064572	chr6:35064572:C:T	1.55382e-66	-0.606739	-2.00093
35064635	chr6:35064635:A:G	1.88993e-67	-2.68781	-2.02662
35065219	chr6:35065219:T:A	1.03045e-66	-1.53408	-1.4843
35065233	chr6:35065233:TGCA:T	4.97215e-67	-1.85394	-1.89317
35065238	chr6:35065238:C:T	5.08139e-67	-1.81577	-1.90962
35065243	chr6:35065243:G:A	1.47003e-65	-1.29021e-09	-0.360513
35065937	chr6:35065937:C:T	7.20108e-65	-1.29021e-09	1.22843
35066077	chr6:35066077:G:A	5.86997e-67	-2.66713	-0.913986
35066114	chr6:35066114:G:A	2.25175e-67	-2.77237	-1.76689
35066179	chr6:35066179:G:A	3.58522e-66	-1.29021e-09	-1.77156
35066282	chr6:35066282:T:C	1.95725e-67	-2.76416	-1.91527
35066959	chr6:35066959:C:T	2.77409e-66	-1.29021e-09	-2.02806
35066977	chr6:35066977:C:T	2.36965e-67	-2.77306	-1.71516
35066981	chr6:35066981:T:G	1.33858e-65	1.57592	-2.03011
35067458	chr6:35067458:G:T	4.39352e-66	-1.29021e-09	-1.56825
35068576	chr6:35068576:C:T	2.06193e-67	-2.77049	-1.85684
35068620	chr6:35068620:A:G	3.33931e-67	-2.6941	-1.4511
35068894	chr6:35068894:G:A	1.53958e-65	-0.314289	-1.42404e-09
35069095	chr6:35069095:G:A	2.03287e-67	-2.65232	-1.9892
35069602	chr6:35069602:G:A	3.09108e-66	-1.29021e-09	-1.91986
35069829	chr6:35069829:C:T	1.16075e-66	-1.89464	-1.00468
35069913	chr6:35069913:G:A	2.3595e-66	-0.246096	-1.94384
35070062	chr6:35070062:A:G	5.1279e-67	-1.77834	-1.93793
35070309	chr6:35070309:C:T	9.32866e-67	-2.31964	-0.798237
35070439	chr6:35070439:C:G	1.33932e-66	-1.69258	-1.06364
35070492	chr6:35070492:T:A	2.78252e-66	-1.29021e-09	-2.02502
35070493	chr6:35070493:T:A	1.15964e-66	-0.926446	-1.97382
35070497	chr6:35070497:T:A	1.40727e-66	-0.785194	-1.92154
35070501	chr6:35070501:T:A	1.45171e-66	-0.70198	-1.97366
35070638	chr6:35070638:T:C	3.40374e-67	-2.17417	-1.95193
35071235	chr6:35071235:CTCCCTAAAATGTATGAAA:C	2.238e-66	-0.290639	-1.95216
35071411	chr6:35071411:G:T	5.7428e-67	-1.72105	-1.88197
35071764	chr6:35071764:G:A	3.13223e-66	-1.29021e-09	-1.90664
35071913	chr6:35071913:C:T	4.24205e-66	-1.29021e-09	-1.60334
35071984	chr6:35071984:A:T	1.38552e-66	-2.72231	-1.42404e-09
35072004	chr6:35072004:T:A	2.21793e-66	-2.25181	-1.42404e-09
35072483	chr6:35072483:G:A	1.19251e-66	-1.81903	-1.0533
35072520	chr6:35072520:A:G	3.18846e-66	-1.29021e-09	-1.88884
35072643	chr6:35072643:T:C	1.16115e-66	-1.85131	-1.04766
35073087	chr6:35073087:G:A	2.27366e-66	-0.27746	-1.94953
35073464	chr6:35073464:G:A	2.99419e-66	-1.29021e-09	-1.95171
35073651	chr6:35073651:C:T	4.10128e-66	-1.29021e-09	-1.63708
35074078	chr6:35074078:A:G	2.23583e-65	1.92728	-1.86847
35074276	chr6:35074276:C:T	1.89622e-66	-2.40852	-1.42404e-09
35074449	chr6:35074449:T:C	1.97185e-66	-1.79004	-0.579367
35074474	chr6:35074474:A:G	2.76996e-66	-1.29021e-09	-2.02955
35074624	chr6:35074624:C:T	2.103e-66	-1.84486	-0.460157
35074860	chr6:35074860:C:T	3.11293e-66	-1.29021e-09	-1.91282
35075465	chr6:35075465:G:A	3.11226e-66	-1.29021e-09	-1.91303
35075883	chr6:35075883:T:C	1.83899e-66	-1.74979	-0.68938
35076019	chr6:35076019:C:T	2.43521e-66	-0.579956	-1.57839
35076174	chr6:35076174:A:G	5.15319e-66	-1.29021e-09	-1.40877
35076206	chr6:35076206:G:A	2.86078e-66	-1.29021e-09	-1.99729
35076280	chr6:35076280:A:G	1.32152e-66	-1.83762	-0.931977
35076679	chr6:35076679:A:C	1.51917e-66	-1.06037	-1.56985
35076791	chr6:35076791:G:A	1.43703e-66	-2.6858	-1.42404e-09
35076919	chr6:35076919:C:T	3.91386e-66	-1.29021e-09	-1.68386
35076967	chr6:35076967:A:G	7.61404e-66	-1.01839	-1.42404e-09
35076969	chr6:35076969:C:T	9.4856e-67	-2.58593	-0.515262
35077070	chr6:35077070:T:C	2.84862e-66	-1.29021e-09	-2.00155
35077504	chr6:35077504:G:A	4.48276e-66	-2.38394	0.835795
35077722	chr6:35077722:G:C	5.48093e-66	0.472503	-1.81961
35077864	chr6:35077864:C:T	2.89186e-66	-1.29021e-09	-1.98648
35078058	chr6:35078058:C:T	2.47778e-66	-1.9374	-0.203624
35079340	chr6:35079340:G:A	8.11483e-66	-1.67921	0.724518
35079635	chr6:35079635:C:T	4.28929e-66	-1.29021e-09	-1.59226
35079811	chr6:35079811:C:T	2.77371e-66	-1.29021e-09	-2.0282
35079955	chr6:35079955:T:C	8.65665e-67	-2.42351	-0.769132
35080471	chr6:35080471:G:A	4.02509e-66	0.351949	-2.00778
35080645	chr6:35080645:A:C	2.90783e-66	-1.29021e-09	-1.98097
35080657	chr6:35080657:T:C	2.51279e-67	-2.72745	-1.70212
35080728	chr6:35080728:T:A	1.05601e-65	1.32794	-2.01924
35081122	chr6:35081122:T:C	1.09118e-65	1.36393	-2.02247
35081277	chr6:35081277:A:G	6.63581e-66	-2.22372	1.06781
35081350	chr6:35081350:G:A	2.905e-66	-1.29021e-09	-1.98195
35081361	chr6:35081361:G:A	5.60608e-66	-1.29021e-09	-1.32453
35081719	chr6:35081719:C:T	7.42402e-66	0.920923	-1.96458
35081767	chr6:35081767:T:C	7.01567e-66	-1.29021e-09	-1.10024
35082298	chr6:35082298:T:A	1.27184e-66	-2.7529	-0.0550123
35082319	chr6:35082319:C:T	4.01738e-66	-1.29021e-09	-1.65775
35082729	chr6:35082729:G:A	3.47889e-67	-2.07442	-2.02984
35082816	chr6:35082816:T:C	7.18544e-66	-1.29021e-09	-1.07633
35082879	chr6:35082879:C:T	4.46218e-66	-1.29021e-09	-1.55275
35082936	chr6:35082936:C:T	5.39612e-66	-1.29021e-09	-1.3627
35082945	chr6:35082945:G:A	4.9409e-66	-1.29021e-09	-1.45084
35084858	chr6:35084858:A:G	2.52756e-66	-2.67812	0.556995
35084890	chr6:35084890:G:A	6.74391e-66	-1.13974	-1.42404e-09
35085319	chr6:35085319:C:T	5.938e-65	-1.29021e-09	1.03558
35085350	chr6:35085350:C:T	2.78481e-66	-1.29021e-09	-2.0242
35085485	chr6:35085485:T:C	1.45993e-66	-1.85523	-0.814767
35085519	chr6:35085519:C:G	3.16937e-66	-1.29021e-09	-1.89485
35085529	chr6:35085529:A:G	1.62383e-66	-1.82097	-0.74262
35085606	chr6:35085606:CTAGGAAGAG:C	2.19278e-66	-2.47212	0.208905
35085675	chr6:35085675:A:AG	1.31701e-66	-2.77302	-1.42404e-09
35086408	chr6:35086408:G:A	2.00326e-67	-2.76024	-1.89595
35087417	chr6:35087417:G:A	2.38862e-66	-1.6891	-0.488564
35087718	chr6:35087718:G:A	2.32102e-66	-1.7359	-0.470477
35087852	chr6:35087852:T:G	1.41981e-66	-1.92344	-0.774424
35087861	chr6:35087861:T:C	1.22251e-66	-1.96058	-0.886901
35088014	chr6:35088014:C:T	1.73279e-66	-0.491575	-2.00708
35088636	chr6:35088636:G:A	2.77006e-66	-1.29021e-09	-2.02951
35088666	chr6:35088666:A:G	1.90829e-67	-2.76553	-1.93923
35089085	chr6:35089085:T:C	3.39102e-66	-1.58595	-0.241305
35089094	chr6:35089094:G:T	5.19507e-66	-1.29021e-09	-1.40067
35089554	chr6:35089554:G:A	1.33868e-66	-0.9843	-1.7724
35089836	chr6:35089836:T:C	1.12305e-65	1.35381	-1.98356
35090275	chr6:35090275:G:A	3.01384e-66	-1.29021e-09	-1.94517
35090338	chr6:35090338:G:A	1.4777e-65	-0.355307	-1.42404e-09
35090410	chr6:35090410:G:A	2.91734e-66	-1.29021e-09	-1.97771
35090754	chr6:35090754:C:T	7.5154e-67	-1.9389	-1.39511
35090890	chr6:35090890:C:T	7.63709e-67	-2.553	-0.764948
35091920	chr6:35091920:A:G	1.17793e-65	1.40808	-1.99011
35092014	chr6:35092014:C:T	2.9011e-66	-1.62324	-0.360054
35092608	chr6:35092608:G:A	2.91928e-66	-1.29021e-09	-1.97704
35093185	chr6:35093185:G:A	2.91102e-66	0.042214	-2.02209
35093938	chr6:35093938:A:G	3.92456e-67	-2.66164	-1.32207
35093995	chr6:35093995:G:A	5.49371e-65	-1.29021e-09	0.957807
35094281	chr6:35094281:T:C	2.51351e-66	-2.5663	0.439604
35094355	chr6:35094355:C:T	1.36064e-65	-0.437841	-1.42404e-09
35094570	chr6:35094570:A:G	4.01619e-67	-2.65869	-1.30194
35094835	chr6:35094835:A:AAAAG	1.54935e-66	-1.77532	-0.835227
35095416	chr6:35095416:A:G	3.121e-66	-1.29021e-09	-1.91023
35096148	chr6:35096148:C:T	1.31865e-66	-2.77177	-1.42404e-09
35096264	chr6:35096264:T:C	4.49374e-67	-2.72931	-1.11898
35096772	chr6:35096772:C:T	7.18316e-67	-2.59787	-0.781361
35097620	chr6:35097620:A:G	1.6487e-65	-1.29021e-09	-0.245807
35097759	chr6:35097759:GGC:G	2.92575e-66	-1.29021e-09	-1.97483
35097950	chr6:35097950:A:C	1.31304e-66	-2.76697	-0.00907163
35098104	chr6:35098104:A:G	2.98078e-66	-1.56255	-0.393649
35098269	chr6:35098269:T:C	2.81257e-67	-2.76168	-1.55519
35098314	chr6:35098314:A:G	1.47921e-66	-1.9055	-0.751373
35098542	chr6:35098542:G:T	2.15814e-66	-0.280925	-1.99821
35098847	chr6:35098847:T:A	2.49444e-66	-2.5573	0.422989
35099113	chr6:35099113:A:G	5.45443e-65	-1.29021e-09	0.950631
35099329	chr6:35099329:G:T	8.26622e-67	-1.85051	-1.38828
35099820	chr6:35099820:C:G	3.90396e-67	-2.66411	-1.32486
35100113	chr6:35100113:C:T	3.04525e-66	-1.55077	-0.384031
35100243	chr6:35100243:AATAACT:A	3.03402e-66	-1.55025	-0.388245
35100971	chr6:35100971:A:T	3.6278e-66	-1.29021e-09	-1.75975
35100979	chr6:35100979:G:A	3.28661e-66	-1.48733	-0.3712
35101128	chr6:35101128:C:T	2.71743e-66	-1.67889	-0.369809
35101335	chr6:35101335:T:C	2.89614e-66	-0.631032	-1.35397
35101638	chr6:35101638:G:T	3.11566e-66	-1.5423	-0.369638
35101892	chr6:35101892:G:A	1.55329e-66	-1.84734	-0.760667
35101988	chr6:35101988:T:C	6.60262e-65	-1.29021e-09	1.14167
35102006	chr6:35102006:G:A	3.13553e-66	-1.45066	-0.454926
35102302	chr6:35102302:C:T	3.64034e-66	-1.29021e-09	-1.7563
35102520	chr6:35102520:C:A	2.03597e-66	-0.344056	-1.99335
35102835	chr6:35102835:T:A	2.79643e-66	-1.29021e-09	-2.02004
35103093	chr6:35103093:A:G	2.97024e-66	-1.52604	-0.433696
35104293	chr6:35104293:T:A	4.33461e-65	-1.29021e-09	0.720834
35104462	chr6:35104462:A:T	4.07105e-66	-1.29021e-09	-1.64448
35104504	chr6:35104504:T:C	4.02143e-66	-1.29021e-09	-1.65674
35104667	chr6:35104667:C:T	2.76054e-66	-2.54285	0.509892
35104903	chr6:35104903:G:A	1.74046e-66	-2.52688	0.0326445
35105245	chr6:35105245:C:T	2.96963e-66	-1.61127	-0.348673
35105374	chr6:35105374:G:A	2.65661e-66	-1.60682	-0.464514
35105384	chr6:35105384:T:C	4.85555e-67	-2.73268	-1.03816
35105509	chr6:35105509:G:A	2.58073e-66	-2.53901	0.438698
35105625	chr6:35105625:A:G	2.42919e-66	-0.321268	-1.83956
35105758	chr6:35105758:G:A	3.66286e-66	-1.51271	-0.237424
35106200	chr6:35106200:T:C	3.07394e-66	-1.55074	-0.374683
35106409	chr6:35106409:T:G	5.1569e-66	-1.29021e-09	-1.40805
35106648	chr6:35106648:C:CTA	2.89427e-66	-1.29021e-09	-1.98565
35107061	chr6:35107061:C:T	2.13623e-66	-0.292924	-1.99641
35107276	chr6:35107276:G:A	6.05704e-65	-1.29021e-09	1.05542
35107603	chr6:35107603:CAG:C	5.02889e-66	-1.29021e-09	-1.43318
35107729	chr6:35107729:T:C	3.33255e-66	-1.49917	-0.345471
35108299	chr6:35108299:G:A	4.65032e-67	-2.74183	-1.0722
35108397	chr6:35108397:C:T	1.75091e-66	-2.50308	0.0148319
35108464	chr6:35108464:C:T	3.19995e-66	-1.29021e-09	-1.88525
35108548	chr6:35108548:A:G	1.13542e-65	1.37491	-1.99371
35109364	chr6:35109364:G:A	1.56409e-66	-0.624429	-1.97665
35109427	chr6:35109427:G:A	3.10742e-66	-1.61112	-0.303473
35109680	chr6:35109680:G:A	1.79851e-66	-2.46143	-1.42404e-09
35110566	chr6:35110566:G:A	2.84534e-66	-2.0027	-1.42404e-09
35110686	chr6:35110686:A:T	7.43337e-67	-1.86767	-1.47732
35110700	chr6:35110700:T:C	3.04427e-66	-1.29021e-09	-1.93512
35110823	chr6:35110823:T:C	3.05882e-66	-1.5398	-0.390549
35110846	chr6:35110846:C:G	3.04932e-66	-2.52353	0.590068
35110938	chr6:35110938:A:G	7.62233e-67	-2.59292	-0.726966
35110949	chr6:35110949:A:G	1.05487e-66	-2.01929	-0.975673
35111074	chr6:35111074:AAAG:A	2.93687e-66	-1.53785	-0.433186
35111646	chr6:35111646:G:A	2.99869e-66	-1.55808	-0.392129
35111661	chr6:35111661:A:C	3.20001e-66	-1.49158	-0.393649
35112167	chr6:35112167:C:T	4.76799e-66	-1.29021e-09	-1.48646
35112452	chr6:35112452:A:G	1.61119e-66	-1.83073	-0.740673
35112527	chr6:35112527:A:C	4.13295e-66	-1.29021e-09	-1.62939
35112781	chr6:35112781:A:G	1.78922e-66	-2.54826	0.081651
35113139	chr6:35113139:C:T	2.20443e-66	-1.51153	-0.746386
35113732	chr6:35113732:GATAAA:G	3.05657e-66	-1.53187	-0.399214
35114105	chr6:35114105:C:G	3.13451e-66	-1.29021e-09	-1.90591
35114154	chr6:35114154:G:A	2.63312e-67	-2.35328	-2.02951
35114376	chr6:35114376:C:T	1.59629e-66	-2.47622	-0.104482
35114417	chr6:35114417:A:G	3.35925e-66	-1.55441	-0.282255
35114692	chr6:35114692:C:T	2.79281e-66	-1.29021e-09	-2.02133
35114899	chr6:35114899:A:G	3.04083e-66	-1.53267	-0.403586
35115085	chr6:35115085:T:G	3.04274e-66	-1.29021e-09	-1.93563
35115090	chr6:35115090:G:T	8.32843e-66	-1.29021e-09	-0.928707
35116061	chr6:35116061:T:C	3.04593e-66	-1.29021e-09	-1.93458
35116226	chr6:35116226:A:G	3.08571e-66	-1.53196	-0.389636
35116404	chr6:35116404:T:G	7.52041e-66	-1.03076	-1.42404e-09
35116441	chr6:35116441:T:C	3.04112e-66	-1.29021e-09	-1.93616
35116442	chr6:35116442:A:T	3.04184e-66	-1.29021e-09	-1.93592
35116556	chr6:35116556:A:T	2.95632e-66	-1.58568	-0.378759
35116670	chr6:35116670:G:T	4.54772e-67	-2.72435	-1.112
35116767	chr6:35116767:G:A	2.78921e-66	-1.29021e-09	-2.02262
35117089	chr6:35117089:T:TC	7.2328e-67	-2.57145	-0.800894
35117457	chr6:35117457:G:A	4.13009e-66	-1.29021e-09	-1.63008
35118044	chr6:35118044:C:T	1.60732e-65	-0.271232	-1.42404e-09
35118233	chr6:35118233:T:C	1.62294e-66	-0.539526	-2.02462
35118296	chr6:35118296:T:G	2.92399e-66	-1.29021e-09	-1.97543
35118495	chr6:35118495:C:T	2.97428e-66	-1.29021e-09	-1.95838
35118498	chr6:35118498:T:C	2.92552e-66	-1.29021e-09	-1.97491
35118617	chr6:35118617:C:A	3.0635e-66	-1.54769	-0.38113
35118927	chr6:35118927:G:A	2.82916e-66	-1.57203	-0.436372
35118928	chr6:35118928:G:A	2.86657e-66	-1.59424	-0.401023
35118993	chr6:35118993:C:T	2.90645e-66	-1.29021e-09	-1.98145
35118996	chr6:35118996:C:T	2.66128e-66	-1.60892	-0.460657
35119286	chr6:35119286:A:C	3.41573e-66	-1.29021e-09	-1.81999
35119420	chr6:35119420:C:T	3.90411e-66	-1.29021e-09	-1.68635
35119939	chr6:35119939:C:T	1.99928e-66	-0.360034	-1.99556
35120604	chr6:35120604:C:G	2.85401e-66	-1.54475	-0.454903
35121078	chr6:35121078:C:G	3.02208e-66	-1.56664	-0.375799
35121132	chr6:35121132:A:G	2.78377e-66	-1.29021e-09	-2.02458
35121179	chr6:35121179:A:G	1.0511e-66	-2.13643	-0.862112
35121421	chr6:35121421:A:T	4.21622e-65	0.693141	-1.42404e-09
35121827	chr6:35121827:A:C	3.02927e-66	-1.53666	-0.403406
35122034	chr6:35122034:G:A	4.60088e-66	-2.43411	0.911981
35122076	chr6:35122076:G:A	3.12988e-66	-1.29021e-09	-1.90739
35122320	chr6:35122320:T:C	3.07493e-66	-1.52849	-0.396615
35122448	chr6:35122448:G:T	2.91162e-66	-1.29021e-09	-1.97967
35122450	chr6:35122450:AGTTGGGTCCC:A	2.91266e-66	-1.29021e-09	-1.97931
35122462	chr6:35122462:AAAT:A	2.91133e-66	-1.29021e-09	-1.97977
35122502	chr6:35122502:G:A	1.67958e-66	-2.59132	0.0614783
35122612	chr6:35122612:G:A	3.17861e-66	-1.53058	-0.361362
35122749	chr6:35122749:A:G	3.0843e-66	-1.55971	-0.362345
35123304	chr6:35123304:T:C	2.76946e-66	-1.29021e-09	-2.02973
35123413	chr6:35123413:G:A	7.30902e-66	-1.29021e-09	-1.05927
35123476	chr6:35123476:G:A	2.92801e-66	-1.29021e-09	-1.97406
35123762	chr6:35123762:T:C	3.05012e-66	-1.52018	-0.41302
35124358	chr6:35124358:C:G	2.56156e-66	-2.5657	0.457929
35125074	chr6:35125074:A:G	3.23744e-66	-1.29021e-09	-1.8736
35126373	chr6:35126373:G:C	1.0697e-66	-2.07021	-0.910793
35126535	chr6:35126535:T:C	1.92097e-66	-2.48388	0.0883322
35126799	chr6:35126799:G:C	3.10833e-66	-1.50384	-0.410455
35127059	chr6:35127059:A:T	2.03769e-66	-0.333348	-2.00322
35127254	chr6:35127254:A:G	2.33773e-66	-1.51493	-0.684272
35127260	chr6:35127260:T:C	3.21187e-66	-1.56548	-0.316048
35127929	chr6:35127929:C:T	2.78461e-66	-1.29021e-09	-2.02427
35128089	chr6:35128089:T:C	1.72822e-66	-2.50547	0.00418072
35128398	chr6:35128398:G:A	2.43974e-66	-0.291999	-1.86449
35128526	chr6:35128526:T:C	1.82042e-66	-0.447138	-2.00218
35128603	chr6:35128603:AG:A	3.28652e-66	-1.53714	-0.321411
35129260	chr6:35129260:C:A	2.96129e-66	-1.29021e-09	-1.96276
35129352	chr6:35129352:A:C	3.62917e-66	-1.29021e-09	-1.75938
35129915	chr6:35129915:C:T	5.7759e-65	-1.29021e-09	1.0079
35130263	chr6:35130263:T:C	1.61859e-66	-2.49161	-0.075217
35130888	chr6:35130888:A:G	3.16128e-66	-1.51652	-0.380883
35131317	chr6:35131317:C:T	1.18599e-66	-1.10489	-1.77292
35131339	chr6:35131339:G:A	1.84125e-66	-2.43793	-1.42404e-09
35131371	chr6:35131371:C:T	1.45792e-66	-2.67137	-1.42404e-09
35131428	chr6:35131428:T:C	9.2905e-67	-2.16393	-0.958041
35131530	chr6:35131530:C:T	3.11806e-66	-2.61659	0.705418
35131706	chr6:35131706:T:C	1.74712e-66	-2.50421	0.0137971
35131780	chr6:35131780:T:A	3.21853e-66	-1.52208	-0.357375
35131786	chr6:35131786:C:G	3.55697e-67	-2.05658	-2.02548
35131832	chr6:35131832:T:C	3.21534e-66	-1.29021e-09	-1.88045
35131854	chr6:35131854:G:A	2.21702e-66	-1.44984	-0.802382
35132639	chr6:35132639:G:T	1.72313e-66	-2.51804	0.0137971
35133269	chr6:35133269:C:A	2.86498e-66	0.029139	-2.02496
35134283	chr6:35134283:T:G	2.81232e-66	-1.29021e-09	-2.01437
35134441	chr6:35134441:T:C	3.73336e-67	-2.69089	-1.34277
35134570	chr6:35134570:C:T	1.65341e-66	-2.41307	-0.132475
35134580	chr6:35134580:C:T	3.13904e-66	-1.29021e-09	-1.90446
35134631	chr6:35134631:C:T	2.5523e-66	-1.61346	-0.497928
35135437	chr6:35135437:G:A	2.83093e-66	-1.29021e-09	-2.00778
```
