## Supplementary material for "Characterization of shared and ancestry-specific signals driving complex traits using multi-ancestry fine-mapping": susiex_nc2.cs80.cs

```
CS_ID	SNP	BP	REF_ALLELE	ALT_ALLELE	REF_FRQ	BETA	SE	-LOG10P	CS_PIP	OVRL_PIP
1	chr6:33579153:T:C	33579153	C,C	T,T	1,1	-inf,-inf	inf,inf	56.1256,12.7213	0.412721	0.412721
1	chr6:33579060:T:C	33579060	C,C	T,T	1,1	-inf,-inf	inf,inf	55.9119,12.7097	0.27542	0.27542
1	chr6:33573730:A:G	33573730	G,G	A,A	1,1	-inf,-inf	inf,inf	56.5866,12.264	0.244351	0.244351
2	chr6:33574746:T:C	33574746	C,C	T,T	1,1	-inf,-inf	inf,inf	49.4298,11.4907	0.999965	0.999965
```
