## Supplementary material for "Characterization of shared and ancestry-specific signals driving complex traits using multi-ancestry fine-mapping": susiex_nc2.cs80.snp

```
BP	SNP	PIP(CS1)	LogBF(CS1,Pop1)	LogBF(CS1,Pop2)	PIP(CS2)	LogBF(CS2,Pop1)	LogBF(CS2,Pop2)
33068840	chr6:33068840:C:T	4.38843e-37	4.10553	0.096483	4.55735e-28	2.24316	1.51559
33068853	chr6:33068853:G:T	4.10019e-37	4.07768	0.0563997	4.23946e-28	2.22182	1.46463
33068854	chr6:33068854:A:C	4.33646e-37	4.13763	0.0524764	4.43355e-28	2.27171	1.4595
33068912	chr6:33068912:C:T	1.65448e-38	-1.29021e-09	0.923946	8.35747e-29	-1.29021e-09	2.06258
33068931	chr6:33068931:C:T	3.88358e-37	4.09509	-0.0152858	3.94427e-28	2.24275	1.37153
33068932	chr6:33068932:A:G	4.13638e-37	4.15438	-0.0115128	4.17852e-28	2.29554	1.37643
33069076	chr6:33069076:A:C	4.48253e-37	4.10401	0.119219	4.73376e-28	2.24981	1.54693
33069173	chr6:33069173:C:T	4.28362e-40	-1.05502	-1.67489	1.23799e-30	-0.119171	-2.03049
33069174	chr6:33069174:A:G	3.89536e-37	4.06777	0.0150618	4.00906e-28	2.21997	1.4106
33069182	chr6:33069182:G:A	4.99382e-37	4.32971	0.00153533	4.707e-28	2.39652	1.39455
33069194	chr6:33069194:C:T	3.98032e-37	4.07139	0.0330182	4.12174e-28	2.22424	1.43405
33069222	chr6:33069222:T:C	3.27439e-37	4.31735	-0.408172	3.01452e-28	2.45571	0.889747
33069283	chr6:33069283:C:T	8.88818e-40	-1.29021e-09	-1.99999	1.42249e-30	-1.29021e-09	-2.01075
33069303	chr6:33069303:G:A	3.87397e-37	4.04443	0.0328953	4.0216e-28	2.19981	1.43389
33069305	chr6:33069305:A:G	3.7091e-37	4.00098	0.0328549	3.87799e-28	2.16349	1.43384
33069327	chr6:33069327:C:T	3.66422e-37	4.03464	-0.0129786	3.75525e-28	2.19064	1.37453
33069410	chr6:33069410:C:G	3.0731e-37	3.8073	0.0384314	3.56795e-28	2.08211	1.43189
33069422	chr6:33069422:G:C	3.05754e-39	-0.350556	-0.41396	1.83757e-30	-2.50537	0.750653
33069488	chr6:33069488:C:A	3.97068e-37	4.08891	0.0130759	4.03561e-28	2.23926	1.39792
33069502	chr6:33069502:A:G	4.04864e-37	4.08958	0.0318465	4.18477e-28	2.24075	1.43272
33069517	chr6:33069517:T:C	3.07253e-37	4.28168	-0.436138	2.83964e-28	2.42727	0.858426
33069527	chr6:33069527:G:T	3.77768e-37	4.03535	0.0168013	3.90845e-28	2.1921	1.41306
33069635	chr6:33069635:G:C	4.36087e-37	4.03341	0.162305	4.82199e-28	2.18482	1.63038
33069642	chr6:33069642:G:A	4.83303e-37	4.17084	0.127674	5.19635e-28	2.30304	1.58693
33069647	chr6:33069647:T:C	4.87793e-37	4.09965	0.208119	5.2845e-28	2.24179	1.665
33069697	chr6:33069697:A:G	1.29989e-38	-1.29021e-09	0.682738	4.16695e-29	-1.29021e-09	1.36661
33069745	chr6:33069745:T:C	6.73214e-37	4.67453	-0.0445977	5.98157e-28	2.6308	1.3999
33069780	chr6:33069780:C:T	1.11973e-35	9.07493	-1.63363	1.54702e-27	6.77234	-1.79141
33069783	chr6:33069783:G:A	4.22906e-36	8.03943	-1.57182	1.52386e-27	6.79625	-1.83041
33069802	chr6:33069802:A:T	5.56058e-37	4.9961	-0.557353	4.26669e-28	2.9235	0.769348
33069803	chr6:33069803:T:G	5.72296e-37	5.04352	-0.575993	4.33264e-28	2.96458	0.743609
33069834	chr6:33069834:C:T	2.78751e-39	-1.29021e-09	-0.856978	4.14835e-29	-1.29021e-09	1.36214
33069862	chr6:33069862:G:A	1.01698e-39	-1.29021e-09	-1.86529	1.40758e-30	-1.29021e-09	-2.02128
33069863	chr6:33069863:C:T	1.01785e-39	-1.29021e-09	-1.86443	1.40729e-30	-1.29021e-09	-2.02149
33069898	chr6:33069898:C:A	1.91531e-38	2.94699	-1.87665	7.19386e-30	1.12086	-1.51079
33069913	chr6:33069913:C:T	6.97585e-37	5.02213	-0.356634	5.74987e-28	2.94892	1.04227
33069991	chr6:33069991:G:A	8.13211e-37	4.91304	-0.0941722	6.30288e-28	2.91215	1.17087
33070089	chr6:33070089:A:G	2.35317e-37	5.01878	-1.43997	5.25282e-29	3.33878	-1.74059
33070101	chr6:33070101:G:A	2.01403e-37	5.07445	-1.65126	4.76057e-29	3.37823	-1.87843
33070114	chr6:33070114:C:T	2.1943e-37	4.9326	-1.4237	4.94526e-29	3.26679	-1.72893
33070214	chr6:33070214:C:G	3.18607e-36	6.33985	-0.155436	2.03051e-27	3.96473	1.28816
33070247	chr6:33070247:AT:A	3.17256e-36	6.35484	-0.174669	2.02544e-27	3.97087	1.27952
33070256	chr6:33070256:G:A	2.83224e-34	10.6719	-1.42404e-09	1.753e-26	7.40851	-1.42404e-09
33070257	chr6:33070257:C:T	3.68822e-36	6.0272	0.30357	2.69044e-27	3.6647	1.8696
33070275	chr6:33070275:C:T	3.25154e-36	6.38285	-0.178095	2.06925e-27	3.99651	1.27528
33070276	chr6:33070276:C:T	3.22086e-36	6.37366	-0.178382	2.05145e-27	3.98825	1.2749
33070340	chr6:33070340:A:T	3.5288e-34	12.4765	-1.58474	1.61379e-26	9.0725	-1.74673
33070357	chr6:33070357:C:T	2.25018e-34	11.7813	-1.33954	1.03392e-26	8.43929	-1.55875
33070401	chr6:33070401:A:T	2.97426e-36	6.34162	-0.226	1.87126e-27	3.95884	1.21237
33070410	chr6:33070410:T:C	3.6155e-36	6.0679	0.242959	2.58144e-27	3.70195	1.791
33070416	chr6:33070416:T:G	3.28887e-36	5.99966	0.216511	2.34356e-27	3.64119	1.75508
33070417	chr6:33070417:G:A	1.26018e-39	-0.413824	-1.23705	3.32275e-31	-1.69814	-1.76681
33070446	chr6:33070446:A:G	3.44294e-36	6.00179	0.260159	2.47379e-27	3.6424	1.80795
33070460	chr6:33070460:A:G	4.13324e-36	6.23632	0.208372	2.86023e-27	3.84808	1.74743
33070506	chr6:33070506:A:G	2.1832e-39	-1.29021e-09	-1.10133	2.90464e-29	-1.29021e-09	1.00574
33070545	chr6:33070545:G:T	4.02317e-36	6.26561	0.15209	2.71997e-27	3.86786	1.67736
33070592	chr6:33070592:C:A	3.15537e-36	6.47133	-0.296594	1.90328e-27	4.07034	1.11784
33070769	chr6:33070769:C:T	2.5232e-39	-1.29021e-09	-0.956598	3.76484e-29	-1.29021e-09	1.26513
33070771	chr6:33070771:T:C	4.25173e-36	6.26629	0.20667	2.92678e-27	3.8726	1.7459
33070802	chr6:33070802:A:G	3.82963e-36	6.44489	-0.076494	2.45861e-27	4.04324	1.40096
33070820	chr6:33070820:A:G	3.33108e-36	6.33549	-0.106562	2.14014e-27	3.94932	1.35615
33070989	chr6:33070989:C:T	3.21995e-36	6.25749	-0.0624987	2.16671e-27	3.91254	1.40527
33071025	chr6:33071025:A:G	3.47469e-34	12.3126	-1.43629	1.67951e-26	8.99964	-1.63396
33071057	chr6:33071057:A:G	4.47793e-36	6.53021	-0.00541579	2.95797e-27	4.15174	1.47737
33071077	chr6:33071077:C:A	8.72082e-40	-1.29021e-09	-2.019	1.39782e-30	-1.29021e-09	-2.02824
33071085	chr6:33071085:A:G	3.14204e-36	6.21901	-0.048507	2.14009e-27	3.88051	1.42494
33071120	chr6:33071120:GGACCCAGTCTGTGCTTGGCCACTTACAGT:G	3.72514e-36	6.34366	-0.00292586	2.51747e-27	3.98811	1.47975
33071202	chr6:33071202:C:T	3.33911e-36	6.17743	0.0539055	2.36009e-27	3.84471	1.55859
33071205	chr6:33071205:G:A	3.85239e-34	12.385	-1.40547	1.83505e-26	9.06196	-1.60771
33071403	chr6:33071403:G:A	2.93222e-36	6.12636	-0.0249751	2.03324e-27	3.79965	1.45458
33071518	chr6:33071518:T:A	3.39834e-36	6.23084	0.0180726	2.3548e-27	3.88938	1.51167
33071628	chr6:33071628:C:G	2.49577e-36	6.00945	-0.0692294	1.73281e-27	3.70014	1.3942
33071669	chr6:33071669:G:A	2.7873e-36	6.04896	0.00174118	1.96902e-27	3.7332	1.48894
33071707	chr6:33071707:A:G	2.45876e-36	6.04494	-0.119656	1.67005e-27	3.72882	1.32863
33071726	chr6:33071726:C:T	2.78277e-36	6.1362	-0.0871242	1.88393e-27	3.80707	1.37089
33071730	chr6:33071730:A:G	1.92136e-39	-1.29021e-09	-1.22909	2.27425e-29	-1.29021e-09	0.76108
33071758	chr6:33071758:A:T	1.66499e-40	-2.18092	-1.49397	9.38482e-30	1.18263	-1.30669
33071848	chr6:33071848:T:C	7.37542e-40	-0.864995	-1.32156	7.70753e-30	0.574977	-0.895935
33071875	chr6:33071875:C:T	2.22612e-33	14.0216	-1.28796	8.56753e-26	10.5017	-1.50649
33071978	chr6:33071978:T:C	7.11929e-39	-1.29021e-09	0.0806813	5.22312e-29	-1.29021e-09	1.59252
33071990	chr6:33071990:A:G	6.45547e-39	-1.29021e-09	-0.0171979	4.56537e-29	-1.29021e-09	1.45793
33072060	chr6:33072060:G:A	5.01085e-36	6.69277	-0.0555377	3.21827e-27	4.29761	1.41584
33072071	chr6:33072071:G:A	5.74236e-36	6.87439	-0.100889	3.50621e-27	4.44621	1.35292
33072078	chr6:33072078:A:G	5.07371e-36	6.5884	0.0613052	3.39953e-27	4.20343	1.56481
33072181	chr6:33072181:A:G	1.2872e-39	-1.29021e-09	-1.62966	1.61335e-29	-1.29021e-09	0.417744
33072186	chr6:33072186:C:T	1.39027e-39	-1.29021e-09	-1.55262	2.08238e-29	-1.29021e-09	0.672939
33072267	chr6:33072267:A:G	3.57238e-34	12.6034	-1.69941	1.75448e-26	9.24645	-1.83709
33072321	chr6:33072321:C:T	1.82462e-39	-1.29021e-09	-1.28076	2.00352e-29	-1.29021e-09	0.634335
33072361	chr6:33072361:G:A	1.24751e-39	-1.29021e-09	-1.66098	9.45112e-30	-1.29021e-09	-0.117022
33072436	chr6:33072436:G:A	3.00033e-39	-1.29021e-09	-0.783403	5.81147e-30	-1.29021e-09	-0.603322
33072530	chr6:33072530:G:A	2.1416e-39	-1.29021e-09	-1.12057	4.97143e-29	-1.29021e-09	1.54314
33072538	chr6:33072538:T:C	8.62308e-40	-1.29021e-09	-2.03027	1.54067e-30	-1.29021e-09	-1.93094
33072701	chr6:33072701:C:A	2.49182e-35	9.90508	-1.66386	9.38995e-27	8.52637	-1.74213
33072819	chr6:33072819:A:G	3.3239e-36	6.02633	0.200435	2.41452e-27	3.69402	1.73208
33072877	chr6:33072877:A:G	4.14288e-34	12.7014	-1.64917	1.99518e-26	9.33814	-1.80022
33072914	chr6:33072914:G:A	3.02266e-39	-1.27794	0.501949	4.52182e-31	-2.11276	-1.04406
33072938	chr6:33072938:G:A	3.30797e-36	6.45487	-0.232908	2.09769e-27	4.08719	1.19824
33072967	chr6:33072967:G:C	3.76329e-36	6.14486	0.20606	2.69244e-27	3.79566	1.73938
33073004	chr6:33073004:A:G	3.2059e-36	6.0211	0.16952	2.30431e-27	3.68919	1.69019
33073021	chr6:33073021:T:C	1.26252e-36	5.89024	-0.631503	6.64498e-28	3.58969	0.54619
33073058	chr6:33073058:A:G	3.65528e-36	6.05883	0.26297	2.68487e-27	3.72325	1.80898
33073100	chr6:33073100:T:C	3.01737e-36	6.39853	-0.268517	1.91191e-27	4.0408	1.1519
33073248	chr6:33073248:T:C	8.62308e-40	-1.29021e-09	-2.03027	1.54067e-30	-1.29021e-09	-1.93094
33073411	chr6:33073411:AATTGATGTGAACCACCCC:A	2.17793e-40	-2.59235	-0.813989	5.24739e-30	-0.073339	-0.632087
33073449	chr6:33073449:C:T	1.13907e-36	5.74238	-0.586544	6.23276e-28	3.46039	0.611448
33073957	chr6:33073957:T:C	1.58706e-39	0.369482	-1.78972	2.56785e-31	-2.361	-1.36167
33074134	chr6:33074134:A:T	8.73714e-40	-1.29021e-09	-2.01713	1.39778e-30	-1.29021e-09	-2.02827
33074591	chr6:33074591:A:G	3.55933e-34	12.5566	-1.65626	1.7337e-26	9.20297	-1.80553
33074616	chr6:33074616:G:A	2.1442e-39	-1.29021e-09	-1.11936	4.98336e-29	-1.29021e-09	1.54553
33074715	chr6:33074715:T:C	2.6782e-34	12.0451	-1.42919	1.26047e-26	8.71426	-1.63559
33074774	chr6:33074774:C:T	2.24875e-39	-1.29021e-09	-1.07175	5.4621e-29	-1.29021e-09	1.63726
33074913	chr6:33074913:T:C	8.92537e-40	-1.29021e-09	-1.99581	1.41757e-30	-1.29021e-09	-2.01421
33075077	chr6:33075077:T:C	1.3815e-39	-1.29021e-09	-1.55896	2.34506e-30	-1.29021e-09	-1.51085
33075103	chr6:33075103:A:G	4.64303e-34	12.8308	-1.66467	2.19525e-26	9.44548	-1.81201
33075749	chr6:33075749:C:T	2.29389e-40	-2.72773	-0.626731	3.44797e-31	-2.5244	-0.903557
33076153	chr6:33076153:A:G	1.09225e-36	5.76644	-0.65257	5.80489e-28	3.47999	0.520725
33076411	chr6:33076411:T:A	3.14608e-34	12.1631	-1.38613	1.44492e-26	8.81555	-1.60032
33076480	chr6:33076480:T:C	6.32382e-36	6.87821	-0.00825458	2.47252e-27	3.6702	1.77963
33076481	chr6:33076481:G:A	3.30486e-34	12.1682	-1.34203	1.50916e-26	8.82318	-1.56445
33076604	chr6:33076604:G:T	2.41138e-39	-1.29021e-09	-1.00193	2.50437e-30	-1.29021e-09	-1.44512
33077018	chr6:33077018:C:T	5.78049e-39	-0.127639	-1.42404e-09	7.14364e-31	-2.69952	-1.42404e-09
33077179	chr6:33077179:T:C	1.52452e-40	-2.24629	-1.51674	8.36681e-30	1.06352	-1.3024
33077210	chr6:33077210:A:G	2.00279e-40	-1.83072	-1.65945	1.9104e-31	-2.56968	-1.44874
33077320	chr6:33077320:G:C	2.13045e-39	-1.29021e-09	-1.12579	2.28713e-30	-1.29021e-09	-1.53586
33077370	chr6:33077370:A:T	1.13577e-40	-2.27061	-1.78678	1.8523e-31	-2.56983	-1.47948
33077378	chr6:33077378:T:C	1.8747e-39	-1.29021e-09	-1.25368	3.69997e-29	-1.29021e-09	1.24775
33077431	chr6:33077431:T:C	8.63287e-41	-2.35134	-1.98038	1.08811e-31	-2.68917	-1.89212
33077450	chr6:33077450:G:A	8.64028e-40	-1.29021e-09	-2.02828	1.48234e-30	-1.29021e-09	-1.96953
33077478	chr6:33077478:T:C	9.39729e-41	-2.25758	-1.98929	1.08661e-31	-2.67202	-1.91066
33077652	chr6:33077652:T:C	8.62308e-40	-1.29021e-09	-2.03027	1.54067e-30	-1.29021e-09	-1.93094
33077723	chr6:33077723:T:C	2.89154e-39	0.565947	-1.38628	6.775e-30	-1.5955	1.14558
33077753	chr6:33077753:T:C	6.70938e-39	-1.29021e-09	0.0213799	4.98213e-30	-1.29021e-09	-0.757298
33077781	chr6:33077781:G:A	1.77198e-39	-1.09803	-0.211999	2.93771e-29	-0.260937	1.278
33077882	chr6:33077882:T:C	9.73334e-41	-2.20958	-2.00216	2.1446e-31	-2.23376	-1.66903
33077889	chr6:33077889:AT:A	1.46579e-40	-2.49791	-1.30441	1.58365e-31	-2.24511	-1.9609
33077921	chr6:33077921:G:A	1.56655e-40	-2.43035	-1.30549	1.72731e-31	-2.15796	-1.96121
33077922	chr6:33077922:T:C	4.03639e-34	11.5885	-0.56237	9.67576e-27	3.47291	3.34131
33077958	chr6:33077958:C:T	8.68326e-41	-2.32872	-1.99718	1.10958e-31	-2.71986	-1.8419
33077972	chr6:33077972:G:A	2.9995e-39	-1.29021e-09	-0.783681	3.18181e-30	-1.29021e-09	-1.20571
33077993	chr6:33077993:G:A	7.21484e-41	-2.49874	-2.01242	9.30042e-32	-2.764	-1.97427
33078046	chr6:33078046:A:G	4.1927e-40	-0.880016	-1.87135	1.43796e-30	-1.6449	-0.355031
33078058	chr6:33078058:A:G	5.86401e-40	-1.38369	-1.03219	3.87422e-31	-2.43709	-0.874303
33078062	chr6:33078062:C:T	6.89091e-40	-1.22593	-1.02858	4.23328e-31	-2.35234	-0.870425
33078114	chr6:33078114:C:T	9.07839e-41	-2.44026	-1.84114	1.77458e-31	-2.06164	-2.03054
33078119	chr6:33078119:A:G	9.01486e-41	-2.46967	-1.81875	1.70159e-31	-2.10483	-2.02935
33078157	chr6:33078157:G:A	1.48948e-39	0.144586	-1.62828	6.92715e-30	0.781409	-1.20912
33078189	chr6:33078189:G:A	1.38599e-40	-1.8296	-2.0287	1.21146e-31	-2.4999	-1.97402
33078205	chr6:33078205:G:A	8.02869e-41	-2.46163	-1.94264	1.04627e-31	-2.74519	-1.87531
33078304	chr6:33078304:A:T	3.03323e-38	-1.29021e-09	1.53009	1.16995e-29	-1.29021e-09	0.0963871
33078305	chr6:33078305:C:T	8.36285e-39	0.0357834	0.20589	5.26619e-29	0.629478	0.971258
33078306	chr6:33078306:C:T	8.23461e-39	0.0363023	0.189918	5.16949e-29	0.629637	0.952567
33078470	chr6:33078470:GA:AA	8.70214e-40	-1.29021e-09	-2.02114	1.62584e-30	-1.29021e-09	-1.87713
33078538	chr6:33078538:C:T	1.21228e-39	-1.29021e-09	-1.68962	2.25227e-30	-1.29021e-09	-1.55122
33078661	chr6:33078661:A:G	2.76392e-40	-1.17911	-1.98895	2.94357e-31	-1.59637	-1.98974
33078885	chr6:33078885:T:C	2.28603e-39	0.500771	-1.55608	1.27002e-29	1.23311	-1.05465
33078949	chr6:33078949:T:C	8.90834e-41	-2.29532	-2.00499	2.64814e-31	-1.71402	-1.97786
33078965	chr6:33078965:T:C	9.64436e-41	-2.46319	-1.75774	2.69287e-29	2.02402	-1.09398
33079138	chr6:33079138:T:A	9.0078e-41	-2.27577	-2.01343	2.60837e-31	-1.74464	-1.96238
33079254	chr6:33079254:T:C	1.02299e-39	0.0940031	-1.9534	1.37976e-28	3.63629	-1.07236
33079396	chr6:33079396:T:C	7.55982e-38	3.80513	-1.36182	2.19968e-29	-1.18701	1.91475
33079416	chr6:33079416:C:T	1.06422e-39	-1.29021e-09	-1.81988	1.39641e-30	-1.29021e-09	-2.02925
33079689	chr6:33079689:T:C	1.09856e-40	-2.36663	-1.72407	9.09613e-30	1.7437	-1.89901
33079835	chr6:33079835:G:C	1.02274e-40	-2.13184	-2.03039	2.43234e-31	-1.86543	-1.91146
33079856	chr6:33079856:A:G	8.49575e-41	-2.36697	-1.98076	1.01348e-31	-2.72315	-1.9292
33079869	chr6:33079869:T:C	1.64182e-39	-1.01766	-0.368662	5.21376e-31	-1.45666	-1.55778
33080000	chr6:33080000:T:C	1.39716e-39	-1.29021e-09	-1.54768	1.92612e-30	-1.29021e-09	-1.70765
33080115	chr6:33080115:C:T	1.37084e-39	-1.29021e-09	-1.5667	1.89638e-30	-1.29021e-09	-1.72321
33080121	chr6:33080121:C:A	5.34668e-36	7.44516	-0.743052	1.84116e-28	1.04996	1.80245
33080201	chr6:33080201:A:G	1.36068e-39	-1.29021e-09	-1.57414	1.88485e-30	-1.29021e-09	-1.72931
33080325	chr6:33080325:C:T	1.08113e-40	-2.1161	-1.99061	1.6857e-31	-2.12188	-2.02168
33080342	chr6:33080342:C:T	7.10092e-39	0.0780982	-1.42404e-09	7.40372e-31	-2.66376	-1.42404e-09
33080354	chr6:33080354:C:A	1.3633e-39	-1.29021e-09	-1.57222	1.88787e-30	-1.29021e-09	-1.7277
33080407	chr6:33080407:C:T	7.79761e-40	-0.15508	-1.97581	1.35148e-28	4.27879	-1.73558
33080418	chr6:33080418:C:A	1.3347e-39	-1.29021e-09	-1.59342	1.85568e-30	-1.29021e-09	-1.7449
33080420	chr6:33080420:TC:T	1.35455e-39	-1.29021e-09	-1.57865	1.87829e-30	-1.29021e-09	-1.7328
33080447	chr6:33080447:G:GCAGTGAGT	1.31919e-39	-1.29021e-09	-1.60511	1.83827e-30	-1.29021e-09	-1.75433
33080535	chr6:33080535:G:A	1.367e-39	-1.29021e-09	-1.56951	1.89219e-30	-1.29021e-09	-1.72542
33080563	chr6:33080563:C:T	1.3718e-39	-1.29021e-09	-1.566	1.89763e-30	-1.29021e-09	-1.72255
33080571	chr6:33080571:G:A	9.81159e-34	12.8836	-0.969191	6.91596e-27	6.01756	0.460875
33080577	chr6:33080577:A:T	6.86371e-38	3.65048	-1.30377	2.3561e-29	-1.26261	2.05905
33080603	chr6:33080603:G:A	1.11105e-40	-2.08685	-1.99256	1.64367e-31	-2.14784	-2.02096
33080680	chr6:33080680:C:G	2.52407e-38	2.26642	-0.920088	3.81469e-27	5.83238	0.051074
33080682	chr6:33080682:T:G	2.39447e-38	2.22581	-0.932188	3.55485e-27	5.77857	0.0343425
33080683	chr6:33080683:T:C	5.22546e-40	-1.62799	-0.903175	4.99781e-31	-1.17252	-1.88422
33080689	chr6:33080689:G:T	1.5533e-40	-2.21955	-1.52478	1.64415e-29	2.42956	-1.9929
33080690	chr6:33080690:G:T	1.61062e-40	-2.21597	-1.49212	1.64733e-29	2.43976	-2.00117
33080762	chr6:33080762:T:A	4.26193e-36	8.2353	-1.75995	2.09593e-28	3.22314	-0.241131
33080765	chr6:33080765:C:T	2.87568e-39	0.989257	-1.81509	6.68742e-31	-2.14218	-0.623329
33080787	chr6:33080787:G:A	3.7236e-39	0.220291	-0.787727	1.45181e-28	3.22967	-0.614841
33080823	chr6:33080823:T:G	2.21839e-39	-1.29021e-09	-1.08535	5.06738e-30	-1.29021e-09	-0.740331
33080863	chr6:33080863:A:G	1.64728e-40	-2.02083	-1.66476	9.91371e-32	-2.66143	-2.01298
33080864	chr6:33080864:A:G	1.37151e-39	0.3466	-1.91281	7.3966e-29	3.53198	-1.59153
33080884	chr6:33080884:A:G	3.663e-40	-1.39089	-1.49553	2.76686e-29	0.0528768	0.904266
33080886	chr6:33080886:G:A	1.30489e-39	-0.363497	-1.25251	7.18971e-29	0.788778	1.1233
33080914	chr6:33080914:C:G	9.33276e-39	0.117353	0.234051	2.13027e-27	4.05461	1.24624
33080917	chr6:33080917:A:G	9.11346e-39	0.101723	0.225904	2.06251e-27	4.0306	1.23792
33080930	chr6:33080930:G:A	8.62296e-40	-1.29021e-09	-2.03028	1.54037e-30	-1.29021e-09	-1.93113
33080977	chr6:33080977:C:T	1.3675e-39	-1.29021e-09	-1.56914	1.89252e-30	-1.29021e-09	-1.72525
33081034	chr6:33081034:G:A	1.44581e-39	-1.29021e-09	-1.51345	1.99258e-30	-1.29021e-09	-1.67372
33081064	chr6:33081064:A:AT	1.44294e-39	-1.29021e-09	-1.51544	1.98947e-30	-1.29021e-09	-1.67529
33081144	chr6:33081144:A:G	1.49031e-35	8.9397	-1.2125	8.94453e-28	4.40375	0.0293101
33081198	chr6:33081198:G:A	7.16328e-38	3.88597	-1.49655	1.59344e-29	-1.15153	1.55686
33081200	chr6:33081200:G:GA	6.22947e-36	8.26773	-1.41281	6.76816e-28	3.5132	0.641043
33081202	chr6:33081202:A:G	1.33397e-39	0.40185	-1.99582	7.85611e-31	-0.625767	-1.97868
33081210	chr6:33081210:A:G	2.68978e-39	1.03457	-1.92723	6.71484e-31	-0.737819	-2.0236
33081226	chr6:33081226:A:G	2.87267e-39	1.08436	-1.91124	6.94636e-31	-0.700196	-2.02733
33081234	chr6:33081234:A:G	1.37571e-39	0.435434	-1.99859	8.08957e-31	-0.599761	-1.9754
33081238	chr6:33081238:T:C	1.61895e-39	-0.627993	-0.772357	3.29416e-31	-1.66859	-1.805
33081289	chr6:33081289:A:G	1.44253e-39	-1.29021e-09	-1.51573	1.9878e-30	-1.29021e-09	-1.67613
33081346	chr6:33081346:G:A	9.10607e-40	-0.748095	-1.22768	2.5316e-31	-1.75895	-1.97794
33081354	chr6:33081354:G:A	1.65756e-39	-0.608264	-0.768518	3.3458e-31	-1.65455	-1.80348
33081359	chr6:33081359:G:T	8.62302e-40	-1.29021e-09	-2.03028	1.54057e-30	-1.29021e-09	-1.931
33081382	chr6:33081382:A:G	1.36842e-39	-1.29021e-09	-1.56847	1.89355e-30	-1.29021e-09	-1.7247
33081408	chr6:33081408:G:A	1.44256e-39	-1.29021e-09	-1.51571	1.98901e-30	-1.29021e-09	-1.67552
33081424	chr6:33081424:A:G	1.43196e-39	-0.676853	-0.846232	3.09499e-31	-1.69783	-1.83812
33081434	chr6:33081434:C:T	4.11885e-39	1.02614	-1.49269	4.84298e-28	4.65234	-0.832795
33081497	chr6:33081497:A:T	2.02004e-38	2.95937	-1.83579	7.46867e-29	3.49805	-1.5479
33081766	chr6:33081766:C:T	9.05167e-40	-0.753241	-1.22852	2.52309e-31	-1.76241	-1.97785
33081772	chr6:33081772:T:G	1.29938e-39	0.3691	-1.98934	7.58751e-31	-0.652909	-1.98633
33081797	chr6:33081797:C:T	6.39523e-40	-1.09683	-1.23233	3.221e-31	-1.52348	-1.97257
33081800	chr6:33081800:CT:C	1.0475e-39	-0.992273	-0.843451	4.10495e-31	-1.4268	-1.82675
33081819	chr6:33081819:T:G	6.51759e-40	-0.94795	-1.36226	3.55822e-31	-1.3948	-2.00168
33081833	chr6:33081833:T:C	6.82489e-40	-0.917578	-1.34656	3.66485e-31	-1.36864	-1.99832
33081886	chr6:33081886:A:G	5.26585e-40	-1.27287	-1.2506	2.75359e-31	-1.67412	-1.97871
33081917	chr6:33081917:C:T	5.47237e-40	-1.27025	-1.21475	2.79027e-31	-1.67092	-1.96869
33081949	chr6:33081949:G:T	4.22703e-36	7.77855	-1.31142	5.93323e-28	3.14548	0.877105
33081956	chr6:33081956:T:C	1.12417e-39	0.209309	-1.97439	6.59747e-31	-0.779963	-1.99909
33082104	chr6:33082104:T:G	4.33058e-38	3.73205	-1.84589	5.49062e-30	-0.134629	-0.525485
33082188	chr6:33082188:G:A	5.2516e-38	3.49362	-1.41463	1.61571e-29	-1.33969	1.75889
33082202	chr6:33082202:A:G	1.45301e-39	-0.393089	-1.1154	4.72763e-28	3.49277	0.302671
33082259	chr6:33082259:T:C	1.05116e-40	-2.10906	-2.02576	3.03093e-31	-1.69956	-1.85731
33082268	chr6:33082268:T:C	1.1271e-39	-0.616947	-1.14553	3.13272e-28	3.09327	0.290649
33082301	chr6:33082301:A:G	1.10418e-39	-0.604735	-1.17829	3.02186e-28	3.10905	0.238838
33082302	chr6:33082302:C:G	1.0989e-39	-0.614431	-1.17338	2.99937e-28	3.09372	0.246699
33082307	chr6:33082307:C:T	1.13275e-40	-2.0358	-2.02426	2.77756e-31	-1.78796	-1.85621
33082312	chr6:33082312:G:A	1.07639e-39	-0.619781	-1.18874	2.89691e-28	3.08527	0.220388
33082330	chr6:33082330:G:A	1.0151e-39	-0.67591	-1.19123	2.6411e-28	2.99551	0.217705
33082341	chr6:33082341:C:T	1.10305e-39	-0.659537	-1.12451	3.05768e-28	3.02451	0.335164
33082348	chr6:33082348:G:A	1.05745e-39	-0.676397	-1.14987	2.84394e-28	2.99334	0.293863
33082367	chr6:33082367:C:T	1.11263e-40	-2.04873	-2.02925	2.72553e-31	-1.77367	-1.88941
33082371	chr6:33082371:T:C	9.64731e-40	-0.757868	-1.16016	2.46523e-28	2.87072	0.273579
33082391	chr6:33082391:C:A	1.02126e-39	-0.597717	-1.26337	2.64879e-28	3.12312	0.0929971
33082401	chr6:33082401:C:T	6.38853e-37	5.43799	-0.860441	8.00011e-29	-0.29523	2.31411
33082402	chr6:33082402:A:G	1.07849e-39	-0.567523	-1.23904	2.89344e-28	3.17267	0.131793
33082419	chr6:33082419:G:C	7.77351e-40	-1.0922	-1.04179	2.36826e-28	2.67436	0.429809
33082446	chr6:33082446:G:A	3.46732e-40	-2.43061	-0.51072	4.68867e-29	-0.329301	1.81388
33082455	chr6:33082455:T:G	3.04802e-40	-2.00791	-1.06231	3.89142e-29	0.290349	1.00785
33082502	chr6:33082502:A:G	3.76073e-40	-0.907394	-1.9527	3.34012e-29	2.42423	-1.27879
33082576	chr6:33082576:C:T	5.16694e-40	-2.54243	-1.42404e-09	1.25677e-30	-2.13461	-1.42404e-09
33082590	chr6:33082590:G:A	5.06989e-40	-2.56139	-1.42404e-09	7.38726e-31	-2.66598	-1.42404e-09
33082592	chr6:33082592:C:G	1.16079e-39	-0.533796	-1.19923	3.07683e-28	3.17291	0.193003
33082617	chr6:33082617:G:A	9.22615e-41	-2.24282	-2.02243	3.60648e-31	-1.54114	-1.84187
33082664	chr6:33082664:G:A	1.05149e-39	-0.513571	-1.31835	2.59156e-28	3.20079	-0.00651632
33082665	chr6:33082665:C:A	1.07691e-39	-0.487488	-1.32055	2.69252e-28	3.24271	-0.0102184
33082678	chr6:33082678:A:G	1.864e-39	0.706922	-1.96632	9.05765e-31	-0.956113	-1.50602
33082686	chr6:33082686:C:G	9.46887e-41	-2.22053	-2.01876	3.53967e-31	-1.5765	-1.82521
33082696	chr6:33082696:A:G	1.36984e-39	-0.274536	-1.2929	4.06523e-28	3.60612	0.0383608
33082744	chr6:33082744:G:T	1.17255e-39	-0.380328	-1.34262	3.14502e-28	3.43694	-0.0491073
33082748	chr6:33082748:T:C	1.28749e-39	-0.327573	-1.30185	3.67063e-28	3.52089	0.0214902
33082749	chr6:33082749:C:T	1.27445e-39	-0.337754	-1.30185	3.61118e-28	3.50456	0.0214902
33082877	chr6:33082877:G:A	1.01121e-39	-0.553723	-1.31725	2.47935e-28	3.14677	0.00324118
33082894	chr6:33082894:A:C	1.09936e-39	-0.487794	-1.29961	2.84011e-28	3.25583	0.0300269
33082965	chr6:33082965:G:A	1.10567e-39	-0.507485	-1.27419	2.8692e-28	3.22219	0.0738563
33083100	chr6:33083100:A:G	9.62953e-40	-0.59596	-1.32392	3.04641e-28	3.38864	-0.0326609
33083193	chr6:33083193:A:T	1.01676e-39	-0.532983	-1.33252	3.34287e-28	3.49598	-0.0471395
33083216	chr6:33083216:G:A	2.68293e-40	-1.54006	-1.65774	1.06663e-31	-2.67089	-1.93035
33083274	chr6:33083274:A:G	1.03564e-39	-0.505325	-1.34178	3.44781e-28	3.54252	-0.0627665
33083362	chr6:33083362:G:A	1.04234e-39	-0.503815	-1.33684	3.48918e-28	3.5461	-0.0544195
33083500	chr6:33083500:A:G	1.05329e-39	-0.500848	-1.32936	3.55457e-28	3.55206	-0.0418079
33083503	chr6:33083503:T:C	6.93699e-40	-0.499146	-1.7487	1.50577e-28	3.55096	-0.899644
33083530	chr6:33083530:A:G	1.00129e-39	-0.527816	-1.35302	3.25993e-28	3.50551	-0.0817863
33083539	chr6:33083539:G:A	1.02721e-39	-0.519714	-1.33556	3.41253e-28	3.52174	-0.0522702
33083617	chr6:33083617:C:T	9.86691e-40	-0.559979	-1.33555	3.18841e-28	3.45387	-0.0523377
33083618	chr6:33083618:G:A	9.64624e-40	-1.29021e-09	-1.91814	1.46873e-30	-1.29021e-09	-1.97875
33083650	chr6:33083650:T:C	1.55904e-39	-1.29021e-09	-1.43806	2.0241e-30	-1.29021e-09	-1.65803
33083683	chr6:33083683:C:T	1.06863e-39	-0.491596	-1.32415	3.63355e-28	3.5666	-0.0343741
33083690	chr6:33083690:A:G	1.06545e-39	-0.487174	-1.33156	3.63083e-28	3.57699	-0.0455122
33083716	chr6:33083716:T:C	1.15484e-39	-0.433373	-1.30479	4.04509e-28	3.6384	0.00112144
33083723	chr6:33083723:A:G	1.00817e-39	-0.531121	-1.34287	3.30814e-28	3.50168	-0.0632845
33083777	chr6:33083777:T:C	1.05717e-39	-0.500688	-1.32584	3.58716e-28	3.5538	-0.0344203
33083781	chr6:33083781:T:C	1.01252e-39	-0.549491	-1.32019	3.33148e-28	3.47047	-0.0250388
33083785	chr6:33083785:G:A	1.04331e-39	-0.508205	-1.33152	3.49962e-28	3.54013	-0.0454578
33083863	chr6:33083863:G:A	1.05263e-39	-0.518811	-1.31202	3.5599e-28	3.52464	-0.0128934
33083906	chr6:33083906:C:T	9.80548e-40	-0.566849	-1.33492	3.16827e-28	3.44518	-0.0499823
33083912	chr6:33083912:C:T	1.01431e-39	-0.535061	-1.33286	3.34304e-28	3.4954	-0.046503
33083943	chr6:33083943:G:A	9.8306e-40	-0.558442	-1.34077	3.16842e-28	3.45623	-0.0609829
33083946	chr6:33083946:G:T	9.92035e-40	-0.550752	-1.33937	3.22489e-28	3.47022	-0.0573094
33083947	chr6:33083947:CACAGAGGAGGAA:C	9.63775e-40	-0.57762	-1.3414	3.06471e-28	3.42398	-0.0620152
33083960	chr6:33083960:C:CTT	9.3485e-40	-0.585326	-1.36417	2.91751e-28	3.41079	-0.0980474
33083964	chr6:33083964:A:G	1.00463e-39	-0.53259	-1.34492	3.291e-28	3.49969	-0.0664831
33083972	chr6:33083972:C:T	1.13588e-39	-0.535235	-1.21948	4.01897e-28	3.4938	0.139241
33084000	chr6:33084000:A:G	9.56056e-40	-0.589065	-1.338	3.03306e-28	3.40645	-0.054868
33084013	chr6:33084013:C:A	9.4338e-40	-0.607277	-1.33314	2.95906e-28	3.37638	-0.0494957
33084043	chr6:33084043:G:A	1.03019e-39	-0.564048	-1.28834	3.45832e-28	3.44978	0.0330137
33084062	chr6:33084062:T:C	9.27306e-40	0.0448698	-2.00247	5.08113e-30	1.01213	-1.74975
33084068	chr6:33084068:T:A	9.65643e-40	-0.589558	-1.32753	3.07679e-28	3.40596	-0.0400559
33084088	chr6:33084088:A:C	9.84882e-40	-0.56983	-1.32753	3.17276e-28	3.43667	-0.0400559
33084119	chr6:33084119:G:GAAATA	9.63263e-40	-0.583619	-1.33594	3.06923e-28	3.41621	-0.0527703
33084123	chr6:33084123:T:G	9.84591e-40	-0.561719	-1.33594	3.18061e-28	3.45186	-0.0527703
33084192	chr6:33084192:A:T	1.00245e-39	-0.586003	-1.29368	3.31033e-28	3.41362	0.0254448
33084199	chr6:33084199:T:A	9.54124e-40	-0.596827	-1.33226	3.02203e-28	3.39334	-0.0453954
33084230	chr6:33084230:G:A	9.88664e-40	-0.561911	-1.33162	3.19837e-28	3.45001	-0.0453564
33084231	chr6:33084231:T:C	9.99754e-40	-0.550757	-1.33162	3.26529e-28	3.47072	-0.0453564
33084290	chr6:33084290:T:C	8.67235e-40	-1.29021e-09	-2.02457	1.6042e-30	-1.29021e-09	-1.89053
33084295	chr6:33084295:A:T	1.0061e-39	-0.551761	-1.32429	3.29211e-28	3.46922	-0.0356767
33084390	chr6:33084390:GTCTATT:G	9.9832e-40	-0.576701	-1.30711	3.25858e-28	3.42742	-0.00411612
33084443	chr6:33084443:T:A	9.10282e-40	-0.623007	-1.35312	2.78017e-28	3.34744	-0.0829119
33084444	chr6:33084444:C:T	9.23992e-40	-0.607597	-1.35358	2.86453e-28	3.37672	-0.0823015
33084473	chr6:33084473:A:G	9.97645e-40	-0.569307	-1.31518	3.28185e-28	3.44073	-0.0103115
33084526	chr6:33084526:C:T	1.03276e-39	-0.497166	-1.35272	3.44279e-28	3.55934	-0.0810401
33084538	chr6:33084538:C:A	1.03679e-39	-0.485992	-1.36	3.4612e-28	3.57702	-0.0933937
33084550	chr6:33084550:C:T	9.6688e-40	-0.555829	-1.35998	3.08633e-28	3.46235	-0.0933554
33084551	chr6:33084551:G:A	4.4889e-39	-1.29021e-09	-0.380518	7.51241e-30	-1.29021e-09	-0.3466
33084637	chr6:33084637:A:G	1.00586e-39	-0.516312	-1.35997	3.29072e-28	3.52771	-0.0945856
33084662	chr6:33084662:A:G	9.54523e-40	-0.632301	-1.29637	3.0185e-28	3.33305	0.0137246
33084756	chr6:33084756:G:A	1.56569e-37	3.13947	0.0319036	1.17978e-28	-1.37018	3.77752
33084785	chr6:33084785:T:C	9.71231e-40	-0.545837	-1.36548	3.1264e-28	3.48436	-0.102464
33084803	chr6:33084803:AAAAGAAAGAATG:A	1.08241e-39	-0.357963	-1.44497	3.71099e-28	3.78928	-0.235971
33084838	chr6:33084838:T:C	1.02705e-39	-0.403087	-1.45235	3.51824e-28	3.82959	-0.329617
33084934	chr6:33084934:T:C	1.59035e-39	-1.29021e-09	-1.41817	5.59437e-30	-1.29021e-09	-0.641396
33084942	chr6:33084942:G:A	1.16768e-39	-0.158935	-1.56817	3.34057e-28	3.88858	-0.440425
33084959	chr6:33084959:G:A	1.15648e-39	-0.376897	-1.35985	3.89605e-28	3.69254	-0.0905662
33084966	chr6:33084966:T:C	1.39139e-39	-0.203702	-1.34812	5.37861e-28	3.99334	-0.0688973
33084991	chr6:33084991:T:C	9.85689e-40	-0.588251	-1.30829	3.18002e-28	3.40396	-0.00505561
33085026	chr6:33085026:G:A	9.84372e-40	-0.560996	-1.33688	3.15964e-28	3.44536	-0.0528923
33085173	chr6:33085173:T:C	1.04203e-39	-0.560357	-1.2806	3.59372e-28	3.47073	0.0504762
33085181	chr6:33085181:C:T	1.03613e-39	-0.516983	-1.32965	3.46738e-28	3.52745	-0.0420409
33085209	chr6:33085209:T:C	9.96224e-40	-0.565186	-1.32072	3.25285e-28	3.44727	-0.0257199
33085315	chr6:33085315:C:T	5.17167e-40	-2.54152	-1.42404e-09	6.86545e-31	-2.73924	-1.42404e-09
33085344	chr6:33085344:C:T	5.06193e-40	-2.56296	-1.42404e-09	7.37907e-31	-2.66709	-1.42404e-09
33085471	chr6:33085471:A:G	9.53995e-40	-0.58551	-1.34371	3.03213e-28	3.41422	-0.0629414
33085493	chr6:33085493:T:A	9.29807e-40	-0.606505	-1.3484	2.86723e-28	3.36862	-0.0732641
33085494	chr6:33085494:T:C	9.23396e-40	-0.608685	-1.35314	2.83883e-28	3.3667	-0.0812964
33085530	chr6:33085530:C:T	1.0251e-39	-0.559803	-1.29753	3.4091e-28	3.45668	0.0117842
33085575	chr6:33085575:C:T	8.56841e-41	-2.68979	-1.64943	1.51556e-29	1.32767	-0.972451
33085619	chr6:33085619:A:G	8.61705e-41	-2.69666	-1.6369	1.47284e-29	1.2783	-0.951681
33085678	chr6:33085678:C:T	1.02351e-39	-0.556762	-1.30213	3.40016e-28	3.46031	0.0055308
33085691	chr6:33085691:G:T	1.00319e-39	-0.565286	-1.31366	3.29026e-28	3.44667	-0.0136922
33085716	chr6:33085716:A:G	4.83337e-39	-1.29021e-09	-0.306582	8.10008e-30	-1.29021e-09	-0.271282
33085800	chr6:33085800:G:A	1.46177e-37	2.95289	0.149795	1.33268e-28	-1.46334	3.99255
33085863	chr6:33085863:T:C	1.34429e-39	-1.29021e-09	-1.58626	1.86483e-30	-1.29021e-09	-1.73999
33085918	chr6:33085918:T:C	9.97478e-40	0.110987	-1.99564	5.1853e-30	0.993522	-1.71085
33085946	chr6:33085946:T:C	1.02237e-39	-0.52748	-1.33253	3.38379e-28	3.50788	-0.0468716
33085951	chr6:33085951:C:T	1.00535e-39	-0.544602	-1.33219	3.30044e-28	3.48239	-0.0463198
33085959	chr6:33085959:GGT:G	8.41103e-41	-2.6968	-1.66096	1.41295e-29	1.2764	-0.991292
33086003	chr6:33086003:T:A	1.06132e-39	-0.562709	-1.2599	3.60958e-28	3.45134	0.0742648
33086035	chr6:33086035:A:G	8.29293e-41	-2.68933	-1.68257	1.43594e-29	1.33317	-1.03192
33086068	chr6:33086068:G:T	5.02593e-40	-2.5701	-1.42404e-09	7.34184e-31	-2.67215	-1.42404e-09
33086091	chr6:33086091:A:G	9.42934e-40	-0.609069	-1.33182	2.9618e-28	3.37366	-0.0458527
33086094	chr6:33086094:A:G	9.51409e-40	-0.570786	-1.36115	3.00498e-28	3.43756	-0.0952713
33086110	chr6:33086110:A:G	9.5883e-40	-0.597418	-1.32675	3.04133e-28	3.39145	-0.0371348
33086113	chr6:33086113:G:A	9.42585e-40	-0.608808	-1.33245	2.95617e-28	3.37267	-0.0467579
33086125	chr6:33086125:A:G	9.99093e-40	-0.546106	-1.33693	3.2622e-28	3.47873	-0.0543144
33086129	chr6:33086129:G:T	9.81397e-40	-0.56636	-1.33454	3.16038e-28	3.443	-0.0502947
33086165	chr6:33086165:T:C	8.52532e-41	-2.68928	-1.65498	1.50591e-29	1.33078	-0.981954
33086191	chr6:33086191:T:A	1.02751e-39	-0.524705	-1.33028	3.39801e-28	3.50964	-0.0444328
33086194	chr6:33086194:T:C	1.04596e-39	-0.504889	-1.3323	3.51772e-28	3.54635	-0.0465169
33086223	chr6:33086223:A:G	1.44238e-39	-1.29021e-09	-1.51583	2.41734e-30	-1.29021e-09	-1.48049
33086294	chr6:33086294:G:C	1.06795e-39	-0.528066	-1.28832	3.67964e-28	3.5088	0.036029
33086297	chr6:33086297:C:T	9.93902e-41	-2.45753	-1.7333	5.86084e-31	-1.39037	-1.50708
33086303	chr6:33086303:G:C	4.74284e-39	-1.29021e-09	-0.32549	7.94777e-30	-1.29021e-09	-0.290265
33086314	chr6:33086314:C:T	9.82834e-40	-0.570663	-1.32878	3.17057e-28	3.4365	-0.0405754
33086364	chr6:33086364:T:C	9.6617e-40	-0.583648	-1.33289	3.08162e-28	3.41497	-0.0475044
33086365	chr6:33086365:G:C	9.11986e-40	-0.616251	-1.35801	2.78848e-28	3.35865	-0.0911404
33086368	chr6:33086368:A:G	9.58633e-41	-2.1973	-2.02966	3.24312e-31	-1.59886	-1.89035
33086371	chr6:33086371:C:T	9.36129e-40	-0.618153	-1.32998	2.92038e-28	3.35616	-0.042429
33086375	chr6:33086375:A:G	9.20981e-40	-0.64941	-1.31503	2.84245e-28	3.30281	-0.0161266
33086378	chr6:33086378:C:T	9.48587e-40	-0.599348	-1.33556	2.98943e-28	3.38645	-0.0493562
33086379	chr6:33086379:A:G	9.29066e-40	-0.624387	-1.33131	2.88209e-28	3.34522	-0.0446861
33086399	chr6:33086399:T:A	9.53681e-40	-0.575809	-1.35374	3.02212e-28	3.4292	-0.0812229
33086400	chr6:33086400:T:C	9.58582e-40	-0.579754	-1.34467	3.03053e-28	3.41815	-0.0674032
33086430	chr6:33086430:A:G	1.00973e-39	-0.580094	-1.29235	3.29267e-28	3.41619	0.0175218
33086431	chr6:33086431:C:T	1.01531e-39	-0.575526	-1.2914	3.3283e-28	3.42538	0.0190929
33086450	chr6:33086450:G:A	1.0755e-39	-0.559492	-1.24985	3.69204e-28	3.45213	0.0960624
33086454	chr6:33086454:C:T	1.08631e-39	-0.547912	-1.25142	3.7497e-28	3.47003	0.0936553
33086458	chr6:33086458:T:G	1.08486e-39	-0.551441	-1.24923	3.74719e-28	3.46595	0.0970728
33086467	chr6:33086467:C:T	8.98328e-40	-1.29021e-09	-1.98935	1.77286e-30	-1.29021e-09	-1.79056
33086491	chr6:33086491:C:A	7.9562e-40	-0.646525	-1.46423	2.24257e-28	3.2849	-0.235267
33086503	chr6:33086503:T:C	7.77172e-40	-0.651709	-1.48251	2.1548e-28	3.27652	-0.266802
33086504	chr6:33086504:G:A	8.00629e-40	-0.635022	-1.46946	2.26759e-28	3.30409	-0.243357
33086522	chr6:33086522:G:A	8.66521e-40	-1.29021e-09	-2.0254	1.59502e-30	-1.29021e-09	-1.89627
33086525	chr6:33086525:T:C	5.76019e-40	-0.570197	-1.86354	1.03864e-28	3.40372	-1.12379
33086554	chr6:33086554:T:C	1.03814e-39	-0.524105	-1.32059	3.48399e-28	3.50836	-0.0181652
33086565	chr6:33086565:T:A	1.0446e-39	-0.53497	-1.30353	3.51988e-28	3.4912	0.00924336
33086576	chr6:33086576:G:A	7.00549e-40	-0.465479	-1.77254	1.50275e-28	3.59829	-0.948978
33086581	chr6:33086581:G:C	8.68134e-40	-1.29021e-09	-2.02354	1.61069e-30	-1.29021e-09	-1.88649
33086596	chr6:33086596:C:T	1.1378e-39	-0.475217	-1.27782	4.06846e-28	3.59433	0.0509515
33086604	chr6:33086604:T:C	1.09448e-39	-0.512759	-1.27908	3.81021e-28	3.53086	0.048842
33086609	chr6:33086609:C:T	1.13055e-39	-0.483895	-1.27552	4.02082e-28	3.57875	0.0547498
33086623	chr6:33086623:T:C	1.07166e-39	-0.552116	-1.2608	3.67585e-28	3.46387	0.0799304
33086627	chr6:33086627:A:G	1.06752e-39	-0.545425	-1.27136	3.66767e-28	3.47908	0.0624932
33086633	chr6:33086633:A:C	1.01205e-39	-0.569312	-1.30083	3.3592e-28	3.43974	0.0139786
33086637	chr6:33086637:T:A	9.72663e-40	-0.580921	-1.32892	3.11475e-28	3.41879	-0.0406248
33086644	chr6:33086644:T:G	1.87306e-39	-1.29021e-09	-1.25455	7.54963e-30	-1.29021e-09	-0.341657
33086656	chr6:33086656:G:C	9.78339e-40	0.083047	-1.98707	5.1467e-30	0.961772	-1.68657
33086680	chr6:33086680:A:G	1.05047e-39	-0.515019	-1.31787	3.61577e-28	3.55052	-0.023203
33086686	chr6:33086686:C:T	9.23486e-41	-2.5405	-1.72381	1.3152e-31	-2.77064	-1.62111
33086782	chr6:33086782:T:C	1.74041e-37	3.21643	0.060731	1.29993e-28	-1.34111	3.84543
33086802	chr6:33086802:C:T	9.66898e-40	-0.568202	-1.34759	3.08927e-28	3.44099	-0.0710392
33086809	chr6:33086809:A:G	9.3491e-40	-0.635954	-1.31348	2.9155e-28	3.32818	-0.0161203
33086818	chr6:33086818:C:T	9.73305e-40	-0.578664	-1.33052	3.11934e-28	3.42403	-0.0443955
33086822	chr6:33086822:TTTCTC:T	1.00207e-39	0.111106	-1.99116	5.25806e-30	0.994062	-1.69746
33086842	chr6:33086842:G:A	9.91254e-40	-0.565415	-1.3255	3.21772e-28	3.44566	-0.0349718
33086898	chr6:33086898:C:G	9.98912e-40	-0.587126	-1.29609	3.25687e-28	3.40867	0.0141103
33086910	chr6:33086910:G:A	9.88975e-40	-0.592353	-1.30086	3.2045e-28	3.40034	0.00622788
33086934	chr6:33086934:G:T	1.042e-39	-0.515096	-1.32589	3.49863e-28	3.53002	-0.0356392
33086944	chr6:33086944:C:T	1.01519e-39	-0.54143	-1.32562	3.34904e-28	3.48587	-0.0351796
33087030	chr6:33087030:A:G	1.06441e-39	-0.510441	-1.30926	3.6229e-28	3.53583	-0.00654428
33087084	chr6:33087084:A:G	8.35481e-41	-2.68982	-1.67464	1.44916e-29	1.32937	-1.01895
33087113	chr6:33087113:C:T	9.96053e-40	-0.561224	-1.32486	3.24931e-28	3.45313	-0.0326693
33087147	chr6:33087147:G:T	1.63704e-39	-1.29021e-09	-1.38924	2.10369e-30	-1.29021e-09	-1.61946
33087232	chr6:33087232:C:A	9.38101e-40	-0.598881	-1.34714	2.92989e-28	3.38831	-0.0713305
33087270	chr6:33087270:A:G	9.17525e-40	-0.575082	-1.39312	2.39262e-28	3.25707	-0.142671
33087302	chr6:33087302:A:G	2.06185e-40	-2.23866	-1.22244	2.23492e-29	-0.0863545	0.829991
33087321	chr6:33087321:C:T	9.17689e-40	0.023466	-1.99149	4.80625e-30	0.912729	-1.70597
33087335	chr6:33087335:A:G	1.59377e-39	-1.29021e-09	-1.41603	2.05872e-30	-1.29021e-09	-1.64107
33087346	chr6:33087346:A:G	9.64464e-40	-0.578766	-1.33954	3.07501e-28	3.42405	-0.0587302
33087381	chr6:33087381:A:G	9.58612e-40	-0.560427	-1.36397	3.04326e-28	3.4565	-0.101556
33087419	chr6:33087419:TC:T	9.6268e-41	-2.4693	-1.75345	5.8429e-31	-1.36685	-1.53367
33087470	chr6:33087470:T:C	1.01285e-39	-0.539951	-1.32941	3.33567e-28	3.48965	-0.0429639
33087504	chr6:33087504:TC:T	9.89028e-41	-2.45667	-1.73907	5.80665e-31	-1.39211	-1.51463
33087509	chr6:33087509:TTC:T	9.9706e-41	-2.45198	-1.73568	5.77767e-31	-1.40157	-1.51017
33087517	chr6:33087517:G:A	9.85426e-40	-0.573915	-1.32289	3.19029e-28	3.43272	-0.0305928
33087531	chr6:33087531:C:T	1.00083e-39	-0.560584	-1.32071	3.27439e-28	3.45507	-0.0269258
33087533	chr6:33087533:C:T	1.62358e-39	-1.29021e-09	-1.39749	2.08589e-30	-1.29021e-09	-1.62796
33087546	chr6:33087546:C:T	2.2621e-40	-2.22633	-1.14209	3.00185e-29	0.0672157	0.971441
33087583	chr6:33087583:A:G	7.87359e-40	-0.148807	-1.97239	4.08042e-30	0.749548	-1.7065
33087590	chr6:33087590:C:A	9.57922e-40	-0.568909	-1.35621	3.04139e-28	3.43993	-0.0856037
33087613	chr6:33087613:C:T	9.75722e-40	-0.550286	-1.35642	3.14025e-28	3.47247	-0.0861489
33087642	chr6:33087642:A:G	1.04899e-39	-0.431744	-1.40255	3.38086e-28	3.62235	-0.162205
33087710	chr6:33087710:T:C	9.89168e-40	-0.534779	-1.35824	3.20251e-28	3.49637	-0.0904204
33087722	chr6:33087722:A:T	1.33666e-39	-1.29021e-09	-1.59195	1.84526e-30	-1.29021e-09	-1.75054
33087724	chr6:33087724:C:T	5.7628e-41	-2.74414	-1.99173	7.37785e-30	1.12401	-1.48869
33087739	chr6:33087739:T:C	9.35861e-40	-0.594696	-1.35372	2.92262e-28	3.39724	-0.0827467
33087761	chr6:33087761:C:T	9.67218e-40	-0.575073	-1.34038	3.08122e-28	3.42963	-0.0622911
33087828	chr6:33087828:G:A	2.28943e-40	-2.20183	-1.15458	3.10438e-29	0.123803	0.948439
33087887	chr6:33087887:ATCT:A	8.26941e-41	-2.61964	-1.7551	8.22513e-31	-0.994804	-1.56374
33088003	chr6:33088003:C:T	9.76389e-40	-0.56344	-1.34258	3.16706e-28	3.45015	-0.0553306
33088041	chr6:33088041:A:G	9.8762e-40	-0.550304	-1.34428	3.19694e-28	3.47226	-0.0680558
33088066	chr6:33088066:TTATC:T	9.3364e-40	-0.569864	-1.38093	2.91097e-28	3.4396	-0.129095
33088122	chr6:33088122:G:A	9.36554e-41	-2.22297	-2.02729	3.43386e-31	-1.56219	-1.86987
33088143	chr6:33088143:A:G	8.82656e-40	-1.29021e-09	-2.00695	1.4268e-30	-1.29021e-09	-2.00772
33088169	chr6:33088169:G:A	9.67285e-41	-2.19056	-2.02741	3.27272e-31	-1.61007	-1.87005
33088292	chr6:33088292:G:A	8.56839e-41	-2.69085	-1.64837	1.50565e-29	1.31935	-0.970691
33088354	chr6:33088354:C:T	4.89037e-39	-1.29021e-09	-0.294859	8.25675e-30	-1.29021e-09	-0.252124
33088369	chr6:33088369:A:G	1.13928e-34	10.5178	-0.756652	4.21299e-27	2.97924	3.00353
33088380	chr6:33088380:AAC:A	8.5938e-41	-2.70285	-1.63341	1.4177e-29	1.23396	-0.945491
33088476	chr6:33088476:T:A	8.36215e-41	-2.69871	-1.66487	1.38491e-29	1.2629	-0.997833
33088597	chr6:33088597:A:G	1.22004e-39	-1.29021e-09	-1.68324	1.68533e-30	-1.29021e-09	-1.84119
33088607	chr6:33088607:G:A	2.2122e-37	3.26569	0.251345	1.97863e-28	-1.19001	4.11443
33088619	chr6:33088619:T:TG	1.02101e-39	-0.568169	-1.29317	3.40866e-28	3.44313	0.0252006
33088628	chr6:33088628:C:T	8.51586e-41	-2.69706	-1.64831	1.44358e-29	1.27724	-0.970685
33088658	chr6:33088658:G:T	9.5775e-40	-0.573276	-1.35202	3.0301e-28	3.43163	-0.0810166
33088789	chr6:33088789:T:C	8.28591e-41	-2.69654	-1.6762	1.37953e-29	1.27856	-1.01739
33088917	chr6:33088917:T:C	8.37902e-41	-2.69716	-1.6644	1.40069e-29	1.27418	-0.997787
33088934	chr6:33088934:C:T	8.53084e-41	-2.70289	-1.64072	1.40001e-29	1.23398	-0.958073
33088954	chr6:33088954:T:C	8.44512e-41	-2.70329	-1.65042	1.37199e-29	1.22988	-0.974189
33088972	chr6:33088972:T:C	1.0021e-40	-2.44268	-1.73993	5.62971e-31	-1.42123	-1.51645
33088985	chr6:33088985:C:T	8.46207e-41	-2.70089	-1.65081	1.39157e-29	1.24537	-0.975511
33088986	chr6:33088986:A:G	9.19311e-40	-0.607838	-1.35842	2.83495e-28	3.37566	-0.0916184
33088988	chr6:33088988:C:T	9.53089e-40	-0.57095	-1.35922	3.01499e-28	3.43768	-0.0920721
33089011	chr6:33089011:G:A	8.45834e-38	3.379	-0.823387	2.42242e-29	-1.251	2.07519
33089063	chr6:33089063:T:C	1.82908e-36	6.17421	-0.544765	4.39023e-28	2.0715	1.64989
33089120	chr6:33089120:C:T	9.91634e-41	-2.44213	-1.75098	5.55493e-31	-1.42082	-1.53024
33089139	chr6:33089139:G:T	8.99053e-40	-0.64871	-1.33983	2.73404e-28	3.30674	-0.0589463
33089236	chr6:33089236:A:C	1.0098e-40	-2.45314	-1.72182	5.89725e-31	-1.39972	-1.49153
33089276	chr6:33089276:CTT:C	1.90925e-37	3.26769	0.102069	1.42613e-28	-1.31469	3.91167
33089278	chr6:33089278:T:C	9.28533e-40	-1.95628	-1.42404e-09	2.78963e-28	3.26792	-1.42404e-09
33089327	chr6:33089327:T:C	1.02765e-39	0.113936	-1.96879	5.61516e-30	0.996844	-1.63453
33089337	chr6:33089337:A:G	9.61476e-40	-1.29021e-09	-1.92141	1.88026e-30	-1.29021e-09	-1.73175
33089354	chr6:33089354:C:T	9.06265e-40	0.0073626	-1.98791	4.7196e-30	0.876856	-1.68829
33089399	chr6:33089399:T:C	1.00107e-39	-0.576303	-1.30476	3.26739e-28	3.42757	-0.00156054
33089404	chr6:33089404:C:T	4.72761e-39	-1.29021e-09	-0.328706	7.92051e-30	-1.29021e-09	-0.2937
33089421	chr6:33089421:G:C	1.00597e-39	-0.558359	-1.31782	3.29778e-28	3.45736	-0.0220999
33089436	chr6:33089436:C:T	2.45182e-40	-2.19775	-1.09013	3.56892e-29	0.134621	1.07707
33089455	chr6:33089455:T:C	7.21534e-41	-2.51565	-1.99543	2.72009e-31	-1.66276	-2.00231
33089467	chr6:33089467:T:G	2.71353e-40	-2.16061	-1.02585	3.55841e-29	-0.00882198	1.21757
33089573	chr6:33089573:C:T	1.00141e-39	-0.486457	-1.39426	2.87287e-30	0.250141	-1.55798
33089574	chr6:33089574:G:A	8.9656e-40	-0.0286629	-1.96265	4.78983e-30	0.822995	-1.61966
33089663	chr6:33089663:C:T	1.16038e-39	-0.449502	-1.28388	3.10868e-28	3.31882	0.0573941
33089734	chr6:33089734:TA:T	4.70837e-40	-0.661562	-1.97381	6.73935e-29	3.27987	-1.43248
33089864	chr6:33089864:C:T	9.30975e-40	0.000791565	-1.95444	5.08319e-30	0.865313	-1.60253
33089882	chr6:33089882:G:A	1.10792e-40	-2.18833	-1.8939	4.58262e-30	-0.0763174	-0.764567
33089934	chr6:33089934:G:A	6.82998e-40	-0.490688	-1.7727	1.46765e-28	3.56237	-0.936688
33090058	chr6:33090058:C:T	6.83383e-40	-0.525423	-1.7374	1.47162e-28	3.50525	-0.876866
33090367	chr6:33090367:CTG:C	1.37764e-39	-1.29021e-09	-1.56175	1.88977e-30	-1.29021e-09	-1.7267
33090413	chr6:33090413:A:G	1.00648e-40	-2.4811	-1.69716	1.41273e-31	-2.7651	-1.55511
33090491	chr6:33090491:T:C	1.51254e-40	-2.17718	-1.59374	1.24321e-29	0.180033	-0.0229095
33090511	chr6:33090511:A:G	1.813e-37	3.07843	0.239591	1.55348e-28	-1.44978	4.13229
33090625	chr6:33090625:C:T	4.20436e-40	-0.81046	-1.93813	1.48616e-31	-2.63067	-1.63887
33090653	chr6:33090653:A:G	5.01321e-40	-2.57263	-1.42404e-09	7.32844e-31	-2.67398	-1.42404e-09
33090806	chr6:33090806:T:C	7.67947e-41	-2.43827	-2.01048	3.70025e-31	-1.37192	-1.98542
33090911	chr6:33090911:A:G	1.37792e-39	-1.29021e-09	-1.56155	1.90415e-30	-1.29021e-09	-1.71912
33090925	chr6:33090925:A:G	1.70922e-37	3.01573	0.243354	1.50643e-28	-1.48607	4.13783
33090941	chr6:33090941:G:A	2.93542e-40	-2.69944	-0.408418	4.86049e-31	-2.62051	-0.464095
33090997	chr6:33090997:T:C	1.48294e-40	-2.17278	-1.61791	1.17867e-29	0.184823	-0.0810085
33091010	chr6:33091010:T:C	9.87774e-40	-1.29021e-09	-1.89443	1.66727e-30	-1.29021e-09	-1.85197
33091097	chr6:33091097:C:T	5.65136e-40	-2.33749	-0.115324	1.13234e-28	-0.180256	2.54655
33091205	chr6:33091205:T:C	1.36792e-39	-1.29021e-09	-1.56883	1.89291e-30	-1.29021e-09	-1.72504
33091485	chr6:33091485:T:C	1.39618e-40	-2.2196	-1.63137	1.03085e-29	0.0816298	-0.111814
33091559	chr6:33091559:A:C	1.48063e-40	-2.18484	-1.6074	1.18044e-29	0.158746	-0.0534333
33091560	chr6:33091560:G:C	1.26869e-38	-1.29021e-09	0.658447	5.55869e-30	-1.29021e-09	-0.647793
33091825	chr6:33091825:C:G	8.62713e-40	-1.29021e-09	-2.0298	1.54478e-30	-1.29021e-09	-1.92828
33091827	chr6:33091827:C:T	1.60041e-37	2.99535	0.197957	1.45613e-28	-1.43451	4.05231
33091892	chr6:33091892:G:T	9.98804e-41	-2.66313	-1.52277	2.64755e-31	-1.86325	-1.82885
33092019	chr6:33092019:A:G	1.03408e-40	-2.12897	-2.02224	3.10078e-31	-1.68666	-1.84743
33092170	chr6:33092170:C:T	2.6554e-39	0.925314	-1.83085	6.17532e-31	-0.815766	-2.02941
33092219	chr6:33092219:T:G	1.3753e-40	-2.22736	-1.63869	9.83e-30	0.0636905	-0.141407
33092287	chr6:33092287:G:A	1.40277e-40	-2.22092	-1.62534	1.04883e-29	0.0782047	-0.0910962
33092341	chr6:33092341:G:A	4.74633e-40	-2.62734	-1.42404e-09	7.06248e-31	-2.71094	-1.42404e-09
33092344	chr6:33092344:T:C	1.72946e-39	-1.29021e-09	-1.33432	2.20083e-30	-1.29021e-09	-1.57432
33092386	chr6:33092386:T:C	8.67267e-40	-1.29021e-09	-2.02453	1.60456e-30	-1.29021e-09	-1.8903
33092651	chr6:33092651:C:T	1.10784e-39	0.206249	-1.98596	5.97942e-30	1.10807	-1.6829
33092927	chr6:33092927:C:T	5.08718e-40	-2.55799	-1.42404e-09	6.82618e-31	-2.74497	-1.42404e-09
33092992	chr6:33092992:G:A	2.67261e-40	-2.6866	-0.515051	4.41516e-31	-2.60226	-0.578435
33093010	chr6:33093010:T:C	1.37442e-39	-1.29021e-09	-1.56409	1.90084e-30	-1.29021e-09	-1.72086
33093063	chr6:33093063:C:G	1.21242e-39	0.297335	-1.98685	6.62949e-30	1.21218	-1.68381
33093093	chr6:33093093:G:T	2.23058e-39	-0.0563088	-1.02356	5.52221e-31	-2.32823	-0.628729
33093115	chr6:33093115:C:T	4.81835e-40	-0.798627	-1.81365	9.26373e-29	3.07207	-0.906534
33093172	chr6:33093172:C:T	1.30382e-40	-2.23727	-1.68215	8.84015e-30	0.0408237	-0.224676
33093415	chr6:33093415:G:A	1.28622e-39	0.363423	-1.99384	6.03356e-30	1.25073	-1.81655
33093849	chr6:33093849:T:A	1.41739e-40	-2.1968	-1.63909	1.07618e-29	0.134236	-0.121387
33093913	chr6:33093913:T:C	1.35858e-40	-2.20719	-1.67109	9.70972e-30	0.109957	-0.199985
33094094	chr6:33094094:T:C	1.38183e-40	-2.21655	-1.64475	1.01685e-29	0.0899703	-0.133831
33094170	chr6:33094170:C:T	2.06762e-40	-2.4526	-1.00571	1.65656e-30	-1.35051	-0.5079
33094239	chr6:33094239:T:C	1.75505e-40	-2.54718	-1.07504	4.81585e-30	0.128394	-0.919636
33094259	chr6:33094259:ACAGATGTAATTGGTT:A	1.38967e-40	-2.198	-1.65764	1.03e-29	0.131571	-0.162579
33094285	chr6:33094285:T:C	1.38839e-40	-2.19026	-1.66631	1.03061e-29	0.150525	-0.180945
33094745	chr6:33094745:A:G	1.22137e-37	2.84044	0.0825741	1.04991e-28	-1.56323	3.85395
33094777	chr6:33094777:A:G	1.37313e-40	-2.22194	-1.64567	9.82517e-30	0.0778499	-0.156058
33094783	chr6:33094783:T:C	1.37699e-40	-2.20911	-1.65571	1.00912e-29	0.106471	-0.157961
33094804	chr6:33094804:T:C	1.31089e-40	-2.24222	-1.67179	8.97484e-30	0.0329155	-0.201646
33094810	chr6:33094810:G:A	1.34285e-40	-2.23286	-1.65705	9.45782e-30	0.0522425	-0.168556
33094938	chr6:33094938:G:A	9.9676e-41	-2.17229	-2.01567	3.58084e-31	-1.57184	-1.8183
33094957	chr6:33094957:G:A	2.01381e-39	-1.29021e-09	-1.1821	2.46541e-30	-1.29021e-09	-1.4608
33094962	chr6:33094962:G:A	1.07213e-39	0.170785	-1.98327	5.78384e-30	1.06621	-1.6743
33095112	chr6:33095112:C:A	1.46367e-40	-1.958	-1.84577	1.07062e-29	0.487349	-0.479679
33095414	chr6:33095414:A:G	1.36684e-39	-1.29021e-09	-1.56963	1.89322e-30	-1.29021e-09	-1.72488
33095419	chr6:33095419:T:G	1.43668e-40	-1.97426	-1.84812	1.02812e-29	0.453674	-0.486509
33095433	chr6:33095433:G:A	1.34329e-39	-1.29021e-09	-1.58701	1.86688e-30	-1.29021e-09	-1.73888
33095442	chr6:33095442:T:C	1.49616e-40	-2.03156	-1.75024	1.86621e-31	-2.05351	-1.98832
33095460	chr6:33095460:G:C	1.4445e-40	-1.98737	-1.82958	1.04516e-29	0.428574	-0.444979
33095494	chr6:33095494:G:A	1.45216e-40	-1.96353	-1.84813	1.05203e-29	0.476675	-0.486528
33095495	chr6:33095495:G:T	1.44248e-40	-1.97022	-1.84813	1.03763e-29	0.462896	-0.486528
33095626	chr6:33095626:A:G	6.18142e-40	-0.598048	-1.76511	1.24619e-28	3.39233	-0.930231
33095815	chr6:33095815:C:A	4.27309e-37	4.58913	-0.413745	1.26674e-28	-0.790812	3.26927
33095835	chr6:33095835:A:G	5.52747e-41	-2.74693	-2.03064	1.43676e-31	-2.29817	-2.00518
33095922	chr6:33095922:A:G	1.47389e-40	-1.96357	-1.83323	1.08452e-29	0.475566	-0.454996
33096113	chr6:33096113:CT:C	4.38168e-40	-2.70728	-1.42404e-09	7.42522e-31	-2.66086	-1.42404e-09
33096120	chr6:33096120:A:G	1.0213e-39	-1.29021e-09	-1.86105	1.40915e-30	-1.29021e-09	-2.02017
33096154	chr6:33096154:A:G	1.50905e-40	-1.92383	-1.8494	1.13377e-29	0.555242	-0.490261
33096205	chr6:33096205:G:A	9.91561e-37	6.76748	-1.75033	2.00987e-29	0.294338	0.343161
33096361	chr6:33096361:G:A	1.61081e-39	-1.29021e-09	-1.40539	2.09284e-30	-1.29021e-09	-1.62464
33096365	chr6:33096365:T:C	1.70022e-39	-1.29021e-09	-1.35137	2.18585e-30	-1.29021e-09	-1.58115
33096518	chr6:33096518:G:A	1.68206e-40	-1.87246	-1.79223	1.46046e-29	0.640271	-0.322091
33096540	chr6:33096540:C:T	5.21199e-40	-2.53375	-1.42404e-09	6.80343e-31	-2.74831	-1.42404e-09
33096674	chr6:33096674:G:A	1.98749e-40	-2.39055	-1.10729	1.1054e-30	-1.56943	-0.693517
33096675	chr6:33096675:G:A	2.64471e-37	4.29406	-0.598452	8.03679e-29	-0.904398	2.92786
33096681	chr6:33096681:C:T	1.39777e-39	-1.29021e-09	-1.54725	1.91689e-30	-1.29021e-09	-1.71245
33096792	chr6:33096792:G:A	1.41586e-39	-1.29021e-09	-1.53439	1.94838e-30	-1.29021e-09	-1.69616
33096821	chr6:33096821:G:A	1.16003e-40	-2.65611	-1.38016	2.87135e-31	-1.87789	-1.73307
33097019	chr6:33097019:G:A	1.09714e-40	-2.0841	-2.0079	3.36821e-31	-1.65949	-1.79187
33097089	chr6:33097089:G:T	3.95484e-40	-0.785022	-2.02475	2.03264e-30	0.26091	-1.91473
33097138	chr6:33097138:C:T	1.52337e-39	-1.29021e-09	-1.4612	2.06555e-30	-1.29021e-09	-1.63776
33097429	chr6:33097429:T:C	7.68908e-39	0.157675	-1.42404e-09	7.53334e-31	-2.6464	-1.42404e-09
33097690	chr6:33097690:T:C	4.72597e-39	-1.29021e-09	-0.329052	7.91908e-30	-1.29021e-09	-0.293881
33097899	chr6:33097899:A:G	1.42804e-40	-1.99365	-1.83476	1.09236e-29	0.46985	-0.442085
33097957	chr6:33097957:C:A	4.39158e-37	4.6607	-0.45797	1.21508e-28	-0.752131	3.18896
33098036	chr6:33098036:G:A	1.34343e-40	-2.02802	-1.86146	9.3752e-30	0.399656	-0.524744
33098216	chr6:33098216:A:G	2.25636e-40	-2.39733	-0.973628	1.51061e-30	-1.48011	-0.470533
33098383	chr6:33098383:T:C	4.31503e-37	4.5843	-0.399148	1.29999e-28	-0.793189	3.29756
33098459	chr6:33098459:G:A	1.39269e-40	-2.0163	-1.83717	1.01652e-29	0.422742	-0.466932
33098485	chr6:33098485:G:A	1.51622e-40	-1.93126	-1.83723	1.68965e-31	-2.12373	-2.01749
33098546	chr6:33098546:A:G	9.58227e-35	10.4666	-0.87849	2.6542e-27	2.72885	2.7919
33098688	chr6:33098688:G:A	1.26917e-40	-2.08998	-1.85637	8.35361e-30	0.270903	-0.511365
33098704	chr6:33098704:G:C	1.37463e-40	-2.04933	-1.81719	1.00468e-29	0.356728	-0.412627
33098817	chr6:33098817:A:G	1.17611e-39	-0.282645	-1.43727	2.77332e-30	-0.651435	-0.691676
33099050	chr6:33099050:A:G	9.73938e-40	-1.29021e-09	-1.90853	1.64391e-30	-1.29021e-09	-1.86608
33099090	chr6:33099090:A:G	1.13972e-40	-2.63783	-1.4161	2.68122e-31	-1.92145	-1.75802
33099138	chr6:33099138:A:G	1.38679e-39	-1.29021e-09	-1.55513	1.91534e-30	-1.29021e-09	-1.71326
33099504	chr6:33099504:T:C	1.26816e-40	-2.11252	-1.83462	7.97932e-30	0.170285	-0.456588
33099688	chr6:33099688:C:T	9.66914e-41	-2.50605	-1.71231	1.34866e-31	-2.7664	-1.60023
33099748	chr6:33099748:A:C	5.56572e-41	-2.75818	-2.01249	8.83491e-32	-2.7733	-2.01631
33099859	chr6:33099859:A:G	1.33076e-40	-2.03185	-1.86712	9.1253e-30	0.391871	-0.543976
33099873	chr6:33099873:G:A	8.67241e-40	-1.29021e-09	-2.02456	1.6042e-30	-1.29021e-09	-1.89053
33100080	chr6:33100080:G:A	1.31101e-40	-2.06326	-1.85065	8.9736e-30	0.325165	-0.494034
33100469	chr6:33100469:C:T	5.77505e-41	-2.75453	-1.97922	1.36167e-31	-2.33224	-2.02479
33100995	chr6:33100995:G:A	4.88511e-40	-2.59852	-1.42404e-09	7.18369e-31	-2.69393	-1.42404e-09
33101071	chr6:33101071:T:C	7.19797e-41	-2.52171	-1.99179	2.75171e-31	-1.64377	-2.00975
33101088	chr6:33101088:G:A	1.17614e-40	-2.01591	-2.00656	3.1099e-31	-1.74464	-1.78651
33101140	chr6:33101140:G:A	1.33304e-40	-2.03178	-1.86547	9.18672e-30	0.389477	-0.534875
33101187	chr6:33101187:T:G	1.13202e-40	-2.05475	-2.00596	3.26559e-31	-1.69769	-1.78461
33101217	chr6:33101217:G:A	2.35424e-40	-2.39976	-0.928731	1.69181e-30	-1.42329	-0.414067
33101222	chr6:33101222:A:G	1.3195e-40	-2.0428	-1.86466	8.99969e-30	0.367522	-0.533487
33101443	chr6:33101443:A:G	1.34172e-39	-1.29021e-09	-1.58817	1.86355e-30	-1.29021e-09	-1.74067
33101456	chr6:33101456:T:C	5.0995e-40	-2.55557	-1.42404e-09	6.82203e-31	-2.74558	-1.42404e-09
33101590	chr6:33101590:T:A	1.34154e-40	-2.03763	-1.85327	9.4065e-30	0.379023	-0.500778
33101628	chr6:33101628:T:C	2.27083e-40	-2.40558	-0.958984	1.56101e-30	-1.4646	-0.453225
33101697	chr6:33101697:AT:A	1.38131e-39	-1.29021e-09	-1.55909	1.9093e-30	-1.29021e-09	-1.71642
33101790	chr6:33101790:C:A	1.65895e-40	-2.52377	-1.15475	4.86393e-30	0.220939	-1.00225
33101809	chr6:33101809:C:T	7.00609e-40	-2.23793	-1.42404e-09	6.57464e-30	-0.479936	-1.42404e-09
33102036	chr6:33102036:G:A	1.95485e-40	-2.64879	-0.865607	4.22362e-31	-1.74827	-1.47678
33102116	chr6:33102116:A:G	1.35879e-40	-2.04424	-1.83388	9.88331e-30	0.366496	-0.438804
33102298	chr6:33102298:C:T	1.09113e-39	-1.29021e-09	-1.79491	1.39477e-30	-1.29021e-09	-2.03043
33102453	chr6:33102453:A:G	4.9903e-40	-2.57721	-1.42404e-09	7.28536e-31	-2.67987	-1.42404e-09
33102750	chr6:33102750:T:C	4.18767e-37	4.60865	-0.453458	1.19159e-28	-0.78187	3.19917
33102887	chr6:33102887:C:T	4.9351e-37	4.69632	-0.376902	1.41768e-28	-0.741235	3.33227
33103130	chr6:33103130:G:A	1.12018e-40	-2.05195	-2.01927	2.9346e-31	-1.75674	-1.83243
33103241	chr6:33103241:ATATATGATCTATATATAGATCACATATGATATATATG:A	1.34451e-40	-1.87991	-2.00877	2.53868e-31	-1.93602	-1.79807
33103357	chr6:33103357:A:G	3.82157e-40	-2.23012	-0.613927	7.38404e-29	-0.0291383	1.96789
33103444	chr6:33103444:A:G	1.66266e-39	-1.29021e-09	-1.3737	2.13526e-30	-1.29021e-09	-1.60457
33103452	chr6:33103452:A:G	3.82434e-40	-0.818275	-2.02505	2.17124e-30	0.250948	-1.8388
33103490	chr6:33103490:T:C	3.17986e-39	-1.29021e-09	-0.72529	9.37688e-30	-1.29021e-09	-0.124909
33103558	chr6:33103558:T:C	1.84643e-40	-2.21374	-1.35771	1.77818e-29	-0.00102929	0.516048
33103647	chr6:33103647:A:G	2.49668e-40	-2.74353	-0.526223	2.7969e-30	-2.62214	1.28749
33103820	chr6:33103820:C:T	5.16885e-40	-2.54206	-1.42404e-09	6.85412e-31	-2.74089	-1.42404e-09
33103931	chr6:33103931:G:A	3.6542e-40	-2.202	-0.686838	7.09799e-29	0.0321056	1.86714
33103967	chr6:33103967:C:T	3.35254e-40	-2.58179	-0.393207	8.65643e-31	-2.753	0.245566
33104000	chr6:33104000:A:G	3.51598e-40	-2.22638	-0.701015	6.53074e-29	-0.0231923	1.83914
33104062	chr6:33104062:C:A	5.08965e-40	-2.5575	-1.42404e-09	7.38908e-31	-2.66574	-1.42404e-09
33104206	chr6:33104206:T:C	1.8215e-40	-2.25335	-1.3317	1.59455e-29	-0.0402337	0.446256
33104221	chr6:33104221:C:G	3.37389e-37	4.34694	-0.407834	1.07034e-28	-0.97187	3.28186
33104395	chr6:33104395:T:G	5.14105e-40	-2.54745	-1.42404e-09	6.84047e-31	-2.74288	-1.42404e-09
33104463	chr6:33104463:C:T	1.43704e-40	-2.46573	-1.3564	1.13278e-29	-0.369297	0.4334
33104489	chr6:33104489:C:T	3.52284e-40	-2.22344	-0.702007	6.58677e-29	-0.0152376	1.83973
33104510	chr6:33104510:G:A	1.41475e-40	-2.47128	-1.36649	1.09402e-29	-0.384707	0.413993
33104638	chr6:33104638:C:G	4.93656e-40	-2.58804	-1.42404e-09	7.23396e-31	-2.68695	-1.42404e-09
33104745	chr6:33104745:G:A	9.39466e-41	-2.55421	-1.69295	1.36986e-31	-2.77232	-1.57871
33104952	chr6:33104952:G:T	3.59578e-40	-2.19444	-0.710514	6.91861e-29	0.048375	1.82527
33105225	chr6:33105225:A:G	4.71735e-39	-1.29021e-09	-0.330878	7.90392e-30	-1.29021e-09	-0.295797
33105261	chr6:33105261:G:C	9.72007e-41	-2.52732	-1.68578	1.38416e-31	-2.76948	-1.57117
33105287	chr6:33105287:A:G	1.47162e-39	-1.49576	-1.42404e-09	6.63482e-31	-2.77341	-1.42404e-09
33105291	chr6:33105291:A:G	5.1911e-40	-1.92851	-0.60925	1.05335e-28	0.357941	1.93605
33105299	chr6:33105299:G:A	5.13524e-40	-1.94413	-0.604455	1.03242e-28	0.32986	1.94406
33105545	chr6:33105545:A:G	6.34814e-40	-1.07928	-1.25727	1.1869e-28	2.68954	-0.276175
33105612	chr6:33105612:T:C	9.62559e-41	-2.5155	-1.70737	1.35205e-31	-2.76784	-1.59628
33105663	chr6:33105663:G:A	3.43034e-40	-2.22392	-0.728128	6.31163e-29	-0.0144644	1.79629
33105686	chr6:33105686:G:A	5.12343e-40	-1.91696	-0.63393	1.03687e-28	0.382518	1.8957
33105738	chr6:33105738:G:A	1.17962e-40	-2.00578	-2.01374	2.83697e-31	-1.81059	-1.81241
33105754	chr6:33105754:G:A	5.89955e-40	-2.40983	-1.42404e-09	1.55687e-30	-1.92048	-1.42404e-09
33106012	chr6:33106012:T:C	5.50617e-41	-2.75078	-2.03064	1.41118e-31	-2.31633	-2.00498
33106127	chr6:33106127:G:T	4.83795e-40	-2.60822	-1.42404e-09	7.14847e-31	-2.69884	-1.42404e-09
33106207	chr6:33106207:A:G	5.06169e-40	-1.96983	-0.593183	1.00079e-28	0.28006	1.96274
33106312	chr6:33106312:C:G	8.67287e-40	-1.29021e-09	-2.02451	1.60466e-30	-1.29021e-09	-1.89024
33106511	chr6:33106511:C:T	2.38901e-39	-0.521054	-0.490191	7.65351e-28	3.26467	1.01251
33106521	chr6:33106521:C:T	8.67445e-40	-1.29021e-09	-2.02433	1.60606e-30	-1.29021e-09	-1.88937
33106571	chr6:33106571:T:C	3.46489e-40	-2.2092	-0.73283	6.41889e-29	0.0111802	1.78749
33106621	chr6:33106621:A:G	1.65015e-39	-1.29021e-09	-1.38126	2.11992e-30	-1.29021e-09	-1.61178
33106792	chr6:33106792:A:G	5.18006e-40	-1.94099	-0.598909	1.0435e-28	0.329972	1.95462
33106820	chr6:33106820:GGCAAAGAGA:G	5.60158e-41	-2.73361	-2.03064	1.50638e-31	-2.25098	-2.00506
33106835	chr6:33106835:C:A	5.17652e-40	-1.9439	-0.59668	1.0418e-28	0.324184	1.95878
33106930	chr6:33106930:G:A	3.65507e-40	-2.18022	-0.708372	7.13547e-29	0.0756454	1.82886
33106973	chr6:33106973:T:C	5.26508e-40	-0.632651	-1.89097	8.49657e-29	3.47642	-1.39733
33107076	chr6:33107076:C:T	5.15465e-40	-1.92289	-0.621925	1.03761e-28	0.362131	1.9168
33107131	chr6:33107131:A:G	2.75422e-40	-2.07047	-1.10111	3.27327e-29	0.0977251	1.02749
33107186	chr6:33107186:A:G	8.94875e-41	-2.27108	-2.0247	5.44467e-31	-1.19887	-1.77224
33107666	chr6:33107666:C:T	1.68144e-39	-1.46444	0.101959	5.73877e-28	0.723743	3.26552
33107690	chr6:33107690:T:C	6.03237e-39	-1.29021e-09	-0.0849864	1.01394e-29	-1.29021e-09	-0.0467276
33107858	chr6:33107858:A:G	3.67298e-40	-2.2312	-0.652505	6.91049e-29	-0.0371076	1.90958
33108169	chr6:33108169:T:G	5.30779e-40	-2.51554	-1.42404e-09	7.32834e-31	-2.67399	-1.42404e-09
33108313	chr6:33108313:T:A	1.53904e-39	-1.51657	0.0656003	4.9983e-28	0.640933	3.21018
33108370	chr6:33108370:GTCC:G	9.62797e-41	-2.30034	-1.92228	2.90066e-31	-1.57147	-2.02934
33108491	chr6:33108491:T:C	1.09093e-39	-0.348042	-1.44705	2.72706e-30	-0.619783	-0.74015
33108666	chr6:33108666:GA:G	4.24263e-37	4.52792	-0.359697	1.33843e-28	-0.821768	3.35528
33108732	chr6:33108732:G:A	3.80645e-40	-0.934695	-1.91332	1.53707e-31	-2.64229	-1.59357
33108762	chr6:33108762:C:T	7.77531e-41	-2.70681	-1.72954	1.77043e-31	-2.7688	-1.32572
33108790	chr6:33108790:T:C	4.53227e-37	4.5655	-0.331228	1.43167e-28	-0.802439	3.4033
33108891	chr6:33108891:T:C	6.74528e-41	-2.75681	-1.82164	1.74196e-31	-2.67314	-1.43759
33108905	chr6:33108905:T:C	4.87485e-37	4.65383	-0.346702	1.45985e-28	-0.756154	3.3765
33109435	chr6:33109435:G:A	5.51771e-41	-2.7487	-2.03064	1.41857e-31	-2.31088	-2.00521
33109450	chr6:33109450:G:C	6.15175e-41	-2.68722	-1.98334	8.72188e-32	-2.77193	-2.03056
33109494	chr6:33109494:G:A	6.89975e-41	-2.53441	-2.0214	2.91891e-31	-1.60243	-1.9921
33109811	chr6:33109811:A:G	3.29444e-37	4.25857	-0.343287	1.14082e-28	-1.01714	3.39091
33109830	chr6:33109830:C:T	4.73057e-37	4.64487	-0.36778	1.41216e-28	-0.757888	3.34502
33110084	chr6:33110084:G:A	1.02691e-40	-2.51607	-1.64209	1.46192e-31	-2.76813	-1.51786
33110243	chr6:33110243:T:C	1.34773e-40	-1.88727	-1.99903	1.62957e-31	-2.16271	-2.01472
33110386	chr6:33110386:G:A	1.47737e-40	-1.82764	-1.96681	1.53246e-31	-2.20876	-2.03011
33110396	chr6:33110396:T:C	6.2201e-41	-2.69398	-1.96553	8.73981e-32	-2.77038	-2.03005
33110538	chr6:33110538:G:A	6.10845e-41	-2.70082	-1.9768	8.74734e-32	-2.76893	-2.03065
33110699	chr6:33110699:C:T	1.79982e-39	-0.34909	-0.945348	5.42212e-31	-2.39386	-0.58139
33110796	chr6:33110796:G:T	6.60193e-41	-2.56944	-2.03049	1.01574e-31	-2.7125	-1.93762
33111219	chr6:33111219:T:C	5.67025e-41	-2.72718	-2.02489	8.82933e-32	-2.7724	-2.01785
33111389	chr6:33111389:C:T	6.16718e-41	-2.75557	-1.91248	9.78552e-32	-2.66469	-2.02273
33111435	chr6:33111435:G:C	4.15776e-37	4.5047	-0.356679	1.32934e-28	-0.835045	3.36174
33111628	chr6:33111628:T:C	8.77159e-40	-1.29021e-09	-2.01319	1.43996e-30	-1.29021e-09	-1.99854
33111673	chr6:33111673:T:C	1.20709e-40	-2.55038	-1.44612	3.00436e-30	0.085753	-1.34884
33111700	chr6:33111700:G:A	2.29925e-39	-1.29021e-09	-1.04954	2.68764e-30	-1.29021e-09	-1.37449
33111849	chr6:33111849:T:C	4.1017e-37	4.49385	-0.359402	1.32048e-28	-0.841677	3.36168
33111912	chr6:33111912:C:T	5.78545e-41	-2.76531	-1.96664	9.45816e-32	-2.69079	-2.03066
33111989	chr6:33111989:A:G	5.63862e-41	-2.76088	-1.99678	8.95112e-32	-2.74819	-2.02836
33112035	chr6:33112035:A:G	1.20964e-40	-2.62043	-1.37396	4.77586e-31	-1.99853	-1.10364
33112383	chr6:33112383:G:C	7.0038e-41	-2.51944	-2.02141	9.3537e-32	-2.75382	-1.97874
33112396	chr6:33112396:T:C	7.05342e-41	-2.51866	-2.01513	9.25677e-32	-2.75315	-1.98982
33112415	chr6:33112415:T:C	8.75062e-40	-1.29021e-09	-2.01559	1.4336e-30	-1.29021e-09	-2.00297
33112427	chr6:33112427:T:C	2.48683e-40	-2.73425	-0.539454	1.25608e-30	-2.26546	0.130299
33112452	chr6:33112452:C:T	6.95591e-41	-2.52621	-2.0215	9.33835e-32	-2.75568	-1.97851
33112460	chr6:33112460:G:C	6.99413e-41	-2.52082	-2.0214	9.35004e-32	-2.7542	-1.97875
33112463	chr6:33112463:T:C	7.06571e-41	-2.50975	-2.02229	9.38558e-32	-2.75109	-1.97806
33112583	chr6:33112583:T:G	6.97584e-41	-2.51948	-2.02536	9.45806e-32	-2.75402	-1.96744
33112635	chr6:33112635:T:A	9.83762e-41	-2.49959	-1.70149	1.40261e-31	-2.76796	-1.55945
33112650	chr6:33112650:C:T	6.88523e-41	-2.53244	-2.02547	9.4289e-32	-2.75747	-1.96708
33113357	chr6:33113357:T:G	3.48299e-39	-1.29021e-09	-0.634236	5.94186e-30	-1.29021e-09	-0.581134
33113371	chr6:33113371:T:A	2.23322e-39	-1.29021e-09	-1.07868	4.09096e-30	-1.29021e-09	-0.954375
33113390	chr6:33113390:T:C	1.14706e-39	-1.29021e-09	-1.74492	1.60457e-30	-1.29021e-09	-1.8903
33113397	chr6:33113397:G:A	1.14688e-39	-1.29021e-09	-1.74508	1.6044e-30	-1.29021e-09	-1.89041
33113626	chr6:33113626:C:A	3.09505e-39	-1.29021e-09	-0.752322	4.07843e-30	-1.29021e-09	-0.957445
33113759	chr6:33113759:G:A	2.52846e-40	-2.11172	-1.14538	2.41222e-31	-2.45711	-1.32808
33113855	chr6:33113855:A:G	5.6133e-41	-2.75277	-2.00938	3.73502e-31	-1.38941	-1.95858
33113935	chr6:33113935:A:G	1.11428e-40	-2.58377	-1.49273	1.83318e-30	-0.281524	-1.47558
33114040	chr6:33114040:A:G	2.27629e-40	-1.36947	-1.99269	2.69986e-31	-1.64228	-2.03026
33114046	chr6:33114046:A:G	1.49913e-40	-1.75335	-2.02647	3.87469e-31	-1.67308	-1.6382
33114071	chr6:33114071:AT:A	1.67901e-40	-1.65839	-2.00812	4.74202e-31	-1.57091	-1.53837
33114121	chr6:33114121:C:A	2.1991e-40	-1.56001	-1.83665	3.44538e-31	-1.81632	-1.61239
33114124	chr6:33114124:T:C	3.52993e-39	-1.29021e-09	-0.620847	6.09089e-30	-1.29021e-09	-0.556361
33114125	chr6:33114125:T:C	3.52993e-39	-1.29021e-09	-0.620847	6.09089e-30	-1.29021e-09	-0.556361
33114225	chr6:33114225:G:A	1.00618e-39	-1.29021e-09	-1.87597	1.86295e-30	-1.29021e-09	-1.741
33114240	chr6:33114240:T:C	9.87743e-40	-1.29021e-09	-1.89446	1.81074e-30	-1.29021e-09	-1.76942
33114332	chr6:33114332:C:T	6.0414e-40	-1.84369	-0.542389	7.21083e-30	0.635718	-1.02329
33114490	chr6:33114490:C:A	3.13552e-39	1.20293	-1.94226	1.01154e-31	-2.70901	-1.94526
33114531	chr6:33114531:G:A	3.77425e-39	1.39569	-1.94961	1.04587e-31	-2.68266	-1.93823
33114582	chr6:33114582:T:C	5.02101e-39	1.70329	-1.97179	1.1308e-31	-2.63025	-1.91256
33114691	chr6:33114691:T:C	4.02727e-39	1.47012	-1.95916	1.06728e-31	-2.67311	-1.92752
33114694	chr6:33114694:G:C	1.61454e-40	-2.40475	-1.30091	2.52089e-31	-2.74048	-1.00065
33114709	chr6:33114709:A:G	3.89582e-39	1.43774	-1.95996	1.06303e-31	-2.67806	-1.92656
33114732	chr6:33114732:G:T	3.29985e-39	1.28962	-1.97787	1.0857e-31	-2.66881	-1.91471
33114858	chr6:33114858:C:T	1.24924e-39	0.312584	-1.97218	1.05427e-31	-2.67549	-1.9374
33114915	chr6:33114915:A:C	1.47447e-39	0.375243	-1.86907	9.77389e-32	-2.66106	-2.02756
33114952	chr6:33114952:A:T	6.06326e-41	-2.76034	-1.92471	1.14245e-30	-0.281967	-1.94801
33114963	chr6:33114963:G:A	2.40853e-38	3.32037	-2.02089	2.15961e-28	4.96337	-1.95143
33115107	chr6:33115107:A:G	1.6765e-39	0.585976	-1.95139	1.08003e-31	-2.63265	-1.95611
33115170	chr6:33115170:C:G	3.16045e-39	-1.29021e-09	-0.731412	5.44964e-30	-1.29021e-09	-0.667606
33115179	chr6:33115179:G:C	1.68262e-39	0.58136	-1.94313	1.07077e-31	-2.63364	-1.96372
33115259	chr6:33115259:A:T	1.8873e-39	0.698786	-1.94577	1.10146e-31	-2.60817	-1.96093
33115285	chr6:33115285:A:G	1.75771e-39	0.62186	-1.93997	1.07599e-31	-2.62597	-1.96653
33115312	chr6:33115312:C:T	9.71414e-40	-1.29021e-09	-1.91113	1.77005e-30	-1.29021e-09	-1.79215
33115344	chr6:33115344:T:C	5.89263e-41	-2.76357	-1.95002	1.13112e-30	-0.319407	-1.92054
33115357	chr6:33115357:G:A	1.84188e-39	0.669197	-1.94053	1.08839e-31	-2.61438	-1.96666
33115388	chr6:33115388:C:T	9.19496e-40	-1.29021e-09	-1.96606	1.61345e-30	-1.29021e-09	-1.88478
33115411	chr6:33115411:A:G	8.40373e-41	-2.74927	-1.60935	8.86162e-30	-0.466906	0.285479
33115420	chr6:33115420:G:C	1.14837e-39	-0.387528	-1.35626	3.40596e-30	-2.54839	1.41076
33115425	chr6:33115425:C:T	5.79964e-41	-2.7538	-1.9757	1.32056e-30	-0.19951	-1.88559
33115482	chr6:33115482:A:G	9.19782e-40	-1.29021e-09	-1.96574	1.61414e-30	-1.29021e-09	-1.88435
33115484	chr6:33115484:C:T	2.28755e-38	3.2786	-2.03066	2.23175e-28	4.92792	-1.88312
33115675	chr6:33115675:C:A	9.7183e-40	-1.29021e-09	-1.9107	1.77111e-30	-1.29021e-09	-1.79155
33115681	chr6:33115681:G:A	2.01238e-39	0.69915	-1.88196	1.05721e-31	-2.60826	-2.00185
33115694	chr6:33115694:G:A	9.71649e-40	-1.29021e-09	-1.91089	1.77066e-30	-1.29021e-09	-1.79181
33115713	chr6:33115713:T:C	1.83533e-39	0.620562	-1.89546	1.04795e-31	-2.62294	-1.99597
33115726	chr6:33115726:G:T	9.19579e-40	-1.29021e-09	-1.96597	1.61366e-30	-1.29021e-09	-1.88465
33115797	chr6:33115797:C:T	1.38193e-39	0.281968	-1.84061	9.57445e-32	-2.67905	-2.03018
33115822	chr6:33115822:A:G	1.83037e-39	0.636801	-1.91441	1.06114e-31	-2.62131	-1.98509
33115878	chr6:33115878:G:GA	1.9435e-39	0.682137	-1.89977	1.06231e-31	-2.61152	-1.99378
33115907	chr6:33115907:A:T	1.99887e-39	0.711888	-1.90143	1.07021e-31	-2.60495	-1.99294
33115928	chr6:33115928:C:G	1.94697e-39	0.684892	-1.90074	1.06417e-31	-2.61033	-1.99321
33115973	chr6:33115973:C:T	2.35774e-39	0.902711	-1.92713	1.11993e-31	-2.57587	-1.97661
33116016	chr6:33116016:T:A	4.17712e-40	-2.75509	-1.42404e-09	6.65407e-31	-2.77051	-1.42404e-09
33116039	chr6:33116039:G:C	1.9862e-39	0.674511	-1.87041	1.04721e-31	-2.61254	-2.00708
33116061	chr6:33116061:C:T	1.9145e-39	0.643509	-1.87618	1.04253e-31	-2.6194	-2.00469
33116062	chr6:33116062:C:G	1.94189e-39	0.653039	-1.8715	1.04283e-31	-2.61721	-2.00659
33116075	chr6:33116075:C:G	1.89023e-39	0.65954	-1.90497	1.06098e-31	-2.61573	-1.99082
33116107	chr6:33116107:A:G	1.92938e-39	0.668599	-1.89353	1.0564e-31	-2.61404	-1.99683
33116465	chr6:33116465:T:C	9.51957e-40	-1.29021e-09	-1.93136	1.69866e-30	-1.29021e-09	-1.83332
33116532	chr6:33116532:G:A	2.08172e-38	3.18314	-2.02948	2.13796e-28	4.84326	-1.8414
33116641	chr6:33116641:G:GACTCC	5.75513e-41	-2.77021	-1.967	2.09713e-30	0.231974	-1.85456
33116649	chr6:33116649:A:G	9.46627e-40	-1.29021e-09	-1.93698	1.69443e-30	-1.29021e-09	-1.83581
33116683	chr6:33116683:A:G	1.44079e-39	0.320605	-1.83754	9.64097e-32	-2.67192	-2.03038
33116799	chr6:33116799:G:GGAGA	1.89784e-39	0.657667	-1.89908	1.05659e-31	-2.6166	-1.9941
33116819	chr6:33116819:G:A	1.84332e-39	0.639735	-1.91029	1.05932e-31	-2.62031	-1.98781
33116864	chr6:33116864:T:C	1.83022e-39	0.64734	-1.92503	1.07099e-31	-2.6188	-1.97835
33116894	chr6:33116894:A:C	1.39494e-40	-1.94978	-1.90207	2.74792e-30	-0.152422	-1.19989
33116921	chr6:33116921:A:G	1.87625e-39	0.647327	-1.90018	1.05497e-31	-2.61874	-1.99349
33117024	chr6:33117024:G:C	3.70039e-39	-1.29021e-09	-0.573688	3.98152e-30	-1.29021e-09	-0.981493
33117049	chr6:33117049:G:A	9.72144e-40	-1.29021e-09	-1.91038	1.77202e-30	-1.29021e-09	-1.79104
33117142	chr6:33117142:G:T	9.71324e-40	-1.29021e-09	-1.91122	1.76991e-30	-1.29021e-09	-1.79223
33117233	chr6:33117233:A:G	7.85622e-41	-2.76122	-1.66477	1.85655e-30	-0.643758	-1.10068
33117276	chr6:33117276:T:C	8.68573e-40	-1.29021e-09	-2.02303	1.42031e-30	-1.29021e-09	-2.01228
33117484	chr6:33117484:G:A	9.71407e-40	-1.29021e-09	-1.91114	1.77003e-30	-1.29021e-09	-1.79216
33117573	chr6:33117573:A:G	3.67155e-35	9.05044	-0.421609	3.22085e-27	1.77986	3.93439
33117584	chr6:33117584:T:G	2.36961e-38	3.31312	-2.02994	2.4468e-28	4.98568	-1.84888
33117648	chr6:33117648:G:A	9.16544e-41	-2.24877	-2.02309	9.45235e-32	-2.77101	-1.95105
33117684	chr6:33117684:G:A	3.46266e-39	1.2313	-1.87139	1.17093e-31	-2.50188	-2.00607
33117685	chr6:33117685:G:A	3.41693e-39	1.21076	-1.86415	1.1615e-31	-2.50718	-2.00885
33117694	chr6:33117694:G:A	9.71649e-40	-1.29021e-09	-1.91089	1.77066e-30	-1.29021e-09	-1.79181
33117714	chr6:33117714:T:C	3.15819e-39	-1.29021e-09	-0.732127	5.44638e-30	-1.29021e-09	-0.668204
33117734	chr6:33117734:G:A	9.71275e-40	-1.29021e-09	-1.91127	1.76962e-30	-1.29021e-09	-1.79239
33117757	chr6:33117757:T:C	2.05734e-38	3.17095	-2.02908	2.11861e-28	4.83021	-1.83744
33117766	chr6:33117766:T:C	1.90461e-39	0.678778	-1.91663	1.07205e-31	-2.61173	-1.98443
33117798	chr6:33117798:C:A	1.88162e-39	0.67646	-1.92645	1.07862e-31	-2.6123	-1.97776
33117801	chr6:33117801:G:A	1.50039e-39	0.346076	-1.82247	9.68231e-32	-2.66737	-2.03066
33117806	chr6:33117806:A:G	9.72118e-40	-1.29021e-09	-1.9104	1.77186e-30	-1.29021e-09	-1.79113
33117814	chr6:33117814:G:A	1.48138e-39	0.333519	-1.82267	9.66019e-32	-2.66966	-2.03066
33117856	chr6:33117856:A:G	1.97523e-39	0.711458	-1.9129	1.07787e-31	-2.60406	-1.9867
33117878	chr6:33117878:A:G	1.56696e-40	-1.99495	-1.74063	1.89717e-31	-2.73671	-1.28866
33117883	chr6:33117883:G:C	1.20425e-40	-2.14008	-1.85877	1.40918e-31	-2.75916	-1.56357
33118074	chr6:33118074:C:T	6.29943e-39	1.96358	-2.00524	1.78333e-31	-2.57621	-1.51105
33118079	chr6:33118079:G:A	9.71134e-40	-1.29021e-09	-1.91142	1.76926e-30	-1.29021e-09	-1.7926
33118136	chr6:33118136:T:C	2.64044e-39	-1.29021e-09	-0.911179	3.49831e-30	-1.29021e-09	-1.11087
33118170	chr6:33118170:G:C	2.05998e-38	3.17182	-2.02867	2.10343e-28	4.81868	-1.8331
33118239	chr6:33118239:T:C	1.39768e-40	-2.0863	-1.7636	1.16638e-31	-2.53771	-1.97413
33118261	chr6:33118261:C:A	1.35649e-39	-1.29021e-09	-1.57723	2.07451e-30	-1.29021e-09	-1.63343
33118267	chr6:33118267:C:T	6.20753e-39	1.95078	-2.00714	1.76388e-31	-2.57846	-1.51976
33118472	chr6:33118472:C:T	6.04001e-39	1.92423	-2.00795	1.74826e-31	-2.5833	-1.52382
33118537	chr6:33118537:A:G	9.71188e-40	-1.29021e-09	-1.91136	1.76962e-30	-1.29021e-09	-1.79239
33118545	chr6:33118545:C:T	9.73335e-40	-1.29021e-09	-1.90915	1.77521e-30	-1.29021e-09	-1.78924
33118671	chr6:33118671:G:A	1.27154e-40	-2.10994	-1.83454	3.28752e-30	-0.129524	-1.0435
33118677	chr6:33118677:G:A	1.89917e-39	0.67207	-1.91278	1.0697e-31	-2.61158	-1.98678
33118699	chr6:33118699:A:G	9.74486e-40	-1.29021e-09	-1.90797	1.77707e-30	-1.29021e-09	-1.78819
33118782	chr6:33118782:G:GA	5.76214e-39	1.87211	-2.00293	1.76987e-31	-2.5936	-1.50123
33118898	chr6:33118898:GT:G	9.71098e-40	-1.29021e-09	-1.91145	1.76924e-30	-1.29021e-09	-1.79261
33118941	chr6:33118941:T:G	3.16045e-39	-1.29021e-09	-0.731412	5.44964e-30	-1.29021e-09	-0.667606
33119047	chr6:33119047:A:G	9.72169e-40	-1.29021e-09	-1.91035	1.77203e-30	-1.29021e-09	-1.79103
33119074	chr6:33119074:C:T	2.16798e-39	0.794054	-1.90239	1.09311e-31	-2.58398	-1.99274
33119360	chr6:33119360:T:C	9.7219e-40	-1.29021e-09	-1.91033	1.77204e-30	-1.29021e-09	-1.79102
33119385	chr6:33119385:G:A	9.72173e-40	-1.29021e-09	-1.91035	1.772e-30	-1.29021e-09	-1.79105
33119509	chr6:33119509:A:T	9.71649e-40	-1.29021e-09	-1.91089	1.77066e-30	-1.29021e-09	-1.79181
33119581	chr6:33119581:T:A	6.5592e-39	2.00351	-2.00477	1.80249e-31	-2.56725	-1.50932
33119742	chr6:33119742:G:A	1.45837e-39	0.302161	-1.80697	9.61317e-32	-2.67489	-2.0303
33119761	chr6:33119761:T:C	9.71649e-40	-1.29021e-09	-1.91089	1.77066e-30	-1.29021e-09	-1.79181
33119778	chr6:33119778:AAAG:A	9.05606e-40	-1.29021e-09	-1.98128	1.6104e-30	-1.29021e-09	-1.88667
33119808	chr6:33119808:C:T	9.33276e-40	-1.29021e-09	-1.95118	1.66988e-30	-1.29021e-09	-1.8504
33119888	chr6:33119888:G:T	9.71649e-40	-1.29021e-09	-1.91089	1.77066e-30	-1.29021e-09	-1.79181
33119907	chr6:33119907:T:C	2.02083e-39	0.735019	-1.91364	1.08498e-31	-2.59792	-1.98625
33119908	chr6:33119908:G:A	4.14295e-40	-2.7633	-1.42404e-09	6.6363e-31	-2.77319	-1.42404e-09
33120009	chr6:33120009:T:C	9.70241e-40	-1.29021e-09	-1.91234	1.76709e-30	-1.29021e-09	-1.79382
33120060	chr6:33120060:A:G	9.71913e-40	-1.29021e-09	-1.91061	1.77125e-30	-1.29021e-09	-1.79147
33120097	chr6:33120097:C:T	9.7287e-40	-1.29021e-09	-1.90963	1.77385e-30	-1.29021e-09	-1.79
33120100	chr6:33120100:A:G	9.70156e-40	-1.29021e-09	-1.91242	1.76689e-30	-1.29021e-09	-1.79393
33120195	chr6:33120195:C:T	2.66064e-40	-1.17562	-2.03052	4.141e-31	-1.25735	-1.98745
33120269	chr6:33120269:T:C	8.6759e-41	-2.31132	-2.01542	7.91316e-31	-1.32416	-1.27305
33120289	chr6:33120289:A:G	9.71649e-40	-1.29021e-09	-1.91089	1.77066e-30	-1.29021e-09	-1.79181
33120306	chr6:33120306:C:T	7.23569e-41	-2.65276	-1.85551	1.17042e-31	-2.77082	-1.73755
33120425	chr6:33120425:G:A	1.5824e-40	-1.92785	-1.79791	1.71771e-31	-2.72107	-1.40368
33120437	chr6:33120437:G:C	1.10291e-39	-0.312962	-1.47121	2.68112e-30	-2.52417	1.14725
33120541	chr6:33120541:A:C	9.71649e-40	-1.29021e-09	-1.91089	1.77066e-30	-1.29021e-09	-1.79181
33120568	chr6:33120568:T:C	1.94769e-39	0.679976	-1.89546	1.06044e-31	-2.61086	-1.9962
33120693	chr6:33120693:C:T	1.94596e-38	3.10928	-2.02307	2.04916e-28	4.74877	-1.78932
33120773	chr6:33120773:A:C	9.70663e-40	-1.29021e-09	-1.9119	1.76811e-30	-1.29021e-09	-1.79324
33120811	chr6:33120811:C:G	9.7161e-40	-1.29021e-09	-1.91093	1.77055e-30	-1.29021e-09	-1.79187
33120893	chr6:33120893:A:G	2.48372e-40	-1.25194	-2.02301	3.75342e-31	-1.32959	-2.01349
33120894	chr6:33120894:G:C	8.60615e-41	-2.31947	-2.01535	8.11469e-31	-1.30732	-1.26474
33120933	chr6:33120933:C:G	9.72144e-40	-1.29021e-09	-1.91038	1.77202e-30	-1.29021e-09	-1.79104
33120958	chr6:33120958:C:T	9.71649e-40	-1.29021e-09	-1.91089	1.77066e-30	-1.29021e-09	-1.79181
33120980	chr6:33120980:A:G	8.2515e-41	-2.35781	-2.01909	8.45707e-31	-1.23589	-1.29485
33120997	chr6:33120997:C:T	9.71798e-40	-1.29021e-09	-1.91073	1.77104e-30	-1.29021e-09	-1.79159
33121048	chr6:33121048:G:A	2.78374e-39	1.10044	-1.95878	1.049e-31	-2.6806	-1.9373
33121198	chr6:33121198:T:C	9.15874e-40	-1.29021e-09	-1.97	1.64954e-30	-1.29021e-09	-1.86266
33121254	chr6:33121254:G:C	4.18826e-40	-2.75243	-1.42404e-09	6.65985e-31	-2.76964	-1.42404e-09
33121301	chr6:33121301:C:T	9.16164e-40	-1.29021e-09	-1.96969	1.65041e-30	-1.29021e-09	-1.86213
33121379	chr6:33121379:T:TC	6.36044e-41	-2.6604	-1.97679	2.55841e-31	-2.1768	-1.54955
33121396	chr6:33121396:C:A	1.12631e-39	0.251926	-2.0151	1.22705e-30	-0.348425	-1.81012
33121419	chr6:33121419:G:A	1.71135e-40	-1.77303	-1.8744	1.58674e-31	-2.67681	-1.52725
33121539	chr6:33121539:T:C	3.58302e-40	-2.1025	-0.806004	3.63125e-31	-1.79731	-1.57886
33121555	chr6:33121555:C:T	1.66133e-40	-1.82254	-1.85455	1.61915e-31	-2.69184	-1.492
33121598	chr6:33121598:C:T	6.27821e-41	-2.71229	-1.93792	2.72308e-31	-2.29141	-1.37257
33121609	chr6:33121609:G:A	9.15874e-40	-1.29021e-09	-1.97	1.64954e-30	-1.29021e-09	-1.86266
33121638	chr6:33121638:T:C	9.15547e-40	-1.29021e-09	-1.97036	1.64867e-30	-1.29021e-09	-1.86319
33121653	chr6:33121653:G:A	9.08007e-40	-1.29021e-09	-1.97863	1.62418e-30	-1.29021e-09	-1.87815
33121662	chr6:33121662:T:C	1.80252e-40	-1.57616	-2.01937	2.20773e-31	-2.50962	-1.36416
33121684	chr6:33121684:C:A	9.14218e-40	-1.29021e-09	-1.97181	1.64456e-30	-1.29021e-09	-1.86568
33121783	chr6:33121783:T:A	9.15718e-40	-1.29021e-09	-1.97017	1.64914e-30	-1.29021e-09	-1.8629
33121786	chr6:33121786:G:T	9.16294e-40	-1.29021e-09	-1.96954	1.65085e-30	-1.29021e-09	-1.86187
33121816	chr6:33121816:T:C	9.15874e-40	-1.29021e-09	-1.97	1.64954e-30	-1.29021e-09	-1.86266
33121826	chr6:33121826:C:T	5.53419e-41	-2.74595	-2.03041	9.69184e-31	-0.363899	-2.03056
33121871	chr6:33121871:A:G	9.15867e-40	-1.29021e-09	-1.97001	1.64959e-30	-1.29021e-09	-1.86263
33122050	chr6:33122050:A:G	9.7508e-41	-2.21158	-1.99837	1.08729e-31	-2.74693	-1.83512
33122057	chr6:33122057:A:G	9.15874e-40	-1.29021e-09	-1.97	1.64954e-30	-1.29021e-09	-1.86266
33122100	chr6:33122100:G:A	1.66741e-40	-1.78854	-1.8849	1.54332e-31	-2.68194	-1.54987
33122178	chr6:33122178:G:A	1.68987e-40	-1.7917	-1.86836	1.59527e-31	-2.68273	-1.51596
33122321	chr6:33122321:A:G	1.30115e-40	-1.98716	-1.9343	1.25353e-31	-2.72876	-1.71102
33122390	chr6:33122390:G:A	4.18898e-40	-2.75225	-1.42404e-09	6.65791e-31	-2.76994	-1.42404e-09
33122473	chr6:33122473:C:G	3.22412e-40	-2.04397	-0.970084	5.97124e-31	-2.75683	-0.121958
33122489	chr6:33122489:C:T	4.92056e-38	-1.29021e-09	2.01388	1.59228e-29	-1.29021e-09	0.404598
33122512	chr6:33122512:A:T	1.03077e-38	2.43141	-1.98064	2.11717e-31	-2.57361	-1.34205
33122513	chr6:33122513:A:G	9.52962e-39	2.34992	-1.97764	2.1073e-31	-2.58955	-1.33078
33122528	chr6:33122528:G:A	1.06508e-38	2.47327	-1.98976	2.06055e-31	-2.56519	-1.37758
33122559	chr6:33122559:G:A	1.04306e-38	2.44348	-1.98086	2.11999e-31	-2.57139	-1.34294
33122681	chr6:33122681:A:G	6.47903e-41	-2.70284	-1.91589	2.91809e-31	-2.19388	-1.40093
33122732	chr6:33122732:C:G	1.63408e-40	-1.80551	-1.88812	1.52682e-31	-2.68699	-1.55556
33122820	chr6:33122820:A:G	1.20481e-39	0.319117	-2.01492	1.30687e-30	-0.286837	-1.80869
33122846	chr6:33122846:C:T	6.3003e-41	-2.66339	-1.98331	2.4889e-31	-2.18444	-1.56946
33122851	chr6:33122851:G:A	9.15874e-40	-1.29021e-09	-1.97	1.64954e-30	-1.29021e-09	-1.86266
33122933	chr6:33122933:T:C	1.64341e-40	-1.81514	-1.8728	1.57145e-31	-2.68982	-1.52392
33122981	chr6:33122981:T:C	1.60398e-40	-1.84238	-1.86984	1.56786e-31	-2.69744	-1.51859
33123004	chr6:33123004:T:G	9.15472e-40	-1.29021e-09	-1.97044	1.64834e-30	-1.29021e-09	-1.86339
33123059	chr6:33123059:G:A	1.79164e-40	-1.58251	-2.01907	2.22167e-31	-2.50635	-1.36113
33123068	chr6:33123068:A:G	1.71091e-40	-1.79465	-1.85304	1.63709e-31	-2.68355	-1.48927
33123115	chr6:33123115:C:T	1.17186e-39	0.290554	-2.01409	1.27486e-30	-0.314725	-1.8056
33123162	chr6:33123162:G:C	1.67577e-40	-1.80084	-1.8676	1.59315e-31	-2.68544	-1.51459
33123255	chr6:33123255:T:C	1.22844e-40	-2.04464	-1.93433	1.23753e-31	-2.74145	-1.71117
33123280	chr6:33123280:C:T	1.66403e-40	-1.80292	-1.87255	1.57788e-31	-2.68618	-1.52348
33123354	chr6:33123354:T:C	1.45673e-40	-1.8133	-1.99521	9.70273e-32	-2.69532	-2.00059
33123461	chr6:33123461:T:C	1.57991e-40	-2.35736	-1.36999	2.31857e-30	-0.45932	-1.06288
33123828	chr6:33123828:T:C	1.45535e-40	-2.77088	-1.03859	2.32412e-30	-0.697014	-0.822801
33123884	chr6:33123884:T:C	6.356e-41	-2.66316	-1.97474	2.01914e-31	-2.05075	-1.91232
33123926	chr6:33123926:G:T	9.15874e-40	-1.29021e-09	-1.97	1.64954e-30	-1.29021e-09	-1.86266
33123954	chr6:33123954:T:A	1.65441e-39	-1.29021e-09	-1.37868	2.77449e-29	-1.29021e-09	0.959897
33123970	chr6:33123970:T:C	1.56861e-40	-2.35416	-1.38037	2.30101e-30	-0.454314	-1.07549
33124055	chr6:33124055:T:C	9.3066e-41	-2.29966	-1.95691	9.57669e-31	-0.52798	-1.87843
33124097	chr6:33124097:T:A	6.38474e-41	-2.65233	-1.98106	1.98707e-31	-2.07677	-1.90231
33124109	chr6:33124109:C:G	2.30448e-39	0.929656	-1.97693	1.04757e-31	-2.70521	-1.91406
33124134	chr6:33124134:T:TC	1.53959e-40	-2.34705	-1.40615	2.26928e-30	-0.436862	-1.10683
33124159	chr6:33124159:C:A	1.52946e-40	-2.34894	-1.41086	2.2404e-30	-0.443937	-1.11257
33124354	chr6:33124354:G:A	6.30756e-41	-2.66016	-1.98539	2.03754e-31	-2.05777	-1.89623
33124368	chr6:33124368:A:T	9.15907e-40	-1.29021e-09	-1.96997	1.64963e-30	-1.29021e-09	-1.8626
33124594	chr6:33124594:G:A	1.22871e-39	0.345697	-2.02186	1.3009e-30	-0.261919	-1.83818
33124602	chr6:33124602:T:C	6.39577e-41	-2.65141	-1.98025	1.97909e-31	-2.07895	-1.90415
33124631	chr6:33124631:C:G	5.97304e-40	-2.39746	-1.42404e-09	1.19291e-29	0.115822	-1.42404e-09
33124670	chr6:33124670:T:C	2.19715e-40	-1.38787	-2.00968	2.13547e-31	-2.59893	-1.30812
33124678	chr6:33124678:C:T	1.42684e-40	-2.76638	-1.06287	2.52871e-30	-0.586531	-0.848914
33124693	chr6:33124693:A:G	1.50041e-40	-2.36148	-1.41749	2.16432e-30	-0.47017	-1.12088
33124735	chr6:33124735:A:T	6.33512e-41	-2.66295	-1.97823	2.02983e-31	-2.0505	-1.90729
33124760	chr6:33124760:T:C	1.16352e-40	-2.07113	-1.96212	6.16296e-31	-0.973641	-1.87354
33124782	chr6:33124782:G:A	2.2295e-40	-1.37496	-2.00797	2.14838e-31	-2.60236	-1.29867
33124797	chr6:33124797:T:C	1.14054e-40	-2.09346	-1.95976	6.3597e-31	-0.938536	-1.87722
33124801	chr6:33124801:C:A	2.23939e-39	0.899956	-1.97588	1.04125e-31	-2.70955	-1.91577
33124814	chr6:33124814:C:A	1.5432e-40	-2.33034	-1.42052	2.32001e-30	-0.39702	-1.12456
33124817	chr6:33124817:A:G	6.46832e-41	-2.64116	-1.97922	1.93018e-31	-2.10236	-1.90577
33124912	chr6:33124912:C:T	6.42276e-41	-2.65211	-1.97533	1.96823e-31	-2.0771	-1.91151
33124947	chr6:33124947:C:A	6.33742e-41	-2.66205	-1.97877	2.02739e-31	-2.05261	-1.90638
33125047	chr6:33125047:C:T	6.43326e-41	-2.64947	-1.97634	1.96155e-31	-2.08215	-1.90986
33125085	chr6:33125085:GA:G	1.84766e-40	-2.09495	-1.47585	2.55264e-31	-1.81209	-1.91652
33125106	chr6:33125106:G:A	1.11492e-39	0.247798	-2.02114	1.19569e-30	-0.349645	-1.83478
33125143	chr6:33125143:C:G	8.74207e-40	-1.29021e-09	-2.01656	1.52351e-30	-1.29021e-09	-1.94214
33125179	chr6:33125179:A:G	4.7191e-39	-1.29021e-09	-0.330507	3.98317e-30	-1.29021e-09	-0.981078
33125216	chr6:33125216:G:A	1.69452e-39	-1.29021e-09	-1.35473	3.30949e-30	-1.29021e-09	-1.16636
33125331	chr6:33125331:G:A	8.80574e-40	-1.29021e-09	-2.00931	1.69937e-30	-1.29021e-09	-1.8329
33125381	chr6:33125381:A:AC	9.15874e-40	-1.29021e-09	-1.97	1.64954e-30	-1.29021e-09	-1.86266
33125453	chr6:33125453:A:AGACT	1.28845e-39	-1.29021e-09	-1.62868	2.13757e-30	-1.29021e-09	-1.60349
33125516	chr6:33125516:A:G	6.9588e-41	-2.55618	-1.99111	1.22325e-31	-2.44298	-2.02125
33125523	chr6:33125523:A:G	6.35758e-41	-2.66096	-1.97668	2.01367e-31	-2.05648	-1.9093
33125532	chr6:33125532:G:A	1.08401e-40	-2.08399	-2.02004	2.08403e-31	-1.92124	-2.0102
33125576	chr6:33125576:T:A	9.16808e-40	-1.29021e-09	-1.96898	1.65234e-30	-1.29021e-09	-1.86097
33125588	chr6:33125588:A:T	6.28514e-41	-2.66436	-1.98475	2.0585e-31	-2.04694	-1.89683
33126000	chr6:33126000:G:A	6.06807e-41	-2.65362	-2.03063	3.39138e-31	-1.82949	-1.61501
33126044	chr6:33126044:T:C	8.35113e-41	-2.3392	-2.0257	9.50369e-31	-0.416339	-1.99772
33126099	chr6:33126099:A:G	6.40062e-41	-2.66549	-1.96541	2.00739e-31	-2.04433	-1.92457
33126168	chr6:33126168:T:A	9.15405e-40	-1.29021e-09	-1.97051	1.64812e-30	-1.29021e-09	-1.86352
33126170	chr6:33126170:C:A	2.71743e-39	-1.29021e-09	-0.88244	2.94404e-30	-1.29021e-09	-1.28337
33126187	chr6:33126187:T:G	6.32718e-41	-2.65909	-1.98335	2.02358e-31	-2.06194	-1.89893
33126220	chr6:33126220:A:T	8.78984e-40	-1.29021e-09	-2.01111	1.68994e-30	-1.29021e-09	-1.83846
33126281	chr6:33126281:C:CT	1.11459e-40	-2.05618	-2.02004	2.02123e-31	-1.95184	-2.0102
33126292	chr6:33126292:C:T	9.15874e-40	-1.29021e-09	-1.97	1.64954e-30	-1.29021e-09	-1.86266
33126395	chr6:33126395:A:C	1.02029e-40	-2.54875	-1.61587	9.58779e-31	-0.914852	-1.4904
33126426	chr6:33126426:G:A	4.18404e-40	-2.75343	-1.42404e-09	6.65693e-31	-2.77008	-1.42404e-09
33126427	chr6:33126427:G:A	1.54703e-40	-2.36375	-1.38463	2.24016e-30	-0.475935	-1.08068
33126498	chr6:33126498:T:C	1.34513e-40	-1.90746	-1.98076	5.3853e-31	-1.18542	-1.79664
33126509	chr6:33126509:T:C	1.05818e-40	-2.51178	-1.61639	1.06324e-30	-0.811011	-1.49082
33126611	chr6:33126611:G:A	2.16251e-40	-1.40223	-2.01121	2.12897e-31	-2.59249	-1.31762
33126619	chr6:33126619:G:A	4.17535e-40	-2.75551	-1.42404e-09	6.65541e-31	-2.77031	-1.42404e-09
33126626	chr6:33126626:G:A	4.1854e-40	-2.75311	-1.42404e-09	6.69997e-31	-2.76364	-1.42404e-09
33126641	chr6:33126641:A:C	2.10521e-40	-1.41057	-2.02973	2.19843e-31	-2.58241	-1.29559
33126762	chr6:33126762:G:T	4.20237e-40	-2.74906	-1.42404e-09	6.66942e-31	-2.76821	-1.42404e-09
33126823	chr6:33126823:G:A	9.12742e-41	-2.29405	-1.98196	1.79314e-31	-2.75625	-1.32553
33126862	chr6:33126862:C:T	9.07467e-40	-1.29021e-09	-1.97922	1.626e-30	-1.29021e-09	-1.87703
33126876	chr6:33126876:G:A	4.18652e-40	-2.75284	-1.42404e-09	6.65859e-31	-2.76983	-1.42404e-09
33126886	chr6:33126886:T:C	1.81626e-40	-1.5668	-2.02113	1.10432e-31	-2.60126	-1.96524
33127032	chr6:33127032:C:T	7.02922e-41	-2.50917	-2.02805	2.32156e-31	-2.13466	-1.68884
33127048	chr6:33127048:T:C	7.98749e-41	-2.37894	-2.03048	8.72019e-31	-0.538942	-1.96116
33127068	chr6:33127068:A:G	9.22968e-40	-1.29021e-09	-1.96229	1.66528e-30	-1.29021e-09	-1.85316
33127092	chr6:33127092:C:T	4.88961e-39	1.69918	-1.9942	1.00163e-30	-1.47391	-0.887616
33127163	chr6:33127163:T:C	2.29431e-40	-1.34368	-2.0106	2.0915e-31	-2.61335	-1.31451
33127164	chr6:33127164:G:A	9.74702e-40	-1.29021e-09	-1.90775	1.40212e-30	-1.29021e-09	-2.02517
33127193	chr6:33127193:A:G	9.18364e-40	-1.29021e-09	-1.96729	1.65708e-30	-1.29021e-09	-1.8581
33127249	chr6:33127249:G:A	7.17006e-41	-2.48996	-2.02742	2.24252e-31	-2.16281	-1.69533
33127335	chr6:33127335:G:A	9.16956e-40	-1.29021e-09	-1.96882	1.65589e-30	-1.29021e-09	-1.85881
33127384	chr6:33127384:A:G	8.68662e-40	-1.29021e-09	-2.02293	1.42105e-30	-1.29021e-09	-2.01176
33127385	chr6:33127385:A:G	6.73235e-41	-2.57155	-2.00882	2.093e-31	-2.15488	-1.77227
33127399	chr6:33127399:T:C	1.57572e-40	-1.7281	-2.00189	2.54561e-31	-2.45776	-1.27361
33127400	chr6:33127400:G:A	1.39871e-39	-1.29021e-09	-1.54657	1.64467e-30	-1.29021e-09	-1.86562
33127526	chr6:33127526:C:T	4.23562e-40	-2.74118	-1.42404e-09	6.73713e-31	-2.75811	-1.42404e-09
33127617	chr6:33127617:A:G	3.27002e-39	-1.29021e-09	-0.697331	2.92552e-30	-1.29021e-09	-1.28968
33127739	chr6:33127739:G:A	1.29995e-40	-1.95113	-1.97125	5.61971e-31	-1.123	-1.81646
33127778	chr6:33127778:T:A	1.04652e-40	-2.11077	-2.02847	2.18899e-31	-1.89137	-1.99093
33127838	chr6:33127838:T:C	1.28974e-40	-1.9452	-1.98507	5.73551e-31	-1.1319	-1.78716
33127859	chr6:33127859:A:G	1.2876e-40	-1.94363	-1.9883	5.77365e-31	-1.13482	-1.77762
33127907	chr6:33127907:A:G	1.11978e-40	-2.11452	-1.95706	6.58207e-31	-0.900084	-1.88131
33127948	chr6:33127948:A:G	9.16443e-40	-1.29021e-09	-1.96938	1.65118e-30	-1.29021e-09	-1.86166
33127985	chr6:33127985:G:A	1.03165e-40	-2.13055	-2.023	2.20869e-31	-1.86782	-2.00552
33128024	chr6:33128024:C:T	1.29959e-40	-1.94132	-1.98134	5.66183e-31	-1.1365	-1.7955
33128059	chr6:33128059:G:A	1.151e-40	-2.08497	-1.95911	6.29053e-31	-0.948325	-1.87837
33128088	chr6:33128088:C:T	1.01296e-40	-2.50788	-1.66396	1.03346e-30	-0.782804	-1.54744
33128113	chr6:33128113:A:T	1.28815e-39	0.38852	-2.01744	1.18111e-30	-0.245413	-1.95129
33128205	chr6:33128205:C:T	9.15524e-40	-1.29021e-09	-1.97038	1.64854e-30	-1.29021e-09	-1.86327
33128226	chr6:33128226:G:C	2.26938e-40	-1.35672	-2.00849	2.12781e-31	-2.60844	-1.30221
33128268	chr6:33128268:T:C	9.16199e-40	-1.29021e-09	-1.96965	1.65058e-30	-1.29021e-09	-1.86203
33128286	chr6:33128286:G:A	1.0398e-40	-2.53188	-1.6138	1.00741e-30	-0.867709	-1.48806
33128342	chr6:33128342:C:A	1.74865e-39	-1.29021e-09	-1.32328	2.62272e-30	-1.29021e-09	-1.39894
33128385	chr6:33128385:C:T	8.77583e-40	-1.29021e-09	-2.01271	1.68134e-30	-1.29021e-09	-1.84357
33128470	chr6:33128470:T:C	1.03547e-40	-2.53799	-1.61186	9.92819e-31	-0.88454	-1.48582
33128481	chr6:33128481:G:T	1.04399e-40	-2.54058	-1.60108	9.97387e-31	-0.892125	-1.47365
33128536	chr6:33128536:G:A	1.05421e-40	-2.51907	-1.61284	1.03256e-30	-0.845462	-1.48566
33128617	chr6:33128617:G:A	2.31575e-39	0.933463	-1.97586	1.04579e-31	-2.70515	-1.91583
33128645	chr6:33128645:G:C	1.18484e-39	0.310758	-2.02328	1.25163e-30	-0.293213	-1.8455
33128649	chr6:33128649:C:T	3.28367e-39	1.21916	-1.91232	1.09926e-31	-2.59586	-1.97525
33128680	chr6:33128680:G:A	8.89385e-40	-1.29021e-09	-1.99935	1.74827e-30	-1.29021e-09	-1.80453
33128681	chr6:33128681:G:A	9.15874e-40	-1.29021e-09	-1.97	1.64954e-30	-1.29021e-09	-1.86266
33128687	chr6:33128687:A:G	9.15874e-40	-1.29021e-09	-1.97	1.64954e-30	-1.29021e-09	-1.86266
33128715	chr6:33128715:A:G	1.03968e-40	-2.532	-1.6138	1.00814e-30	-0.866992	-1.48806
33128746	chr6:33128746:T:G	1.47443e-40	-2.3935	-1.40294	2.03904e-30	-0.547783	-1.10289
33128768	chr6:33128768:G:A	1.03984e-40	-2.53184	-1.6138	1.00684e-30	-0.868279	-1.48806
33128786	chr6:33128786:G:A	4.19556e-40	-2.75068	-1.42404e-09	6.66488e-31	-2.76889	-1.42404e-09
33128792	chr6:33128792:C:T	9.15874e-40	-1.29021e-09	-1.97	1.64954e-30	-1.29021e-09	-1.86266
33128835	chr6:33128835:G:A	1.27739e-39	0.387207	-2.02451	1.33143e-30	-0.224999	-1.8519
33128931	chr6:33128931:G:A	3.2439e-39	1.19332	-1.89867	1.0955e-31	-2.59054	-1.98399
33128978	chr6:33128978:A:G	2.28748e-40	-1.34766	-2.0096	2.10834e-31	-2.61165	-1.30819
33128989	chr6:33128989:A:G	3.30099e-39	1.20381	-1.89171	1.0886e-31	-2.59292	-1.98794
33128999	chr6:33128999:C:T	1.8731e-39	0.775904	-2.03044	1.62888e-30	0.0685693	-1.94383
33129000	chr6:33129000:G:A	9.00526e-41	-2.2669	-2.02259	2.56e-31	-1.71898	-2.00675
33129007	chr6:33129007:T:C	8.85969e-40	-1.29021e-09	-2.0032	1.72988e-30	-1.29021e-09	-1.81511
33129180	chr6:33129180:G:A	1.5536e-40	-2.38637	-1.35777	2.19381e-30	-0.529328	-1.04819
33129281	chr6:33129281:A:G	8.53023e-41	-2.39044	-1.95325	1.72494e-31	-2.09056	-2.02999
33129317	chr6:33129317:A:G	8.35403e-41	-2.40398	-1.96057	1.75706e-31	-2.0716	-2.0305
33129389	chr6:33129389:G:C	8.46111e-41	-2.39301	-1.95881	1.73017e-31	-2.08711	-2.03041
33129394	chr6:33129394:C:A	1.20643e-39	-1.29021e-09	-1.69446	1.77507e-30	-1.29021e-09	-1.78932
33129436	chr6:33129436:G:A	1.31778e-40	-2.3994	-1.50936	1.75809e-30	-0.558627	-1.2403
33129454	chr6:33129454:C:T	2.21525e-40	-1.38199	-2.00735	2.15961e-31	-2.59996	-1.29586
33129527	chr6:33129527:A:G	9.16223e-40	-1.29021e-09	-1.96962	1.65071e-30	-1.29021e-09	-1.86195
33129529	chr6:33129529:C:G	3.12547e-39	1.15626	-1.8988	1.10333e-31	-2.58355	-1.98386
33129605	chr6:33129605:G:A	8.40027e-41	-2.3995	-1.95953	1.74494e-31	-2.07857	-2.03045
33129646	chr6:33129646:C:T	1.11661e-40	-2.05205	-2.02237	2.0199e-31	-1.95606	-2.00663
33129656	chr6:33129656:T:C	1.40998e-40	-2.38449	-1.45665	1.94974e-30	-0.519479	-1.17598
33129687	chr6:33129687:A:G	8.63228e-41	-2.37976	-1.95203	1.70114e-31	-2.10458	-2.02987
33129784	chr6:33129784:T:C	8.12264e-41	-2.44307	-1.94957	1.85696e-31	-2.01719	-2.02961
33129814	chr6:33129814:A:G	6.96208e-41	-2.53153	-2.01529	6.00945e-31	-0.881694	-1.99071
33129973	chr6:33129973:GT:G	2.6436e-39	-1.29021e-09	-0.909984	4.74894e-30	-1.29021e-09	-0.805234
33130021	chr6:33130021:G:A	8.95239e-41	-2.35312	-1.94225	1.64875e-31	-2.13711	-2.02862
33130187	chr6:33130187:T:A	8.45662e-41	-2.38495	-1.9674	1.71115e-31	-2.09791	-2.03066
33130194	chr6:33130194:C:T	2.64494e-39	-1.29021e-09	-0.909479	4.75082e-30	-1.29021e-09	-0.804839
33130274	chr6:33130274:T:G	8.47383e-41	-2.39166	-1.95865	1.72711e-31	-2.08889	-2.0304
33130480	chr6:33130480:G:A	8.3172e-41	-2.4044	-1.96457	1.75792e-31	-2.07097	-2.03064
33130499	chr6:33130499:A:C	8.31186e-41	-2.41349	-1.95612	1.78045e-31	-2.05864	-2.03024
33130512	chr6:33130512:G:A	8.21944e-41	-2.41884	-1.96195	1.79598e-31	-2.04962	-2.03056
33130515	chr6:33130515:T:C	4.19318e-40	-2.75125	-1.42404e-09	7.48819e-31	-2.65241	-1.42404e-09
33130541	chr6:33130541:T:C	4.25364e-40	-1.19906	-1.53788	1.8221e-31	-2.14364	-1.92211
33130603	chr6:33130603:G:A	8.2267e-41	-2.41358	-1.96633	1.78007e-31	-2.05843	-2.03066
33130612	chr6:33130612:G:C	2.59186e-39	1.09868	-2.02843	1.55258e-31	-2.57515	-1.65067
33130683	chr6:33130683:A:G	4.18094e-40	-2.75418	-1.42404e-09	6.65493e-31	-2.77038	-1.42404e-09
33130747	chr6:33130747:T:C	7.48791e-41	-2.53142	-1.94259	6.90627e-31	-0.883093	-1.85022
33130782	chr6:33130782:T:G	4.17801e-40	-2.75488	-1.42404e-09	6.65268e-31	-2.77072	-1.42404e-09
33130792	chr6:33130792:C:T	5.60058e-39	1.82105	-1.9803	1.20332e-31	-2.5772	-1.90345
33130809	chr6:33130809:A:G	1.21356e-39	0.341361	-2.02993	1.15987e-30	-0.26393	-1.95091
33130819	chr6:33130819:C:T	4.04831e-39	1.43465	-1.91848	1.18142e-30	-1.58222	-0.614217
33130901	chr6:33130901:T:G	4.11812e-39	1.46271	-1.92944	1.16934e-30	-1.57675	-0.629971
33130961	chr6:33130961:G:A	1.38292e-39	0.372243	-1.93017	1.57594e-30	-0.264391	-1.64391
33130968	chr6:33130968:G:C	4.92056e-38	-1.29021e-09	2.01388	1.59228e-29	-1.29021e-09	0.404598
33131020	chr6:33131020:G:A	8.51655e-40	-0.0356989	-2.007	2.20967e-31	-2.7294	-1.1435
33131021	chr6:33131021:A:G	1.26505e-40	-1.92244	-2.02716	9.99711e-32	-2.77233	-1.8937
33131051	chr6:33131051:G:A	1.03065e-40	-2.13312	-2.0214	2.21393e-31	-1.86239	-2.00858
33131082	chr6:33131082:A:G	5.39936e-41	-2.77152	-2.02949	2.49428e-31	-1.76593	-1.98581
33131119	chr6:33131119:C:G	2.23491e-38	3.20877	-1.98412	2.37513e-30	-0.531356	-0.966748
33131189	chr6:33131189:C:A	9.12728e-40	0.00293776	-1.97638	3.23312e-30	0.238423	-1.42813
33131211	chr6:33131211:C:G	1.3787e-39	0.219315	-1.7803	5.00753e-31	-2.70133	-0.353467
33131347	chr6:33131347:T:A	2.49431e-39	1.01329	-1.9814	8.97124e-31	-0.508128	-1.96359
33131352	chr6:33131352:G:A	1.18253e-40	-2.01073	-2.00632	1.90874e-31	-1.99634	-2.02295
33131374	chr6:33131374:G:T	1.29823e-39	0.319942	-1.94106	5.2035e-31	-1.01362	-2.00279
33131389	chr6:33131389:G:C	2.62022e-40	-1.19873	-2.02272	1.41079e-30	-0.642812	-1.37619
33131433	chr6:33131433:A:G	2.40021e-39	0.97188	-1.97845	8.4977e-31	-0.554007	-1.97194
33131555	chr6:33131555:G:C	7.28573e-41	-2.56356	-1.93782	1.13183e-30	-0.580754	-1.65856
33131559	chr6:33131559:T:A	5.67332e-41	-2.77201	-1.97951	1.93786e-31	-1.97511	-2.02905
33131572	chr6:33131572:C:A	4.14869e-40	-2.76192	-1.42404e-09	6.63821e-31	-2.7729	-1.42404e-09
33131594	chr6:33131594:C:A	1.51896e-39	0.481018	-1.94512	9.63201e-32	-2.75232	-1.95092
33131649	chr6:33131649:T:C	1.4255e-39	0.438804	-1.96641	9.79758e-32	-2.75529	-1.9309
33131695	chr6:33131695:G:A	1.54311e-39	0.501334	-1.94966	9.66936e-32	-2.75278	-1.94658
33131696	chr6:33131696:C:T	1.59231e-39	0.534598	-1.95154	9.73958e-32	-2.74676	-1.94537
33131697	chr6:33131697:G:A	4.56958e-40	-0.636527	-2.02876	8.9309e-32	-2.76552	-2.01329
33131720	chr6:33131720:C:T	3.43341e-40	-1.02463	-1.92653	1.96763e-31	-2.01248	-1.97643
33131761	chr6:33131761:G:T	9.85617e-40	0.133755	-2.03037	8.94073e-32	-2.77324	-2.00447
33131812	chr6:33131812:T:C	1.98866e-38	3.08346	-1.97553	2.30041e-31	-1.93325	-1.8994
33131850	chr6:33131850:C:T	3.76384e-40	-0.896037	-1.96323	2.20059e-31	-1.93137	-1.94565
33131915	chr6:33131915:T:C	4.10193e-40	-0.909414	-1.86384	2.05761e-31	-1.93482	-2.00937
33131916	chr6:33131916:G:T	3.86683e-40	-0.973851	-1.85843	1.96742e-31	-1.97784	-2.01117
33131943	chr6:33131943:C:T	3.902e-40	-0.954055	-1.86917	1.99759e-31	-1.96643	-2.00737
33131989	chr6:33131989:C:A	4.40142e-38	-1.29021e-09	1.90239	1.45837e-29	-1.29021e-09	0.316747
33132005	chr6:33132005:CCTTTGTCTCTACTAAACCT:C	4.22142e-40	-0.883761	-1.86078	2.08947e-31	-1.92354	-2.00529
33132105	chr6:33132105:C:A	2.97641e-40	-1.20768	-1.88631	1.715e-31	-2.12583	-2.00049
33132232	chr6:33132232:G:T	1.59052e-39	0.527075	-1.94514	9.66526e-32	-2.7486	-1.95118
33132271	chr6:33132271:G:A	4.23305e-40	-2.74179	-1.42404e-09	6.69751e-31	-2.76401	-1.42404e-09
33132276	chr6:33132276:G:A	4.07505e-40	-0.897169	-1.88266	2.09139e-31	-1.92624	-2.00167
33132407	chr6:33132407:G:A	4.01092e-40	-0.901222	-1.89447	2.09754e-31	-1.92867	-1.9963
33132412	chr6:33132412:A:G	1.06232e-39	0.202833	-2.0245	9.3638e-32	-2.76243	-1.96904
33132468	chr6:33132468:C:T	3.88765e-40	-0.920457	-1.90645	2.08171e-31	-1.94263	-1.98992
33132533	chr6:33132533:C:T	9.30092e-41	-2.38885	-1.86833	1.21791e-30	-0.525436	-1.64058
33132710	chr6:33132710:G:A	1.64794e-39	0.637889	-2.02049	1.06413e-31	-2.73606	-1.86752
33132738	chr6:33132738:G:A	2.01205e-39	0.731231	-1.9142	9.57407e-32	-2.73403	-1.97524
33132813	chr6:33132813:G:A	3.88669e-38	1.77802	-1.42404e-09	8.81923e-31	-2.48881	-1.42404e-09
33132846	chr6:33132846:T:C	3.79168e-40	-0.949662	-1.90224	2.03829e-31	-1.96154	-1.99209
33132878	chr6:33132878:CTTAGT:C	4.19252e-40	-2.75141	-1.42404e-09	6.66279e-31	-2.7692	-1.42404e-09
33132955	chr6:33132955:A:G	3.70463e-40	-0.987831	-1.8873	1.97151e-31	-1.98722	-1.99972
33132986	chr6:33132986:C:G	3.76587e-40	-0.947617	-1.91111	2.05059e-31	-1.96056	-1.98706
33133023	chr6:33133023:G:C	1.53397e-39	0.53276	-1.98703	1.01672e-31	-2.74848	-1.90068
33133043	chr6:33133043:T:C	1.91921e-39	0.656823	-1.88704	9.38963e-32	-2.73467	-1.99405
33133106	chr6:33133106:A:G	3.72371e-40	-0.967877	-1.90211	2.01245e-31	-1.97412	-1.99226
33133128	chr6:33133128:A:G	3.67917e-40	-0.969135	-1.91289	2.02434e-31	-1.97442	-1.98607
33133249	chr6:33133249:G:A	3.87517e-40	-0.927944	-1.90218	2.06776e-31	-1.94718	-1.9921
33133287	chr6:33133287:G:C	6.21753e-41	-2.76883	-1.89109	1.7888e-31	-2.48923	-1.59496
33133317	chr6:33133317:C:T	1.62923e-39	0.526864	-1.92088	9.47338e-32	-2.74848	-1.97136
33133423	chr6:33133423:T:TA	3.89795e-40	-0.916595	-1.90767	2.08968e-31	-1.93961	-1.98912
33133425	chr6:33133425:C:T	3.84967e-40	-0.934496	-1.90223	2.05909e-31	-1.95129	-1.99219
33133492	chr6:33133492:G:A	1.79482e-40	-2.03859	-1.56122	2.35166e-31	-1.85862	-1.95199
33133555	chr6:33133555:T:A	8.74203e-40	-1.29021e-09	-2.01657	1.52354e-30	-1.29021e-09	-1.94212
33133599	chr6:33133599:A:C	3.67414e-40	-0.983111	-1.90028	1.99107e-31	-1.98371	-1.99336
33133656	chr6:33133656:G:A	1.38326e-39	0.34878	-1.90647	9.2532e-32	-2.76148	-1.98187
33133667	chr6:33133667:A:C	3.69627e-40	-0.969927	-1.90746	2.01697e-31	-1.97507	-1.98907
33133697	chr6:33133697:T:C	1.85823e-39	-1.29021e-09	-1.2625	3.69756e-30	-1.29021e-09	-1.05548
33133775	chr6:33133775:C:T	4.20111e-40	-2.74936	-1.42404e-09	6.66977e-31	-2.76816	-1.42404e-09
33133893	chr6:33133893:C:T	5.61838e-41	-2.77182	-1.98943	1.951e-31	-1.97064	-2.02676
33133898	chr6:33133898:A:G	4.00825e-40	-0.904511	-1.89185	2.00897e-31	-1.97053	-1.99759
33133947	chr6:33133947:C:A	4.30898e-39	1.58675	-2.00817	8.22525e-31	-1.59617	-0.962367
33133961	chr6:33133961:A:G	3.7007e-40	-0.970995	-1.90519	2.01228e-31	-1.97594	-1.99053
33133968	chr6:33133968:G:A	3.64894e-40	-0.989992	-1.90028	1.98069e-31	-1.9891	-1.9932
33134017	chr6:33134017:G:A	3.87381e-40	-0.923458	-1.90702	2.07995e-31	-1.94402	-1.98937
33134052	chr6:33134052:G:A	3.68461e-40	-0.986992	-1.89356	1.97803e-31	-1.98676	-1.99688
33134055	chr6:33134055:A:G	3.69719e-40	-0.976624	-1.90051	1.99859e-31	-1.9802	-1.9931
33134085	chr6:33134085:G:A	4.1342e-40	-2.76542	-1.42404e-09	7.00117e-31	-2.71966	-1.42404e-09
33134143	chr6:33134143:C:T	3.68965e-40	-0.979348	-1.89983	1.99541e-31	-1.98141	-1.99348
33134154	chr6:33134154:A:G	3.72567e-40	-0.971054	-1.89841	2.00496e-31	-1.9759	-1.99421
33134160	chr6:33134160:C:T	3.75398e-40	-0.963165	-1.89873	2.01661e-31	-1.97028	-1.99405
33134174	chr6:33134174:A:G	3.79339e-40	-0.94462	-1.90683	2.05122e-31	-1.95772	-1.98958
33134227	chr6:33134227:A:G	4.0445e-40	-2.02419	-0.763163	3.44778e-31	-1.87219	-1.55582
33134386	chr6:33134386:T:C	4.21087e-40	-2.74704	-1.42404e-09	6.67774e-31	-2.76696	-1.42404e-09
33134429	chr6:33134429:T:C	5.51741e-41	-2.75627	-2.02311	2.41794e-31	-1.78103	-2.0018
33134440	chr6:33134440:G:A	1.47398e-39	0.435142	-1.9293	9.4658e-32	-2.75573	-1.96491
33134759	chr6:33134759:C:A	2.09515e-37	5.48002	-2.01734	3.74097e-30	0.639161	-1.68297
33134770	chr6:33134770:G:A	7.17005e-40	-0.402128	-1.81267	8.84709e-32	-2.76584	-2.0224
33134953	chr6:33134953:G:A	5.98377e-41	-2.76441	-1.93384	1.93339e-31	-1.97633	-2.03014
33134976	chr6:33134976:T:C	6.06215e-41	-2.75172	-1.93351	2.09417e-31	-1.89592	-2.03066
33135034	chr6:33135034:T:TA	1.28686e-39	-1.29021e-09	-1.62992	1.86938e-30	-1.29021e-09	-1.73755
33135038	chr6:33135038:A:G	5.65729e-41	-2.77306	-1.98129	1.88175e-31	-2.00474	-2.0288
33135087	chr6:33135087:T:G	5.62705e-41	-2.77163	-1.98808	1.95597e-31	-1.9677	-2.02715
33135121	chr6:33135121:A:G	5.54642e-41	-2.75063	-2.02351	2.51328e-31	-1.74314	-2.00101
33135140	chr6:33135140:T:C	5.663e-41	-2.77155	-1.98179	1.95583e-31	-1.96622	-2.02871
33135297	chr6:33135297:A:G	5.75196e-41	-2.77168	-1.96607	1.95919e-31	-1.9627	-2.03051
33135385	chr6:33135385:T:C	3.06489e-39	1.08857	-1.85068	3.82653e-31	-1.29368	-2.03011
33135396	chr6:33135396:G:A	5.65369e-41	-2.77358	-1.98141	1.82158e-31	-2.03731	-2.02873
33135448	chr6:33135448:G:A	5.63885e-41	-2.77254	-1.98508	1.91743e-31	-1.98684	-2.02791
33135471	chr6:33135471:C:CA	3.49632e-39	1.20953	-1.83994	4.13163e-31	-1.21775	-2.02932
33135534	chr6:33135534:G:T	5.66653e-41	-2.77299	-1.97973	1.88483e-31	-2.00281	-2.02909
33135754	chr6:33135754:C:T	1.88507e-40	-2.54337	-1.00738	4.7962e-31	-2.76946	-0.328458
33135803	chr6:33135803:T:C	2.26319e-35	9.29991	-1.15492	7.63897e-28	1.80651	2.46877
33135852	chr6:33135852:C:T	5.65536e-41	-2.77245	-1.98225	1.91811e-31	-1.98574	-2.02867
33135853	chr6:33135853:G:A	8.7034e-40	-1.29021e-09	-2.021	1.67309e-30	-1.29021e-09	-1.84848
33135883	chr6:33135883:T:G	1.88636e-37	5.37228	-2.01459	3.45601e-30	0.573662	-1.6967
33135908	chr6:33135908:C:T	1.20051e-39	0.289627	-1.98901	3.69174e-31	-1.56739	-1.79225
33136050	chr6:33136050:A:G	4.23089e-40	-0.714254	-2.02805	1.7323e-30	-0.0369818	-1.77672
33136074	chr6:33136074:T:C	5.62103e-41	-2.77304	-1.98775	1.88517e-31	-2.00445	-2.02727
33136153	chr6:33136153:T:C	1.17795e-39	0.267474	-1.98583	3.65527e-31	-1.58553	-1.78404
33136262	chr6:33136262:C:T	4.20586e-40	-2.74823	-1.42404e-09	6.67339e-31	-2.76761	-1.42404e-09
33136318	chr6:33136318:A:G	1.38997e-39	0.398167	-1.95101	9.6297e-32	-2.75854	-1.94493
33136398	chr6:33136398:T:C	5.63772e-41	-2.77325	-1.98457	1.86673e-31	-2.01345	-2.0281
33136509	chr6:33136509:G:A	5.79527e-41	-2.75003	-1.98022	2.3411e-31	-1.78611	-2.02901
33136755	chr6:33136755:C:T	5.98062e-40	-0.38195	-2.01424	2.43776e-30	0.230868	-1.70295
33136758	chr6:33136758:A:T	5.54407e-41	-2.754	-2.02057	2.44889e-31	-1.76396	-2.00614
33136807	chr6:33136807:G:A	1.21144e-39	0.2902	-1.98052	3.73831e-31	-1.5755	-1.7716
33136875	chr6:33136875:C:T	9.66982e-40	0.0635884	-1.97929	3.22012e-31	-1.7223	-1.77402
33136887	chr6:33136887:T:C	1.88971e-39	0.734534	-1.98024	4.11647e-31	-1.49173	-1.75902
33136895	chr6:33136895:G:A	2.77836e-40	-1.14142	-2.02144	1.14431e-30	-0.476693	-1.75166
33137080	chr6:33137080:C:T	5.34966e-40	-0.490265	-2.01741	2.09341e-30	0.0931388	-1.7175
33137117	chr6:33137117:G:C	4.1754e-40	-2.7555	-1.42404e-09	6.65464e-31	-2.77043	-1.42404e-09
33137221	chr6:33137221:G:A	1.72917e-39	-1.29021e-09	-1.33449	2.59087e-30	-1.29021e-09	-1.41116
33137260	chr6:33137260:C:T	1.00579e-39	0.110321	-1.98668	3.31567e-31	-1.68231	-1.78477
33137287	chr6:33137287:T:C	5.67939e-41	-2.74366	-2.00679	2.53693e-31	-1.71694	-2.01784
33137364	chr6:33137364:C:T	5.54738e-41	-2.75	-2.02397	2.50957e-31	-1.74597	-1.99966
33137436	chr6:33137436:C:A	1.24748e-39	0.341606	-2.00261	3.69869e-31	-1.53564	-1.82212
33137516	chr6:33137516:A:G	1.23194e-39	0.303683	-1.97722	3.82285e-31	-1.55988	-1.76486
33137522	chr6:33137522:T:C	9.00913e-40	-1.29021e-09	-1.98647	1.40045e-30	-1.29021e-09	-2.02636
33137564	chr6:33137564:G:C	1.21455e-39	0.296292	-1.98404	3.74069e-31	-1.5664	-1.78007
33137692	chr6:33137692:G:A	1.24797e-39	0.332661	-1.99327	3.7463e-31	-1.54354	-1.80143
33137978	chr6:33137978:A:G	5.18431e-40	-0.534286	-2.00479	1.76646e-30	-0.144184	-1.64999
33138003	chr6:33138003:A:G	5.52125e-41	-2.75172	-2.02697	2.41213e-31	-1.79542	-1.98981
33138091	chr6:33138091:A:G	1.3467e-39	0.421582	-2.00605	3.7839e-31	-1.49689	-1.8381
33138119	chr6:33138119:G:T	9.14601e-41	-2.54496	-1.72902	2.10694e-31	-1.95873	-1.96177
33138204	chr6:33138204:G:A	5.48189e-41	-2.76284	-2.02301	2.29116e-31	-1.83504	-2.00164
33138233	chr6:33138233:T:G	1.09779e-39	0.197796	-1.98662	3.49739e-31	-1.62834	-1.78538
33138332	chr6:33138332:A:G	5.99808e-40	-0.378604	-2.01467	2.45972e-30	0.23741	-1.70052
33138365	chr6:33138365:C:T	1.25529e-39	0.333034	-1.9878	3.79479e-31	-1.54262	-1.78949
33138459	chr6:33138459:A:T	1.24138e-39	-1.29021e-09	-1.66591	1.55252e-30	-1.29021e-09	-1.92328
33138531	chr6:33138531:A:G	3.04097e-39	1.24797	-2.01792	6.6731e-31	-1.71399	-1.05367
33138600	chr6:33138600:G:A	1.26032e-39	0.334917	-1.98568	3.81911e-31	-1.54184	-1.78388
33138783	chr6:33138783:T:C	6.48785e-40	-0.508709	-1.80607	8.79102e-32	-2.77112	-2.02348
33138911	chr6:33138911:G:A	4.20371e-40	-2.74874	-1.42404e-09	1.11929e-30	-2.25046	-1.42404e-09
33139018	chr6:33139018:A:G	1.37083e-39	0.412578	-1.97928	4.05983e-31	-1.49471	-1.76989
33139069	chr6:33139069:T:C	8.77971e-40	-1.29021e-09	-2.01227	1.53739e-30	-1.29021e-09	-1.93307
33139180	chr6:33139180:G:A	6.31609e-40	-0.332636	-2.00897	2.63383e-30	0.284637	-1.67935
33139362	chr6:33139362:T:C	5.72557e-40	-0.42713	-2.01264	2.34207e-30	0.18321	-1.69533
33139371	chr6:33139371:CTG:C	1.88074e-40	-2.76882	-0.784231	3.16666e-30	-0.636914	-0.573566
33139539	chr6:33139539:C:T	1.36368e-39	0.335514	-1.90745	9.24345e-32	-2.76315	-1.98127
33139605	chr6:33139605:C:T	5.47656e-41	-2.76291	-2.02391	2.2973e-31	-1.83444	-1.99957
33139645	chr6:33139645:C:T	1.20089e-40	-2.3573	-1.64435	1.12575e-30	-0.456618	-1.78809
33139684	chr6:33139684:G:A	1.52205e-39	0.466416	-1.92848	9.47565e-32	-2.75453	-1.96507
33139699	chr6:33139699:A:G	1.28067e-39	0.350148	-1.98489	3.85805e-31	-1.5337	-1.78187
33139722	chr6:33139722:C:G	7.81031e-40	-2.12927	-1.42404e-09	6.63634e-31	-2.77318	-1.42404e-09
33139800	chr6:33139800:G:A	1.23821e-39	0.31229	-1.98075	3.85158e-31	-1.54621	-1.77105
33139861	chr6:33139861:A:G	5.4839e-41	-2.76288	-2.0226	2.29087e-31	-1.83441	-2.0024
33139936	chr6:33139936:A:G	5.48265e-41	-2.76114	-2.02457	2.33684e-31	-1.81863	-1.99832
33139974	chr6:33139974:T:G	5.47303e-41	-2.76409	-2.02337	2.26836e-31	-1.84579	-2.0009
33140029	chr6:33140029:A:G	1.72681e-39	-1.29021e-09	-1.33585	2.58686e-30	-1.29021e-09	-1.41271
33140042	chr6:33140042:A:G	1.45764e-39	0.445889	-1.9512	4.38552e-31	-1.47489	-1.71255
33140178	chr6:33140178:T:G	1.5279e-39	0.442753	-1.90099	9.27287e-32	-2.75602	-1.98521
33140252	chr6:33140252:C:G	4.37094e-40	-2.70973	-1.42404e-09	1.51562e-30	-1.94733	-1.42404e-09
33140258	chr6:33140258:C:G	1.24856e-39	0.331786	-1.99192	3.7688e-31	-1.54027	-1.79871
33140307	chr6:33140307:T:C	4.40342e-40	-2.70233	-1.42404e-09	6.63373e-31	-2.77357	-1.42404e-09
33140393	chr6:33140393:GAGTA:G	6.10031e-40	-0.361106	-2.01527	2.48952e-30	0.255942	-1.70701
33140493	chr6:33140493:T:G	6.01489e-40	-0.377504	-2.01297	2.47195e-30	0.238617	-1.69676
33140510	chr6:33140510:A:G	5.98566e-40	-0.382616	-2.01273	2.46026e-30	0.232829	-1.69572
33140544	chr6:33140544:T:C	5.48193e-41	-2.7616	-2.02424	2.32443e-31	-1.82321	-1.99905
33140808	chr6:33140808:ACCAGTCC:A	1.60355e-39	0.510133	-1.92004	9.43851e-32	-2.7508	-1.97273
33140917	chr6:33140917:C:T	1.27841e-39	-1.29021e-09	-1.63651	1.85356e-30	-1.29021e-09	-1.74605
33141012	chr6:33141012:T:C	1.43154e-39	0.384074	-1.90745	9.27091e-32	-2.76018	-1.98127
33141071	chr6:33141071:T:A	1.23256e-39	0.318543	-1.99157	3.72393e-31	-1.55238	-1.79858
33141464	chr6:33141464:G:A	1.3395e-39	0.388144	-1.97797	4.01912e-31	-1.50783	-1.76684
33141620	chr6:33141620:G:C	6.08363e-40	-0.368264	-2.01085	2.50795e-30	0.245418	-1.68911
33141745	chr6:33141745:G:A	9.76631e-40	-1.29021e-09	-1.90577	5.67228e-30	-1.29021e-09	-0.627564
33141779	chr6:33141779:C:T	1.2303e-39	0.308057	-1.98292	3.78299e-31	-1.55824	-1.77699
33141812	chr6:33141812:A:G	1.59239e-39	0.490127	-1.90702	9.34125e-32	-2.75239	-1.9815
33141881	chr6:33141881:A:G	5.88681e-40	-0.398608	-2.01339	2.40622e-30	0.21481	-1.69991
33141970	chr6:33141970:T:C	5.93784e-40	-0.392577	-2.01079	2.44913e-30	0.221452	-1.68887
33142003	chr6:33142003:G:C	6.12463e-40	-0.362707	-2.00969	2.54877e-30	0.25669	-1.68424
33142007	chr6:33142007:A:G	5.86156e-40	-0.404876	-2.01142	2.40924e-30	0.208059	-1.6919
33142037	chr6:33142037:C:T	5.75786e-40	-0.425414	-2.00873	2.37822e-30	0.184101	-1.68091
33142068	chr6:33142068:A:G	5.92603e-40	-0.393056	-2.0123	2.42851e-30	0.21985	-1.69573
33142147	chr6:33142147:T:C	5.49007e-41	-2.76375	-2.02061	2.26355e-31	-1.84267	-2.00614
33142236	chr6:33142236:C:A	5.4267e-41	-2.7672	-2.02877	2.22994e-31	-1.8788	-1.98496
33142238	chr6:33142238:T:A	1.30157e-39	0.355862	-1.97441	3.97015e-31	-1.52841	-1.75852
33142254	chr6:33142254:G:A	1.65432e-39	-1.29021e-09	-1.37873	3.13471e-30	-1.29021e-09	-1.22062
33142259	chr6:33142259:C:T	5.45566e-41	-2.76346	-2.02718	2.30304e-31	-1.84007	-1.99144
33142261	chr6:33142261:T:C	5.45136e-41	-2.76436	-2.02708	2.28203e-31	-1.84889	-1.99179
33142390	chr6:33142390:A:G	5.44812e-41	-2.76623	-2.02579	2.22481e-31	-1.87055	-1.99552
33142436	chr6:33142436:C:A	1.08782e-39	0.18575	-1.9837	3.49412e-31	-1.63539	-1.77927
33142472	chr6:33142472:A:G	5.40162e-41	-2.77254	-2.02806	1.81086e-31	-2.08556	-1.98638
33142645	chr6:33142645:C:G	7.13648e-40	-2.21949	-1.42404e-09	1.99585e-29	0.630498	-1.42404e-09
33142875	chr6:33142875:C:T	5.46008e-41	-2.76062	-2.02922	2.3824e-31	-1.81479	-1.98284
33142969	chr6:33142969:T:G	5.49918e-41	-2.75868	-2.02402	2.37919e-31	-1.79904	-1.99994
33143124	chr6:33143124:C:G	5.48713e-41	-2.76124	-2.02365	1.16277e-31	-2.53421	-1.98072
33143143	chr6:33143143:C:G	1.31237e-39	0.382976	-1.99327	3.86053e-31	-1.51324	-1.8017
33143156	chr6:33143156:A:G	1.30574e-39	0.366676	-1.98204	3.92971e-31	-1.5219	-1.77528
33143251	chr6:33143251:A:C	5.14476e-40	-0.537207	-2.00952	2.05118e-30	0.0386122	-1.68335
33143277	chr6:33143277:A:G	1.26797e-39	0.335024	-1.97974	3.86643e-31	-1.5432	-1.77021
33143316	chr6:33143316:T:C	3.34332e-39	1.32395	-1.99911	7.72822e-31	-1.67086	-0.950003
33143371	chr6:33143371:C:T	2.50518e-39	1.00688	-1.97065	1.55548e-30	0.104718	-2.02609
33143570	chr6:33143570:C:T	1.38051e-39	0.425977	-1.98565	4.04823e-31	-1.4841	-1.78336
33143885	chr6:33143885:C:A	8.77226e-40	-1.29021e-09	-2.01312	1.67916e-30	-1.29021e-09	-1.84486
33143954	chr6:33143954:T:C	1.30611e-39	0.36467	-1.97974	3.94216e-31	-1.52408	-1.76993
33143976	chr6:33143976:C:T	1.27834e-39	0.348316	-1.98488	3.8598e-31	-1.53304	-1.78209
33144176	chr6:33144176:G:A	1.65675e-40	-2.0058	-1.67405	2.42141e-31	-1.78913	-1.99226
33144286	chr6:33144286:T:G	5.41662e-41	-2.76997	-2.02786	5.09846e-31	-1.00712	-2.02968
33144441	chr6:33144441:A:G	9.82488e-40	0.0798601	-1.97965	3.39428e-31	-1.67492	-1.76872
33144619	chr6:33144619:T:C	4.4537e-40	-2.69098	-1.42404e-09	6.63692e-31	-2.77309	-1.42404e-09
33144661	chr6:33144661:C:T	1.09866e-39	-1.29021e-09	-1.78803	1.39469e-30	-1.29021e-09	-2.03048
33144766	chr6:33144766:T:C	1.26878e-39	0.346037	-1.9901	3.81581e-31	-1.53295	-1.79364
33144799	chr6:33144799:C:T	1.36133e-40	-1.86163	-2.01462	1.22191e-31	-2.70619	-1.75914
33144863	chr6:33144863:G:T	1.39163e-39	0.435885	-1.98754	4.05349e-31	-1.47791	-1.78826
33144971	chr6:33144971:C:G	4.42308e-40	-2.69787	-1.42404e-09	6.63433e-31	-2.77348	-1.42404e-09
33145159	chr6:33145159:G:A	1.41801e-39	0.441714	-1.97458	4.19559e-31	-1.47335	-1.75836
33145278	chr6:33145278:G:C	3.81907e-40	-2.00904	-0.835663	3.23307e-31	-1.88968	-1.60263
33145323	chr6:33145323:G:A	1.3965e-39	0.433726	-1.98188	4.0942e-31	-1.48153	-1.77464
33145420	chr6:33145420:C:T	1.29078e-39	0.354961	-1.98184	3.91085e-31	-1.52745	-1.77453
33145469	chr6:33145469:G:C	1.40635e-39	0.439325	-1.98046	4.13492e-31	-1.47441	-1.77187
33145617	chr6:33145617:T:C	1.03309e-39	0.140775	-1.99035	3.33574e-31	-1.66563	-1.79542
33145769	chr6:33145769:G:A	1.23658e-39	0.319792	-1.98957	3.75261e-31	-1.55023	-1.79306
33145862	chr6:33145862:C:G	1.47108e-39	0.437381	-1.93351	9.49036e-32	-2.75658	-1.96147
33145884	chr6:33145884:A:G	2.56772e-39	1.07492	-2.01403	7.32548e-31	-1.62355	-1.05083
33146246	chr6:33146246:T:G	1.61717e-39	-1.29021e-09	-1.40145	2.42924e-30	-1.29021e-09	-1.47558
33146291	chr6:33146291:A:G	2.05175e-37	5.46963	-2.0279	3.87198e-31	-1.63407	-1.6779
33146365	chr6:33146365:A:G	4.3172e-40	-2.72211	-1.42404e-09	6.64349e-31	-2.7721	-1.42404e-09
33146394	chr6:33146394:T:C	5.67226e-37	6.48886	-2.03022	6.72284e-30	1.11562	-1.57327
33146445	chr6:33146445:G:A	1.9197e-39	0.799533	-2.02949	1.46071e-30	-0.0490963	-1.93514
33146556	chr6:33146556:A:G	1.62608e-40	-2.07778	-1.62076	2.3735e-31	-1.83847	-1.96291
33146750	chr6:33146750:C:T	1.16213e-40	-2.35598	-1.67847	1.23661e-30	-0.340132	-1.81065
33146809	chr6:33146809:G:C	5.93284e-41	-2.68716	-2.01964	3.12237e-31	-1.52063	-2.00652
33146846	chr6:33146846:G:T	9.07619e-40	0.0463501	-2.02541	3.24096e-30	0.573036	-1.76032
33146857	chr6:33146857:G:A	1.28408e-39	0.299423	-1.93151	9.40629e-32	-2.7656	-1.96135
33146870	chr6:33146870:A:G	5.36111e-37	6.43174	-2.02952	6.36228e-30	1.07707	-1.58983
33146901	chr6:33146901:T:C	4.65738e-37	6.29215	-2.03065	6.08702e-30	0.988201	-1.5452
33147001	chr6:33147001:A:G	1.36182e-39	0.361046	-1.93435	9.46259e-32	-2.7622	-1.95878
33147117	chr6:33147117:G:T	1.07828e-39	0.208412	-2.01517	4.04909e-30	0.741014	-1.70568
33147141	chr6:33147141:G:A	5.87997e-41	-2.69604	-2.01971	3.04233e-31	-1.55365	-1.99947
33147247	chr6:33147247:T:C	8.44025e-40	-0.0379219	-2.01378	2.46804e-30	0.232255	-1.69199
33147285	chr6:33147285:C:T	9.58974e-40	0.0916794	-2.0157	3.59977e-30	0.622941	-1.70523
33147408	chr6:33147408:T:C	1.09944e-39	-0.0614695	-1.72585	5.69436e-30	0.498019	-1.1217
33147482	chr6:33147482:A:T	9.68972e-40	0.0885434	-2.00219	3.75618e-30	0.638169	-1.67792
33147518	chr6:33147518:G:A	2.04125e-40	-2.75981	-0.711338	4.00495e-30	-0.477576	-0.498049
33147549	chr6:33147549:A:G	9.72237e-40	0.0804575	-1.99074	3.86162e-30	0.627932	-1.64
33147605	chr6:33147605:A:G	1.02189e-39	0.131139	-1.99161	4.06014e-30	0.679562	-1.6415
33147646	chr6:33147646:A:G	9.57564e-40	0.0754638	-2.00095	3.73811e-30	0.62909	-1.67367
33147985	chr6:33147985:G:A	1.01803e-39	0.164669	-2.02893	3.5077e-30	0.725655	-1.83385
33148158	chr6:33148158:T:C	1.01689e-39	0.158478	-2.02386	3.62373e-30	0.720105	-1.79576
33148238	chr6:33148238:A:G	9.96885e-40	0.138426	-2.02367	3.53335e-30	0.696374	-1.79728
33148245	chr6:33148245:T:A	1.03447e-39	0.178133	-2.02637	3.64035e-30	0.740977	-1.81205
33148445	chr6:33148445:A:C	1.06055e-39	0.201556	-2.0249	3.77132e-30	0.766639	-1.80237
33148495	chr6:33148495:T:C	1.05705e-39	0.196077	-2.02272	3.80079e-30	0.761911	-1.78986
33148507	chr6:33148507:C:T	1.66065e-39	0.654875	-2.02979	4.70419e-31	-1.14021	-1.97708
33148509	chr6:33148509:T:C	6.21017e-41	-2.63234	-2.02877	3.65183e-31	-1.39551	-1.975
33148595	chr6:33148595:A:AAAAC	9.78966e-40	0.121902	-2.02529	3.45278e-30	0.681017	-1.80499
33148608	chr6:33148608:G:A	1.09027e-39	0.228645	-2.02434	3.89905e-30	0.79684	-1.79926
33148740	chr6:33148740:C:A	5.79896e-41	-2.70194	-2.02768	3.18787e-31	-1.5669	-1.93949
33148857	chr6:33148857:T:C	4.50183e-40	-2.68023	-1.42404e-09	6.68697e-31	-2.76558	-1.42404e-09
33148919	chr6:33148919:C:T	2.49197e-39	1.06161	-2.03066	4.92968e-30	1.08903	-1.85691
33148929	chr6:33148929:TGAGA:T	1.63087e-39	0.635677	-2.02869	1.36525e-31	-2.74674	-1.60767
33148933	chr6:33148933:A:G	8.64468e-40	-1.29021e-09	-2.02777	1.99342e-30	-1.29021e-09	-1.6733
33149031	chr6:33149031:G:A	1.47745e-39	-1.29021e-09	-1.49181	2.13448e-30	-1.29021e-09	-1.60493
33149071	chr6:33149071:A:G	1.46995e-39	0.533098	-2.02999	1.31954e-31	-2.74984	-1.63861
33149109	chr6:33149109:G:A	8.25581e-41	-2.61093	-1.76545	1.81486e-31	-2.09054	-1.97919
33149120	chr6:33149120:A:G	1.02404e-39	0.163564	-2.02193	3.67273e-30	0.723439	-1.78566
33149130	chr6:33149130:A:G	2.00205e-39	0.842354	-2.03031	1.48337e-30	-0.0183667	-1.95047
33149216	chr6:33149216:C:T	1.84579e-40	-2.49921	-1.07259	4.4793e-31	-2.76085	-0.405427
33149245	chr6:33149245:G:A	1.3061e-39	0.414848	-2.02993	3.41617e-31	-1.48032	-1.9569
33149317	chr6:33149317:C:A	1.74803e-40	-2.50888	-1.11734	4.20915e-31	-2.76291	-0.46557
33149339	chr6:33149339:G:T	1.62535e-39	-1.29021e-09	-1.3964	1.83771e-30	-1.29021e-09	-1.75464
33149378	chr6:33149378:A:G	2.31872e-40	-2.77175	-0.571943	3.77851e-30	-0.692713	-0.341112
33149558	chr6:33149558:A:G	9.63071e-40	-1.29021e-09	-1.91975	1.44741e-30	-1.29021e-09	-1.99338
33150165	chr6:33150165:G:T	8.02044e-37	6.82642	-2.02139	9.72749e-30	1.34825	-1.43645
33150193	chr6:33150193:T:C	2.61075e-39	0.997786	-1.92027	1.96722e-30	0.0545646	-1.7411
33150495	chr6:33150495:T:C	3.23166e-39	-1.29021e-09	-0.709129	3.81604e-30	-1.29021e-09	-1.02394
33150591	chr6:33150591:T:G	1.39889e-39	0.48356	-2.03	1.30927e-31	-2.75401	-1.64226
33150826	chr6:33150826:G:A	4.50883e-40	-2.67867	-1.42404e-09	6.64684e-31	-2.7716	-1.42404e-09
33151135	chr6:33151135:A:G	3.35683e-39	1.27732	-1.94845	1.46903e-31	-2.48387	-1.79727
33151142	chr6:33151142:C:G	1.28148e-39	0.304913	-1.93902	8.87421e-32	-2.76558	-2.0196
33151160	chr6:33151160:T:G	8.20802e-40	-2.0796	-1.42404e-09	1.10428e-30	-2.26396	-1.42404e-09
33151528	chr6:33151528:C:T	1.56552e-39	0.582074	-2.01598	8.08862e-31	-0.652407	-1.92288
33151863	chr6:33151863:T:C	3.53961e-39	1.36092	-1.97902	1.03902e-30	-1.46354	-0.861333
33152249	chr6:33152249:C:T	1.12928e-39	-1.29021e-09	-1.76055	1.47681e-30	-1.29021e-09	-1.97327
33152326	chr6:33152326:G:A	1.03223e-39	0.180205	-2.03061	3.43096e-30	0.73988	-1.8702
33152459	chr6:33152459:C:T	2.6191e-39	0.912071	-1.83137	3.43979e-31	-1.40143	-2.02891
33152843	chr6:33152843:T:C	4.29605e-40	-2.72702	-1.42404e-09	6.66439e-31	-2.76896	-1.42404e-09
33152867	chr6:33152867:TA:T	1.28399e-39	0.384368	-2.01652	3.58081e-31	-1.49598	-1.89417
33152900	chr6:33152900:C:T	1.18204e-40	-2.16817	-1.84931	2.49589e-31	-1.72343	-2.02767
33152904	chr6:33152904:G:A	2.37457e-39	-1.29021e-09	-1.01731	4.22253e-30	-1.29021e-09	-0.922721
33152944	chr6:33152944:G:A	1.56996e-39	0.599585	-2.03066	1.28653e-31	-2.74613	-1.66766
33153070	chr6:33153070:C:T	1.11212e-39	0.239229	-2.01509	4.1163e-30	0.804944	-1.75314
33153410	chr6:33153410:G:A	1.23826e-39	0.353951	-2.02237	3.44273e-31	-1.51539	-1.91408
33153901	chr6:33153901:C:T	3.15859e-39	1.23878	-1.97078	9.93472e-31	-1.54262	-0.827088
33153919	chr6:33153919:C:T	4.38219e-40	-2.70716	-1.42404e-09	6.63826e-31	-2.77289	-1.42404e-09
33154335	chr6:33154335:A:AAC	9.34626e-40	0.0584704	-2.00821	3.50875e-30	0.6184	-1.7263
33154394	chr6:33154394:A:G	9.54652e-40	0.0819041	-2.01044	3.56726e-30	0.643478	-1.73484
33154431	chr6:33154431:T:C	6.07856e-41	-2.69546	-1.98707	1.03145e-31	-2.61669	-2.01809
33154554	chr6:33154554:A:G	1.24995e-39	0.363524	-2.02255	3.4341e-31	-1.50732	-1.92467
33154581	chr6:33154581:G:A	2.65991e-39	-1.29021e-09	-0.903835	4.55085e-30	-1.29021e-09	-0.847841
33155025	chr6:33155025:A:G	2.63799e-39	-1.29021e-09	-0.912109	4.5109e-30	-1.29021e-09	-0.85666
33155036	chr6:33155036:T:C	8.6261e-40	-1.29021e-09	-2.02992	1.55303e-30	-1.29021e-09	-1.92295
33155099	chr6:33155099:G:A	8.54217e-40	-0.0279826	-2.01171	3.14203e-30	0.52166	-1.73995
33155185	chr6:33155185:G:T	1.67237e-39	0.622636	-1.99052	5.2793e-30	0.951534	-1.6509
33155216	chr6:33155216:TTC:T	4.77138e-40	-0.814772	-1.8073	2.28164e-31	-2.25436	-1.58648
33155280	chr6:33155280:G:A	8.85698e-40	-1.29021e-09	-2.00351	1.40969e-30	-1.29021e-09	-2.01978
33155404	chr6:33155404:G:A	8.66871e-40	-1.29021e-09	-2.02499	1.60347e-30	-1.29021e-09	-1.89098
33155468	chr6:33155468:C:T	1.57139e-39	0.594491	-2.02466	1.4266e-31	-2.74714	-1.56331
33155504	chr6:33155504:A:G	1.41725e-39	0.492906	-2.02631	1.39134e-31	-2.75589	-1.57958
33155794	chr6:33155794:A:G	1.60685e-39	0.619048	-2.0269	1.39791e-31	-2.74499	-1.58577
33155852	chr6:33155852:G:A	2.30254e-39	0.982546	-2.03066	1.73209e-30	0.149246	-1.96308
33155902	chr6:33155902:A:G	6.27721e-37	6.56427	-2.0043	8.96561e-30	1.15607	-1.32583
33156042	chr6:33156042:T:C	8.64875e-40	-1.29021e-09	-2.0273	1.41076e-30	-1.29021e-09	-2.01903
33156154	chr6:33156154:A:G	1.0237e-39	0.155769	-2.01447	1.17117e-31	-2.69321	-1.81452
33156275	chr6:33156275:G:T	5.09455e-40	-0.557467	-1.99907	1.03733e-31	-2.76921	-1.85988
33156292	chr6:33156292:G:A	3.88673e-37	6.10254	-2.02193	8.64145e-30	1.22444	-1.43102
33156396	chr6:33156396:C:T	1.15056e-39	0.279155	-2.02104	3.28479e-31	-1.55851	-1.91793
33156439	chr6:33156439:T:G	1.10311e-39	-1.29021e-09	-1.78399	1.43179e-30	-1.29021e-09	-2.00423
33156618	chr6:33156618:G:C	1.73797e-39	0.688654	-2.01806	1.51023e-31	-2.73828	-1.5152
33156717	chr6:33156717:C:T	1.22353e-39	0.342912	-2.0233	3.37812e-31	-1.52059	-1.92783
33156753	chr6:33156753:C:A	2.40673e-39	1.0268	-2.03066	1.80877e-30	0.190686	-1.96119
33156847	chr6:33156847:T:G	2.26974e-39	0.959931	-2.02239	1.6461e-30	0.134777	-1.99952
33156881	chr6:33156881:G:T	1.51025e-39	0.554749	-2.0246	1.41843e-31	-2.75054	-1.56565
33156916	chr6:33156916:G:C	1.02184e-39	0.0606691	-1.92119	1.13167e-31	-2.7692	-1.77285
33157141	chr6:33157141:T:C	1.52155e-39	0.552562	-2.01496	1.51953e-31	-2.7507	-1.49664
33157152	chr6:33157152:G:A	1.61058e-39	0.614377	-2.01991	1.48135e-31	-2.74536	-1.52743
33157187	chr6:33157187:G:A	1.45172e-40	-1.78626	-2.0257	9.21598e-32	-2.7554	-1.99198
33157195	chr6:33157195:A:G	1.14779e-37	4.76638	-1.9055	1.79242e-31	-2.72906	-1.35311
33157432	chr6:33157432:G:A	4.34414e-40	-2.71588	-1.42404e-09	6.64701e-31	-2.77157	-1.42404e-09
33157450	chr6:33157450:T:C	1.0519e-39	0.128327	-1.95986	1.95825e-31	-2.7668	-1.22689
33157521	chr6:33157521:T:G	1.55e-39	0.577275	-2.02115	1.45929e-31	-2.74816	-1.53962
33157535	chr6:33157535:G:C	7.38636e-40	-0.189632	-1.99544	1.7227e-31	-2.76189	-1.35996
33157571	chr6:33157571:AT:A	4.30207e-40	-2.72561	-1.42404e-09	1.43395e-30	-2.00272	-1.42404e-09
33157622	chr6:33157622:G:A	2.30661e-39	-1.29021e-09	-1.04635	4.03766e-30	-1.29021e-09	-0.96749
33157659	chr6:33157659:C:G	7.64117e-41	-2.42309	-2.03066	1.21245e-31	-2.77359	-1.6995
33157685	chr6:33157685:C:T	1.62376e-39	0.347517	-1.7449	6.31426e-31	-2.76966	-0.0532678
33157702	chr6:33157702:A:G	7.59011e-41	-2.42995	-2.0305	1.19266e-31	-2.77357	-1.71598
33157705	chr6:33157705:G:A	7.68678e-41	-2.41717	-2.03062	1.21845e-31	-2.77355	-1.69461
33157707	chr6:33157707:C:T	7.68022e-41	-2.41816	-2.03049	1.22795e-31	-2.77356	-1.68683
33157948	chr6:33157948:G:A	7.73689e-41	-2.41114	-2.03016	1.17918e-31	-2.77346	-1.72746
33157965	chr6:33157965:A:G	6.76407e-41	-2.55016	-2.02551	1.06189e-31	-2.72014	-1.88554
33157993	chr6:33157993:A:G	7.87125e-41	-2.39343	-2.03065	1.20641e-31	-2.77291	-1.70518
33159243	chr6:33159243:C:G	4.12522e-40	-2.76759	-1.42404e-09	1.51551e-30	-1.9474	-1.42404e-09
33159361	chr6:33159361:C:A	6.19796e-41	-2.64784	-2.01523	9.70056e-32	-2.76493	-1.93121
33159400	chr6:33159400:C:A	1.91408e-39	-1.29021e-09	-1.23289	3.40323e-30	-1.29021e-09	-1.13843
33159448	chr6:33159448:C:A	8.62742e-40	-1.29021e-09	-2.02977	1.55498e-30	-1.29021e-09	-1.9217
33159513	chr6:33159513:A:T	1.70428e-39	0.641093	-1.99008	7.00262e-31	-1.77954	-0.939913
33159584	chr6:33159584:TA:T	6.27588e-41	-2.62143	-2.02915	1.02406e-31	-2.77029	-1.87168
33159810	chr6:33159810:C:T	6.08431e-41	-2.66086	-2.02072	3.3388e-31	-1.56018	-1.89995
33159827	chr6:33159827:T:A	1.64123e-40	-2.65392	-1.03534	4.72063e-31	-2.77297	-0.340828
33159980	chr6:33159980:C:T	1.10525e-39	0.192645	-1.9747	1.09107e-31	-2.75607	-1.82251
33159997	chr6:33159997:C:A	8.0058e-41	-2.39192	-2.01521	8.9334e-31	-0.447229	-2.02872
33160444	chr6:33160444:T:C	2.06903e-39	-1.29021e-09	-1.15505	3.96609e-30	-1.29021e-09	-0.985374
33160502	chr6:33160502:G:C	1.69757e-39	-1.29021e-09	-1.35293	1.79e-30	-1.29021e-09	-1.78094
33160505	chr6:33160505:C:T	6.06647e-41	-2.66158	-2.02294	9.85317e-32	-2.77099	-1.90954
33160600	chr6:33160600:G:A	6.25711e-41	-2.65353	-2.00005	3.60177e-31	-1.54539	-1.83892
33160683	chr6:33160683:G:T	5.68385e-41	-2.75746	-1.99221	3.57121e-31	-1.46089	-1.93195
33160817	chr6:33160817:G:C	2.7125e-39	-1.29021e-09	-0.884255	4.71539e-30	-1.29021e-09	-0.812323
33160860	chr6:33160860:AG:A	6.05361e-41	-2.65637	-2.03027	3.19346e-31	-1.54675	-1.95789
33161196	chr6:33161196:AGCATCTGACCAAACGTGACCTTTGGGAAAGTCCTCTTGCTGTTCGGGGGGCGACCTCT:A	7.89947e-41	-2.45433	-1.96617	7.70502e-31	-0.622483	-2.00139
33161294	chr6:33161294:T:C	1.74339e-39	0.666635	-1.99293	6.75962e-31	-1.78131	-0.973466
33161969	chr6:33161969:G:A	6.22676e-41	-2.64719	-2.01125	3.53186e-31	-1.53716	-1.86675
33162001	chr6:33162001:C:G	4.43939e-40	-2.69419	-1.42404e-09	6.63381e-31	-2.77356	-1.42404e-09
33162431	chr6:33162431:C:G	5.78373e-41	-2.72223	-2.01001	3.40029e-31	-1.54659	-1.89529
33162653	chr6:33162653:G:A	5.88287e-41	-2.70826	-2.00699	3.18277e-31	-1.6025	-1.90549
33163229	chr6:33163229:C:A	3.29522e-39	-1.29021e-09	-0.689654	5.58634e-30	-1.29021e-09	-0.642832
33163529	chr6:33163529:C:T	3.20666e-39	-1.29021e-09	-0.716895	5.41769e-30	-1.29021e-09	-0.673486
33163559	chr6:33163559:C:T	8.65217e-40	-1.29021e-09	-2.0269	1.4795e-30	-1.29021e-09	-1.97145
33163724	chr6:33163724:G:A	4.20379e-40	-2.74873	-1.42404e-09	6.65117e-31	-2.77095	-1.42404e-09
33163957	chr6:33163957:A:G	1.63164e-39	0.613997	-2.00654	4.99308e-31	-1.85166	-1.20603
33164116	chr6:33164116:C:T	6.00303e-41	-2.74643	-1.94861	2.21613e-31	-1.84413	-2.02585
33164237	chr6:33164237:A:C	2.60558e-39	-1.29021e-09	-0.924469	2.26697e-30	-1.29021e-09	-1.54471
33164537	chr6:33164537:G:A	2.02007e-35	9.20401	-1.17266	6.8773e-28	1.82964	2.3406
33164561	chr6:33164561:G:A	2.22489e-39	0.947616	-2.03004	5.74829e-31	-1.69332	-1.22352
33164588	chr6:33164588:T:C	1.86866e-35	9.13399	-1.18056	6.45233e-28	1.79207	2.31439
33165151	chr6:33165151:A:G	3.13303e-39	-1.29021e-09	-0.740127	5.29533e-30	-1.29021e-09	-0.69633
33165154	chr6:33165154:C:T	1.71209e-39	0.672524	-2.01694	4.80235e-31	-1.81184	-1.28479
33165158	chr6:33165158:T:A	4.99572e-40	-2.57613	-1.42404e-09	3.42868e-30	-1.13098	-1.42404e-09
33166325	chr6:33166325:T:C	2.09237e-39	0.853602	-1.99743	5.88215e-31	-1.73668	-1.15713
33166615	chr6:33166615:C:A	1.59747e-39	0.594347	-2.00805	4.72855e-31	-1.86138	-1.25074
33167023	chr6:33167023:G:A	4.81259e-39	-1.29021e-09	-0.310891	6.58259e-28	-1.29021e-09	4.12644
33167181	chr6:33167181:A:G	3.3857e-39	-1.29021e-09	-0.662566	5.72581e-30	-1.29021e-09	-0.618172
33167614	chr6:33167614:C:T	1.885e-39	0.771837	-2.02004	5.79959e-31	-1.74938	-1.15857
33167615	chr6:33167615:A:G	1.93383e-40	-2.49031	-1.0349	4.69834e-31	-2.74816	-0.370368
33167619	chr6:33167619:G:A	3.81251e-39	-1.29021e-09	-0.543839	3.93088e-30	-1.29021e-09	-0.994292
33168752	chr6:33168752:T:C	8.62318e-40	-1.29021e-09	-2.03026	1.54229e-30	-1.29021e-09	-1.92989
33168798	chr6:33168798:C:T	1.79556e-39	0.726433	-2.02324	6.95934e-31	-1.5856	-1.14006
33169236	chr6:33169236:G:A	2.5012e-39	-1.29021e-09	-0.965354	2.16857e-30	-1.29021e-09	-1.58909
33169626	chr6:33169626:C:T	3.00676e-40	-2.63842	-0.445432	9.54922e-31	-2.77222	0.362935
33169793	chr6:33169793:C:T	5.39241e-41	-2.77353	-2.02877	5.1668e-31	-1.20763	-1.81586
33169912	chr6:33169912:C:T	1.106e-40	-2.76259	-1.32137	2.97259e-31	-2.0007	-1.57561
33169950	chr6:33169950:C:T	9.52138e-38	4.6761	-2.0021	8.21338e-31	-0.832408	-1.72757
33169973	chr6:33169973:C:G	4.90992e-40	-2.59345	-1.42404e-09	9.45877e-31	-2.4188	-1.42404e-09
33170068	chr6:33170068:G:T	2.49266e-39	-1.29021e-09	-0.968776	2.16341e-30	-1.29021e-09	-1.59147
33170238	chr6:33170238:T:C	5.25224e-35	10.1337	-1.14681	9.04995e-28	2.37573	2.06904
33170258	chr6:33170258:T:C	1.28825e-39	-1.29021e-09	-1.62884	1.83495e-30	-1.29021e-09	-1.75614
33170692	chr6:33170692:TC:T	7.32269e-39	2.1109	-2.00205	5.49707e-31	-0.935095	-2.02643
33170900	chr6:33170900:G:A	9.59647e-40	0.00129697	-1.92461	2.06661e-31	-1.91899	-2.02084
33170969	chr6:33170969:CA:C	1.9617e-40	-2.25956	-1.25134	4.43703e-31	-2.77355	-0.402202
33171062	chr6:33171062:A:T	1.16546e-40	-2.00254	-2.02906	1.58802e-31	-2.44626	-1.75699
33171178	chr6:33171178:G:A	2.03329e-40	-2.2474	-1.22765	4.57677e-31	-2.77359	-0.371157
33171407	chr6:33171407:G:C	6.15685e-39	1.94806	-2.01262	4.97487e-31	-1.04015	-2.02119
33171551	chr6:33171551:C:T	1.24729e-40	-2.33195	-1.63179	3.58917e-31	-2.58717	-0.800648
33171698	chr6:33171698:T:G	1.94177e-40	-2.71006	-0.811053	6.41844e-31	-2.75007	-0.0564994
33171858	chr6:33171858:A:C	7.43695e-41	-2.62842	-1.85242	1.38863e-31	-2.66343	-1.674
33172386	chr6:33172386:GA:G	2.63593e-39	-1.29021e-09	-0.912892	4.4354e-30	-1.29021e-09	-0.873538
33173199	chr6:33173199:T:C	1.18584e-39	-1.29021e-09	-1.71167	1.50104e-30	-1.29021e-09	-1.957
33173384	chr6:33173384:A:G	2.29042e-40	-2.59418	-0.761794	5.94166e-31	-2.77226	-0.111496
33173503	chr6:33173503:G:A	2.01219e-40	-1.70969	-1.7758	1.07046e-31	-2.58666	-2.01099
33173698	chr6:33173698:C:T	1.10617e-40	-2.7655	-1.31831	1.11625e-30	-2.59999	0.346813
33174235	chr6:33174235:AG:A	5.83984e-41	-2.71027	-2.01232	5.18344e-31	-1.43328	-1.58699
33174762	chr6:33174762:G:A	1.08868e-40	-2.76874	-1.33101	1.06217e-30	-2.61964	0.316806
33175015	chr6:33175015:T:C	1.01291e-40	-2.76507	-1.40681	9.47583e-31	-2.60202	0.185025
33175191	chr6:33175191:C:T	5.41728e-41	-2.77013	-2.02758	9.52031e-32	-2.70973	-2.00517
33175213	chr6:33175213:C:T	1.99216e-40	-2.62057	-0.874917	5.70368e-31	-2.77298	-0.151652
33175359	chr6:33175359:G:A	6.67456e-41	-2.58745	-2.00155	1.81216e-31	-2.53908	-1.53214
33175979	chr6:33175979:A:G	6.61308e-41	-2.72192	-1.87632	1.87639e-30	-0.964164	-0.769644
33176171	chr6:33176171:C:G	6.73128e-41	-2.71862	-1.86191	2.30243e-31	-2.76998	-1.06179
33176287	chr6:33176287:C:T	1.59601e-39	-1.29021e-09	-1.41462	1.81819e-30	-1.29021e-09	-1.76532
33176466	chr6:33176466:T:A	6.43652e-41	-2.7028	-1.92251	1.94833e-31	-2.76492	-1.23385
33176596	chr6:33176596:G:A	1.96322e-40	-2.62964	-0.880489	5.67827e-31	-2.77234	-0.156759
33176689	chr6:33176689:C:A	3.2412e-35	9.7613	-1.25715	5.64362e-28	2.14254	1.83
33177933	chr6:33177933:A:G	2.22044e-40	-2.57141	-0.815599	5.56372e-31	-2.77357	-0.175902
33178266	chr6:33178266:C:T	1.16965e-39	-1.29021e-09	-1.72542	1.46102e-30	-1.29021e-09	-1.98402
33178276	chr6:33178276:C:G	1.34835e-40	-1.9448	-1.94103	1.16823e-31	-2.48137	-2.02888
33179950	chr6:33179950:G:A	1.42161e-39	0.248444	-1.77878	2.25816e-31	-1.82378	-2.02741
33181101	chr6:33181101:C:T	1.88758e-40	-1.8219	-1.72752	1.14089e-31	-2.53604	-1.99789
33181531	chr6:33181531:G:A	2.25015e-40	-2.55455	-0.819164	1.06239e-30	-1.73831	-0.564323
33181602	chr6:33181602:G:A	5.76832e-41	-2.72922	-2.0057	3.87369e-31	-1.2922	-2.01934
33181708	chr6:33181708:A:T	1.6998e-39	-1.29021e-09	-1.35162	3.09822e-30	-1.29021e-09	-1.23233
33181709	chr6:33181709:G:A	2.45372e-40	-2.52088	-0.76623	1.05285e-30	-1.80588	-0.505775
33181866	chr6:33181866:G:A	3.72346e-38	-1.29021e-09	1.73511	1.27208e-29	-1.29021e-09	0.180081
33182188	chr6:33182188:A:C	5.75091e-41	-2.7335	-2.00444	3.89194e-31	-1.2848	-2.02204
33182477	chr6:33182477:C:T	8.92251e-40	-1.29021e-09	-1.99613	1.41111e-30	-1.29021e-09	-2.01878
33182491	chr6:33182491:T:C	2.27345e-40	-2.59495	-0.768461	5.88654e-31	-2.77199	-0.121082
33182571	chr6:33182571:C:T	8.66621e-40	-1.29021e-09	-2.02528	1.41002e-30	-1.29021e-09	-2.01955
33183121	chr6:33183121:G:A	5.43477e-41	-2.77113	-2.02334	9.94492e-32	-2.64072	-2.03055
33183274	chr6:33183274:G:A	6.70476e-39	2.02077	-2.00008	5.14871e-31	-0.99776	-2.02924
33183718	chr6:33183718:G:A	5.75926e-41	-2.7325	-2.00399	3.95853e-31	-1.26945	-2.02042
33183895	chr6:33183895:T:A	6.16514e-41	-2.69989	-1.96849	3.32172e-31	-1.43474	-2.03052
33183896	chr6:33183896:T:A	2.4622e-39	-1.29021e-09	-0.981072	4.19711e-30	-1.29021e-09	-0.928759
33183925	chr6:33183925:GCTT:G	5.88465e-41	-2.72741	-1.98754	3.70445e-31	-1.32762	-2.02858
33184011	chr6:33184011:T:C	5.74055e-41	-2.73211	-2.00764	3.95563e-31	-1.27264	-2.01796
33184103	chr6:33184103:C:A	2.42628e-35	8.91047	-0.6959	1.46429e-27	1.57135	3.35462
33184610	chr6:33184610:A:G	5.7523e-41	-2.73154	-2.00615	3.94449e-31	-1.2744	-2.01902
33184654	chr6:33184654:G:A	5.9966e-41	-2.72308	-1.97302	3.60883e-31	-1.35189	-2.03047
33184780	chr6:33184780:G:A	2.13111e-39	-1.29021e-09	-1.12548	3.44932e-30	-1.29021e-09	-1.12498
33184966	chr6:33184966:G:A	8.93584e-40	-1.29021e-09	-1.99464	1.40853e-30	-1.29021e-09	-2.02061
33185088	chr6:33185088:G:A	5.91911e-41	-2.71399	-1.99512	3.4682e-31	-1.39564	-2.02646
33185189	chr6:33185189:A:C	1.74571e-40	-2.75211	-0.875446	3.75311e-30	-0.423902	-0.616669
33185573	chr6:33185573:A:G	4.76065e-40	-2.62433	-1.42404e-09	8.15955e-31	-2.56655	-1.42404e-09
33185670	chr6:33185670:G:A	1.39892e-39	-1.29021e-09	-1.54642	1.59532e-30	-1.29021e-09	-1.89608
33186056	chr6:33186056:A:G	1.09969e-40	-2.2412	-1.84848	2.33933e-31	-2.25827	-1.55761
33186272	chr6:33186272:G:A	1.81203e-40	-2.76717	-0.823096	2.23529e-30	-1.00587	-0.55291
33186879	chr6:33186879:G:A	1.77688e-40	-1.81861	-1.79124	1.12206e-31	-2.53333	-2.01725
33186921	chr6:33186921:G:C	5.0207e-40	-2.57114	-1.42404e-09	9.84671e-31	-2.3786	-1.42404e-09
33187160	chr6:33187160:G:GC	5.14494e-40	-2.5467	-1.42404e-09	1.88226e-30	-1.73068	-1.42404e-09
33187591	chr6:33187591:T:C	8.6244e-40	-1.29021e-09	-2.03012	1.54375e-30	-1.29021e-09	-1.92894
33188021	chr6:33188021:T:C	2.59903e-39	-1.29021e-09	-0.92699	4.37169e-30	-1.29021e-09	-0.888005
33189524	chr6:33189524:T:A	8.33108e-40	-2.06472	-1.42404e-09	1.16153e-30	-2.21342	-1.42404e-09
33190072	chr6:33190072:T:TTCAAGCAGC	3.51846e-40	-2.74274	-0.183953	3.68093e-31	-2.76091	-0.601665
33190241	chr6:33190241:G:T	1.36398e-39	-2.59364	1.02192	3.72016e-30	-2.76311	1.71372
33190412	chr6:33190412:A:C	2.2135e-40	-2.63467	-0.755463	6.69758e-31	-2.77032	0.00633047
33191135	chr6:33191135:G:A	6.10761e-35	10.3235	-1.1857	1.22993e-27	2.39973	2.35182
33191522	chr6:33191522:A:C	1.98538e-40	-2.38259	-1.11631	4.95024e-31	-2.76143	-0.304871
33191638	chr6:33191638:C:T	1.58318e-39	-1.29021e-09	-1.42269	1.69688e-30	-1.29021e-09	-1.83436
33191887	chr6:33191887:T:C	3.69278e-40	-2.73227	-0.146058	3.88699e-31	-2.76976	-0.538349
33192440	chr6:33192440:C:T	8.36954e-40	-2.06011	-1.42404e-09	1.57542e-30	-1.90864	-1.42404e-09
33192648	chr6:33192648:G:T	7.90251e-41	-2.41065	-2.00947	1.21e-30	-0.736446	-1.43609
33192963	chr6:33192963:G:A	4.26997e-40	-2.7331	-1.42404e-09	6.67585e-31	-2.76724	-1.42404e-09
33193084	chr6:33193084:C:A	8.61982e-40	-1.29021e-09	-2.03065	1.52511e-30	-1.29021e-09	-1.94109
33193102	chr6:33193102:G:A	5.56019e-41	-2.74126	-2.03041	9.0025e-32	-2.74905	-2.02178
33193129	chr6:33193129:G:T	7.43453e-35	10.4359	-1.10153	1.71329e-27	2.46223	2.62078
33193913	chr6:33193913:A:T	4.24192e-40	-2.73969	-1.42404e-09	6.70532e-31	-2.76284	-1.42404e-09
33194032	chr6:33194032:T:G	2.80754e-39	-1.29021e-09	-0.849818	3.0483e-30	-1.29021e-09	-1.24857
33194305	chr6:33194305:T:A	2.1383e-40	-2.77037	-0.654331	4.22736e-30	-2.75096	1.82938
33194415	chr6:33194415:A:T	3.55435e-39	-1.29021e-09	-0.613954	3.07232e-30	-1.29021e-09	-1.24072
33194438	chr6:33194438:A:C	1.88799e-40	-2.65985	-0.889343	5.62915e-31	-2.76633	-0.171449
33194451	chr6:33194451:A:T	1.72011e-40	-2.77207	-0.870251	2.38013e-30	-0.888894	-0.607105
33194763	chr6:33194763:C:G	5.51216e-41	-2.7504	-2.02994	9.06901e-32	-2.7397	-2.02376
33195674	chr6:33195674:G:A	2.63122e-39	-2.67576	1.76109	9.02295e-30	-2.76275	2.59937
33195860	chr6:33195860:AAG:A	3.39747e-35	9.7914	-1.24016	8.13649e-28	2.05364	2.28473
33196048	chr6:33196048:G:A	1.66024e-39	-1.29021e-09	-1.37516	2.49766e-30	-1.29021e-09	-1.4478
33196253	chr6:33196253:G:A	5.52516e-41	-2.74801	-2.02998	9.1292e-32	-2.74338	-2.01347
33196913	chr6:33196913:T:A	9.49486e-41	-2.75923	-1.47732	1.45627e-30	-1.13419	-0.853089
33196923	chr6:33196923:T:A	8.63648e-40	-1.29021e-09	-2.02872	1.48432e-30	-1.29021e-09	-1.9682
33198003	chr6:33198003:G:C	5.74254e-41	-2.75401	-1.98538	1.08685e-31	-2.60146	-1.981
33198257	chr6:33198257:A:G	6.83375e-41	-2.73465	-1.83077	7.86379e-30	0.359333	-0.66022
33198563	chr6:33198563:G:A	9.29131e-40	-1.29021e-09	-1.95563	1.44561e-30	-1.29021e-09	-1.99463
33198770	chr6:33198770:C:T	3.25858e-40	-2.73808	-0.265335	3.39333e-31	-2.76346	-0.680473
33198808	chr6:33198808:G:A	6.9323e-39	-1.29021e-09	0.0540658	6.46517e-30	-1.29021e-09	-0.496727
33199368	chr6:33199368:A:G	8.64288e-40	-1.29021e-09	-2.02798	1.39744e-30	-1.29021e-09	-2.02851
33201405	chr6:33201405:T:C	5.61323e-40	-2.45959	-1.42404e-09	6.6469e-31	-2.77159	-1.42404e-09
33201504	chr6:33201504:G:A	5.58911e-41	-2.77336	-1.99312	9.60137e-32	-2.6874	-2.01902
33201615	chr6:33201615:G:C	4.28347e-40	-2.72995	-1.42404e-09	6.66981e-31	-2.76815	-1.42404e-09
33201804	chr6:33201804:C:T	1.29546e-39	-1.29021e-09	-1.62326	1.57919e-30	-1.29021e-09	-1.90624
33202062	chr6:33202062:C:A	3.97036e-40	-2.28253	-0.523322	1.08946e-29	0.280447	-0.255338
33202118	chr6:33202118:C:G	1.64372e-40	-2.76502	-0.922728	3.98333e-31	-2.02127	-1.26235
33203517	chr6:33203517:C:T	1.92198e-39	-1.29021e-09	-1.22877	3.67014e-29	-1.29021e-09	1.23966
33203872	chr6:33203872:G:A	2.43763e-39	-1.29021e-09	-0.991099	4.06296e-30	-1.29021e-09	-0.961243
33204211	chr6:33204211:G:A	2.9918e-39	-1.29021e-09	-0.786252	4.99661e-30	-1.29021e-09	-0.754395
33204529	chr6:33204529:G:T	1.84955e-40	-2.73879	-0.830978	4.46531e-30	-0.300161	-0.566657
33204665	chr6:33204665:C:T	3.34613e-40	-2.74069	-0.236218	3.48721e-31	-2.76185	-0.654785
33204960	chr6:33204960:C:T	8.61995e-40	-1.29021e-09	-2.03063	1.52663e-30	-1.29021e-09	-1.94009
33205128	chr6:33205128:T:C	2.26539e-40	-2.57683	-0.790131	5.65904e-31	-2.77332	-0.159164
33205155	chr6:33205155:G:A	1.84326e-40	-2.71546	-0.857715	8.49968e-31	-2.28113	-0.244579
33205600	chr6:33205600:G:A	4.30971e-40	-2.72384	-1.42404e-09	6.65652e-31	-2.77014	-1.42404e-09
33205680	chr6:33205680:C:T	9.10498e-40	-1.29021e-09	-1.97589	2.06108e-30	-1.29021e-09	-1.63993
33205830	chr6:33205830:A:G	2.82196e-39	-1.29021e-09	-0.844694	4.30068e-30	-1.29021e-09	-0.904382
33206065	chr6:33206065:G:A	6.29512e-41	-2.65043	-1.9971	7.7359e-30	0.915598	-1.23288
33206221	chr6:33206221:G:A	6.15856e-41	-2.77147	-1.89799	8.17204e-31	-1.11145	-1.45357
33207006	chr6:33207006:A:G	9.66828e-41	-2.62085	-1.5976	9.50799e-30	0.336311	-0.447333
33207053	chr6:33207053:A:G	4.88919e-40	-1.47249	-1.12519	1.83207e-31	-2.31064	-1.74966
33207798	chr6:33207798:C:T	7.3286e-41	-2.66729	-1.82822	1.13006e-29	0.747759	-0.686063
33208415	chr6:33208415:T:G	2.2784e-40	-2.74096	-0.620277	2.45782e-31	-2.76183	-1.00463
33208972	chr6:33208972:C:T	5.68847e-41	-2.74317	-2.00569	8.96736e-32	-2.74992	-2.02482
33209160	chr6:33209160:T:C	2.14633e-40	-2.73845	-0.682504	2.33367e-31	-2.76333	-1.05497
33209181	chr6:33209181:C:T	1.55894e-40	-2.59717	-1.14354	2.52757e-29	0.420832	0.445857
33210233	chr6:33210233:G:T	8.06689e-41	-2.63783	-1.7617	1.63555e-29	0.9634	-0.531991
33210601	chr6:33210601:C:G	1.51191e-39	-1.29021e-09	-1.46875	1.66184e-30	-1.29021e-09	-1.85523
33211599	chr6:33211599:T:G	2.04512e-40	-2.68707	-0.782185	2.20387e-31	-2.77359	-1.10194
33211667	chr6:33211667:C:T	8.44985e-40	-2.05056	-1.42404e-09	6.71191e-31	-2.76186	-1.42404e-09
33211849	chr6:33211849:C:T	5.76201e-39	-1.29021e-09	-0.13084	5.63182e-30	-1.29021e-09	-0.634722
33212071	chr6:33212071:A:G	1.02225e-39	0.139717	-1.99984	2.58759e-31	-1.83668	-1.87833
33212432	chr6:33212432:A:C	1.82437e-40	-2.14362	-1.43986	9.06218e-32	-2.74617	-2.01805
33212700	chr6:33212700:T:A	2.23487e-39	-1.29021e-09	-1.07794	2.02856e-30	-1.29021e-09	-1.65583
33212878	chr6:33212878:T:C	5.84937e-39	1.90964	-2.02543	6.26927e-31	-0.961569	-1.86851
33213220	chr6:33213220:G:GCA	5.68947e-41	-2.77334	-1.97534	9.74102e-32	-2.68422	-2.00776
33213544	chr6:33213544:T:C	2.11423e-40	-2.74033	-0.69569	5.28068e-30	-0.256785	-0.442316
33213826	chr6:33213826:C:A	1.56178e-39	-1.43239	-0.00391377	2.4069e-30	-2.62733	1.14251
33214220	chr6:33214220:T:C	4.79598e-40	-1.92607	-0.690859	6.77267e-31	-2.68227	-0.0705761
33214740	chr6:33214740:C:T	2.62875e-39	-1.29021e-09	-0.915617	4.00026e-30	-1.29021e-09	-0.976797
33215093	chr6:33215093:G:A	2.77304e-40	-2.68159	-0.483179	9.84587e-30	0.0857961	-0.1619
33215118	chr6:33215118:A:C	4.10733e-39	-0.469354	-1.42404e-09	6.76633e-31	-2.75378	-1.42404e-09
33215415	chr6:33215415:G:A	4.28645e-39	-1.29021e-09	-0.426667	5.08377e-30	-1.29021e-09	-0.737103
33215424	chr6:33215424:G:A	9.19857e-39	1.89792	-1.56099	9.02735e-31	-1.11089	-1.35459
33215471	chr6:33215471:T:A	2.34971e-39	0.3298	-1.35763	2.79372e-31	-1.7742	-1.86417
33215514	chr6:33215514:C:T	3.01636e-40	-2.71153	-0.369134	9.45403e-30	-0.0904458	-0.0262684
33215589	chr6:33215589:C:T	6.1774e-40	-2.36381	-1.42404e-09	4.23536e-30	-0.919688	-1.42404e-09
33215953	chr6:33215953:T:C	7.25004e-41	-2.68347	-1.82282	1.44196e-31	-2.72111	-1.57863
33215986	chr6:33215986:G:A	5.8309e-41	-2.72269	-2.00144	8.94758e-32	-2.7699	-2.00704
33216047	chr6:33216047:T:C	1.98545e-39	-1.29021e-09	-1.19628	3.66445e-30	-1.29021e-09	-1.06448
33216225	chr6:33216225:C:T	1.21295e-39	-1.29021e-09	-1.68907	1.64248e-30	-1.29021e-09	-1.86695
33216404	chr6:33216404:C:T	3.06583e-40	-2.74426	-0.320129	8.20258e-30	-0.283095	0.024388
33217117	chr6:33217117:T:C	1.41251e-40	-2.71143	-1.12791	5.95526e-31	-1.47049	-1.41097
33217801	chr6:33217801:C:T	3.02305e-40	-2.71084	-0.367611	9.59095e-30	-0.077588	-0.0247476
33217860	chr6:33217860:G:A	4.16922e-40	-2.75698	-1.42404e-09	8.79999e-31	-2.49099	-1.42404e-09
33219212	chr6:33219212:G:A	4.01439e-39	-1.29021e-09	-0.49224	4.21311e-30	-1.29021e-09	-0.924955
33219326	chr6:33219326:G:T	5.94319e-41	-2.7695	-1.93555	1.06363e-31	-2.62815	-1.97591
33219578	chr6:33219578:C:T	6.10104e-41	-2.69465	-1.98419	1.34691e-30	-0.714004	-1.35134
33219911	chr6:33219911:T:C	1.56248e-39	0.59195	-2.0278	1.02262e-31	-2.73865	-1.90473
33220446	chr6:33220446:G:T	7.86773e-40	-2.12194	-1.42404e-09	1.0458e-30	-2.31837	-1.42404e-09
33220606	chr6:33220606:G:C	1.20185e-39	-1.29021e-09	-1.69826	1.47872e-30	-1.29021e-09	-1.97198
33220718	chr6:33220718:G:A	1.01542e-40	-2.14327	-2.02614	7.00259e-30	1.33912	-1.75599
33222513	chr6:33222513:G:A	6.14125e-41	-2.77357	-1.8987	1.0432e-31	-2.67546	-1.94798
33222595	chr6:33222595:T:C	6.19512e-41	-2.76897	-1.89456	1.09857e-31	-2.62703	-1.9447
33223561	chr6:33223561:A:AC	1.47563e-39	-0.00901362	-1.48403	2.12672e-31	-1.98567	-1.9255
33223672	chr6:33223672:G:A	6.14967e-41	-2.76889	-1.90201	1.09259e-31	-2.62654	-1.95065
33224007	chr6:33224007:T:C	9.35946e-41	-2.27355	-1.97736	4.3675e-31	-1.32112	-1.87043
33224510	chr6:33224510:C:A	6.07907e-41	-2.76893	-1.91352	1.08245e-31	-2.62678	-1.95973
33224636	chr6:33224636:C:T	4.20747e-40	-2.74785	-1.42404e-09	1.27896e-30	-2.11711	-1.42404e-09
33224885	chr6:33224885:G:A	9.35298e-41	-2.77016	-1.48144	7.10493e-30	-0.158653	-0.243714
33225090	chr6:33225090:A:C	6.15249e-41	-2.65052	-2.01992	8.30247e-31	-0.789784	-1.7594
33225718	chr6:33225718:T:G	2.10686e-39	-1.29021e-09	-1.13693	1.92722e-30	-1.29021e-09	-1.70707
33225803	chr6:33225803:C:T	8.92817e-40	-1.29021e-09	-1.9955	1.80813e-30	-1.29021e-09	-1.77086
33225861	chr6:33225861:C:T	9.62827e-40	0.0364757	-1.95648	2.13782e-31	-1.91117	-1.99478
33225924	chr6:33225924:G:C	8.19977e-41	-2.71591	-1.66728	2.00707e-31	-2.75052	-1.21854
33226084	chr6:33226084:G:A	6.24867e-41	-2.77199	-1.88293	1.08727e-31	-2.649	-1.93307
33226651	chr6:33226651:G:A	5.76129e-38	-1.29021e-09	2.17162	1.75433e-29	-1.29021e-09	0.501519
33226700	chr6:33226700:G:A	1.05009e-40	-2.15352	-1.98232	3.38823e-31	-1.54336	-1.90208
33226760	chr6:33226760:G:A	5.15843e-40	-2.54408	-1.42404e-09	1.29977e-29	0.201616	-1.42404e-09
33227377	chr6:33227377:A:G	6.84144e-41	-2.697	-1.8673	2.20026e-31	-2.36725	-1.50991
33227410	chr6:33227410:T:A	1.46039e-39	-1.29021e-09	-1.50342	2.03936e-30	-1.29021e-09	-1.65052
33227908	chr6:33227908:G:A	6.59982e-39	0.00491559	-1.42404e-09	1.52973e-30	-1.93807	-1.42404e-09
33228146	chr6:33228146:G:C	6.22423e-41	-2.77357	-1.88528	1.06181e-31	-2.6698	-1.93596
33228228	chr6:33228228:G:A	7.82584e-41	-2.70127	-1.7286	1.96567e-31	-2.76266	-1.22725
33228345	chr6:33228345:C:T	2.48612e-39	-0.971404	-1.42404e-09	8.17986e-31	-2.56407	-1.42404e-09
33228502	chr6:33228502:C:T	3.77842e-39	-1.29021e-09	-0.552821	3.99407e-30	-1.29021e-09	-0.978344
33228793	chr6:33228793:G:A	4.33709e-36	7.78603	-1.2932	2.35428e-28	0.733675	2.36457
33228893	chr6:33228893:C:T	6.31774e-41	-2.76813	-1.87581	1.02232e-31	-2.713	-1.93067
33229206	chr6:33229206:C:T	2.12421e-39	-1.29021e-09	-1.12873	2.15809e-30	-1.29021e-09	-1.59393
33229597	chr6:33229597:AT:A	1.72419e-38	-1.29021e-09	0.965218	1.74659e-29	-1.29021e-09	0.497094
33229838	chr6:33229838:G:A	1.17358e-39	-1.29021e-09	-1.72207	1.49173e-30	-1.29021e-09	-1.96322
33229957	chr6:33229957:T:C	1.88029e-39	-1.29021e-09	-1.2507	3.22186e-30	-1.29021e-09	-1.1932
33230006	chr6:33230006:G:T	8.97392e-40	-1.29021e-09	-1.99039	1.40814e-30	-1.29021e-09	-2.02089
33230007	chr6:33230007:C:A	2.3178e-39	-1.29021e-09	-1.04151	2.84762e-30	-1.29021e-09	-1.31667
33230066	chr6:33230066:T:TA	2.69103e-39	-1.29021e-09	-0.892201	4.06832e-30	-1.29021e-09	-0.959926
33230483	chr6:33230483:G:A	1.44974e-39	-1.2471	-0.263643	1.38497e-30	-2.75843	0.720953
33230503	chr6:33230503:A:G	2.4068e-40	-2.75227	-0.55414	9.60667e-31	-2.77358	0.370292
33230518	chr6:33230518:G:A	8.81832e-40	-1.29021e-09	-2.00788	1.40182e-30	-1.29021e-09	-2.02539
33230545	chr6:33230545:G:A	7.44765e-40	-2.17681	-1.42404e-09	8.12246e-30	-0.268522	-1.42404e-09
33230556	chr6:33230556:A:G	3.70921e-39	-0.571308	-1.42404e-09	3.02975e-30	-1.25468	-1.42404e-09
33230815	chr6:33230815:T:C	8.32655e-41	-2.58418	-1.78366	1.21515e-31	-2.73999	-1.73088
33230982	chr6:33230982:T:A	1.47201e-39	-1.29021e-09	-1.49549	2.62816e-30	-1.29021e-09	-1.39687
33230994	chr6:33230994:A:G	6.03318e-39	1.90116	-1.98601	2.63234e-31	-1.82018	-1.87769
33231192	chr6:33231192:C:T	5.07793e-40	-2.55981	-1.42404e-09	2.72664e-30	-1.36009	-1.42404e-09
33231394	chr6:33231394:T:C	2.50999e-38	-1.29021e-09	1.34074	1.71071e-29	-1.29021e-09	0.476339
33232874	chr6:33232874:T:C	4.14522e-40	-2.76276	-1.42404e-09	1.06142e-30	-2.30355	-1.42404e-09
33232890	chr6:33232890:T:G	1.12466e-39	-1.29021e-09	-1.76464	1.06192e-29	-1.29021e-09	-0.000491284
33233112	chr6:33233112:G:C	1.20224e-39	-1.69794	-1.42404e-09	6.95389e-31	-2.72644	-1.42404e-09
33233142	chr6:33233142:G:A	1.07343e-39	-1.29021e-09	-1.81126	9.11277e-30	-1.29021e-09	-0.153479
33233345	chr6:33233345:C:T	4.15388e-39	-1.29021e-09	-0.458084	6.29319e-29	-1.29021e-09	1.7789
33233360	chr6:33233360:C:T	4.17375e-39	-1.29021e-09	-0.453311	7.1848e-29	-1.29021e-09	1.9114
33233821	chr6:33233821:G:A	6.52771e-41	-2.63973	-1.97151	1.13578e-31	-2.74866	-1.78976
33234487	chr6:33234487:G:A	5.00935e-40	-2.57341	-1.42404e-09	9.6706e-31	-2.39665	-1.42404e-09
33234536	chr6:33234536:T:C	1.06632e-39	-1.29021e-09	-1.81791	8.93191e-30	-1.29021e-09	-0.173526
33234839	chr6:33234839:A:T	3.59966e-39	-1.29021e-09	-0.601287	4.18219e-30	-1.29021e-09	-0.932321
33234850	chr6:33234850:G:A	6.77682e-41	-2.55511	-2.01868	9.90728e-32	-2.76985	-1.9052
33234863	chr6:33234863:C:T	1.57105e-40	-2.10407	-1.6289	1.13295e-29	0.190247	-0.12599
33234959	chr6:33234959:G:A	4.21195e-39	-1.29021e-09	-0.444201	7.27566e-29	-1.29021e-09	1.92396
33234979	chr6:33234979:T:C	3.202e-39	1.12213	-1.84048	9.34326e-31	-0.766258	-1.66483
33235561	chr6:33235561:A:G	4.95836e-40	-1.70714	-0.876495	4.3954e-30	0.660421	-1.54302
33235631	chr6:33235631:C:T	6.37392e-41	-2.6164	-2.01868	1.0032e-31	-2.75734	-1.9052
33235911	chr6:33235911:G:A	1.08192e-40	-2.07663	-2.02934	2.7686e-30	0.279746	-1.62456
33236178	chr6:33236178:A:G	3.00358e-39	-1.29021e-09	-0.782321	1.49407e-29	-1.29021e-09	0.340932
33236375	chr6:33236375:A:G	5.43075e-40	-2.49263	-1.42404e-09	4.19812e-30	-0.928519	-1.42404e-09
33236462	chr6:33236462:A:C	4.51202e-39	-1.29021e-09	-0.37538	7.33782e-29	-1.29021e-09	1.93247
33236691	chr6:33236691:A:C	1.38264e-39	-1.29021e-09	-1.55813	1.58328e-30	-1.29021e-09	-1.90366
33236772	chr6:33236772:A:G	8.92382e-41	-2.67926	-1.61931	3.55382e-31	-2.03663	-1.36108
33236965	chr6:33236965:G:C	4.05393e-40	-2.17701	-0.60801	4.02433e-29	0.0109728	1.32081
33237426	chr6:33237426:G:A	4.36874e-39	-1.29021e-09	-0.407651	7.02599e-29	-1.29021e-09	1.88905
33237454	chr6:33237454:C:G	3.88272e-39	-1.29021e-09	-0.525589	4.4679e-30	-1.29021e-09	-0.866237
33237860	chr6:33237860:A:T	3.57705e-39	1.2745	-1.88209	9.84294e-31	-0.656519	-1.72247
33238435	chr6:33238435:C:T	4.00922e-38	2.14457	-0.335517	8.73245e-30	1.08039	-1.2765
33239062	chr6:33239062:A:G	3.856e-39	-1.29021e-09	-0.532495	4.49949e-30	-1.29021e-09	-0.859191
33241533	chr6:33241533:A:G	4.58037e-39	-1.7497	1.38935	5.39574e-29	0.690271	0.934768
33241796	chr6:33241796:A:G	1.95714e-38	1.02084	0.0710998	1.34409e-30	-2.03574	-0.0316934
33241981	chr6:33241981:G:A	1.84944e-39	-1.26725	-1.42404e-09	7.53443e-31	-2.64626	-1.42404e-09
33242450	chr6:33242450:G:A	1.24565e-39	-1.29021e-09	-1.66247	1.50301e-30	-1.29021e-09	-1.95568
33243298	chr6:33243298:C:T	9.75315e-41	-2.69049	-1.51922	3.41902e-31	-2.5535	-0.882884
33243858	chr6:33243858:T:C	9.87969e-40	-1.89423	-1.42404e-09	7.68616e-30	-0.323734	-1.42404e-09
33244009	chr6:33244009:C:T	6.9319e-40	-2.24858	-1.42404e-09	3.72943e-30	-1.0469	-1.42404e-09
33244013	chr6:33244013:G:C	3.88635e-39	1.17959	-1.70424	1.52397e-31	-2.51128	-1.73314
33244059	chr6:33244059:C:T	2.70831e-40	-1.71297	-1.47541	9.91681e-31	-1.54321	-0.828298
33244669	chr6:33244669:G:A	3.24784e-39	0.836629	-1.54077	1.61088e-31	-2.60193	-1.58704
33244748	chr6:33244748:C:T	2.46606e-39	-1.29021e-09	-0.979504	2.10338e-30	-1.29021e-09	-1.61961
33245084	chr6:33245084:A:G	8.6423e-40	-1.29021e-09	-2.02804	1.41894e-30	-1.29021e-09	-2.01324
33245243	chr6:33245243:C:T	1.32014e-39	-1.29021e-09	-1.60439	1.6092e-29	-1.29021e-09	0.415165
33245410	chr6:33245410:C:T	3.12935e-38	-1.29021e-09	1.56129	1.88201e-29	-1.29021e-09	0.57177
33245763	chr6:33245763:G:A	9.70109e-40	-1.91247	-1.42404e-09	8.34219e-30	-0.241829	-1.42404e-09
33245978	chr6:33245978:T:C	2.80039e-39	-1.29021e-09	-0.852368	3.78073e-29	-1.29021e-09	1.26935
33246936	chr6:33246936:G:A	1.22929e-39	-1.29021e-09	-1.67569	1.34058e-29	-1.29021e-09	0.23253
33247080	chr6:33247080:G:C	1.02091e-39	-1.86143	-1.42404e-09	1.71209e-29	0.477147	-1.42404e-09
33247085	chr6:33247085:G:A	4.39418e-39	1.62284	-2.02468	7.84565e-30	1.53596	-1.83916
33247088	chr6:33247088:C:A	4.74889e-39	-1.29021e-09	-0.324215	5.28693e-30	-1.29021e-09	-0.697918
33247503	chr6:33247503:G:T	3.43047e-39	1.06671	-1.71614	1.46604e-31	-2.54112	-1.74205
33247841	chr6:33247841:G:A	6.62123e-40	-2.29443	-1.42404e-09	3.35576e-30	-1.15248	-1.42404e-09
33248125	chr6:33248125:G:A	8.06153e-41	-2.39259	-2.0076	1.4002e-30	-0.0331382	-1.9934
33248127	chr6:33248127:G:A	4.73183e-39	1.70263	-2.03045	8.02913e-30	1.61061	-1.89069
33248651	chr6:33248651:G:T	1.0268e-39	-1.85567	-1.42404e-09	9.1735e-30	-0.146836	-1.42404e-09
33249224	chr6:33249224:A:G	5.41664e-41	-2.76785	-2.02997	1.15283e-31	-2.76751	-1.75601
33250251	chr6:33250251:G:A	9.76938e-41	-2.70715	-1.50089	3.4061e-31	-2.58177	-0.858403
33250387	chr6:33250387:C:T	7.12225e-40	-2.22149	-1.42404e-09	3.91193e-30	-0.999124	-1.42404e-09
33250403	chr6:33250403:T:C	1.33244e-38	1.637	-0.929533	2.11761e-31	-2.39485	-1.5206
33250812	chr6:33250812:C:T	5.69822e-41	-2.76381	-1.98334	1.33185e-31	-2.57504	-1.80414
33251091	chr6:33251091:C:G	4.19074e-39	1.29119	-1.74043	1.51611e-31	-2.4816	-1.76799
33251387	chr6:33251387:T:G	9.67523e-41	-2.71312	-1.5046	3.35042e-31	-2.59179	-0.864869
33252106	chr6:33252106:G:A	9.44349e-41	-2.71292	-1.52905	3.22733e-31	-2.59169	-0.902398
33252310	chr6:33252310:C:T	4.70095e-40	-2.63695	-1.42404e-09	3.40301e-30	-1.13849	-1.42404e-09
33252528	chr6:33252528:G:T	5.70329e-41	-2.74137	-2.00488	1.18923e-31	-2.63853	-1.85391
33252583	chr6:33252583:C:T	1.81721e-38	1.01776	-1.42404e-09	7.9493e-31	-2.59266	-1.42404e-09
33253016	chr6:33253016:T:C	1.26258e-39	-1.29021e-09	-1.64897	1.45931e-29	-1.29021e-09	0.317392
33253415	chr6:33253415:G:A	2.57216e-40	-1.61263	-1.62734	3.02027e-31	-2.51013	-1.05026
33253614	chr6:33253614:G:C	9.52098e-41	-2.69025	-1.54355	3.28124e-31	-2.5537	-0.923817
33253981	chr6:33253981:CATA:C	9.96786e-40	-1.29021e-09	-1.88535	3.99661e-30	-1.29021e-09	-0.977708
33254198	chr6:33254198:C:T	2.95796e-38	-1.29021e-09	1.50496	1.87964e-29	-1.29021e-09	0.57051
33254386	chr6:33254386:G:T	4.42886e-39	1.3341	-1.72808	1.55121e-31	-2.47061	-1.7561
33254601	chr6:33254601:T:C	9.54121e-41	-2.70263	-1.52905	3.28444e-31	-2.57415	-0.902398
33254714	chr6:33254714:C:G	1.10396e-39	-1.29021e-09	-1.78323	5.3732e-30	-1.29021e-09	-0.681732
33254864	chr6:33254864:TG:T	3.61529e-39	1.3704	-1.96735	5.23034e-30	1.0605	-1.76918
33254951	chr6:33254951:G:A	1.2104e-39	-1.29021e-09	-1.69117	2.14108e-30	-1.29021e-09	-1.60185
33255392	chr6:33255392:A:C	1.07198e-39	-1.29021e-09	-1.81262	1.39798e-30	-1.29021e-09	-2.02813
33255411	chr6:33255411:G:A	7.50943e-40	-2.16855	-1.42404e-09	2.45295e-29	0.836721	-1.42404e-09
33255648	chr6:33255648:C:T	2.46721e-38	3.22092	-1.89737	1.63305e-31	-2.14648	-2.02882
33255649	chr6:33255649:G:A	1.11134e-38	1.72466	-1.19863	8.72371e-30	1.59601	-1.79312
33255685	chr6:33255685:G:A	2.8984e-39	1.01648	-1.83445	1.37931e-31	-2.51428	-1.82987
33255882	chr6:33255882:T:G	5.33911e-39	1.82122	-2.02829	8.71235e-30	1.69629	-1.89471
33256202	chr6:33256202:C:A	1.86098e-40	-2.03288	-1.53073	6.85819e-31	-1.82408	-0.916222
33257041	chr6:33257041:A:AT	1.21188e-39	-1.29021e-09	-1.68996	3.31633e-30	-1.29021e-09	-1.1643
33257078	chr6:33257078:G:A	2.75637e-39	-1.29021e-09	-0.868212	3.64546e-29	-1.29021e-09	1.23291
33257545	chr6:33257545:C:T	5.17178e-39	1.78974	-2.02865	8.62557e-30	1.65857	-1.86699
33257625	chr6:33257625:C:A	9.17403e-40	-1.29021e-09	-1.96834	1.50889e-30	-1.29021e-09	-1.95178
33257742	chr6:33257742:T:C	2.86338e-38	-1.29021e-09	1.47246	1.82744e-29	-1.29021e-09	0.542344
33257919	chr6:33257919:G:C	1.89526e-40	-2.03608	-1.50928	7.05084e-31	-1.82778	-0.884813
33258517	chr6:33258517:G:A	1.33946e-39	-1.29021e-09	-1.58986	1.67363e-29	-1.29021e-09	0.454426
33258597	chr6:33258597:T:C	1.86225e-40	-2.03014	-1.53278	6.85797e-31	-1.82091	-0.919423
33258819	chr6:33258819:C:T	1.24395e-39	-1.29021e-09	-1.66383	1.42329e-30	-1.29021e-09	-2.01018
33259009	chr6:33259009:A:C	2.31535e-40	-1.72097	-1.62418	2.88587e-31	-2.5605	-1.04541
33259422	chr6:33259422:C:A	1.39073e-39	-1.29021e-09	-1.5523	4.55875e-30	-1.29021e-09	-0.846107
33259429	chr6:33259429:A:AT	5.74413e-39	1.88989	-2.02383	1.00533e-29	1.77961	-1.83487
33260248	chr6:33260248:T:G	1.80845e-40	-2.06308	-1.52916	6.63964e-31	-1.85841	-0.914269
33260732	chr6:33260732:A:G	1.78244e-40	-2.04798	-1.55875	6.26541e-31	-1.84606	-0.984633
33261187	chr6:33261187:G:C	1.2474e-39	-1.29021e-09	-1.66106	1.42359e-30	-1.29021e-09	-2.00997
33261273	chr6:33261273:C:A	1.286e-40	-2.46249	-1.47069	1.01995e-30	-2.70563	0.36223
33261891	chr6:33261891:T:C	1.02946e-39	-1.29021e-09	-1.85309	2.52824e-30	-1.29021e-09	-1.43563
33262194	chr6:33262194:T:C	3.21767e-39	1.2725	-1.98597	4.49291e-30	0.952789	-1.81344
33263090	chr6:33263090:T:A	1.03336e-39	-1.84931	-1.42404e-09	2.02276e-29	0.643892	-1.42404e-09
33263630	chr6:33263630:T:C	1.1847e-39	-1.29021e-09	-1.71264	1.41139e-30	-1.29021e-09	-2.01858
33263641	chr6:33263641:G:A	1.48468e-39	-1.29021e-09	-1.48692	4.88542e-30	-1.29021e-09	-0.7769
33264248	chr6:33264248:C:T	8.90886e-40	-0.0132453	-1.98442	9.72711e-32	-2.66578	-2.02763
33264278	chr6:33264278:G:A	1.5679e-38	1.73907	-0.868871	1.76693e-29	1.28323	-0.774558
33264607	chr6:33264607:G:C	6.97209e-40	-2.2428	-1.42404e-09	3.77034e-30	-1.03599	-1.42404e-09
33264653	chr6:33264653:C:T	1.19647e-40	-2.29724	-1.70809	1.76177e-31	-2.58791	-1.51151
33264744	chr6:33264744:C:T	5.48994e-39	1.84975	-2.02896	9.148e-30	1.72025	-1.86987
33264910	chr6:33264910:T:A	2.10133e-38	-1.29021e-09	1.16303	1.46209e-29	-1.29021e-09	0.319298
33265023	chr6:33265023:C:T	2.07445e-40	-1.89757	-1.55744	7.62009e-31	-1.65656	-0.978392
33265121	chr6:33265121:G:A	8.75414e-40	-1.29021e-09	-2.01519	1.8337e-30	-1.29021e-09	-1.75682
33265259	chr6:33265259:A:G	4.94656e-39	-1.29021e-09	-0.283435	5.55591e-30	-1.29021e-09	-0.648293
33265275	chr6:33265275:C:T	1.18442e-39	-1.29021e-09	-1.71287	1.41131e-30	-1.29021e-09	-2.01864
33265612	chr6:33265612:C:T	1.26976e-40	-2.10546	-1.84042	3.54199e-30	0.583735	-1.6822
33265672	chr6:33265672:A:G	1.84649e-40	-2.05229	-1.51913	6.61077e-31	-1.85089	-0.926146
33265852	chr6:33265852:CTG:C	1.34937e-38	1.7984	-1.07831	1.00442e-29	1.67068	-1.72685
33265877	chr6:33265877:T:G	1.15394e-39	-1.29021e-09	-1.73894	3.00368e-30	-1.29021e-09	-1.26332
33266257	chr6:33266257:G:A	8.78299e-40	-1.29021e-09	-2.01189	1.4313e-30	-1.29021e-09	-2.00457
33266258	chr6:33266258:C:A	8.72631e-40	-1.29021e-09	-2.01837	1.41982e-30	-1.29021e-09	-2.01263
33266533	chr6:33266533:T:C	1.79543e-40	-2.0255	-1.57397	6.27279e-31	-1.82069	-1.00883
33267807	chr6:33267807:G:A	1.78498e-40	-2.0716	-1.5337	6.35155e-31	-1.871	-0.946046
33267978	chr6:33267978:G:A	3.61471e-39	1.39891	-1.99603	5.00783e-30	1.08262	-1.83477
33268015	chr6:33268015:T:C	8.73753e-40	-1.29021e-09	-2.01708	1.39447e-30	-1.29021e-09	-2.03064
33268398	chr6:33268398:C:T	1.85629e-40	-2.02712	-1.53901	6.61471e-31	-1.82247	-0.953976
33268720	chr6:33268720:A:G	1.85284e-40	-2.02548	-1.54251	6.58905e-31	-1.82087	-0.959457
33268737	chr6:33268737:CCT:C	2.05235e-40	-2.32425	-1.14148	2.50919e-31	-2.59056	-1.15523
33268935	chr6:33268935:C:T	5.90373e-39	-1.29021e-09	-0.106541	3.92347e-30	-1.29021e-09	-0.996178
33269508	chr6:33269508:G:A	4.22163e-39	-1.29021e-09	-0.441906	4.78526e-30	-1.29021e-09	-0.797615
33269579	chr6:33269579:G:A	4.84498e-40	-2.60677	-1.42404e-09	1.90293e-30	-1.71976	-1.42404e-09
33269580	chr6:33269580:G:C	4.85834e-40	-2.60401	-1.42404e-09	1.91601e-30	-1.71291	-1.42404e-09
33269655	chr6:33269655:G:C	1.70882e-40	-2.0813	-1.56761	5.96792e-31	-1.88274	-0.996597
33270281	chr6:33270281:C:T	1.20083e-39	-1.29021e-09	-1.69911	3.26489e-30	-1.29021e-09	-1.17993
33270473	chr6:33270473:G:A	1.95216e-40	-1.98247	-1.5333	7.01485e-31	-1.77198	-0.945733
33270627	chr6:33270627:A:C	1.97021e-40	-2.0807	-1.42587	8.87777e-30	0.329364	-0.50897
33270795	chr6:33270795:C:CA	1.68216e-38	2.79272	-1.85218	1.3607e-31	-2.33424	-2.0235
33271047	chr6:33271047:A:G	3.83081e-39	1.23894	-1.77799	1.4386e-31	-2.49679	-1.80528
33271115	chr6:33271115:T:C	1.76189e-40	-2.09596	-1.52236	5.5574e-31	-2.02157	-0.929038
33271185	chr6:33271185:A:T	3.84394e-39	1.20937	-1.745	1.4734e-31	-2.50441	-1.77376
33271218	chr6:33271218:A:T	1.68892e-40	-2.09454	-1.56609	5.21089e-31	-2.02101	-0.993982
33271646	chr6:33271646:C:G	1.65991e-40	-2.08119	-1.59676	5.0336e-31	-2.01011	-1.03949
33272092	chr6:33272092:C:T	6.41564e-41	-2.77349	-1.85507	1.46788e-30	-0.274382	-1.70496
33272128	chr6:33272128:A:G	4.25807e-39	1.30961	-1.74292	1.5148e-31	-2.47866	-1.7718
33272207	chr6:33272207:C:T	1.67043e-40	-2.09795	-1.57368	5.10437e-31	-2.0277	-1.00794
33272339	chr6:33272339:T:G	1.28348e-39	-1.29021e-09	-1.63255	1.51286e-29	-1.29021e-09	0.353433
33272729	chr6:33272729:A:G	1.43913e-38	1.67173	-0.887235	2.19598e-31	-2.38621	-1.49291
33272804	chr6:33272804:C:T	1.74196e-40	-2.07044	-1.55926	5.38213e-31	-1.99891	-0.983745
33272922	chr6:33272922:G:T	4.06908e-39	1.27626	-1.75497	1.48386e-31	-2.48791	-1.78319
33272997	chr6:33272997:G:C	1.71742e-40	-2.08	-1.56389	5.29359e-31	-2.00878	-0.990464
33273221	chr6:33273221:TGA:T	1.3823e-40	-2.08226	-1.7787	3.85963e-31	-2.01115	-1.30402
33273299	chr6:33273299:C:A	5.72918e-39	1.8894	-2.02595	9.41756e-30	1.84829	-1.96887
33273643	chr6:33273643:G:A	4.43077e-40	-2.69614	-1.42404e-09	1.51074e-30	-1.95056	-1.42404e-09
33274715	chr6:33274715:C:G	2.1799e-38	1.19974	-1.42404e-09	8.73409e-31	-2.49851	-1.42404e-09
33275048	chr6:33275048:C:A	3.07207e-39	1.22164	-1.98141	1.25744e-31	-2.49628	-1.94038
33275103	chr6:33275103:A:C	1.42958e-40	-2.05504	-1.77229	4.01174e-31	-1.98358	-1.29293
33275104	chr6:33275104:A:G	2.26425e-40	-1.72499	-1.64248	2.5828e-31	-2.62028	-1.09659
33275411	chr6:33275411:T:C	1.32593e-40	-2.12081	-1.78179	3.73076e-31	-2.05097	-1.29815
33275480	chr6:33275480:A:T	1.37082e-40	-2.12756	-1.74174	3.91282e-31	-2.05975	-1.24173
33275677	chr6:33275677:C:G	4.31252e-40	-2.72319	-1.42404e-09	1.37222e-30	-2.04673	-1.42404e-09
33276106	chr6:33276106:A:AG	1.1616e-40	-2.00688	-2.02803	3.21702e-31	-2.00836	-1.48893
33276543	chr6:33276543:A:G	2.64926e-39	-1.29021e-09	-0.907847	1.22895e-28	-1.29021e-09	2.44817
33276939	chr6:33276939:G:C	3.63571e-39	0.757453	-1.34877	6.35637e-31	-2.66293	-0.153355
33277006	chr6:33277006:CAG:C	1.01374e-39	-1.29021e-09	-1.86848	1.55313e-30	-1.29021e-09	-1.92288
33277029	chr6:33277029:T:C	1.4057e-39	-1.29021e-09	-1.54159	1.60048e-30	-1.29021e-09	-1.89285
33277033	chr6:33277033:A:C	9.31977e-40	-1.29021e-09	-1.95257	1.47021e-30	-1.29021e-09	-1.97775
33277037	chr6:33277037:C:T	1.71557e-38	-1.29021e-09	0.960207	1.83879e-29	-1.29021e-09	0.548537
33277428	chr6:33277428:C:G	6.31257e-38	-1.29021e-09	2.263	5.51135e-29	-1.29021e-09	1.64624
33278091	chr6:33278091:T:A	1.82492e-39	-1.28059	-1.42404e-09	7.484e-31	-2.65297	-1.42404e-09
33278484	chr6:33278484:G:A	8.7506e-40	-1.29021e-09	-2.01559	1.40276e-30	-1.29021e-09	-2.02472
33278741	chr6:33278741:G:A	1.15519e-39	0.24608	-1.98394	9.5781e-32	-2.69252	-2.01633
33279908	chr6:33279908:T:C	2.67451e-39	-1.29021e-09	-0.898358	4.17602e-30	-1.29021e-09	-0.933798
33280067	chr6:33280067:G:A	1.26868e-39	-1.29021e-09	-1.64415	1.45155e-29	-1.29021e-09	0.312065
33280206	chr6:33280206:G:A	1.14109e-40	-2.59998	-1.45274	5.26702e-31	-2.48341	-0.520871
33280397	chr6:33280397:G:A	7.03096e-41	-2.51065	-2.02632	1.08041e-30	-0.258283	-2.02753
33280637	chr6:33280637:T:G	1.17242e-39	-1.29021e-09	-1.72306	3.72888e-30	-1.29021e-09	-1.04705
33281159	chr6:33281159:A:T	1.57408e-39	-1.29021e-09	-1.42845	5.9556e-30	-1.29021e-09	-0.578824
33281319	chr6:33281319:G:A	8.5235e-41	-2.70546	-1.639	3.36859e-31	-2.61255	-0.838694
33281477	chr6:33281477:C:T	8.95513e-41	-2.72281	-1.57226	3.92044e-31	-2.58152	-0.718014
33281537	chr6:33281537:T:TAGC	8.91054e-41	-2.71705	-1.58301	3.81028e-31	-2.59175	-0.736285
33281944	chr6:33281944:G:A	2.78899e-39	-1.29021e-09	-0.856447	4.38722e-30	-1.29021e-09	-0.88446
33282341	chr6:33282341:G:GA	5.23129e-40	-2.69664	0.166586	2.61609e-30	-2.64677	1.2453
33282574	chr6:33282574:C:T	4.5718e-38	-1.29021e-09	1.94037	4.28608e-29	-1.29021e-09	1.3948
33282699	chr6:33282699:C:A	1.60807e-36	7.49664	-1.99597	4.88999e-29	3.28545	-1.75883
33282907	chr6:33282907:A:G	5.27776e-40	-2.66137	0.140158	2.45167e-30	-2.68368	1.21729
33282964	chr6:33282964:C:G	3.70261e-38	-1.29021e-09	1.7295	3.47946e-29	-1.29021e-09	1.18631
33283048	chr6:33283048:C:A	4.23077e-40	-2.67762	-0.0647022	2.73698e-30	-2.66013	1.30383
33283158	chr6:33283158:G:A	4.10053e-40	-2.7736	-1.42404e-09	7.81552e-31	-2.60963	-1.42404e-09
33283490	chr6:33283490:G:A	3.61856e-40	-2.69325	-0.205386	2.3154e-30	-2.64298	1.1194
33283548	chr6:33283548:T:C	1.19987e-39	-1.29021e-09	-1.69992	1.31525e-29	-1.29021e-09	0.213455
33283674	chr6:33283674:T:C	1.16449e-38	2.46629	-1.89354	3.25811e-31	-1.77224	-1.71236
33283999	chr6:33283999:T:C	5.94087e-40	-2.40286	-1.42404e-09	2.05016e-29	0.657346	-1.42404e-09
33284126	chr6:33284126:G:A	4.84484e-40	-2.6068	-1.42404e-09	7.54657e-31	-2.64465	-1.42404e-09
33284325	chr6:33284325:G:A	9.94418e-39	-1.29021e-09	0.414861	2.04245e-29	-1.29021e-09	0.653581
33284338	chr6:33284338:G:A	9.06362e-37	6.73543	-1.80812	2.03644e-29	2.65568	-2.00505
33284784	chr6:33284784:A:G	9.58491e-41	-2.47284	-1.75426	1.47707e-31	-2.30928	-1.9664
33284806	chr6:33284806:CA:C	2.7621e-40	-2.71221	-0.45651	1.47548e-30	-2.61895	0.644774
33284884	chr6:33284884:C:T	4.39367e-40	-2.32512	-0.379427	7.17898e-30	-1.76466	1.37266
33284907	chr6:33284907:A:G	1.76042e-39	-1.29021e-09	-1.31657	1.77643e-30	-1.29021e-09	-1.78855
33285546	chr6:33285546:G:A	1.36224e-38	-1.29021e-09	0.729589	1.62733e-29	-1.29021e-09	0.426371
33286034	chr6:33286034:G:A	5.75697e-41	-2.71505	-2.02183	1.13527e-31	-2.63866	-1.90021
33286055	chr6:33286055:C:T	1.76224e-39	-1.29021e-09	-1.31554	2.20422e-30	-1.29021e-09	-1.57278
33286072	chr6:33286072:C:T	1.29516e-39	-1.29021e-09	-1.62349	3.80472e-30	-1.29021e-09	-1.02691
33286888	chr6:33286888:A:G	4.4285e-38	3.70549	-1.79697	1.71109e-31	-2.11844	-2.01017
33287326	chr6:33287326:A:C	7.48742e-37	6.59807	-1.8618	1.80975e-29	2.55089	-2.01827
33288319	chr6:33288319:A:T	5.5358e-37	6.37311	-1.93883	1.51672e-29	2.38569	-2.02971
33288620	chr6:33288620:G:A	1.28932e-39	0.365385	-1.9934	1.03083e-31	-2.61456	-2.02082
33288694	chr6:33288694:T:C	9.79641e-39	2.29971	-1.89982	2.99134e-31	-1.8451	-1.72492
33288876	chr6:33288876:G:A	4.77935e-40	-2.62041	-1.42404e-09	1.10684e-29	0.0409423	-1.42404e-09
33289207	chr6:33289207:C:T	8.30507e-37	6.66623	-1.82632	1.91592e-29	2.59498	-2.00535
33289385	chr6:33289385:T:C	1.06464e-38	2.38292	-1.89982	3.10302e-31	-1.80844	-1.72492
33289491	chr6:33289491:T:G	1.16333e-39	-1.29021e-09	-1.73084	1.21474e-29	-1.29021e-09	0.133963
33290153	chr6:33290153:T:C	4.2641e-40	-2.73448	-1.42404e-09	1.32857e-30	-2.07905	-1.42404e-09
33290666	chr6:33290666:G:A	4.38913e-37	6.22397	-2.0218	2.54299e-29	2.89202	-2.01925
33290842	chr6:33290842:C:A	1.287e-39	-1.29021e-09	-1.62981	3.77717e-30	-1.29021e-09	-1.03418
33291849	chr6:33291849:C:G	5.38568e-39	-1.29021e-09	-0.198382	3.67581e-30	-1.29021e-09	-1.06138
33292409	chr6:33292409:CTTT:C	1.4126e-39	0.493964	-2.03066	1.04984e-31	-2.58646	-2.03065
33292438	chr6:33292438:C:T	8.23877e-40	-2.07586	-1.42404e-09	1.22897e-30	-2.15698	-1.42404e-09
33292576	chr6:33292576:A:G	4.94187e-40	-2.58697	-1.42404e-09	3.50948e-30	-1.10769	-1.42404e-09
33292845	chr6:33292845:A:G	6.93904e-39	-1.29021e-09	0.0550368	1.85989e-28	-1.29021e-09	2.86253
33293257	chr6:33293257:C:G	1.19379e-39	-1.29021e-09	-1.70499	1.40534e-30	-1.29021e-09	-2.02288
33293654	chr6:33293654:A:T	1.33814e-39	-1.29021e-09	-1.59084	1.40412e-30	-1.29021e-09	-2.02374
33293669	chr6:33293669:A:G	8.85748e-41	-2.68075	-1.62529	1.76833e-30	-1.81364	0.0205163
33293809	chr6:33293809:C:A	1.76383e-39	-1.29021e-09	-1.31464	6.29739e-30	-1.29021e-09	-0.52302
33293872	chr6:33293872:A:G	4.23413e-40	-2.74153	-1.42404e-09	1.28588e-30	-2.11171	-1.42404e-09
33294094	chr6:33294094:A:G	2.05797e-38	1.73868	-0.596501	1.76804e-28	3.88887	-1.07699
33294788	chr6:33294788:G:A	6.80126e-39	-1.29021e-09	0.0349814	1.8001e-28	-1.29021e-09	2.82986
33295851	chr6:33295851:C:A	4.12356e-40	-2.76799	-1.42404e-09	1.13342e-30	-2.23792	-1.42404e-09
33295887	chr6:33295887:G:A	9.7386e-38	-1.29021e-09	2.69656	7.37864e-29	-1.29021e-09	1.93802
33295997	chr6:33295997:G:C	4.13788e-40	-2.76453	-1.42404e-09	1.15614e-30	-2.21807	-1.42404e-09
33296338	chr6:33296338:A:C	4.64251e-40	-2.64946	-1.42404e-09	1.89692e-30	-1.72292	-1.42404e-09
33297068	chr6:33297068:G:A	5.67284e-39	-1.29021e-09	-0.146437	1.21434e-29	-1.29021e-09	0.133628
33297885	chr6:33297885:A:G	1.0717e-39	-1.29021e-09	-1.81288	9.55431e-30	-1.29021e-09	-0.106163
33298157	chr6:33298157:A:G	4.13277e-40	-2.76576	-1.42404e-09	1.1693e-30	-2.20675	-1.42404e-09
33298250	chr6:33298250:AG:A	7.13201e-40	-2.22012	-1.42404e-09	1.34923e-30	-2.06362	-1.42404e-09
33299237	chr6:33299237:A:G	1.2778e-39	-1.29021e-09	-1.63698	1.63949e-29	-1.29021e-09	0.433812
33299326	chr6:33299326:C:T	8.81911e-39	2.28504	-1.99025	8.9396e-32	-2.76617	-2.01167
33299744	chr6:33299744:C:T	1.37244e-39	-1.56554	-1.42404e-09	6.75362e-31	-2.75566	-1.42404e-09
33299895	chr6:33299895:A:G	1.7486e-36	7.4061	-1.82165	4.08228e-29	3.30847	-1.96239
33299938	chr6:33299938:A:G	6.88588e-41	-2.54265	-2.01518	1.26334e-31	-2.75724	-1.67474
33300131	chr6:33300131:G:A	4.2045e-40	-2.74856	-1.42404e-09	1.78282e-30	-1.78496	-1.42404e-09
33300359	chr6:33300359:T:C	1.29314e-39	-1.29021e-09	-1.62505	1.66335e-29	-1.29021e-09	0.448263
33300452	chr6:33300452:G:A	7.30224e-41	-2.63591	-1.86321	1.13287e-30	-1.66332	-0.575085
33301568	chr6:33301568:C:T	8.62015e-40	-1.29021e-09	-2.03061	1.95251e-30	-1.29021e-09	-1.69404
33301912	chr6:33301912:C:CTG	1.65626e-36	7.40257	-1.87237	3.91648e-29	3.29693	-1.99231
33301993	chr6:33301993:G:A	5.18846e-40	-2.53827	-1.42404e-09	3.43288e-30	-1.12975	-1.42404e-09
33302104	chr6:33302104:T:G	2.60709e-33	11.1014	1.79018	5.79079e-28	3.54081	0.457476
33302108	chr6:33302108:G:A	1.39058e-39	-1.29021e-09	-1.5524	2.00258e-29	-1.29021e-09	0.633865
33302616	chr6:33302616:C:T	5.73266e-39	-2.43482	2.29887	5.78442e-30	0.0529198	-0.660908
33302720	chr6:33302720:AC:A	7.19776e-41	-2.64143	-1.8721	1.09463e-30	-0.242257	-2.03048
33302903	chr6:33302903:A:G	4.47795e-37	6.05179	-1.82958	1.3848e-29	2.23456	-1.96957
33303559	chr6:33303559:C:A	6.45472e-41	-2.59224	-2.03024	1.12389e-31	-2.76804	-1.78091
33303717	chr6:33303717:T:C	1.26081e-39	-1.29021e-09	-1.65037	1.58665e-29	-1.29021e-09	0.401053
33303796	chr6:33303796:T:C	9.34997e-40	-1.29021e-09	-1.94934	3.10084e-30	-1.29021e-09	-1.23148
33304003	chr6:33304003:T:C	1.36558e-39	-1.29021e-09	-1.57055	1.69776e-30	-1.29021e-09	-1.83385
33304176	chr6:33304176:G:A	4.10278e-40	-2.77305	-1.42404e-09	2.13278e-30	-1.60573	-1.42404e-09
33304189	chr6:33304189:G:A	1.28599e-39	-1.29021e-09	-1.6306	2.19505e-29	-1.29021e-09	0.725635
33304535	chr6:33304535:C:T	8.7076e-40	-1.29021e-09	-2.02051	2.27337e-30	-1.29021e-09	-1.54189
33304699	chr6:33304699:C:T	1.50196e-39	-1.29021e-09	-1.47536	5.02164e-30	-1.29021e-09	-0.7494
33304764	chr6:33304764:A:T	3.02813e-36	8.11689	-1.98332	1.77499e-28	4.8112	-1.99539
33304849	chr6:33304849:C:T	4.54563e-39	1.26149	-1.62945	1.212e-31	-2.7637	-1.70978
33304935	chr6:33304935:C:A	8.35199e-37	6.17299	-1.32744	2.57908e-28	2.60973	0.579713
33305078	chr6:33305078:G:C	1.68924e-36	7.42443	-1.87452	4.01126e-29	3.32104	-1.99251
33305521	chr6:33305521:TACTC:T	4.25941e-40	-2.73558	-1.42404e-09	9.92639e-31	-2.37054	-1.42404e-09
33306213	chr6:33306213:T:C	4.43298e-40	-2.69564	-1.42404e-09	1.53679e-30	-1.93346	-1.42404e-09
33306552	chr6:33306552:A:T	1.52476e-39	-1.29021e-09	-1.46029	5.13924e-30	-1.29021e-09	-0.72625
33306743	chr6:33306743:A:C	1.59578e-36	7.36254	-1.86955	3.8438e-29	3.27641	-1.99052
33306903	chr6:33306903:G:A	9.56149e-40	-1.29021e-09	-1.92697	3.3101e-30	-1.29021e-09	-1.16618
33306918	chr6:33306918:C:T	8.70622e-40	-1.29021e-09	-2.02067	2.28599e-30	-1.29021e-09	-1.53636
33307236	chr6:33307236:T:C	8.22428e-37	6.71263	-1.8825	2.30437e-29	2.77145	-1.99721
33308095	chr6:33308095:A:G	7.28e-37	6.69057	-1.9824	2.3568e-29	2.82672	-2.02998
33308420	chr6:33308420:C:T	8.64245e-40	-1.29021e-09	-2.02803	1.41246e-30	-1.29021e-09	-2.01783
33308424	chr6:33308424:C:T	9.31503e-40	-1.29021e-09	-1.95308	3.065e-30	-1.29021e-09	-1.24311
33308627	chr6:33308627:A:G	3.13746e-39	-1.29021e-09	-0.738711	2.35567e-30	-1.29021e-09	-1.50633
33308689	chr6:33308689:G:A	4.86363e-36	8.12358	-1.51616	1.74548e-28	4.71447	-1.91542
33310149	chr6:33310149:C:T	4.10204e-39	-1.64217	1.17152	1.53841e-28	-0.819822	3.49259
33310744	chr6:33310744:C:T	1.22397e-39	-1.29021e-09	-1.68003	1.46863e-29	-1.29021e-09	0.323759
33311560	chr6:33311560:G:A	1.24831e-39	-1.29021e-09	-1.66034	1.54564e-29	-1.29021e-09	0.374865
33311938	chr6:33311938:C:A	2.12925e-39	-1.29021e-09	-1.12636	2.01078e-30	-1.29021e-09	-1.66463
33312532	chr6:33312532:C:T	1.03582e-38	1.17479	-0.719134	7.20877e-27	7.52507	-1.00517
33312726	chr6:33312726:T:C	9.51445e-40	-1.29021e-09	-1.9319	5.13271e-30	-1.29021e-09	-0.727522
33312728	chr6:33312728:C:A	1.04513e-38	1.20705	-0.742449	7.44326e-27	7.57765	-1.02574
33312852	chr6:33312852:C:G	4.48925e-36	8.53173	-2.00441	6.41592e-29	3.68336	-1.88514
33312884	chr6:33312884:C:T	1.29888e-39	-1.29021e-09	-1.62062	1.70242e-29	-1.29021e-09	0.471479
33313108	chr6:33313108:C:T	5.77127e-39	-1.51792	1.38868	2.39332e-28	-0.663658	3.77836
33313515	chr6:33313515:C:T	1.48192e-39	-1.29021e-09	-1.48879	4.95027e-30	-1.29021e-09	-0.763713
33314158	chr6:33314158:G:C	1.46539e-39	-1.29021e-09	-1.5	4.86608e-30	-1.29021e-09	-0.780867
33314225	chr6:33314225:C:T	1.38011e-35	8.68328	-1.0329	2.35517e-28	3.81904	-0.720408
33314404	chr6:33314404:A:G	1.59757e-35	8.81255	-1.01585	2.6936e-28	3.90073	-0.667841
33314561	chr6:33314561:G:A	2.24938e-38	3.24786	-2.01675	9.36014e-32	-2.7736	-1.95827
33315989	chr6:33315989:T:C	1.04031e-35	8.13147	-0.763736	1.18338e-28	2.75243	-0.342036
33316168	chr6:33316168:C:G	8.8325e-40	-1.29021e-09	-2.00627	1.43397e-30	-1.29021e-09	-2.00271
33316952	chr6:33316952:A:T	8.48802e-41	-2.72412	-1.62452	4.17463e-31	-2.44036	-0.796356
33317023	chr6:33317023:C:T	2.18594e-37	-1.29021e-09	3.50509	9.51933e-29	-1.29021e-09	2.19275
33318232	chr6:33318232:C:A	1.52766e-38	-1.29021e-09	0.844195	2.99213e-29	-1.29021e-09	1.03541
33319406	chr6:33319406:T:C	6.07809e-39	-1.5495	1.47206	2.5682e-28	-0.701912	3.88713
33319727	chr6:33319727:C:T	1.09428e-38	-1.29021e-09	0.510557	2.11783e-29	-1.29021e-09	0.689823
33320494	chr6:33320494:A:G	1.05373e-38	1.19584	-0.723041	7.40779e-27	7.554	-1.00687
33320508	chr6:33320508:C:T	1.71318e-39	-1.29021e-09	-1.34378	1.75495e-30	-1.29021e-09	-1.80072
33320729	chr6:33320729:C:A	1.13643e-39	-1.29021e-09	-1.75423	1.21001e-29	-1.29021e-09	0.130055
33322121	chr6:33322121:T:C	5.24325e-39	-1.5559	1.33072	2.10346e-28	-0.716387	3.70199
33322494	chr6:33322494:T:G	1.13974e-39	-1.29021e-09	-1.75133	1.21929e-29	-1.29021e-09	0.137695
33322548	chr6:33322548:C:A	1.14242e-39	-1.29021e-09	-1.74898	1.41949e-30	-1.29021e-09	-2.01286
33323048	chr6:33323048:A:G	4.72671e-36	8.49045	-1.91159	6.76705e-29	3.85303	-2.00153
33323088	chr6:33323088:A:G	2.23952e-39	-1.29021e-09	-1.07587	4.34616e-30	-1.29021e-09	-0.893864
33323725	chr6:33323725:T:C	9.42409e-40	-1.29021e-09	-1.94144	4.91716e-30	-1.29021e-09	-0.770425
33324361	chr6:33324361:TCTC:T	1.43722e-39	-1.29021e-09	-1.51942	1.89154e-30	-1.29021e-09	-1.72577
33324549	chr6:33324549:T:C	5.55843e-36	6.74094	-1.42404e-09	8.79592e-31	-2.49145	-1.42404e-09
33324550	chr6:33324550:T:C	1.81281e-37	-1.29021e-09	3.31792	7.01195e-29	-1.29021e-09	1.88704
33324766	chr6:33324766:C:T	4.42757e-36	8.40486	-1.89138	6.51018e-29	3.80585	-1.99306
33325070	chr6:33325070:A:T	4.67094e-40	-2.64335	-1.42404e-09	3.15131e-30	-1.21534	-1.42404e-09
33325111	chr6:33325111:A:G	8.75787e-36	9.2122	-2.01662	3.0163e-28	5.29298	-1.94694
33325119	chr6:33325119:A:C	9.69082e-40	-1.29021e-09	-1.91353	6.99407e-30	-1.29021e-09	-0.418093
33325132	chr6:33325132:C:T	8.71678e-40	-1.29021e-09	-2.01946	2.71493e-30	-1.29021e-09	-1.36439
33325157	chr6:33325157:G:A	5.32029e-36	8.36157	-1.66441	7.10806e-29	3.78375	-1.88309
33325792	chr6:33325792:A:C	1.41e-39	-1.53853	-1.42404e-09	4.74631e-30	-0.805788	-1.42404e-09
33326321	chr6:33326321:C:T	7.58121e-37	4.74872	-1.42404e-09	6.84845e-31	-2.74172	-1.42404e-09
33326786	chr6:33326786:T:G	5.68258e-40	-2.44731	-1.42404e-09	2.57507e-30	-1.41728	-1.42404e-09
33327308	chr6:33327308:G:A	5.38753e-40	-2.50062	-1.42404e-09	2.29676e-30	-1.53166	-1.42404e-09
33327369	chr6:33327369:C:A	1.41655e-39	-1.5339	-1.42404e-09	4.60392e-30	-0.836247	-1.42404e-09
33328081	chr6:33328081:A:G	1.42589e-39	-1.29021e-09	-1.52733	4.73866e-30	-1.29021e-09	-0.807401
33328200	chr6:33328200:T:G	2.95953e-32	15.321	-1.42404e-09	9.30817e-28	4.47291	-1.42404e-09
33328220	chr6:33328220:G:A	2.61135e-38	-1.29021e-09	1.38033	3.38545e-29	-1.29021e-09	1.15892
33328396	chr6:33328396:G:C	1.42086e-39	-1.29021e-09	-1.53086	2.13581e-29	-1.29021e-09	0.698273
33328453	chr6:33328453:T:G	3.12197e-39	-1.29021e-09	-0.743661	2.46857e-30	-1.29021e-09	-1.45952
33329908	chr6:33329908:C:G	1.03706e-37	-1.29021e-09	2.75943	5.17387e-29	-1.29021e-09	1.58305
33330018	chr6:33330018:G:A	8.84181e-40	-2.00522	-1.42404e-09	2.19136e-30	-1.57863	-1.42404e-09
33330567	chr6:33330567:A:C	1.09178e-35	7.51705	-0.101022	9.83885e-28	3.69818	0.830172
33331022	chr6:33331022:T:G	7.39514e-38	-1.29021e-09	2.42128	3.50966e-29	-1.29021e-09	1.19495
33331271	chr6:33331271:C:T	1.15221e-39	-1.29021e-09	-1.74045	8.89106e-30	-1.29021e-09	-0.17811
33331309	chr6:33331309:G:A	5.92759e-40	-2.40509	-1.42404e-09	6.72732e-31	-2.75956	-1.42404e-09
33331609	chr6:33331609:G:C	2.83235e-39	-1.29021e-09	-0.84102	2.16984e-30	-1.29021e-09	-1.5885
33331782	chr6:33331782:T:C	4.96201e-39	-1.29021e-09	-0.280315	3.63674e-30	-1.29021e-09	-1.07207
33331851	chr6:33331851:G:T	1.27414e-39	-1.29021e-09	-1.63985	1.43778e-30	-1.29021e-09	-2.00005
33332187	chr6:33332187:G:A	1.58337e-39	-1.29021e-09	-1.42257	3.79454e-30	-1.29021e-09	-1.02959
33333090	chr6:33333090:G:A	3.20282e-39	-1.29021e-09	-0.718093	2.35075e-30	-1.29021e-09	-1.50842
33333192	chr6:33333192:G:A	3.82267e-37	4.06399	-1.42404e-09	5.49514e-23	15.4588	-1.42404e-09
33333199	chr6:33333199:G:A	1.48023e-35	7.75259	-0.0321791	1.3051e-27	3.79751	1.01337
33333200	chr6:33333200:C:T	1.04874e-39	-1.29021e-09	-1.83454	1.2272e-29	-1.29021e-09	0.144164
33333480	chr6:33333480:A:G	1.26192e-37	-1.29021e-09	2.95568	5.72787e-29	-1.29021e-09	1.68477
33333765	chr6:33333765:A:G	1.05833e-39	-1.29021e-09	-1.82543	1.26525e-29	-1.29021e-09	0.174698
33333899	chr6:33333899:A:T	1.01415e-35	8.07312	-0.730853	1.75516e-28	4.38377	-1.5792
33334101	chr6:33334101:C:A	1.36839e-39	-1.29021e-09	-1.56849	3.15953e-30	-1.29021e-09	-1.21273
33334889	chr6:33334889:T:A	7.576e-39	-1.38902	1.53187	6.16722e-28	-0.542063	4.60333
33335109	chr6:33335109:G:A	5.33953e-36	8.71109	-2.01033	6.67941e-29	3.84821	-2.00975
33335151	chr6:33335151:A:G	5.18285e-40	-2.53936	-1.42404e-09	6.92042e-31	-2.73126	-1.42404e-09
33335258	chr6:33335258:G:A	5.75959e-41	-2.70753	-2.0289	1.08255e-31	-2.65297	-1.93345
33336212	chr6:33336212:G:A	1.14326e-35	7.52912	-0.0670229	1.05751e-27	3.64478	0.955739
33337414	chr6:33337414:C:T	5.99549e-40	-2.3937	-1.42404e-09	6.72239e-31	-2.7603	-1.42404e-09
33338371	chr6:33338371:G:A	1.03828e-39	-1.29021e-09	-1.84456	1.17999e-29	-1.29021e-09	0.104936
33339730	chr6:33339730:T:C	1.00342e-39	-1.29021e-09	-1.87872	2.59942e-30	-1.29021e-09	-1.40787
33339807	chr6:33339807:C:G	5.71306e-40	-2.44196	-1.42404e-09	6.78488e-31	-2.75104	-1.42404e-09
33340044	chr6:33340044:C:T	2.36816e-39	-1.02001	-1.42404e-09	7.26903e-31	-2.68212	-1.42404e-09
33340353	chr6:33340353:T:A	3.68941e-36	8.32921	-1.99812	5.07366e-29	3.58283	-2.01934
33340444	chr6:33340444:A:G	1.17407e-35	7.5551	-0.0664085	1.0814e-27	3.67663	0.94622
33340541	chr6:33340541:T:G	1.95745e-39	-1.29021e-09	-1.21049	1.87375e-30	-1.29021e-09	-1.73522
33340603	chr6:33340603:G:A	6.60957e-41	-2.71029	-1.88849	5.15357e-30	1.01063	-1.73409
33340828	chr6:33340828:G:A	1.17651e-39	-1.29021e-09	-1.71958	1.72469e-30	-1.29021e-09	-1.81811
33340830	chr6:33340830:A:G	3.48638e-38	3.66024	-1.99092	1.04437e-31	-2.6816	-1.94073
33341338	chr6:33341338:G:A	2.25416e-37	-1.29021e-09	3.53582	1.01115e-28	-1.29021e-09	2.25311
33341836	chr6:33341836:G:A	5.40028e-40	-2.49826	-1.42404e-09	1.19223e-30	-2.18733	-1.42404e-09
33342416	chr6:33342416:C:T	2.45506e-39	-1.29021e-09	-0.983974	2.10611e-30	-1.29021e-09	-1.61831
33343114	chr6:33343114:T:C	5.95966e-39	-1.29614	1.19902	4.04403e-28	-0.480034	4.11929
33343202	chr6:33343202:G:A	5.19782e-35	7.80665	1.16981	3.79854e-26	3.6407	4.5411
33343402	chr6:33343402:A:G	1.03244e-35	9.14057	-1.78043	1.13926e-28	4.36117	-1.98878
33343465	chr6:33343465:A:G	1.23401e-35	7.91257	-0.374079	3.95021e-28	4.02383	-0.408045
33344531	chr6:33344531:A:G	2.98992e-38	3.33012	-1.81441	1.69932e-28	4.79496	-2.02272
33344678	chr6:33344678:G:A	3.39393e-38	3.56207	-1.91963	1.14251e-31	-2.69069	-1.84183
33345549	chr6:33345549:C:T	2.121e-39	-1.29021e-09	-1.13024	4.11986e-30	-1.29021e-09	-0.947338
33345650	chr6:33345650:A:C	2.09689e-38	2.99007	-1.82915	3.49525e-31	-1.79569	-1.61865
33346055	chr6:33346055:C:T	6.80205e-39	-1.29021e-09	0.0350973	7.07093e-30	-1.29021e-09	-0.407164
33346530	chr6:33346530:A:T	1.78656e-39	-1.30184	-1.42404e-09	7.13109e-31	-2.70128	-1.42404e-09
33346829	chr6:33346829:A:G	8.64712e-40	-1.29021e-09	-2.02748	1.45617e-30	-1.29021e-09	-1.98735
33346867	chr6:33346867:T:C	9.13272e-41	-2.77241	-1.50302	1.9915e-31	-2.30501	-1.67184
33346888	chr6:33346888:C:G	1.36159e-39	-1.29021e-09	-1.57347	4.31647e-30	-1.29021e-09	-0.900717
33346960	chr6:33346960:G:T	8.88287e-41	-2.7736	-1.52958	2.04548e-31	-2.25753	-1.69258
33347236	chr6:33347236:C:T	9.13421e-40	-1.29021e-09	-1.97268	6.90707e-30	-1.29021e-09	-0.43061
33347312	chr6:33347312:G:T	1.31381e-39	-1.29021e-09	-1.6092	4.08235e-30	-1.29021e-09	-0.956482
33347334	chr6:33347334:A:G	1.92091e-39	-0.483515	-0.745815	1.53353e-28	1.59072	1.07887
33347375	chr6:33347375:A:G	2.9526e-37	4.56109	-0.755357	1.55384e-25	10.1711	-0.580564
33347514	chr6:33347514:A:G	2.11043e-39	-1.29021e-09	-1.13524	1.49748e-30	-1.29021e-09	-1.95937
33347724	chr6:33347724:C:G	1.36009e-39	-1.29021e-09	-1.57458	4.30897e-30	-1.29021e-09	-0.902457
33347745	chr6:33347745:C:T	1.30702e-39	-1.29021e-09	-1.61438	4.00624e-30	-1.29021e-09	-0.975303
33347746	chr6:33347746:A:G	5.8413e-39	1.85101	-1.96818	2.18194e-31	-2.15194	-1.73358
33347886	chr6:33347886:C:T	5.40107e-39	-1.29021e-09	-0.195529	3.67124e-29	-1.29021e-09	1.23996
33348073	chr6:33348073:C:T	1.51769e-39	-1.29021e-09	-1.46494	3.82424e-30	-1.29021e-09	-1.0218
33348737	chr6:33348737:A:G	1.40615e-39	-1.29021e-09	-1.54127	5.8472e-30	-1.29021e-09	-0.597194
33348861	chr6:33348861:T:C	5.06457e-40	-2.56244	-1.42404e-09	9.25788e-31	-2.44027	-1.42404e-09
33349177	chr6:33349177:C:T	1.0357e-39	-1.29021e-09	-1.84705	2.19877e-30	-1.29021e-09	-1.57526
33349466	chr6:33349466:C:G	2.01239e-39	-1.29021e-09	-1.1828	6.58295e-30	-1.29021e-09	-0.478673
33349655	chr6:33349655:C:T	1.61047e-34	11.9545	-1.84717	1.22666e-31	-2.46112	-2.00032
33350007	chr6:33350007:C:T	2.12417e-37	5.28353	-1.80711	8.98893e-27	8.75575	-2.01516
33350018	chr6:33350018:C:T	4.09773e-37	5.19952	-1.06604	9.60599e-26	9.98949	-0.879916
33350832	chr6:33350832:C:T	1.39063e-34	11.7788	-1.81824	1.18274e-31	-2.48841	-2.0095
33351043	chr6:33351043:C:T	2.07909e-39	-1.1502	-1.42404e-09	6.65836e-31	-2.76987	-1.42404e-09
33351072	chr6:33351072:T:G	3.357e-37	5.96339	-2.0293	8.77838e-26	11.0213	-2.00186
33351201	chr6:33351201:A:G	9.9219e-39	2.42256	-2.00994	1.88804e-31	-1.99956	-2.03064
33351304	chr6:33351304:G:A	4.33563e-39	-1.29021e-09	-0.415258	3.51614e-30	-1.29021e-09	-1.10579
33351597	chr6:33351597:C:T	1.63155e-39	-1.29021e-09	-1.3926	2.98738e-30	-1.29021e-09	-1.26876
33351963	chr6:33351963:C:A	1.59669e-39	-1.29021e-09	-1.41419	2.91766e-30	-1.29021e-09	-1.29237
33352027	chr6:33352027:T:C	9.79262e-40	-1.29021e-09	-1.90308	3.64674e-30	-1.29021e-09	-1.06932
33352038	chr6:33352038:G:A	3.38215e-36	5.97727	0.266871	2.15248e-30	-2.66665	1.07011
33352312	chr6:33352312:A:G	6.07122e-34	12.1609	-0.726557	2.51751e-26	7.26005	0.51041
33352340	chr6:33352340:G:A	3.54994e-39	-1.29021e-09	-0.615196	9.3645e-30	-1.29021e-09	-0.12623
33352825	chr6:33352825:G:A	4.00111e-39	-1.29021e-09	-0.495553	3.3142e-30	-1.29021e-09	-1.16494
33352836	chr6:33352836:G:A	4.03627e-34	12.2755	-1.24934	6.07171e-27	6.65811	-0.309871
33352910	chr6:33352910:G:A	4.96267e-40	-2.58277	-1.42404e-09	3.58688e-30	-1.08587	-1.42404e-09
33352973	chr6:33352973:G:A	1.63618e-34	11.9737	-1.85057	1.22476e-31	-2.46585	-1.99715
33353618	chr6:33353618:G:A	7.28478e-39	0.103662	-1.42404e-09	8.2295e-30	-0.255431	-1.42404e-09
33353883	chr6:33353883:G:A	4.24226e-34	12.9423	-1.8664	1.2972e-31	-2.41867	-1.98686
33353889	chr6:33353889:G:A	1.6515e-29	23.1296	-1.48415	4.6433e-26	9.03082	-0.64821
33354132	chr6:33354132:C:T	1.12514e-38	2.51587	-1.97751	2.26155e-31	-2.00472	-1.84497
33354367	chr6:33354367:C:T	2.40885e-38	-1.29021e-09	1.29961	1.82515e-29	-1.29021e-09	0.541091
33354585	chr6:33354585:A:G	2.74201e-36	6.03432	-1.42404e-09	2.7166e-30	-1.36378	-1.42404e-09
33354635	chr6:33354635:C:G	1.1529e-38	2.5175	-1.95476	2.36275e-31	-2.00521	-1.80071
33354954	chr6:33354954:C:T	1.11987e-38	2.46547	-1.9318	2.40382e-31	-2.02662	-1.76206
33355480	chr6:33355480:A:G	8.42782e-39	2.25753	-2.00812	1.76761e-31	-2.06547	-2.03065
33355488	chr6:33355488:C:T	5.96534e-33	15.4078	-1.68843	2.34635e-22	17.7441	-0.833753
33356411	chr6:33356411:C:T	1.30822e-34	11.7348	-1.83536	1.1765e-31	-2.49901	-2.00418
33356731	chr6:33356731:G:A	8.69638e-40	-1.29021e-09	-2.0218	1.85773e-30	-1.29021e-09	-1.7438
33357479	chr6:33357479:G:A	9.46704e-38	4.68263	-2.01436	1.88594e-26	9.50679	-2.02518
33358473	chr6:33358473:A:G	1.84902e-37	5.31664	-1.97894	1.30766e-25	11.4448	-2.0268
33358530	chr6:33358530:T:C	2.61713e-39	-0.447578	-0.47247	2.73171e-28	1.95926	1.28768
33358657	chr6:33358657:C:T	1.77488e-34	12.0556	-1.85111	1.23593e-31	-2.45753	-1.99638
33359045	chr6:33359045:G:A	9.74396e-40	-1.90806	-1.42404e-09	7.18127e-31	-2.69426	-1.42404e-09
33359153	chr6:33359153:G:A	8.62093e-40	-1.29021e-09	-2.03052	5.26955e-30	-1.29021e-09	-0.701211
33359718	chr6:33359718:T:C	8.6666e-40	-1.29021e-09	-2.02523	6.00307e-30	-1.29021e-09	-0.570884
33359908	chr6:33359908:G:A	6.57724e-41	-2.70041	-1.90327	2.00402e-30	-1.33038	-0.337621
33359912	chr6:33359912:T:C	5.93617e-39	-1.29021e-09	-0.101062	2.83831e-30	-1.29021e-09	-1.31995
33360082	chr6:33360082:G:T	1.07333e-39	-1.29021e-09	-1.81136	3.18316e-30	-1.29021e-09	-1.20528
33360428	chr6:33360428:ACT:A	6.3875e-39	-1.29021e-09	-0.0277832	2.96818e-30	-1.29021e-09	-1.27521
33360443	chr6:33360443:A:G	4.34825e-39	-1.29021e-09	-0.412354	2.89494e-30	-1.29021e-09	-1.30019
33360522	chr6:33360522:CT:C	7.21299e-40	-1.50894	-0.699893	1.05242e-29	0.224912	-0.23439
33360657	chr6:33360657:G:A	3.51148e-39	-1.29021e-09	-0.626089	1.28227e-29	-1.29021e-09	0.188062
33360894	chr6:33360894:C:T	5.00973e-40	-2.57333	-1.42404e-09	1.30067e-29	0.202306	-1.42404e-09
33360927	chr6:33360927:T:C	2.39394e-39	-2.42148	1.41229	1.14722e-29	0.560575	-0.483805
33361116	chr6:33361116:G:C	5.80068e-37	5.84557	-1.36455	1.65993e-25	10.9839	-1.32736
33361252	chr6:33361252:C:G	1.08912e-39	-1.29021e-09	-1.79676	3.27399e-30	-1.29021e-09	-1.17715
33361291	chr6:33361291:G:A	5.09511e-34	12.8537	-1.59466	1.7179e-26	7.91665	-0.52836
33362274	chr6:33362274:C:T	2.55692e-33	12.0537	0.818536	4.20462e-28	4.0023	-0.324102
33362524	chr6:33362524:G:A	9.00313e-40	-1.29021e-09	-1.98714	1.3947e-30	-1.29021e-09	-2.03047
33362672	chr6:33362672:GA:G	1.19446e-39	-1.29021e-09	-1.70443	3.6239e-30	-1.29021e-09	-1.0756
33363048	chr6:33363048:G:A	6.06976e-39	-1.29021e-09	-0.0788068	1.86561e-29	-1.29021e-09	0.563017
33363165	chr6:33363165:T:C	8.62738e-40	-1.29021e-09	-2.02977	1.46705e-30	-1.29021e-09	-1.9799
33363204	chr6:33363204:A:G	1.34096e-35	9.17104	-1.54944	6.17131e-26	10.5886	-1.92148
33363284	chr6:33363284:T:C	4.70051e-40	-2.63704	-1.42404e-09	1.24131e-29	0.155594	-1.42404e-09
33363675	chr6:33363675:A:G	9.63838e-40	-0.790155	-1.1288	5.53868e-29	1.15314	0.498047
33363893	chr6:33363893:AAAAC:A	1.9546e-34	12.1267	-1.82567	1.22665e-31	-2.45625	-2.0052
33363974	chr6:33363974:T:C	8.62454e-40	-1.29021e-09	-2.0301	1.47129e-30	-1.29021e-09	-1.97702
33364083	chr6:33364083:C:A	4.30471e-39	-1.29021e-09	-0.422417	1.66337e-29	-1.29021e-09	0.448278
33364109	chr6:33364109:CA:C	5.81942e-40	-1.72398	-0.699526	8.10948e-30	-0.0861275	-0.183994
33364360	chr6:33364360:A:G	5.47522e-38	3.57676	-1.45607	6.65565e-24	14.4261	-1.07824
33364470	chr6:33364470:A:G	1.14779e-35	9.02124	-1.55519	5.10296e-26	10.4003	-1.92331
33364691	chr6:33364691:G:C	8.62826e-40	-1.29021e-09	-2.02967	1.46559e-30	-1.29021e-09	-1.9809
33364840	chr6:33364840:T:C	1.59424e-38	2.87066	-1.98381	2.47356e-24	14.151	-1.79297
33364914	chr6:33364914:T:C	5.53782e-39	-1.29021e-09	-0.170526	5.35767e-30	-1.29021e-09	-0.684626
33364919	chr6:33364919:G:A	6.08473e-36	8.4055	-1.57409	6.05444e-26	9.27018	-0.622205
33365669	chr6:33365669:C:T	9.34812e-36	8.84491	-1.58411	1.05283e-25	9.72144	-0.520195
33365783	chr6:33365783:G:T	8.61982e-40	-1.29021e-09	-2.03065	1.48924e-30	-1.29021e-09	-1.96489
33365784	chr6:33365784:C:T	8.61992e-40	-1.29021e-09	-2.03064	1.48212e-30	-1.29021e-09	-1.96968
33365786	chr6:33365786:C:T	8.62863e-40	-1.29021e-09	-2.02963	1.46721e-30	-1.29021e-09	-1.97979
33365787	chr6:33365787:G:A	4.2741e-36	8.43002	-1.95182	9.72569e-32	-2.76567	-1.92788
33366099	chr6:33366099:G:C	3.39999e-39	-1.29021e-09	-0.658354	6.71852e-30	-1.29021e-09	-0.458287
33366139	chr6:33366139:G:T	1.65574e-35	8.92279	-1.09033	2.46606e-25	9.59083	0.46156
33367213	chr6:33367213:AATAAATAAAT:A	8.68658e-38	3.95785	-1.37561	1.05616e-23	14.9304	-1.12077
33367267	chr6:33367267:T:C	4.12076e-39	-1.29021e-09	-0.466087	2.86524e-29	-1.29021e-09	0.992082
33367671	chr6:33367671:T:C	2.77836e-38	3.21644	-1.77412	4.06503e-24	14.0931	-1.23837
33367766	chr6:33367766:T:C	8.69984e-40	-1.29021e-09	-2.02141	1.42806e-30	-1.29021e-09	-2.00684
33368130	chr6:33368130:C:T	5.21009e-40	-2.53411	-1.42404e-09	6.63926e-31	-2.77274	-1.42404e-09
33368489	chr6:33368489:T:C	1.45793e-39	-1.29021e-09	-1.50511	3.15881e-30	-1.29021e-09	-1.21296
33369153	chr6:33369153:C:T	1.05475e-37	3.81035	-1.034	1.28355e-23	14.7446	-0.739992
33369311	chr6:33369311:C:T	9.70919e-41	-2.7718	-1.44242	6.67009e-30	0.32647	-0.791992
33369426	chr6:33369426:G:A	1.15498e-34	11.545	-1.77013	1.11614e-31	-2.5356	-2.02026
33369430	chr6:33369430:G:A	2.53158e-39	-1.29021e-09	-0.953284	2.05904e-29	-1.29021e-09	0.661668
33370024	chr6:33370024:G:A	8.84827e-40	-1.29021e-09	-2.00449	2.05245e-30	-1.29021e-09	-1.64412
33370125	chr6:33370125:A:G	2.66388e-39	-1.29021e-09	-0.902343	2.10067e-30	-1.29021e-09	-1.6209
33370138	chr6:33370138:A:G	1.36194e-39	-1.29021e-09	-1.57321	2.89142e-30	-1.29021e-09	-1.30141
33370218	chr6:33370218:C:T	4.72982e-39	-1.29021e-09	-0.32824	1.38346e-29	-1.29021e-09	0.264019
33370304	chr6:33370304:C:G	5.19619e-39	-1.29021e-09	-0.234201	1.53322e-29	-1.29021e-09	0.366798
33370731	chr6:33370731:T:A	2.79343e-38	3.20469	-1.75697	6.55592e-24	14.9942	-1.66148
33370971	chr6:33370971:G:A	9.00164e-39	-1.29021e-09	0.31528	4.60795e-30	-1.29021e-09	-0.835373
33371260	chr6:33371260:C:A	1.00427e-39	-1.29021e-09	-1.87787	2.78878e-30	-1.29021e-09	-1.33755
33371922	chr6:33371922:C:T	1.99008e-39	-1.29021e-09	-1.19395	3.97053e-30	-1.29021e-09	-0.984257
33372733	chr6:33372733:T:C	2.97745e-34	12.4875	-1.76566	1.26824e-31	-2.40751	-2.0206
33373265	chr6:33373265:T:C	4.14518e-34	12.8939	-1.84119	1.3412e-31	-2.37453	-1.99765
33373647	chr6:33373647:A:C	2.43973e-36	5.97	-0.0524831	7.03402e-25	11.6601	-0.559521
33373952	chr6:33373952:A:AT	2.5076e-39	-1.29021e-09	-0.962799	4.47433e-30	-1.29021e-09	-0.864799
33374323	chr6:33374323:C:T	2.56551e-39	-1.29021e-09	-0.93997	4.58184e-30	-1.29021e-09	-0.841055
33375455	chr6:33375455:T:C	2.25512e-38	3.26425	-2.03058	1.45008e-23	16.1569	-2.03031
33375621	chr6:33375621:G:A	9.40546e-40	-1.29021e-09	-1.94342	1.39726e-30	-1.29021e-09	-2.02864
33376082	chr6:33376082:T:C	3.84238e-35	10.1114	-1.43713	5.02543e-25	12.5201	-1.75586
33376088	chr6:33376088:G:A	1.41165e-39	-1.29021e-09	-1.53737	5.3409e-30	-1.29021e-09	-0.687761
33376161	chr6:33376161:C:T	1.47996e-37	-1.29021e-09	3.11506	2.42791e-29	-1.29021e-09	0.826462
33376284	chr6:33376284:ATTTC:A	2.12094e-35	9.5269	-1.44683	2.30586e-26	9.49577	-1.81313
33376491	chr6:33376491:T:C	4.14575e-40	-2.76263	-1.42404e-09	2.99357e-30	-1.26669	-1.42404e-09
33376505	chr6:33376505:A:G	1.73616e-38	-1.29021e-09	0.972134	8.3297e-30	-1.29021e-09	-0.243328
33376639	chr6:33376639:G:T	1.72482e-39	-1.29021e-09	-1.337	8.59291e-30	-1.29021e-09	-0.212218
33377660	chr6:33377660:T:C	3.53853e-38	3.70938	-2.02521	2.14517e-23	16.5427	-2.02458
33377715	chr6:33377715:C:G	6.79931e-41	-2.7082	-1.86227	1.34368e-31	-2.56667	-1.80366
33377805	chr6:33377805:A:G	5.3507e-40	-2.50748	-1.42404e-09	8.24836e-31	-2.55573	-1.42404e-09
33377996	chr6:33377996:G:A	1.08606e-39	-1.29021e-09	-1.79957	1.71314e-30	-1.29021e-09	-1.82483
33378036	chr6:33378036:T:C	7.42019e-38	-0.223444	2.64811	4.0739e-27	2.10655	3.84265
33378339	chr6:33378339:C:T	5.61249e-40	-2.45972	-1.42404e-09	1.12534e-28	2.3601	-1.42404e-09
33378804	chr6:33378804:T:C	1.67142e-38	2.8484	-1.91427	2.0816e-31	-2.03981	-1.8928
33379049	chr6:33379049:C:T	4.85956e-40	-1.85546	-0.748302	2.5217e-29	-0.0251128	0.889476
33379853	chr6:33379853:G:A	2.94337e-35	9.7005	-1.29273	2.56396e-24	11.3556	1.0383
33379983	chr6:33379983:G:A	2.41163e-34	12.412	-1.90086	1.2792e-31	-2.4568	-1.9627
33380007	chr6:33380007:G:A	9.44186e-40	-1.29021e-09	-1.93956	1.39954e-30	-1.29021e-09	-2.02701
33380442	chr6:33380442:C:T	3.81882e-39	-1.29021e-09	-0.542184	2.58794e-30	-1.29021e-09	-1.41229
33380466	chr6:33380466:A:G	6.04814e-39	-1.29021e-09	-0.0823757	2.81527e-30	-1.29021e-09	-1.3281
33380467	chr6:33380467:T:C	4.22844e-40	-2.74288	-1.42404e-09	1.78225e-30	-1.78528	-1.42404e-09
33380814	chr6:33380814:G:A	1.10821e-39	-1.29021e-09	-1.77938	1.74887e-30	-1.29021e-09	-1.80418
33381726	chr6:33381726:C:T	2.78125e-35	9.68839	-1.33727	2.28723e-24	11.331	0.948651
33381799	chr6:33381799:T:C	1.11471e-39	-1.29021e-09	-1.77353	1.77568e-30	-1.29021e-09	-1.78897
33382397	chr6:33382397:C:T	6.83715e-38	3.86992	-1.52709	3.12812e-23	16.0351	-1.13976
33382424	chr6:33382424:A:T	4.97152e-34	13.0768	-1.84224	1.37608e-31	-2.34929	-1.99721
33382947	chr6:33382947:T:C	1.39201e-36	5.35401	0.00236397	3.34398e-25	10.8657	-0.508772
33383138	chr6:33383138:C:T	6.29536e-39	-1.29021e-09	-0.0423132	2.89004e-30	-1.29021e-09	-1.30189
33383674	chr6:33383674:A:T	5.47234e-40	-2.485	-1.42404e-09	1.45026e-30	-1.99141	-1.42404e-09
33384346	chr6:33384346:G:A	1.07596e-37	-1.29021e-09	2.79626	2.85513e-29	-1.29021e-09	0.988548
33384583	chr6:33384583:G:C	4.10646e-34	12.8817	-1.8383	1.33385e-31	-2.37889	-1.99878
33385313	chr6:33385313:A:G	1.92543e-38	2.96957	-1.89396	2.15842e-31	-2.0271	-1.86926
33385335	chr6:33385335:T:C	9.06059e-34	13.6696	-1.83485	1.4797e-31	-2.27562	-1.99828
33385688	chr6:33385688:C:T	9.54799e-40	-1.29021e-09	-1.92838	1.40071e-30	-1.29021e-09	-2.02617
33385812	chr6:33385812:G:A	4.10536e-40	-2.77242	-1.42404e-09	6.99075e-31	-2.72115	-1.42404e-09
33385867	chr6:33385867:T:C	5.19643e-38	-0.255371	2.3238	2.37903e-27	2.06147	3.34983
33387547	chr6:33387547:T:A	2.61355e-39	-1.29021e-09	-0.921416	2.03404e-30	-1.29021e-09	-1.65313
33387570	chr6:33387570:A:G	9.98762e-40	-1.29021e-09	-1.88337	1.53689e-30	-1.29021e-09	-1.9334
33387733	chr6:33387733:A:C	1.33782e-39	-1.29021e-09	-1.59109	4.87615e-30	-1.29021e-09	-0.778799
33388059	chr6:33388059:G:A	1.66796e-40	-2.75842	-0.914687	1.63661e-31	-2.75936	-1.41375
33389208	chr6:33389208:C:T	2.32296e-36	6.05466	-0.186187	7.15934e-25	11.7808	-0.662636
33389305	chr6:33389305:C:T	3.72051e-39	-1.29021e-09	-0.568264	3.68418e-29	-1.29021e-09	1.24348
33389557	chr6:33389557:T:G	1.28776e-39	-1.29021e-09	-1.62922	1.42281e-30	-1.29021e-09	-2.01052
33389643	chr6:33389643:C:T	2.77143e-38	-1.29021e-09	1.43982	1.38899e-29	-1.29021e-09	0.268007
33390501	chr6:33390501:T:C	7.2037e-38	4.36552	-1.97047	2.08427e-23	16.4396	-1.95021
33390676	chr6:33390676:C:T	4.11525e-40	-2.77001	-1.42404e-09	6.76382e-31	-2.75415	-1.42404e-09
33390922	chr6:33390922:TG:T	8.70646e-40	-1.29021e-09	-2.02065	1.481e-30	-1.29021e-09	-1.97044
33391090	chr6:33391090:G:A	2.68199e-39	-1.29021e-09	-0.895565	4.78383e-30	-1.29021e-09	-0.797914
33391231	chr6:33391231:A:G	3.31452e-38	3.64887	-2.0301	2.1782e-23	16.5557	-2.02223
33391365	chr6:33391365:A:G	7.16567e-38	4.34901	-1.95924	2.07514e-23	16.4227	-1.93777
33391568	chr6:33391568:A:C	9.95678e-40	-1.29021e-09	-1.88646	1.56126e-30	-1.29021e-09	-1.91766
33392797	chr6:33392797:T:G	3.14225e-38	3.59413	-2.02873	1.98671e-23	16.4623	-2.02085
33392938	chr6:33392938:G:A	1.00302e-39	-1.29021e-09	-1.87911	1.57146e-30	-1.29021e-09	-1.91115
33392992	chr6:33392992:A:G	1.07287e-39	-1.29021e-09	-1.81179	3.2714e-30	-1.29021e-09	-1.17794
33393010	chr6:33393010:T:C	6.66231e-38	4.33487	-2.01795	1.94184e-23	16.4247	-2.00615
33393674	chr6:33393674:G:A	1.12545e-39	-1.29021e-09	-1.76394	1.78117e-30	-1.29021e-09	-1.78588
33393736	chr6:33393736:G:A	1.02368e-39	-1.29021e-09	-1.85872	1.60209e-30	-1.29021e-09	-1.89184
33394383	chr6:33394383:A:G	3.31875e-38	-1.29021e-09	1.62005	6.43042e-30	-1.29021e-09	-0.502115
33394961	chr6:33394961:TAAG:T	1.02548e-39	-1.29021e-09	-1.85697	1.59496e-30	-1.29021e-09	-1.89631
33395093	chr6:33395093:C:T	8.90598e-40	-1.29021e-09	-1.99799	1.53019e-29	-1.29021e-09	0.36482
33395968	chr6:33395968:T:A	2.43118e-39	-1.29021e-09	-0.993748	2.5173e-30	-1.29021e-09	-1.43997
33396924	chr6:33396924:T:C	2.33252e-38	3.283	-2.01559	1.02088e-23	15.7739	-1.99831
33396930	chr6:33396930:C:T	1.0694e-39	-1.29021e-09	-1.81503	3.25315e-30	-1.29021e-09	-1.18353
33397103	chr6:33397103:T:C	1.40431e-38	2.60723	-1.84723	2.06325e-31	-2.11769	-1.82377
33397274	chr6:33397274:C:G	1.81408e-38	2.87307	-1.85703	2.23599e-31	-2.02646	-1.83459
33397576	chr6:33397576:A:G	6.90276e-39	2.00812	-1.95832	2.7745e-31	-2.18282	-1.46245
33397863	chr6:33397863:T:C	1.79663e-38	2.80205	-1.79568	2.33369e-31	-2.05012	-1.76817
33398310	chr6:33398310:C:T	9.15913e-38	-1.29021e-09	2.63521	1.72651e-29	-1.29021e-09	0.48553
33398775	chr6:33398775:TA:T	6.09338e-39	-1.29021e-09	-0.0749228	3.40559e-30	-1.29021e-09	-1.13774
33398912	chr6:33398912:T:C	8.72689e-40	-1.29021e-09	-2.0183	1.429e-30	-1.29021e-09	-2.00618
33399257	chr6:33399257:C:T	3.89755e-35	10.0917	-1.40309	2.88902e-24	11.6771	0.836132
33399299	chr6:33399299:A:G	1.17397e-39	-1.29021e-09	-1.72174	5.58902e-30	-1.29021e-09	-0.642352
33399389	chr6:33399389:T:A	1.00179e-39	-1.29021e-09	-1.88034	1.56954e-30	-1.29021e-09	-1.91238
33399495	chr6:33399495:T:C	4.13923e-38	-0.49965	2.34062	1.75015e-27	1.7266	3.37769
33399635	chr6:33399635:AAC:A	9.40779e-34	13.6797	-1.80733	1.48102e-31	-2.2634	-2.00961
33400601	chr6:33400601:G:A	3.58564e-39	-1.29021e-09	-0.605189	2.48587e-30	-1.29021e-09	-1.45253
33400747	chr6:33400747:C:T	4.96147e-34	13.0153	-1.78283	1.33397e-31	-2.36034	-2.01724
33400773	chr6:33400773:C:T	5.55791e-38	2.08722	0.0484651	1.36535e-24	11.2434	0.520374
33401220	chr6:33401220:C:T	4.10138e-40	-2.77339	-1.42404e-09	2.40486e-30	-1.48566	-1.42404e-09
33401431	chr6:33401431:G:A	3.95358e-38	-0.371553	2.16663	1.68344e-27	1.89877	3.16667
33401787	chr6:33401787:C:T	4.12612e-40	-2.76737	-1.42404e-09	7.11232e-31	-2.70391	-1.42404e-09
33401877	chr6:33401877:T:C	4.66669e-34	12.9418	-1.77056	1.31738e-31	-2.37002	-2.02007
33401903	chr6:33401903:C:T	8.66238e-40	-1.29021e-09	-2.02572	4.5246e-30	-1.29021e-09	-0.853626
33402449	chr6:33402449:T:C	2.59348e-38	3.17318	-1.79972	2.65157e-31	-1.91216	-1.77843
33402792	chr6:33402792:A:G	2.02611e-39	-1.29021e-09	-1.17601	2.86523e-30	-1.29021e-09	-1.31051
33402981	chr6:33402981:G:A	5.75577e-39	-1.29021e-09	-0.131924	5.80301e-29	-1.29021e-09	1.69781
33402997	chr6:33402997:A:C	5.68093e-38	4.08207	-1.9245	1.43424e-23	16.0245	-1.90894
33403094	chr6:33403094:G:A	4.34866e-38	-0.252371	2.1427	1.93678e-27	2.06452	3.14111
33403218	chr6:33403218:C:A	1.62349e-39	-1.29021e-09	-1.39755	8.615e-30	-1.29021e-09	-0.209651
33404786	chr6:33404786:C:A	9.72973e-40	-1.29021e-09	-1.90953	1.5059e-30	-1.29021e-09	-1.95376
33405647	chr6:33405647:C:T	1.33658e-37	3.01316	-1.42404e-09	1.20715e-30	-2.1749	-1.42404e-09
33405755	chr6:33405755:G:C	7.80503e-38	4.40724	-1.93201	2.90998e-23	16.7254	-1.90231
33405798	chr6:33405798:C:T	4.27592e-38	-1.29021e-09	1.87346	1.7417e-29	-1.29021e-09	0.494294
33405872	chr6:33405872:T:C	1.73589e-38	2.84384	-1.87186	4.92967e-31	-1.80534	-1.26512
33406529	chr6:33406529:T:C	1.64947e-38	-1.29021e-09	0.920911	1.86139e-28	-1.29021e-09	2.86334
33406989	chr6:33406989:A:G	2.95011e-38	-1.29021e-09	1.5023	5.96071e-30	-1.29021e-09	-0.577967
33407353	chr6:33407353:G:A	8.68378e-41	-2.41072	-1.91512	2.71541e-31	-1.71532	-1.95147
33408659	chr6:33408659:T:C	5.03191e-40	-2.56891	-1.42404e-09	1.76344e-30	-1.79589	-1.42404e-09
33408811	chr6:33408811:C:T	8.93697e-40	-1.29021e-09	-1.99451	1.58096e-29	-1.29021e-09	0.39746
33408938	chr6:33408938:T:C	1.19687e-38	2.29147	-1.6913	5.09102e-31	-2.00744	-1.03082
33408980	chr6:33408980:A:G	9.73078e-40	-1.29021e-09	-1.90942	1.5062e-30	-1.29021e-09	-1.95356
33409729	chr6:33409729:G:C	4.81496e-40	-2.61298	-1.42404e-09	1.74229e-30	-1.80796	-1.42404e-09
33410197	chr6:33410197:G:A	2.25445e-39	-1.29021e-09	-1.06922	3.16159e-30	-1.29021e-09	-1.21208
33412070	chr6:33412070:G:T	1.31391e-39	-1.29021e-09	-1.60912	1.78184e-30	-1.29021e-09	-1.78551
33412126	chr6:33412126:C:T	6.04763e-34	13.1972	-1.76671	1.3753e-31	-2.32645	-2.02062
33412965	chr6:33412965:T:C	8.78973e-40	-1.29021e-09	-2.01113	7.33404e-30	-1.29021e-09	-0.370629
33413027	chr6:33413027:A:G	5.7223e-34	13.144	-1.76885	1.36209e-31	-2.33633	-2.02039
33413125	chr6:33413125:TAA:T	4.92787e-40	-2.58981	-1.42404e-09	1.85513e-30	-1.7452	-1.42404e-09
33413305	chr6:33413305:A:G	8.63463e-40	-1.29021e-09	-2.02893	4.80706e-30	-1.29021e-09	-0.79307
33413682	chr6:33413682:A:G	1.51619e-39	-1.46593	-1.42404e-09	8.81568e-31	-2.48921	-1.42404e-09
33414511	chr6:33414511:G:A	2.38227e-39	0.86859	-1.88266	4.01512e-31	-1.49267	-1.78301
33414639	chr6:33414639:CTG:C	1.17659e-35	8.87826	-1.38742	1.24654e-24	10.8223	0.850446
33414680	chr6:33414680:G:A	6.33535e-34	13.2247	-1.74776	1.37791e-31	-2.32111	-2.02406
33414904	chr6:33414904:G:A	3.18485e-39	-1.29021e-09	-0.723722	2.32236e-30	-1.29021e-09	-1.52057
33415041	chr6:33415041:G:A	2.16497e-39	-1.29021e-09	-1.10972	3.05223e-30	-1.29021e-09	-1.24728
33415178	chr6:33415178:G:C	4.18679e-40	-2.75278	-1.42404e-09	7.13683e-31	-2.70047	-1.42404e-09
33415378	chr6:33415378:A:C	5.42457e-40	-2.49377	-1.42404e-09	5.77363e-30	-0.609854	-1.42404e-09
33415743	chr6:33415743:A:G	2.51983e-40	-2.28607	-0.974444	2.05518e-31	-2.76952	-1.17585
33416284	chr6:33416284:G:C	1.08227e-39	-1.29021e-09	-1.80306	1.98721e-30	-1.29021e-09	-1.67642
33416696	chr6:33416696:C:T	2.14988e-39	-1.11671	-1.42404e-09	6.63503e-31	-2.77338	-1.42404e-09
33417749	chr6:33417749:AC:A	1.84332e-33	14.2829	-1.7379	1.66013e-31	-2.13383	-2.02501
33418110	chr6:33418110:A:G	4.10554e-40	-2.77237	-1.42404e-09	2.49682e-30	-1.44814	-1.42404e-09
33418176	chr6:33418176:A:G	1.2593e-36	6.18137	-0.925179	1.63719e-30	-2.75379	0.883619
33419822	chr6:33419822:G:C	9.89016e-40	-1.29021e-09	-1.89317	1.5257e-30	-1.29021e-09	-1.9407
33421437	chr6:33421437:T:C	4.73491e-34	12.816	-1.63023	1.22167e-31	-2.43524	-2.03029
33421604	chr6:33421604:G:T	4.94872e-37	5.80285	-1.48068	2.86243e-24	12.1449	0.359133
33421791	chr6:33421791:G:T	8.76668e-40	-1.29021e-09	-2.01375	1.40519e-30	-1.29021e-09	-2.02298
33421826	chr6:33421826:C:T	2.00661e-35	9.67291	-1.64825	2.48537e-31	-2.54067	-1.21465
33421924	chr6:33421924:G:A	5.11067e-39	-1.29021e-09	-0.250796	5.2472e-30	-1.29021e-09	-0.70546
33422577	chr6:33422577:A:G	3.00267e-40	-2.11225	-0.972958	2.49232e-31	-2.69398	-1.05855
33422591	chr6:33422591:C:CTA	8.05828e-39	-1.29021e-09	0.204574	4.03143e-30	-1.29021e-09	-0.969034
33422633	chr6:33422633:T:A	4.45221e-40	-2.69131	-1.42404e-09	3.64858e-30	-1.06882	-1.42404e-09
33422977	chr6:33422977:A:G	2.96415e-39	-1.29021e-09	-0.795534	2.20189e-30	-1.29021e-09	-1.57384
33423398	chr6:33423398:T:G	2.55238e-38	-0.738906	2.09639	7.67075e-28	1.19593	3.0835
33424248	chr6:33424248:G:C	1.3594e-34	11.8184	-1.88057	1.13681e-31	-2.55715	-1.98036
33425151	chr6:33425151:G:A	9.54603e-40	-1.29021e-09	-1.92859	1.39627e-30	-1.29021e-09	-2.02935
33425650	chr6:33425650:A:G	8.31526e-41	-2.56802	-1.80119	1.14692e-31	-2.66494	-1.86373
33425990	chr6:33425990:G:T	1.41245e-39	-1.29021e-09	-1.5368	6.92057e-30	-1.29021e-09	-0.428658
33427422	chr6:33427422:G:A	9.94529e-28	25.4517	0.291708	8.48572e-22	19.3305	-1.1346
33427745	chr6:33427745:G:T	8.69687e-40	-0.0688171	-1.95293	7.71035e-22	20.1301	-2.03
33428319	chr6:33428319:C:T	6.38972e-34	13.1984	-1.71289	1.29155e-31	-2.38193	-2.02797
33428322	chr6:33428322:A:C	4.0714e-38	-1.29021e-09	1.82445	8.03064e-30	-1.29021e-09	-0.279891
33428438	chr6:33428438:C:T	7.53956e-35	11.3353	-1.98688	1.46747e-31	-2.37855	-1.90365
33428538	chr6:33428538:T:G	1.03062e-35	9.28625	-1.92788	2.41342e-31	-2.01013	-1.77457
33429699	chr6:33429699:C:T	1.01964e-39	-1.86268	-1.42404e-09	6.81663e-31	-2.74638	-1.42404e-09
33430019	chr6:33430019:G:A	4.10637e-40	-2.77217	-1.42404e-09	4.35002e-29	1.40961	-1.42404e-09
33430140	chr6:33430140:C:G	8.62015e-40	-1.29021e-09	-2.03061	1.55354e-30	-1.29021e-09	-1.92262
33430189	chr6:33430189:C:T	9.15864e-40	-1.29021e-09	-1.97001	1.39491e-30	-1.29021e-09	-2.03033
33430427	chr6:33430427:G:A	9.01926e-40	-1.29021e-09	-1.98535	1.94814e-30	-1.29021e-09	-1.69628
33430843	chr6:33430843:T:C	2.1535e-36	7.64716	-1.85444	2.50621e-31	-2.29895	-1.44802
33431609	chr6:33431609:T:G	5.74757e-39	-1.29021e-09	-0.133349	2.72346e-30	-1.29021e-09	-1.36125
33432284	chr6:33432284:G:A	9.86704e-40	-1.29021e-09	-1.89551	1.54872e-30	-1.29021e-09	-1.92573
33432319	chr6:33432319:G:A	9.85443e-40	-1.29021e-09	-1.89679	1.54703e-30	-1.29021e-09	-1.92682
33432512	chr6:33432512:C:A	2.42298e-39	-0.997129	-1.42404e-09	1.42733e-27	4.9004	-1.42404e-09
33433272	chr6:33433272:A:G	8.86089e-40	-0.109368	-1.8937	1.40581e-31	-2.3002	-2.02493
33433381	chr6:33433381:C:T	1.48933e-34	11.9101	-1.88102	1.14958e-31	-2.54626	-1.98008
33434051	chr6:33434051:C:A	8.73235e-40	-1.29021e-09	-2.01768	1.27173e-29	-1.29021e-09	0.179808
33434304	chr6:33434304:CT:C	1.78125e-37	-0.333613	3.63397	6.39331e-27	1.80166	4.59819
33434309	chr6:33434309:C:T	1.79787e-37	-0.344127	3.65377	6.45124e-27	1.78774	4.62113
33434608	chr6:33434608:T:C	9.80979e-40	-1.29021e-09	-1.90133	2.75175e-30	-1.29021e-09	-1.35092
33434693	chr6:33434693:G:A	2.23117e-39	-1.29021e-09	-1.0796	3.85929e-30	-1.29021e-09	-1.01267
33435101	chr6:33435101:GA:G	2.76105e-38	1.43607	-1.42404e-09	5.97321e-28	4.0293	-1.42404e-09
33435931	chr6:33435931:C:T	6.00849e-34	13.1141	-1.69015	1.2679e-31	-2.39873	-2.02966
33436287	chr6:33436287:G:A	2.41502e-36	5.88218	0.0251542	1.29685e-24	12.1776	-0.465281
33437058	chr6:33437058:G:C	8.63141e-40	-1.29021e-09	-2.0293	2.02427e-30	-1.29021e-09	-1.65794
33437403	chr6:33437403:G:A	5.02603e-37	-0.180311	4.51799	1.49565e-26	1.96673	5.28301
33437546	chr6:33437546:C:T	1.66566e-39	-1.29021e-09	-1.37191	9.56929e-30	-1.29021e-09	-0.104596
33438615	chr6:33438615:C:T	4.60658e-40	-2.65722	-1.42404e-09	2.49775e-29	0.854818	-1.42404e-09
33438779	chr6:33438779:A:G	1.47448e-37	-0.155883	3.26723	5.73732e-28	-0.059549	4.04856
33439483	chr6:33439483:A:C	6.72107e-40	-2.27946	-1.42404e-09	2.06287e-30	-1.63906	-1.42404e-09
33440132	chr6:33440132:T:C	5.03554e-38	-1.29021e-09	2.03698	9.0991e-30	-1.29021e-09	-0.15498
33440903	chr6:33440903:G:A	1.71119e-35	9.7216	-1.85619	9.36856e-32	-2.73729	-1.99368
33441489	chr6:33441489:A:G	3.11727e-39	-0.74517	-1.42404e-09	6.77425e-31	-2.75261	-1.42404e-09
33441960	chr6:33441960:T:G	1.31283e-37	0.21681	2.77842	4.56544e-28	0.210673	3.54986
33442285	chr6:33442285:C:T	7.83791e-34	13.4243	-1.73454	1.31322e-31	-2.36833	-2.02493
33442362	chr6:33442362:T:C	4.445e-34	12.8755	-1.75288	1.22866e-31	-2.43712	-2.0227
33442428	chr6:33442428:C:T	8.21306e-40	-2.07899	-1.42404e-09	6.91794e-31	-2.73162	-1.42404e-09
33443522	chr6:33443522:C:T	4.83843e-37	0.108331	4.1913	1.32181e-26	2.3186	4.80759
33444140	chr6:33444140:A:T	4.30592e-40	-2.72472	-1.42404e-09	2.1232e-30	-1.61023	-1.42404e-09
33445115	chr6:33445115:C:A	9.16961e-40	-1.29021e-09	-1.96882	1.39479e-30	-1.29021e-09	-2.03041
33445230	chr6:33445230:G:A	5.34428e-40	-2.50868	-1.42404e-09	9.64031e-31	-2.39979	-1.42404e-09
33445538	chr6:33445538:T:G	4.00326e-39	-1.29021e-09	-0.495017	4.13521e-29	-1.29021e-09	1.35897
33446860	chr6:33446860:G:T	7.29972e-36	8.98606	-1.9726	2.06146e-31	-2.09487	-1.84745
33446962	chr6:33446962:A:G	2.00166e-39	-1.29021e-09	-1.18815	6.26078e-30	-1.29021e-09	-0.528851
33448090	chr6:33448090:C:G	9.75576e-40	-1.29021e-09	-1.90685	1.50939e-30	-1.29021e-09	-1.95145
33448334	chr6:33448334:C:T	3.32606e-36	7.62454	-1.39712	5.89341e-24	12.4901	0.736115
33448346	chr6:33448346:T:G	9.37476e-40	-1.29021e-09	-1.94669	6.03858e-30	-1.29021e-09	-0.564987
33449041	chr6:33449041:C:T	4.98275e-37	-0.163022	4.49205	1.49544e-26	2.00232	5.24728
33449127	chr6:33449127:C:T	9.95473e-40	-1.29021e-09	-1.88666	1.4274e-30	-1.29021e-09	-2.0073
33449345	chr6:33449345:C:T	9.01553e-40	-1.29021e-09	-1.98576	1.71507e-29	-1.29021e-09	0.478884
33450000	chr6:33450000:T:G	8.63199e-40	-1.29021e-09	-2.02924	4.93415e-30	-1.29021e-09	-0.766975
33450696	chr6:33450696:A:G	9.3611e-34	13.6	-1.73266	1.35356e-31	-2.33781	-2.0252
33450903	chr6:33450903:C:T	9.5722e-40	-1.29021e-09	-1.92585	1.40835e-30	-1.29021e-09	-2.02074
33452160	chr6:33452160:C:T	9.36555e-38	-1.29021e-09	2.6575	1.57318e-29	-1.29021e-09	0.39253
33453232	chr6:33453232:T:C	2.60487e-39	-1.29021e-09	-0.924745	2.03049e-30	-1.29021e-09	-1.65488
33453800	chr6:33453800:T:C	3.86567e-36	7.64425	-1.26648	8.15614e-24	12.544	1.0071
33454056	chr6:33454056:G:A	9.14502e-34	13.5736	-1.72955	1.34494e-31	-2.34376	-2.02563
33454195	chr6:33454195:GAC:G	5.94569e-40	-2.40205	-1.42404e-09	7.91918e-29	2.00872	-1.42404e-09
33454768	chr6:33454768:C:G	1.00949e-37	4.73334	-2.00085	8.04043e-23	17.845	-2.0056
33454829	chr6:33454829:G:A	1.01439e-33	13.6615	-1.71385	1.36411e-31	-2.32795	-2.02729
33454863	chr6:33454863:GGTT:G	1.56748e-37	-0.30729	3.4798	5.60903e-27	1.84519	4.42378
33454866	chr6:33454866:T:G	3.53859e-32	15.4997	-1.42404e-09	1.11103e-27	4.64988	-1.42404e-09
33455376	chr6:33455376:A:G	8.92794e-40	-1.29021e-09	-1.99553	1.42535e-30	-1.29021e-09	-2.00873
33457224	chr6:33457224:C:A	1.07869e-39	-1.29021e-09	-1.80638	1.97788e-30	-1.29021e-09	-1.68113
33457513	chr6:33457513:A:T	6.73366e-40	-2.27759	-1.42404e-09	7.54145e-31	-2.64533	-1.42404e-09
33457798	chr6:33457798:G:T	8.99419e-40	-1.29021e-09	-1.98813	1.39872e-30	-1.29021e-09	-2.0276
33457994	chr6:33457994:C:T	1.00718e-40	-2.14691	-2.03066	8.7404e-32	-2.77012	-2.03025
33459072	chr6:33459072:T:C	5.97253e-36	8.82926	-2.01646	1.8304e-31	-2.1028	-1.95841
33460016	chr6:33460016:T:C	8.63784e-40	-1.29021e-09	-2.02856	2.24492e-30	-1.29021e-09	-1.55449
33460580	chr6:33460580:A:T	2.07453e-39	-1.29021e-09	-1.15239	3.45764e-30	-1.29021e-09	-1.12257
33460778	chr6:33460778:T:C	4.9029e-40	-2.59488	-1.42404e-09	1.33021e-29	0.224767	-1.42404e-09
33460870	chr6:33460870:A:T	1.77653e-36	-0.2251	5.82539	5.92788e-26	1.94534	6.68151
33461048	chr6:33461048:C:A	8.83285e-40	-1.29021e-09	-2.00623	2.11342e-30	-1.29021e-09	-1.61485
33461065	chr6:33461065:T:A	1.15856e-37	4.86967	-1.99945	1.03866e-22	18.1001	-2.0046
33461105	chr6:33461105:A:T	1.1959e-39	-1.29021e-09	-1.70323	1.39714e-30	-1.29021e-09	-2.02873
33461287	chr6:33461287:G:A	9.73254e-40	-1.29021e-09	-1.90924	1.50631e-30	-1.29021e-09	-1.95349
33461363	chr6:33461363:C:T	9.96975e-40	-1.29021e-09	-1.88516	2.86672e-30	-1.29021e-09	-1.30999
33461706	chr6:33461706:C:T	1.03952e-35	8.8431	-1.47613	7.17141e-24	12.7824	0.640077
33461844	chr6:33461844:C:A	2.89462e-39	-1.29021e-09	-0.819272	2.14181e-30	-1.29021e-09	-1.6015
33461963	chr6:33461963:C:A	2.9022e-39	-1.29021e-09	-0.816657	2.1453e-30	-1.29021e-09	-1.59988
33462175	chr6:33462175:A:G	1.15369e-35	9.4456	-1.97442	2.29554e-31	-1.98384	-1.85093
33462224	chr6:33462224:C:T	9.81699e-34	13.6332	-1.71824	1.35564e-31	-2.33448	-2.02698
33462480	chr6:33462480:A:G	9.12194e-40	-1.29021e-09	-1.97403	1.39543e-30	-1.29021e-09	-2.02995
33462694	chr6:33462694:AT:A	8.29511e-39	-1.29021e-09	0.23354	3.06569e-30	-1.29021e-09	-1.24288
33462856	chr6:33462856:GTTC:G	1.19611e-35	8.95713	-1.44984	8.86369e-24	12.9386	0.695678
33462924	chr6:33462924:T:C	6.48887e-37	2.50655	2.08658	4.32842e-23	12.5834	2.63675
33463048	chr6:33463048:C:T	1.55109e-39	-1.29021e-09	-1.44317	8.19311e-30	-1.29021e-09	-0.259862
33463173	chr6:33463173:A:G	1.09406e-35	7.16392	0.254187	4.10045e-31	-2.1334	-1.12124
33463542	chr6:33463542:G:C	6.8047e-37	2.58563	2.05503	4.848e-23	12.7344	2.59911
33463739	chr6:33463739:T:C	8.42159e-34	13.4968	-1.7352	1.32654e-31	-2.35837	-2.0248
33463740	chr6:33463740:G:A	5.34373e-37	-0.19059	4.58956	1.60043e-26	1.96777	5.34968
33463792	chr6:33463792:T:C	5.47159e-36	8.52991	-1.80471	1.62966e-24	12.5224	-0.581641
33463883	chr6:33463883:T:C	1.41296e-39	-1.29021e-09	-1.53644	5.34929e-30	-1.29021e-09	-0.686191
33464146	chr6:33464146:C:T	1.76245e-35	9.82731	-1.93239	9.89687e-32	-2.73345	-1.94265
33464320	chr6:33464320:AAG:A	8.66856e-40	-1.29021e-09	-2.02501	1.97161e-30	-1.29021e-09	-1.68431
33464383	chr6:33464383:G:A	8.32943e-36	8.44723	-1.3018	2.18927e-23	13.6012	0.937283
33464895	chr6:33464895:A:G	8.00866e-40	-2.10419	-1.42404e-09	1.69881e-30	-1.83323	-1.42404e-09
33464932	chr6:33464932:A:G	7.51086e-36	8.70309	-1.66111	4.828e-25	12.5896	-1.86541
33465069	chr6:33465069:G:T	2.20365e-39	-1.29021e-09	-1.09201	1.5289e-29	-1.29021e-09	0.36398
33465296	chr6:33465296:A:G	2.03361e-39	-1.29021e-09	-1.17231	6.41677e-30	-1.29021e-09	-0.504241
33465822	chr6:33465822:G:C	1.50796e-39	-1.47137	-1.42404e-09	3.10949e-30	-1.2287	-1.42404e-09
33466579	chr6:33466579:C:T	2.85932e-39	-1.29021e-09	-0.831543	2.14626e-30	-1.29021e-09	-1.59943
33466953	chr6:33466953:T:C	8.98943e-40	-1.29021e-09	-1.98866	1.43496e-30	-1.29021e-09	-2.00202
33467360	chr6:33467360:G:A	5.90312e-39	-1.29021e-09	-0.106646	2.67097e-30	-1.29021e-09	-1.38071
33467399	chr6:33467399:A:G	9.73584e-40	-1.29021e-09	-1.9089	1.40586e-30	-1.29021e-09	-2.02251
33467402	chr6:33467402:G:A	5.41875e-37	6.02431	-1.6114	3.47134e-25	12.3464	-1.95204
33467695	chr6:33467695:A:G	3.06798e-39	-1.29021e-09	-0.761108	2.21657e-30	-1.29021e-09	-1.5672
33468160	chr6:33468160:A:T	3.28171e-35	10.5262	-2.00962	3.42522e-31	-1.77968	-1.65489
33468487	chr6:33468487:C:T	4.73242e-38	-1.29021e-09	1.97489	1.65248e-29	-1.29021e-09	0.441707
33468511	chr6:33468511:A:G	1.1581e-39	-1.29021e-09	-1.73534	3.39608e-30	-1.29021e-09	-1.14053
33469459	chr6:33469459:G:A	1.72668e-33	11.5991	0.880521	6.55856e-28	3.73227	0.390517
33469904	chr6:33469904:T:C	1.87066e-35	9.87794	-1.92344	9.83312e-32	-2.73163	-1.95094
33469949	chr6:33469949:C:T	8.64237e-40	-1.29021e-09	-2.02803	1.79888e-30	-1.29021e-09	-1.77599
33470007	chr6:33470007:A:G	5.27057e-38	-1.29021e-09	2.0826	1.0634e-29	-1.29021e-09	0.000903461
33470443	chr6:33470443:C:T	2.61357e-37	3.68376	-1.42404e-09	4.23676e-30	-0.919358	-1.42404e-09
33470444	chr6:33470444:G:A	7.50933e-40	-2.16857	-1.42404e-09	1.44028e-29	0.304265	-1.42404e-09
33470569	chr6:33470569:C:T	1.22472e-36	6.97987	-1.75153	3.91811e-25	10.9541	-0.438691
33470582	chr6:33470582:G:A	1.19198e-36	6.9493	-1.74805	3.92023e-25	10.9454	-0.429498
33470710	chr6:33470710:C:T	1.39438e-36	7.12474	-1.76667	4.53843e-25	11.1365	-0.474185
33470732	chr6:33470732:T:C	8.50146e-37	6.64506	-1.78178	2.47398e-25	10.5694	-0.513823
33471106	chr6:33471106:T:C	8.53886e-39	1.70308	-1.44058	5.8357e-25	11.0476	-0.133851
33471334	chr6:33471334:T:A	4.13414e-39	-1.29021e-09	-0.462846	4.45386e-29	-1.29021e-09	1.4332
33472000	chr6:33472000:C:T	1.27982e-36	7.05528	-1.78293	4.01599e-25	11.052	-0.511972
33472073	chr6:33472073:G:C	3.18844e-39	-1.29021e-09	-0.722593	1.1981e-29	-1.29021e-09	0.120168
33472442	chr6:33472442:T:C	4.91168e-37	6.32897	-2.01431	1.24165e-31	-2.5134	-1.93589
33472574	chr6:33472574:A:G	2.3072e-35	10.1156	-1.95134	2.68876e-31	-1.86423	-1.81243
33472639	chr6:33472639:T:C	1.24012e-35	7.54342	-1.42404e-09	2.67518e-30	-1.37914	-1.42404e-09
33472930	chr6:33472930:G:A	8.76221e-40	-1.29021e-09	-2.01426	2.53685e-30	-1.29021e-09	-1.43223
33473007	chr6:33473007:T:C	2.61231e-35	10.3041	-2.0157	3.11516e-31	-1.84683	-1.68263
33473015	chr6:33473015:G:C	1.40291e-35	9.62944	-1.96268	2.35171e-31	-1.98053	-1.83007
33473130	chr6:33473130:G:A	6.11215e-39	-1.29021e-09	-0.071848	3.34183e-30	-1.29021e-09	-1.15664
33473484	chr6:33473484:A:AG	1.81615e-35	9.90537	-1.98044	2.41825e-31	-1.91982	-1.86287
33473636	chr6:33473636:A:G	2.23211e-38	-1.29021e-09	1.22341	5.12387e-30	-1.29021e-09	-0.729246
33473913	chr6:33473913:C:T	2.54392e-40	-1.23796	-2.01304	1.13432e-31	-2.73999	-1.79972
33474023	chr6:33474023:A:C	1.67853e-39	-1.29021e-09	-1.36421	9.95681e-30	-1.29021e-09	-0.0648993
33474216	chr6:33474216:A:G	1.20134e-38	2.03907	-1.43518	1.06336e-24	11.6411	-0.127313
33474798	chr6:33474798:C:T	1.05635e-40	-2.62235	-1.50754	2.16781e-26	8.03165	-0.410752
33474875	chr6:33474875:T:C	1.09551e-38	1.97044	-1.45876	9.0879e-25	11.5354	-0.178711
33474961	chr6:33474961:C:T	1.21472e-38	2.01654	-1.40157	1.07497e-24	11.5922	-0.0675509
33475039	chr6:33475039:T:C	9.02637e-39	1.87411	-1.55609	5.37403e-25	11.2092	-0.377899
33475129	chr6:33475129:C:A	1.47929e-39	-1.29021e-09	-1.49056	7.44465e-30	-1.29021e-09	-0.35566
33475227	chr6:33475227:C:T	1.09754e-40	-2.63619	-1.45545	2.10634e-26	7.90424	-0.312106
33475330	chr6:33475330:T:A	2.01151e-40	-2.53001	-0.955814	2.55083e-30	0.489778	-1.91651
33475412	chr6:33475412:G:A	1.22264e-36	6.95775	-1.73112	4.00552e-25	10.9284	-0.390931
33475708	chr6:33475708:T:C	9.28277e-40	-1.29021e-09	-1.95655	4.62068e-30	-1.29021e-09	-0.832614
33475720	chr6:33475720:T:G	2.99301e-39	-1.29021e-09	-0.785845	1.62606e-30	-1.29021e-09	-1.877
33476087	chr6:33476087:A:C	1.14853e-39	-1.29021e-09	-1.74364	3.46829e-30	-1.29021e-09	-1.11949
33476130	chr6:33476130:G:A	3.91811e-38	1.92191	-0.135836	2.2733e-24	11.8071	0.466448
33476224	chr6:33476224:AAAG:A	7.53864e-38	1.59554	0.844963	2.2124e-24	11.2462	1.00027
33476702	chr6:33476702:G:C	1.07811e-39	-1.29021e-09	-1.80691	1.97684e-30	-1.29021e-09	-1.68166
33476954	chr6:33476954:C:G	1.9686e-35	9.96968	-1.96415	2.49348e-31	-1.91894	-1.83312
33477019	chr6:33477019:C:T	1.38936e-40	-2.70919	-1.14668	9.11581e-32	-2.7696	-1.98872
33477259	chr6:33477259:G:A	4.78682e-38	-1.29021e-09	1.98633	1.6739e-29	-1.29021e-09	0.454587
33478447	chr6:33478447:C:A	7.02742e-40	-2.23489	-1.42404e-09	1.37564e-29	0.25835	-1.42404e-09
33478757	chr6:33478757:A:G	1.69522e-35	9.83148	-1.97545	2.29798e-31	-1.84522	-1.98849
33479287	chr6:33479287:C:A	1.04965e-40	-2.65817	-1.47808	2.42974e-26	8.08557	-0.350604
33479583	chr6:33479583:C:T	1.18863e-39	-1.29021e-09	-1.70933	3.66955e-30	-1.29021e-09	-1.06309
33480468	chr6:33480468:AAAT:A	1.20191e-36	6.94659	-1.73705	6.12112e-25	11.3658	-0.404272
33480487	chr6:33480487:G:A	6.33821e-41	-2.72806	-1.91264	1.6776e-27	6.93034	-1.86838
33480836	chr6:33480836:C:A	1.3511e-38	2.27136	-1.54998	2.1053e-24	12.5822	-0.385413
33481085	chr6:33481085:A:G	1.57063e-35	9.76598	-1.98628	2.28443e-31	-1.96766	-1.87196
33481958	chr6:33481958:C:T	3.03399e-39	-1.29021e-09	-0.772248	1.63408e-30	-1.29021e-09	-1.87207
33481986	chr6:33481986:T:C	3.00239e-39	-1.29021e-09	-0.782718	1.62803e-30	-1.29021e-09	-1.87578
33482257	chr6:33482257:T:C	3.75733e-35	10.6463	-1.99438	2.73247e-31	-1.6369	-2.02363
33482365	chr6:33482365:T:C	1.79051e-39	-1.29021e-09	-1.29963	1.0492e-29	-1.29021e-09	-0.0125412
33482480	chr6:33482480:G:A	1.7833e-39	-1.29021e-09	-1.30366	1.04219e-29	-1.29021e-09	-0.0192482
33482879	chr6:33482879:T:C	6.7254e-40	-2.27882	-1.42404e-09	1.50142e-30	-1.95674	-1.42404e-09
33482959	chr6:33482959:G:A	9.41797e-40	-1.29021e-09	-1.94209	2.48181e-30	-1.29021e-09	-1.45417
33483801	chr6:33483801:G:C	9.18245e-38	1.20158	1.43618	3.53658e-24	11.4438	1.27167
33483932	chr6:33483932:A:G	3.16625e-39	-1.29021e-09	-0.729579	1.65432e-30	-1.29021e-09	-1.85977
33484052	chr6:33484052:C:A	9.7925e-40	-1.29021e-09	-1.90309	1.51588e-30	-1.29021e-09	-1.94716
33484190	chr6:33484190:G:A	1.44159e-39	-1.29021e-09	-1.51638	5.16487e-30	-1.29021e-09	-0.721276
33485022	chr6:33485022:G:A	3.51754e-35	10.5802	-1.99418	2.68086e-31	-1.65605	-2.02355
33485032	chr6:33485032:T:C	1.09973e-40	-2.73586	-1.35378	1.43747e-26	7.55798	-0.347908
33485271	chr6:33485271:T:A	1.51902e-39	-1.29021e-09	-1.46406	8.86412e-30	-1.29021e-09	-0.181144
33485288	chr6:33485288:A:G	8.6016e-41	-2.3049	-2.03045	3.89801e-31	-1.37345	-1.93183
33485368	chr6:33485368:G:T	9.6227e-37	6.27149	-1.28432	1.06126e-24	11.0141	0.497668
33485718	chr6:33485718:G:A	3.13514e-34	12.4342	-1.66075	1.03875e-31	-2.59863	-2.02909
33485762	chr6:33485762:G:A	5.5726e-34	13.0832	-1.73453	1.20977e-31	-2.45194	-2.02337
33485891	chr6:33485891:G:A	2.17384e-37	5.27016	-1.77062	1.00231e-25	9.84463	-0.692558
33486296	chr6:33486296:TC:T	1.82186e-40	-2.68464	-0.90021	8.80547e-26	8.1806	0.841955
33486427	chr6:33486427:G:GC	1.72733e-35	9.78836	-1.91357	9.68825e-32	-2.73913	-1.95828
33486900	chr6:33486900:T:C	4.2207e-40	-2.74471	-1.42404e-09	3.91995e-30	-0.997076	-1.42404e-09
33486916	chr6:33486916:T:C	3.13109e-39	-1.29021e-09	-0.740743	2.26485e-30	-1.29021e-09	-1.54565
33487302	chr6:33487302:G:A	4.55456e-40	-2.66858	-1.42404e-09	1.32983e-30	-2.0781	-1.42404e-09
33487742	chr6:33487742:C:T	9.27837e-40	-1.29021e-09	-1.95703	1.39447e-30	-1.29021e-09	-2.03064
33487925	chr6:33487925:A:C	4.48868e-39	-2.75442	2.37385	2.67004e-25	7.36868	2.76318
33488180	chr6:33488180:A:G	3.39883e-38	-1.29021e-09	1.64389	7.12389e-30	-1.29021e-09	-0.399702
33488687	chr6:33488687:T:C	7.7191e-39	-2.74634	2.90791	4.96155e-25	7.5585	3.19299
33488715	chr6:33488715:GTGGCTC:G	5.89659e-40	-0.47427	-1.93607	1.61436e-31	-2.17263	-2.01418
33489236	chr6:33489236:T:A	3.24735e-35	10.5121	-2.006	2.60594e-31	-1.68007	-2.02787
33489356	chr6:33489356:G:A	3.31985e-34	12.4086	-1.57786	1.03642e-31	-2.60016	-2.02981
33489453	chr6:33489453:C:T	1.77279e-35	9.37935	-1.47858	6.03402e-31	-1.92871	-0.939621
33489595	chr6:33489595:C:T	3.18418e-39	-1.29021e-09	-0.723931	2.27246e-30	-1.29021e-09	-1.54229
33489715	chr6:33489715:C:T	1.865e-39	-1.29021e-09	-1.25886	9.1194e-30	-1.29021e-09	-0.152751
33489784	chr6:33489784:G:T	1.09187e-33	13.8626	-1.84129	1.07815e-31	-2.61352	-1.97697
33489938	chr6:33489938:C:T	8.73e-40	-1.29021e-09	-2.01795	1.46279e-29	-1.29021e-09	0.319777
33490039	chr6:33490039:T:A	5.04844e-35	10.9385	-1.99116	4.05528e-31	-1.68431	-1.58141
33490149	chr6:33490149:T:C	2.6851e-35	9.68324	-1.36731	7.68219e-31	-1.85246	-0.774372
33490700	chr6:33490700:A:G	8.64712e-40	-1.29021e-09	-2.02748	1.9779e-30	-1.29021e-09	-1.68112
33490957	chr6:33490957:C:T	1.0856e-40	-2.61834	-1.48424	9.42815e-31	-0.474558	-1.94748
33491643	chr6:33491643:A:T	2.48301e-33	14.7929	-1.95007	1.01045e-31	-2.74004	-1.91531
33491664	chr6:33491664:A:G	1.84739e-39	-1.29021e-09	-1.26835	9.12202e-30	-1.29021e-09	-0.152465
33491683	chr6:33491683:G:A	2.42018e-33	14.7673	-1.95007	1.01149e-31	-2.739	-1.91531
33491869	chr6:33491869:G:A	9.09762e-40	-1.29021e-09	-1.9767	1.43721e-30	-1.29021e-09	-2.00046
33491904	chr6:33491904:G:A	8.62058e-40	-1.29021e-09	-2.03056	1.41867e-29	-1.29021e-09	0.28915
33492052	chr6:33492052:T:C	1.07631e-32	16.0775	-1.76803	1.03656e-31	-2.69175	-1.93808
33492125	chr6:33492125:G:A	9.70634e-41	-2.60946	-1.60506	1.16141e-30	-0.568948	-1.64457
33492132	chr6:33492132:A:G	2.51894e-39	-1.29021e-09	-0.958289	2.10697e-30	-1.29021e-09	-1.6179
33492366	chr6:33492366:A:G	1.99208e-39	-1.29021e-09	-1.19295	3.65589e-30	-1.29021e-09	-1.06682
33492832	chr6:33492832:A:G	3.92425e-40	-1.61656	-1.20097	2.38037e-31	-2.69438	-1.10411
33492837	chr6:33492837:G:A	1.72418e-40	-1.63088	-2.00908	1.21097e-31	-2.7733	-1.70102
33493593	chr6:33493593:C:T	7.44109e-39	-1.29021e-09	0.124891	4.04435e-30	-1.29021e-09	-0.965834
33494002	chr6:33494002:A:G	1.36564e-40	-2.15746	-1.71563	5.95524e-31	-0.851087	-2.03038
33494007	chr6:33494007:G:A	1.05165e-40	-2.25675	-1.8776	7.73753e-31	-0.635169	-1.98449
33494061	chr6:33494061:A:C	7.15547e-38	-1.29021e-09	2.38834	1.1078e-29	-1.29021e-09	0.0418016
33494251	chr6:33494251:T:A	3.912e-35	10.0447	-1.3524	1.77453e-29	2.10179	-1.58882
33494402	chr6:33494402:A:C	8.72971e-40	-1.29021e-09	-2.01798	1.00707e-29	-1.29021e-09	-0.0535242
33494576	chr6:33494576:T:G	9.87108e-41	-2.36449	-1.83319	1.80488e-31	-2.04475	-2.0305
33494806	chr6:33494806:G:A	1.60593e-33	14.4161	-2.00902	1.20789e-31	-2.68638	-1.79049
33495058	chr6:33495058:C:T	2.03765e-40	-1.46108	-2.01184	1.20031e-31	-2.76996	-1.71321
33495202	chr6:33495202:C:T	6.68085e-38	-1.29021e-09	2.3197	1.05545e-29	-1.29021e-09	-0.0066038
33495319	chr6:33495319:G:A	3.20651e-40	-1.09273	-1.9268	3.60744e-31	-1.38051	-2.00223
33495364	chr6:33495364:G:A	2.54295e-35	10.2896	-2.02807	1.45226e-31	-2.77008	-1.52254
33496184	chr6:33496184:C:T	2.41533e-36	6.89365	-0.98618	2.37588e-22	18.0922	-1.16935
33496284	chr6:33496284:G:A	3.741e-34	12.8964	-1.94625	1.50363e-31	-2.3702	-1.88766
33496586	chr6:33496586:A:G	3.9394e-35	10.7018	-2.0026	1.19691e-31	-2.7431	-1.74289
33496772	chr6:33496772:G:A	1.01797e-39	-1.29021e-09	-1.86432	4.19196e-30	-1.29021e-09	-0.929988
33497005	chr6:33497005:C:T	1.18497e-40	-2.3855	-1.62949	1.70002e-30	0.197274	-2.02979
33497139	chr6:33497139:T:C	6.91421e-35	11.2237	-1.96195	9.68906e-29	3.40391	-1.19349
33497235	chr6:33497235:A:G	5.19546e-34	10.2911	0.987524	8.4013e-30	0.961486	-1.19626
33497481	chr6:33497481:T:C	1.02074e-39	-1.29021e-09	-1.86159	4.22209e-30	-1.29021e-09	-0.922825
33497642	chr6:33497642:G:A	5.37279e-34	10.1822	1.12999	8.59673e-30	0.909315	-1.12109
33497705	chr6:33497705:C:T	1.29675e-40	-2.32776	-1.59709	1.44297e-30	0.0311729	-2.02763
33497802	chr6:33497802:C:T	1.33604e-39	-1.29021e-09	-1.59242	5.26336e-30	-1.29021e-09	-0.702387
33497818	chr6:33497818:G:A	8.29246e-41	-2.48804	-1.88391	1.44097e-31	-2.59581	-1.70461
33497894	chr6:33497894:C:T	2.34416e-39	-1.29021e-09	-1.0302	1.38455e-29	-1.29021e-09	0.264801
33498335	chr6:33498335:C:T	3.84563e-34	12.9405	-1.9628	1.52568e-31	-2.37996	-1.86334
33498643	chr6:33498643:C:T	3.6318e-40	-0.953672	-1.94131	3.21947e-31	-1.50389	-1.99263
33498782	chr6:33498782:C:T	1.50885e-33	14.1622	-1.81744	1.73079e-31	-2.2515	-1.86566
33498970	chr6:33498970:G:A	3.39376e-34	12.8124	-1.9597	1.55256e-31	-2.35791	-1.86793
33499287	chr6:33499287:C:T	1.23298e-32	14.4454	-1.42404e-09	1.11792e-30	-2.25169	-1.42404e-09
33499309	chr6:33499309:A:T	2.23827e-39	-1.07642	-1.42404e-09	1.25746e-26	7.07628	-1.42404e-09
33499358	chr6:33499358:G:A	5.6414e-36	8.77432	-2.01856	1.4736e-31	-2.59276	-1.68527
33499921	chr6:33499921:C:T	4.73711e-34	13.0912	-1.90498	1.48672e-31	-2.3421	-1.92707
33499957	chr6:33499957:T:C	3.62036e-40	-1.33622	-1.56192	4.29593e-30	1.12153	-2.02702
33499993	chr6:33499993:G:A	6.694e-38	-1.93212	4.25379	8.67886e-29	1.93002	0.170301
33500374	chr6:33500374:A:G	5.05698e-34	13.1575	-1.90596	1.47237e-31	-2.35283	-1.92604
33500844	chr6:33500844:G:C	1.27858e-39	-1.29021e-09	-1.63637	1.39485e-30	-1.29021e-09	-2.03037
33501825	chr6:33501825:G:A	4.11188e-34	12.9517	-1.90703	1.52608e-31	-2.31799	-1.92505
33502379	chr6:33502379:C:A	4.44541e-40	-2.69284	-1.42404e-09	2.40515e-30	-1.48554	-1.42404e-09
33502685	chr6:33502685:G:A	4.20527e-34	12.9747	-1.90755	1.52192e-31	-2.32117	-1.92459
33502689	chr6:33502689:C:T	8.80634e-40	-1.29021e-09	-2.00924	1.40618e-30	-1.29021e-09	-2.02228
33502742	chr6:33502742:C:T	2.20052e-40	-1.79133	-1.60469	1.05044e-29	1.95427	-1.96563
33502752	chr6:33502752:C:T	3.97194e-34	12.9176	-1.90755	1.53343e-31	-2.31364	-1.92459
33502823	chr6:33502823:G:T	4.17893e-34	12.9684	-1.90755	1.52357e-31	-2.32009	-1.92459
33502882	chr6:33502882:C:T	1.08585e-32	13.8936	0.424783	7.8038e-28	5.1135	-0.81687
33502928	chr6:33502928:G:A	9.30743e-40	-1.29021e-09	-1.9539	3.82887e-30	-1.29021e-09	-1.02059
33503224	chr6:33503224:C:T	8.8824e-40	-1.29021e-09	-2.00064	1.42036e-30	-1.29021e-09	-2.01225
33503282	chr6:33503282:C:T	3.23985e-40	-1.39272	-1.61647	4.609e-30	1.19495	-2.0301
33503300	chr6:33503300:A:G	3.60069e-34	12.8165	-1.9046	1.56051e-31	-2.29353	-1.9272
33503503	chr6:33503503:C:A	4.02244e-34	12.9408	-1.91814	1.54666e-31	-2.31545	-1.9142
33503698	chr6:33503698:C:T	1.78041e-37	-1.29021e-09	3.29989	2.38361e-29	-1.29021e-09	0.808046
33503875	chr6:33503875:C:G	4.4818e-34	13.0274	-1.89655	1.49445e-31	-2.3297	-1.93429
33504039	chr6:33504039:G:A	3.65426e-39	-1.29021e-09	-0.586233	2.68198e-29	-1.29021e-09	0.925983
33504192	chr6:33504192:G:T	1.62125e-33	14.1776	-1.76106	1.78696e-31	-2.17942	-1.9058
33504259	chr6:33504259:TACCTC:T	3.66773e-40	-0.993541	-1.8916	3.79662e-31	-1.31753	-2.0141
33504821	chr6:33504821:T:C	4.1574e-34	12.9626	-1.90694	1.52473e-31	-2.31878	-1.92514
33504900	chr6:33504900:C:T	8.663e-40	-1.29021e-09	-2.02565	2.46774e-30	-1.29021e-09	-1.45985
33504955	chr6:33504955:C:T	8.69439e-40	-1.29021e-09	-2.02203	1.39615e-30	-1.29021e-09	-2.02944
33505008	chr6:33505008:A:G	5.76487e-40	-2.43293	-1.42404e-09	7.51385e-30	-0.346408	-1.42404e-09
33505144	chr6:33505144:G:A	1.75663e-39	-1.29021e-09	-1.31873	3.17884e-30	-1.29021e-09	-1.20664
33505164	chr6:33505164:T:C	1.26498e-35	9.3838	-1.82053	7.70884e-30	1.68266	-2.00345
33505450	chr6:33505450:T:C	8.83513e-40	-1.29021e-09	-2.00598	2.09634e-30	-1.29021e-09	-1.62296
33505457	chr6:33505457:T:C	6.00607e-35	11.1354	-2.01443	3.13628e-28	3.20878	0.17627
33505458	chr6:33505458:G:A	2.93166e-39	-1.29021e-09	-0.806557	2.14304e-30	-1.29021e-09	-1.60093
33505481	chr6:33505481:T:C	1.34366e-39	-1.29021e-09	-1.58673	4.17893e-29	-1.29021e-09	1.36948
33505856	chr6:33505856:G:A	5.98492e-41	-2.67055	-2.0275	1.26114e-31	-2.68837	-1.74536
33506061	chr6:33506061:A:G	1.04374e-39	-1.29021e-09	-1.83932	3.44902e-30	-1.29021e-09	-1.12507
33506645	chr6:33506645:G:A	1.55706e-39	-1.29021e-09	-1.43932	5.75037e-29	-1.29021e-09	1.68869
33506708	chr6:33506708:A:C	5.93347e-35	11.1323	-2.02345	2.33633e-28	3.12033	-0.029733
33506751	chr6:33506751:C:T	1.81319e-33	14.3058	-1.77737	1.76742e-31	-2.20258	-1.89364
33506801	chr6:33506801:T:TA	1.18571e-39	-1.29021e-09	-1.71178	2.70667e-30	-1.29021e-09	-1.36744
33506886	chr6:33506886:C:T	1.14946e-39	-1.74283	-1.42404e-09	7.10767e-31	-2.70457	-1.42404e-09
33506997	chr6:33506997:C:T	4.91236e-35	10.8469	-1.92692	4.01648e-28	3.07555	0.556873
33507075	chr6:33507075:T:C	6.86868e-23	37.5155	-0.629258	1.39311e-24	13.5299	-1.74601
33507139	chr6:33507139:C:T	2.23497e-40	-1.44029	-1.94019	7.44438e-30	1.29303	-1.64873
33507142	chr6:33507142:A:C	1.03044e-39	-1.29021e-09	-1.85214	3.24714e-30	-1.29021e-09	-1.18538
33507734	chr6:33507734:C:T	3.10847e-40	-1.29564	-1.75494	4.0276e-30	1.03828	-2.00826
33507817	chr6:33507817:G:A	9.19255e-40	-1.29021e-09	-1.96632	1.45713e-30	-1.29021e-09	-1.98669
33508271	chr6:33508271:C:A	1.48827e-39	-1.29021e-09	-1.48451	5.13864e-29	-1.29021e-09	1.57622
33508420	chr6:33508420:C:T	9.63591e-40	-1.29021e-09	-1.91921	1.41783e-30	-1.29021e-09	-2.01403
33508440	chr6:33508440:AAAAC:A	4.56827e-40	-0.755923	-1.90965	3.12585e-31	-1.51893	-2.0071
33508799	chr6:33508799:C:T	4.24827e-34	13.0929	-2.01557	1.84119e-31	-2.34277	-1.71256
33508918	chr6:33508918:G:A	3.70096e-40	-0.966505	-1.90961	3.74036e-31	-1.33938	-2.00718
33508941	chr6:33508941:C:T	2.99249e-40	-1.34835	-1.74026	4.41751e-30	1.13437	-2.01195
33509363	chr6:33509363:G:A	1.42826e-35	9.52559	-1.84092	8.39038e-30	1.77552	-2.01159
33509477	chr6:33509477:C:T	2.47026e-39	-1.29021e-09	-0.977804	1.93063e-30	-1.29021e-09	-1.70531
33509598	chr6:33509598:T:C	6.20259e-40	-2.35975	-1.42404e-09	7.41079e-31	-2.6628	-1.42404e-09
33510309	chr6:33510309:T:C	1.75931e-37	-1.29021e-09	3.28797	1.99444e-29	-1.29021e-09	0.629791
33510339	chr6:33510339:C:T	1.96626e-40	-2.02675	-1.48183	4.85772e-31	-2.25178	-0.833393
33510719	chr6:33510719:A:G	1.66891e-40	-1.9134	-1.75914	1.66885e-29	2.32574	-1.87418
33510761	chr6:33510761:G:A	1.21832e-34	11.8562	-2.02788	3.97178e-28	3.64998	-0.0287501
33510835	chr6:33510835:G:A	1.7371e-39	-1.29021e-09	-1.32991	1.62504e-30	-1.29021e-09	-1.87763
33510985	chr6:33510985:T:C	1.61477e-39	-1.29021e-09	-1.40293	6.33076e-29	-1.29021e-09	1.78485
33511019	chr6:33511019:T:C	4.20737e-39	-1.29021e-09	-0.445289	3.01454e-29	-1.29021e-09	1.04288
33511137	chr6:33511137:G:A	1.64225e-35	9.63836	-1.81408	9.14027e-30	1.85967	-2.01014
33511632	chr6:33511632:C:T	1.13508e-34	11.7812	-2.02373	4.13433e-28	3.64783	0.0135081
33511915	chr6:33511915:A:G	9.48203e-40	-1.29021e-09	-1.93531	1.49433e-30	-1.29021e-09	-1.96148
33511997	chr6:33511997:T:C	4.95726e-35	10.8609	-1.9318	4.52525e-28	3.04226	0.709423
33512189	chr6:33512189:T:C	8.71846e-40	-1.29021e-09	-2.01927	1.39444e-30	-1.29021e-09	-2.03066
33512588	chr6:33512588:C:T	9.07807e-40	-1.29021e-09	-1.97885	1.40886e-30	-1.29021e-09	-2.02038
33512658	chr6:33512658:A:G	2.49967e-40	-1.42934	-1.83921	1.74981e-31	-2.14774	-1.95849
33513093	chr6:33513093:T:A	2.28846e-39	-1.29021e-09	-1.05425	1.67176e-28	-1.29021e-09	2.75589
33513127	chr6:33513127:G:A	9.36929e-40	-1.29021e-09	-1.94727	1.44142e-30	-1.29021e-09	-1.99752
33513427	chr6:33513427:A:G	7.21896e-38	4.42365	-2.02648	1.13015e-28	0.420918	1.94345
33514091	chr6:33514091:C:T	2.69694e-39	-1.29021e-09	-0.890007	1.64911e-29	-1.29021e-09	0.439667
33514184	chr6:33514184:C:T	9.08321e-39	-2.71476	3.03906	2.84267e-31	-2.64317	-0.977832
33514277	chr6:33514277:C:T	5.40222e-41	-2.77257	-2.02791	6.5404e-31	-2.68392	-0.103827
33514369	chr6:33514369:C:G	4.42215e-39	-2.77081	2.37531	1.41586e-31	-2.71176	-1.60625
33514564	chr6:33514564:AGCAGGG:A	8.97554e-40	-1.29021e-09	-1.99021	2.25637e-30	-1.29021e-09	-1.5494
33514890	chr6:33514890:G:A	5.46588e-40	-2.25673	-0.229454	4.15485e-30	-1.59886	0.659983
33515069	chr6:33515069:C:T	9.38813e-40	-1.29021e-09	-1.94527	1.45493e-30	-1.29021e-09	-1.98819
33515266	chr6:33515266:C:T	5.68673e-41	-2.76465	-1.98451	4.36027e-31	-2.64232	-0.550889
33515295	chr6:33515295:G:A	1.08805e-40	-2.4962	-1.60413	5.47247e-31	-2.28641	-0.679599
33515386	chr6:33515386:G:A	5.24968e-34	13.0934	-1.8044	2.89079e-31	-1.74314	-1.86107
33515677	chr6:33515677:T:A	1.14892e-40	-2.48928	-1.55661	6.01917e-31	-2.27481	-0.595987
33516139	chr6:33516139:A:G	6.78817e-39	-2.74496	2.77802	3.04477e-30	-2.71751	1.46778
33516373	chr6:33516373:C:T	8.68906e-40	-1.29021e-09	-2.02265	1.93171e-30	-1.29021e-09	-1.70475
33516379	chr6:33516379:A:G	1.19e-39	-1.29021e-09	-1.70817	2.14948e-30	-1.29021e-09	-1.59793
33516425	chr6:33516425:C:T	1.98818e-38	-1.29021e-09	1.10768	5.12536e-30	-1.29021e-09	-0.728955
33516570	chr6:33516570:C:A	1.99498e-39	0.595107	-1.7866	2.30073e-31	-1.80401	-2.02851
33516696	chr6:33516696:A:G	3.29125e-33	9.6974	3.42725	3.92392e-30	-1.72987	0.733801
33516728	chr6:33516728:C:T	1.32588e-33	8.91469	3.30077	6.89955e-31	-1.28292	-1.45136
33516863	chr6:33516863:G:A	1.05097e-39	-1.29021e-09	-1.83241	4.87915e-30	-1.29021e-09	-0.778184
33517242	chr6:33517242:C:G	1.18484e-40	-2.54395	-1.47116	6.50276e-31	-2.34003	-0.453481
33517284	chr6:33517284:A:G	2.1146e-39	-1.29021e-09	-1.13326	1.15826e-29	-1.29021e-09	0.0863489
33517346	chr6:33517346:C:T	1.06365e-39	-1.29021e-09	-1.82042	5.02712e-30	-1.29021e-09	-0.748308
33517459	chr6:33517459:C:T	8.64817e-35	5.6287	3.85686	1.82003e-29	1.82437	-1.28609
33517482	chr6:33517482:T:A	3.19061e-33	9.47102	3.62257	1.05663e-30	-1.1861	-1.12197
33517800	chr6:33517800:T:G	9.28184e-40	-1.29021e-09	-1.95665	1.48068e-30	-1.29021e-09	-1.97065
33517832	chr6:33517832:A:G	9.42512e-40	-1.29021e-09	-1.94133	1.47913e-30	-1.29021e-09	-1.9717
33517844	chr6:33517844:G:A	6.21321e-39	-2.62239	2.56694	5.82466e-30	0.370843	-0.971898
33517849	chr6:33517849:G:A	1.06687e-39	-1.29021e-09	-1.8174	3.79865e-30	-1.29021e-09	-1.02851
33518023	chr6:33518023:A:T	8.62107e-40	-1.29021e-09	-2.0305	1.94529e-30	-1.29021e-09	-1.69775
33518580	chr6:33518580:G:A	1.03136e-39	-1.29021e-09	-1.85125	4.07538e-30	-1.29021e-09	-0.958193
33518589	chr6:33518589:C:T	8.40767e-34	9.91551	1.84444	1.02054e-30	-1.5595	-0.783324
33518622	chr6:33518622:A:G	8.71669e-40	-1.29021e-09	-2.01947	1.95832e-29	-1.29021e-09	0.611514
33518833	chr6:33518833:C:T	1.6535e-39	-1.29021e-09	-1.37923	2.05173e-30	-1.29021e-09	-1.64447
33518955	chr6:33518955:G:A	9.37535e-41	-2.73081	-1.5184	1.30734e-31	-2.76337	-1.63438
33519029	chr6:33519029:T:C	9.38778e-40	-1.29021e-09	-1.9453	1.45501e-30	-1.29021e-09	-1.98814
33519173	chr6:33519173:C:T	2.06176e-39	-1.29021e-09	-1.15857	1.70015e-30	-1.29021e-09	-1.83244
33519177	chr6:33519177:A:G	2.84729e-32	9.16933	6.113	1.1455e-30	-1.6425	-0.584815
33519257	chr6:33519257:A:G	1.98728e-39	-1.29021e-09	-1.19536	1.50784e-30	-1.29021e-09	-1.95248
33519270	chr6:33519270:A:G	9.87799e-40	-1.29021e-09	-1.8944	3.61316e-30	-1.29021e-09	-1.07857
33519806	chr6:33519806:C:T	9.26414e-40	-1.29021e-09	-1.95856	1.48711e-30	-1.29021e-09	-1.96632
33519851	chr6:33519851:G:A	9.48165e-40	-1.29021e-09	-1.93535	1.40385e-30	-1.29021e-09	-2.02394
33519899	chr6:33519899:A:C	6.30619e-41	-2.6529	-1.99286	6.88725e-31	-2.25732	-0.478747
33520231	chr6:33520231:G:A	1.07326e-39	-1.29021e-09	-1.81142	1.22939e-29	-1.29021e-09	0.145946
33520248	chr6:33520248:A:G	2.61941e-33	9.05582	3.84051	5.50055e-31	-1.51277	-1.44813
33520255	chr6:33520255:G:A	8.64228e-40	-1.29021e-09	-2.02805	1.86031e-30	-1.29021e-09	-1.74241
33520318	chr6:33520318:C:T	1.13509e-40	-2.73691	-1.32109	1.13959e-31	-2.75964	-1.77543
33520444	chr6:33520444:A:C	1.07341e-40	-2.73211	-1.38176	1.18114e-31	-2.76228	-1.73697
33520472	chr6:33520472:C:T	1.06948e-40	-2.72619	-1.39134	1.18546e-31	-2.7651	-1.73051
33520626	chr6:33520626:C:G	1.09682e-40	-2.74044	-1.35186	1.16401e-31	-2.75731	-1.75656
33520687	chr6:33520687:G:A	1.48607e-39	-1.29021e-09	-1.48599	1.49337e-30	-1.29021e-09	-1.96212
33520729	chr6:33520729:T:G	9.37905e-40	-1.29021e-09	-1.94623	1.45601e-30	-1.29021e-09	-1.98745
33520735	chr6:33520735:G:C	1.08056e-40	-2.73515	-1.37208	1.1759e-31	-2.76067	-1.74304
33520772	chr6:33520772:T:C	1.11829e-40	-2.70768	-1.36523	1.15785e-31	-2.77078	-1.7484
33520880	chr6:33520880:T:TGGAGTTTTAGTTTTTA	1.88039e-39	-1.29021e-09	-1.25065	1.53829e-30	-1.29021e-09	-1.93249
33520882	chr6:33520882:G:A	2.81326e-34	9.07971	1.58543	1.5853e-30	-1.2551	-0.647281
33521218	chr6:33521218:G:T	4.30096e-34	9.41818	1.67146	1.50675e-30	-1.37781	-0.575388
33521362	chr6:33521362:C:T	8.67906e-40	-1.29021e-09	-2.0238	1.79839e-30	-1.29021e-09	-1.77627
33521442	chr6:33521442:A:G	3.30669e-34	12.6465	-1.81972	3.36173e-31	-1.60808	-1.84521
33521593	chr6:33521593:G:C	8.71398e-40	-1.29021e-09	-2.01978	1.77801e-30	-1.29021e-09	-1.78766
33521673	chr6:33521673:A:G	2.00427e-39	-1.29021e-09	-1.18685	1.50399e-30	-1.29021e-09	-1.95504
33521698	chr6:33521698:C:T	1.89696e-39	-1.29021e-09	-1.24187	1.01273e-29	-1.29021e-09	-0.0479168
33521729	chr6:33521729:C:G	8.66757e-40	-1.29021e-09	-2.02512	1.81398e-30	-1.29021e-09	-1.76763
33522086	chr6:33522086:C:T	1.07077e-40	-2.73963	-1.37671	1.18214e-31	-2.7581	-1.74032
33522105	chr6:33522105:G:A	1.08827e-40	-2.72341	-1.37671	1.17254e-31	-2.76626	-1.74032
33522313	chr6:33522313:G:A	8.62056e-40	-1.29021e-09	-2.03056	2.28898e-30	-1.29021e-09	-1.53505
33522593	chr6:33522593:C:T	8.65773e-40	-1.29021e-09	-2.02626	1.82728e-30	-1.29021e-09	-1.76033
33522801	chr6:33522801:A:G	1.31246e-39	-1.29021e-09	-1.61022	6.55224e-30	-1.29021e-09	-0.483349
33523146	chr6:33523146:G:A	3.94805e-36	-1.29021e-09	6.39885	4.66663e-29	-1.29021e-09	1.47987
33523226	chr6:33523226:G:A	1.94236e-40	-1.52433	-1.99648	1.28995e-31	-2.46667	-1.94447
33523280	chr6:33523280:G:C	9.62897e-41	-2.77349	-1.44903	1.35708e-31	-2.72107	-1.63934
33523510	chr6:33523510:C:G	1.44266e-32	9.16445	5.43801	8.61255e-31	-1.62091	-0.891606
33523708	chr6:33523708:G:T	1.20268e-40	-2.59045	-1.40971	1.05222e-31	-2.76762	-1.84722
33524296	chr6:33524296:T:A	1.10749e-40	-2.71526	-1.36735	1.16219e-31	-2.76861	-1.74682
33524606	chr6:33524606:TAGTC:T	1.05063e-40	-2.76209	-1.37323	1.20337e-31	-2.73567	-1.74494
33524830	chr6:33524830:G:A	9.08864e-40	-1.29021e-09	-1.97769	1.50179e-30	-1.29021e-09	-1.9565
33524889	chr6:33524889:G:T	1.68293e-33	9.54579	2.90813	3.10635e-31	-1.6295	-1.90279
33524984	chr6:33524984:G:A	4.8497e-34	9.74002	1.46969	1.18963e-30	-1.47453	-0.714987
33525018	chr6:33525018:G:A	9.43057e-40	-1.29021e-09	-1.94075	1.40191e-30	-1.29021e-09	-2.02532
33525024	chr6:33525024:G:A	8.65055e-40	-1.29021e-09	-2.02709	1.84009e-30	-1.29021e-09	-1.75334
33525026	chr6:33525026:G:A	3.46731e-39	-1.29021e-09	-0.638748	2.33672e-30	-1.29021e-09	-1.51441
33525256	chr6:33525256:G:A	1.08894e-40	-2.72886	-1.37066	1.17029e-31	-2.76362	-1.74487
33525266	chr6:33525266:C:T	1.09999e-40	-2.72875	-1.36067	1.16262e-31	-2.76369	-1.75138
33525294	chr6:33525294:A:G	1.12986e-40	-2.74284	-1.31978	1.14353e-31	-2.75513	-1.77649
33526189	chr6:33526189:G:A	6.58225e-41	-2.68393	-1.91899	3.21612e-31	-2.5013	-0.99626
33526299	chr6:33526299:G:T	1.07458e-40	-2.73283	-1.37995	1.18001e-31	-2.76158	-1.73864
33526392	chr6:33526392:A:C	1.3757e-39	-1.29021e-09	-1.56317	7.16774e-30	-1.29021e-09	-0.393565
33526754	chr6:33526754:A:G	9.03412e-40	-1.29021e-09	-1.9837	1.51485e-30	-1.29021e-09	-1.94784
33526812	chr6:33526812:A:G	1.06366e-40	-2.74956	-1.37343	1.23108e-31	-2.75769	-1.70016
33526883	chr6:33526883:T:C	1.10032e-40	-2.73609	-1.35302	1.16134e-31	-2.75982	-1.75634
33526909	chr6:33526909:G:A	6.25043e-40	-2.35206	-1.42404e-09	7.88744e-31	-2.60047	-1.42404e-09
33527010	chr6:33527010:C:T	5.28203e-40	-2.5204	-1.42404e-09	4.37333e-30	-0.88763	-1.42404e-09
33527109	chr6:33527109:T:C	8.63205e-40	-1.29021e-09	-2.02923	1.76307e-30	-1.29021e-09	-1.7961
33527300	chr6:33527300:T:G	6.28555e-41	-2.63328	-2.01576	8.31091e-31	-2.28629	-0.261879
33527305	chr6:33527305:A:T	2.06261e-39	-1.29021e-09	-1.15816	1.49201e-30	-1.29021e-09	-1.96303
33527393	chr6:33527393:T:A	9.84976e-40	-1.89726	-1.42404e-09	1.59759e-27	5.01309	-1.42404e-09
33527412	chr6:33527412:A:T	1.11967e-40	-2.73057	-1.34111	1.15327e-31	-2.76258	-1.76056
33527439	chr6:33527439:T:G	8.66011e-40	-1.29021e-09	-2.02598	1.82363e-30	-1.29021e-09	-1.76232
33527465	chr6:33527465:G:A	4.46957e-40	-2.68742	-1.42404e-09	1.54573e-30	-1.92766	-1.42404e-09
33527556	chr6:33527556:A:T	8.67954e-40	-1.29021e-09	-2.02374	1.79603e-30	-1.29021e-09	-1.77757
33527638	chr6:33527638:A:G	1.20877e-40	-2.73045	-1.26466	1.11774e-31	-2.76201	-1.79242
33527721	chr6:33527721:G:A	1.02148e-40	-2.74456	-1.4189	1.23882e-31	-2.75289	-1.69869
33527870	chr6:33527870:G:A	1.03054e-40	-2.72792	-1.42671	1.21834e-31	-2.76435	-1.7039
33527878	chr6:33527878:AAG:A	1.90157e-39	-1.29021e-09	-1.23944	1.53402e-30	-1.29021e-09	-1.93526
33527969	chr6:33527969:G:A	9.04526e-41	-2.76954	-1.51551	1.56474e-31	-2.73161	-1.48641
33528030	chr6:33528030:A:G	1.05057e-40	-2.7479	-1.38748	1.20053e-31	-2.75018	-1.7328
33528283	chr6:33528283:G:A	3.4241e-35	10.5328	-1.9738	3.56397e-31	-1.88936	-1.5055
33528297	chr6:33528297:G:A	1.32576e-39	-1.29021e-09	-1.60014	6.68275e-30	-1.29021e-09	-0.463627
33528321	chr6:33528321:G:C	1.08905e-40	-2.74244	-1.35697	1.16942e-31	-2.75548	-1.75375
33528322	chr6:33528322:G:T	1.09135e-40	-2.74032	-1.35697	1.16761e-31	-2.75703	-1.75375
33528424	chr6:33528424:A:G	1.0854e-40	-2.74108	-1.36169	1.17197e-31	-2.75648	-1.75057
33528736	chr6:33528736:G:A	2.79759e-39	-0.853367	-1.42404e-09	7.88159e-31	-2.60121	-1.42404e-09
33528746	chr6:33528746:G:C	1.07353e-40	-2.74227	-1.37149	1.18044e-31	-2.75559	-1.74426
33528834	chr6:33528834:A:C	2.09009e-39	-1.29021e-09	-1.14492	1.17023e-29	-1.29021e-09	0.0966283
33528855	chr6:33528855:C:T	2.57801e-38	-2.69665	4.06412	4.61658e-31	-2.66068	-0.475406
33528856	chr6:33528856:A:G	8.95595e-40	-1.29021e-09	-1.99239	1.39762e-30	-1.29021e-09	-2.02838
33528886	chr6:33528886:A:T	7.41661e-41	-2.52844	-1.95513	1.42788e-31	-2.76816	-1.54139
33528924	chr6:33528924:A:G	1.1997e-40	-2.74224	-1.26039	1.10517e-31	-2.75563	-1.81011
33528937	chr6:33528937:T:G	2.22875e-32	9.21259	5.82481	1.02712e-30	-1.5844	-0.751995
33528989	chr6:33528989:G:A	2.08768e-39	-1.29021e-09	-1.14607	1.16833e-29	-1.29021e-09	0.0950025
33529083	chr6:33529083:A:AT	8.63632e-40	-1.29021e-09	-2.02874	2.40808e-30	-1.29021e-09	-1.48432
33529392	chr6:33529392:A:G	9.1855e-40	-1.29021e-09	-1.96708	1.49479e-30	-1.29021e-09	-1.96117
33529402	chr6:33529402:C:G	1.23014e-40	-2.74307	-1.23452	1.09127e-31	-2.75497	-1.82342
33529455	chr6:33529455:C:T	7.54513e-41	-2.4934	-1.97299	1.3504e-31	-2.76175	-1.60359
33529457	chr6:33529457:G:A	4.48365e-40	-2.68427	-1.42404e-09	7.73748e-30	-0.31708	-1.42404e-09
33529642	chr6:33529642:C:T	1.05054e-39	-1.29021e-09	-1.83282	1.16174e-29	-1.29021e-09	0.0893488
33529740	chr6:33529740:C:A	1.14082e-40	-2.76293	-1.29004	1.16568e-31	-2.72977	-1.78267
33529764	chr6:33529764:G:A	1.18941e-40	-2.74703	-1.26422	1.11186e-31	-2.75166	-1.80805
33529837	chr6:33529837:T:C	1.51407e-40	-2.75769	-1.01222	1.01775e-31	-2.73786	-1.91029
33529960	chr6:33529960:G:C	2.29903e-39	-1.29021e-09	-1.04964	1.45469e-30	-1.29021e-09	-1.98836
33530116	chr6:33530116:G:A	2.96636e-39	-1.29021e-09	-0.79479	2.196e-30	-1.29021e-09	-1.57652
33530173	chr6:33530173:A:G	1.42112e-39	-1.29021e-09	-1.53068	7.60854e-30	-1.29021e-09	-0.333884
33530598	chr6:33530598:C:T	2.46947e-39	-1.29021e-09	-0.978122	1.43502e-30	-1.29021e-09	-2.00198
33530732	chr6:33530732:AT:A	1.22282e-40	-2.72391	-1.25964	1.0949e-31	-2.76442	-1.81066
33530871	chr6:33530871:C:T	1.23309e-40	-2.74735	-1.22784	1.09174e-31	-2.75134	-1.82662
33530878	chr6:33530878:A:G	2.45461e-39	-1.29021e-09	-0.984158	1.4358e-30	-1.29021e-09	-2.00143
33530969	chr6:33530969:A:G	8.67429e-40	-1.29021e-09	-2.02435	1.80235e-30	-1.29021e-09	-1.77406
33531033	chr6:33531033:G:A	3.72816e-34	9.37488	1.57183	1.41089e-30	-1.36376	-0.655175
33531323	chr6:33531323:T:G	6.48863e-41	-2.60182	-2.01543	7.81969e-31	-2.34121	-0.267887
33531437	chr6:33531437:G:A	1.12799e-40	-2.74867	-1.3156	1.14664e-31	-2.75034	-1.77857
33531465	chr6:33531465:A:C	2.27174e-32	9.37747	5.67905	9.18338e-31	-1.63064	-0.817702
33531467	chr6:33531467:C:T	9.05718e-40	-1.29021e-09	-1.98115	1.52901e-30	-1.29021e-09	-1.93854
33531612	chr6:33531612:G:T	1.10498e-33	8.71423	3.31898	7.38843e-31	-1.17844	-1.48738
33531620	chr6:33531620:G:C	3.8443e-34	12.7786	-1.8012	3.26034e-31	-1.62642	-1.85749
33531939	chr6:33531939:A:G	1.09629e-40	-2.74266	-1.35012	1.16895e-31	-2.75509	-1.75455
33532129	chr6:33532129:C:T	1.06741e-40	-2.74282	-1.37665	1.1852e-31	-2.75526	-1.74057
33532190	chr6:33532190:AAT:A	1.87649e-39	-1.29021e-09	-1.25273	1.54342e-30	-1.29021e-09	-1.92915
33532338	chr6:33532338:C:A	2.30902e-39	-1.29021e-09	-1.0453	1.45197e-30	-1.29021e-09	-1.99024
33532386	chr6:33532386:T:C	9.0799e-40	-1.29021e-09	-1.97865	1.50358e-30	-1.29021e-09	-1.95531
33532412	chr6:33532412:A:G	1.22266e-40	-2.67038	-1.31331	1.01008e-31	-2.77258	-1.88312
33532443	chr6:33532443:A:G	7.29067e-40	-0.448945	-1.74917	2.81454e-31	-1.60043	-2.03051
33532521	chr6:33532521:G:A	1.19104e-40	-2.66296	-1.34693	1.02549e-31	-2.77324	-1.86733
33532530	chr6:33532530:C:T	1.20255e-40	-2.6532	-1.34707	1.02465e-31	-2.77358	-1.86781
33532585	chr6:33532585:G:A	8.69206e-40	-1.29021e-09	-2.0223	1.69244e-30	-1.29021e-09	-1.83698
33532592	chr6:33532592:T:C	2.2589e-39	-1.29021e-09	-1.06725	1.459e-30	-1.29021e-09	-1.98541
33532641	chr6:33532641:A:G	1.24187e-40	-2.63612	-1.33197	1.13693e-31	-2.76962	-1.76779
33532701	chr6:33532701:G:A	8.68293e-40	-1.29021e-09	-2.02335	1.80016e-30	-1.29021e-09	-1.77528
33532750	chr6:33532750:T:C	1.36223e-40	-2.68209	-1.1935	9.64957e-32	-2.77238	-1.92903
33532828	chr6:33532828:T:C	1.21158e-40	-2.68137	-1.31142	1.01042e-31	-2.7714	-1.88398
33532834	chr6:33532834:G:A	1.171e-40	-2.69433	-1.33253	1.02327e-31	-2.76848	-1.87426
33532849	chr6:33532849:G:A	2.36552e-39	-1.29021e-09	-1.02113	1.86376e-30	-1.29021e-09	-1.74056
33532862	chr6:33532862:G:A	8.78674e-40	-1.29021e-09	-2.01147	2.26496e-29	-1.29021e-09	0.756986
33532947	chr6:33532947:ATGCACCAATCCACACTGTATCTAGCTGCATCTGGTGGGGTCTTGGAGAACCTTTATATCTAGCTCAGGGATTGTAAATACACCAATCAGCACCCTGTGTTTAGCTCAAGGTTTGTGAG:GTGCACCAATCCACACTGTATCTAGCTGCATCTGGTGGGGTCTTGGAGAACCTTTATATCTAGCTCAGGGATTGTAAATACACCAATCAGCACCCTGTGTTTAGCTCAAGGTTTGTGAG	2.36503e-40	-1.85412	-1.4698	2.38403e-31	-2.08588	-1.71107
33533054	chr6:33533054:A:C	1.55267e-39	-1.29021e-09	-1.44215	1.95392e-30	-1.29021e-09	-1.69332
33533101	chr6:33533101:T:C	1.54205e-39	-1.29021e-09	-1.44901	1.96451e-30	-1.29021e-09	-1.68791
33533364	chr6:33533364:A:G	2.29901e-39	-1.29021e-09	-1.04965	1.45325e-30	-1.29021e-09	-1.98935
33533378	chr6:33533378:T:C	1.4843e-39	-1.29021e-09	-1.48718	2.02555e-30	-1.29021e-09	-1.65731
33533486	chr6:33533486:C:T	2.20399e-39	-1.29021e-09	-1.09186	1.27295e-29	-1.29021e-09	0.180764
33533553	chr6:33533553:T:C	2.07927e-38	-2.71883	3.8713	4.21549e-31	-2.6458	-0.581175
33533598	chr6:33533598:A:C	1.298e-39	-1.29021e-09	-1.6213	4.99285e-30	-1.29021e-09	-0.755149
33533599	chr6:33533599:C:G	1.59526e-39	-1.29021e-09	-1.41509	1.91493e-30	-1.29021e-09	-1.71347
33533603	chr6:33533603:G:A	6.47202e-41	-2.61023	-2.00958	7.48286e-31	-2.32643	-0.326694
33533747	chr6:33533747:A:C	1.40699e-39	-1.29021e-09	-1.54068	7.55944e-30	-1.29021e-09	-0.340359
33533767	chr6:33533767:AT:A	9.44683e-39	-2.72663	3.09018	3.31151e-31	-2.66682	-0.801516
33533871	chr6:33533871:A:G	1.90895e-34	12.1345	-1.85713	4.15693e-31	-1.43956	-1.80141
33533900	chr6:33533900:T:C	1.54425e-39	-1.29021e-09	-1.44759	1.95782e-30	-1.29021e-09	-1.69132
33533936	chr6:33533936:C:T	1.53747e-39	-1.29021e-09	-1.45199	1.9676e-30	-1.29021e-09	-1.68634
33533968	chr6:33533968:T:C	2.05309e-39	-1.29021e-09	-1.16278	1.14249e-29	-1.29021e-09	0.0726369
33534040	chr6:33534040:C:T	1.70669e-39	-1.29021e-09	-1.34757	1.83034e-30	-1.29021e-09	-1.75865
33534041	chr6:33534041:A:G	1.68701e-39	-1.29021e-09	-1.35917	1.84404e-30	-1.29021e-09	-1.7512
33534156	chr6:33534156:C:T	8.9481e-40	-1.29021e-09	-1.99327	1.53842e-30	-1.29021e-09	-1.9324
33534159	chr6:33534159:G:A	1.54576e-39	-1.29021e-09	-1.44661	1.96223e-30	-1.29021e-09	-1.68907
33534163	chr6:33534163:C:T	1.1238e-39	-1.29021e-09	-1.76541	5.77648e-30	-1.29021e-09	-0.609361
33534186	chr6:33534186:C:T	1.53793e-39	-1.29021e-09	-1.45169	1.97022e-30	-1.29021e-09	-1.68501
33534432	chr6:33534432:G:A	1.54576e-39	-1.29021e-09	-1.44661	1.96223e-30	-1.29021e-09	-1.68907
33534500	chr6:33534500:A:G	1.5709e-39	-1.29021e-09	-1.43048	1.9391e-30	-1.29021e-09	-1.70093
33535241	chr6:33535241:T:C	8.85241e-40	-1.29021e-09	-2.00402	2.1832e-29	-1.29021e-09	0.720219
33535280	chr6:33535280:A:G	2.663e-37	-1.29021e-09	3.7025	5.18961e-29	-1.29021e-09	1.58609
33535311	chr6:33535311:C:G	1.25258e-39	-1.29021e-09	-1.65692	6.32217e-30	-1.29021e-09	-0.519093
33535337	chr6:33535337:A:T	1.27423e-39	-1.29021e-09	-1.63978	6.54862e-30	-1.29021e-09	-0.483902
33535475	chr6:33535475:C:T	1.46174e-39	-1.29021e-09	-1.5025	2.0695e-30	-1.29021e-09	-1.63585
33535478	chr6:33535478:G:A	1.51916e-39	-1.29021e-09	-1.46397	1.99128e-30	-1.29021e-09	-1.67438
33535532	chr6:33535532:T:C	1.56135e-39	-1.29021e-09	-1.43658	1.9619e-30	-1.29021e-09	-1.68924
33535546	chr6:33535546:A:G	8.79865e-40	-1.29021e-09	-2.01011	2.2874e-29	-1.29021e-09	0.766843
33535734	chr6:33535734:G:A	8.76171e-40	-1.29021e-09	-2.01432	1.60215e-30	-1.29021e-09	-1.89181
33535842	chr6:33535842:G:A	1.12659e-38	0.539651	-1.42404e-09	7.53051e-27	6.56356	-1.42404e-09
33535865	chr6:33535865:A:G	9.94922e-40	-1.29021e-09	-1.88722	3.01048e-30	-1.29021e-09	-1.26106
33535901	chr6:33535901:CA:C	2.31614e-39	-1.29021e-09	-1.04222	1.45152e-30	-1.29021e-09	-1.99055
33536181	chr6:33536181:G:C	1.45691e-39	-1.29021e-09	-1.50581	2.28599e-30	-1.29021e-09	-1.53635
33536251	chr6:33536251:C:T	1.49564e-39	-1.29021e-09	-1.47957	2.22616e-30	-1.29021e-09	-1.56288
33536576	chr6:33536576:G:A	8.62185e-40	-1.29021e-09	-2.03041	1.69745e-30	-1.29021e-09	-1.83403
33536694	chr6:33536694:T:C	2.36877e-32	9.93697	5.16137	9.29165e-31	-1.40711	-1.02951
33536704	chr6:33536704:G:C	1.53513e-39	-1.29021e-09	-1.45351	1.52079e-30	-1.29021e-09	-1.94393
33536742	chr6:33536742:G:A	8.77336e-40	-1.29021e-09	-2.01299	1.59523e-30	-1.29021e-09	-1.89614
33537029	chr6:33537029:T:C	9.09403e-40	-1.29021e-09	-1.97709	1.2319e-29	-1.29021e-09	0.147983
33537047	chr6:33537047:T:TC	5.6611e-33	10.2097	3.45729	5.30891e-31	-1.40739	-1.58896
33537413	chr6:33537413:T:C	8.48491e-33	10.4493	3.62242	5.20536e-31	-1.48099	-1.53507
33537620	chr6:33537620:C:T	2.00518e-39	-1.29021e-09	-1.18639	1.09435e-29	-1.29021e-09	0.0295931
33537762	chr6:33537762:AAC:A	7.00775e-33	10.2153	3.66511	5.71165e-31	-1.41285	-1.51038
33537817	chr6:33537817:G:A	7.76699e-33	10.3423	3.64099	5.39819e-31	-1.45012	-1.52956
33537911	chr6:33537911:A:G	8.35466e-33	10.2808	3.77539	5.73049e-31	-1.43068	-1.48925
33538204	chr6:33538204:T:C	6.88871e-33	10.2198	3.6435	5.62162e-31	-1.41031	-1.52881
33538290	chr6:33538290:C:A	7.93666e-33	10.3038	3.70104	5.56237e-31	-1.4379	-1.51182
33538399	chr6:33538399:C:T	2.02285e-39	-1.29021e-09	-1.17762	1.10974e-29	-1.29021e-09	0.043558
33538465	chr6:33538465:G:C	7.2125e-33	10.2844	3.6248	5.48014e-31	-1.43055	-1.53406
33538673	chr6:33538673:T:C	1.9814e-39	-1.29021e-09	-1.19832	1.07351e-29	-1.29021e-09	0.0103651
33538788	chr6:33538788:T:G	5.94147e-33	10.2729	3.44246	5.17684e-31	-1.42805	-1.5935
33538965	chr6:33538965:T:C	6.22184e-33	10.2486	3.51286	5.85231e-31	-1.32652	-1.57238
33539024	chr6:33539024:A:G	2.88816e-33	10.4216	2.57239	3.53498e-31	-1.44327	-1.95976
33539055	chr6:33539055:G:A	1.46593e-39	-1.29021e-09	-1.49964	2.00942e-30	-1.29021e-09	-1.66531
33539267	chr6:33539267:T:G	3.51545e-32	11.3798	4.11336	5.50665e-31	-1.57482	-1.38496
33539546	chr6:33539546:C:T	1.01978e-39	-1.29021e-09	-1.86254	3.35319e-30	-1.29021e-09	-1.15324
33539565	chr6:33539565:T:G	2.04509e-39	-1.29021e-09	-1.16668	1.12772e-29	-1.29021e-09	0.0596302
33539946	chr6:33539946:A:G	1.26743e-33	8.59443	3.57594	8.02475e-31	-1.20105	-1.38216
33540214	chr6:33540214:T:C	5.41306e-34	9.79142	1.52819	9.24007e-31	-1.44099	-1.0012
33540238	chr6:33540238:G:T	2.07916e-38	1.15242	-1.42404e-09	1.49659e-30	-1.95997	-1.42404e-09
33540699	chr6:33540699:G:A	1.10732e-34	11.6274	-1.89468	5.0515e-31	-1.283	-1.76305
33540754	chr6:33540754:G:A	2.37765e-36	7.922	-2.03026	2.12207e-31	-2.40403	-1.50932
33541246	chr6:33541246:A:C	1.4047e-23	32.0084	3.29067	3.32052e-24	13.102	-0.449556
33541517	chr6:33541517:T:C	4.8871e-40	-2.48678	-0.111335	2.61403e-31	-2.12973	-1.57511
33542350	chr6:33542350:G:A	8.99928e-40	-1.29021e-09	-1.98757	2.10094e-29	-1.29021e-09	0.681815
33542467	chr6:33542467:C:A	4.35672e-40	-2.71299	-1.42404e-09	1.87581e-30	-1.73411	-1.42404e-09
33542714	chr6:33542714:G:A	9.22045e-40	-1.29021e-09	-1.96329	1.46449e-30	-1.29021e-09	-1.98165
33542715	chr6:33542715:G:T	1.16309e-39	-1.29021e-09	-1.73105	1.39902e-30	-1.29021e-09	-2.02739
33542947	chr6:33542947:G:A	6.62426e-37	5.52484	-0.911061	1.50336e-30	-0.617957	-1.3375
33543127	chr6:33543127:AAGTT:A	3.40956e-23	33.3705	2.8153	3.33466e-23	15.6779	-0.718541
33543246	chr6:33543246:T:A	1.05863e-39	-1.29021e-09	-1.82515	2.34755e-29	-1.29021e-09	0.792803
33543359	chr6:33543359:G:A	3.83634e-34	12.6326	-1.65726	3.2384e-31	-1.53595	-1.95471
33543584	chr6:33543584:G:T	8.67678e-40	-1.29021e-09	-2.02406	1.6871e-30	-1.29021e-09	-1.84014
33544275	chr6:33544275:G:A	6.19326e-41	-2.63317	-2.03066	1.40108e-30	-2.24913	0.22322
33544366	chr6:33544366:A:G	8.64493e-40	-0.595944	-1.43179	3.39556e-31	-1.47797	-1.9653
33544432	chr6:33544432:TAAATA:T	1.21942e-39	-1.29021e-09	-1.68375	4.68059e-29	-1.29021e-09	1.48285
33544695	chr6:33544695:A:G	1.22943e-39	-1.29021e-09	-1.67558	4.81496e-29	-1.29021e-09	1.51116
33544753	chr6:33544753:C:A	1.18795e-39	-1.29021e-09	-1.7099	4.31152e-29	-1.29021e-09	1.40072
33544754	chr6:33544754:A:G	1.19489e-39	-1.29021e-09	-1.70407	4.38974e-29	-1.29021e-09	1.4187
33544954	chr6:33544954:G:A	4.59806e-40	-2.57586	-0.0832136	3.10561e-31	-1.96248	-1.57006
33544956	chr6:33544956:A:G	5.31683e-34	12.9288	-1.62717	2.95018e-31	-1.61649	-1.96739
33544968	chr6:33544968:T:C	6.90563e-37	6.1697	-1.51432	2.09868e-29	-0.53001	1.21075
33545303	chr6:33545303:T:G	4.14679e-39	-0.459791	-1.42404e-09	7.95343e-31	-2.59214	-1.42404e-09
33545307	chr6:33545307:C:T	1.21462e-39	-1.29021e-09	-1.68769	4.62304e-29	-1.29021e-09	1.47048
33545352	chr6:33545352:C:T	1.06648e-39	-1.29021e-09	-1.81777	2.41722e-29	-1.29021e-09	0.822047
33545383	chr6:33545383:C:T	1.07411e-39	-1.29021e-09	-1.81064	5.72955e-29	-1.29021e-09	1.68507
33545384	chr6:33545384:G:A	6.45581e-37	5.51616	-0.928133	1.53916e-30	-0.609595	-1.32232
33545413	chr6:33545413:T:G	1.12118e-39	-1.29021e-09	-1.76774	6.732e-29	-1.29021e-09	1.8463
33545436	chr6:33545436:C:T	1.20541e-39	-1.29021e-09	-1.69531	4.50794e-29	-1.29021e-09	1.44527
33545703	chr6:33545703:C:T	1.21942e-39	-1.29021e-09	-1.68375	4.68059e-29	-1.29021e-09	1.48285
33545780	chr6:33545780:G:T	4.12302e-39	-1.29021e-09	-0.46554	5.20252e-29	-1.29021e-09	1.58857
33545830	chr6:33545830:A:G	1.021e-23	31.7556	3.22438	1.0941e-23	14.3738	-0.528902
33545891	chr6:33545891:C:T	5.93413e-39	-1.29021e-09	-0.101405	2.23255e-30	-1.29021e-09	-1.56001
33546191	chr6:33546191:A:G	3.23933e-35	7.35712	1.14646	1.45273e-13	33.6294	3.52486
33546316	chr6:33546316:C:T	1.02102e-35	6.94464	0.404379	2.86198e-11	34.0842	8.35325
33546388	chr6:33546388:G:C	1.25136e-39	-1.29021e-09	-1.65789	5.09447e-29	-1.29021e-09	1.56758
33546427	chr6:33546427:T:C	6.97866e-37	6.31871	-1.65281	2.84315e-29	-0.598169	1.58251
33546428	chr6:33546428:G:A	8.72133e-40	-1.29021e-09	-2.01894	1.90395e-30	-1.29021e-09	-1.71923
33546559	chr6:33546559:C:A	1.20502e-39	-1.29021e-09	-1.69563	4.50649e-29	-1.29021e-09	1.44495
33546564	chr6:33546564:C:A	6.06994e-37	5.50803	-0.98164	1.60965e-30	-0.606516	-1.28062
33546681	chr6:33546681:C:T	6.2002e-37	5.46085	-0.913224	1.56344e-30	-0.581764	-1.3345
33546717	chr6:33546717:G:A	8.27621e-37	5.7129	-0.87647	1.33856e-30	-0.707641	-1.36392
33546790	chr6:33546790:T:A	1.05871e-36	6.28949	-1.20681	1.62806e-17	29.8914	-1.83357
33546812	chr6:33546812:G:A	1.17354e-39	-1.29021e-09	-1.7221	3.77061e-29	-1.29021e-09	1.26667
33546931	chr6:33546931:T:C	6.56339e-34	13.5014	-1.98908	7.7041e-31	-1.07183	-1.55216
33546943	chr6:33546943:A:G	6.30833e-41	-2.62294	-2.02249	1.84236e-30	-2.26701	0.514904
33547125	chr6:33547125:T:G	1.03599e-40	-2.1351	-2.01425	1.76953e-31	-2.48326	-1.61177
33547126	chr6:33547126:T:G	3.82066e-37	4.83616	-0.772698	1.74947e-30	-0.313374	-1.49047
33547168	chr6:33547168:G:C	8.67767e-40	-1.29021e-09	-2.02396	1.68636e-30	-1.29021e-09	-1.84058
33547263	chr6:33547263:T:C	6.84168e-37	6.19939	-1.55331	2.10387e-29	-0.538941	1.22215
33547439	chr6:33547439:C:T	1.20447e-39	-1.29021e-09	-1.69608	4.09538e-29	-1.29021e-09	1.34929
33547512	chr6:33547512:A:G	1.19319e-39	-1.29021e-09	-1.7055	3.97551e-29	-1.29021e-09	1.31958
33547524	chr6:33547524:A:G	1.21677e-39	-1.29021e-09	-1.68592	4.22999e-29	-1.29021e-09	1.38163
33547743	chr6:33547743:G:A	1.29409e-15	52.0412	1.59655	1.88469e-26	8.97012	-1.48917
33547904	chr6:33547904:T:A	1.55901e-38	-1.29021e-09	0.86451	4.59282e-29	-1.29021e-09	1.46392
33547963	chr6:33547963:C:T	8.67678e-40	-1.29021e-09	-2.02406	1.6871e-30	-1.29021e-09	-1.84014
33548025	chr6:33548025:T:A	1.70702e-39	-1.29021e-09	-1.34738	5.14613e-29	-1.29021e-09	1.57767
33548056	chr6:33548056:T:C	6.62511e-34	13.5107	-1.98908	7.72927e-31	-1.06857	-1.55216
33548181	chr6:33548181:T:G	3.78707e-36	7.78169	-1.42447	5.24222e-28	-0.797313	4.69607
33548236	chr6:33548236:G:A	4.35433e-36	7.94904	-1.45224	4.46451e-28	-0.868028	4.6062
33548312	chr6:33548312:C:T	6.85065e-41	-2.54753	-2.01543	3.03592e-30	-2.16481	0.912174
33548344	chr6:33548344:A:G	1.55774e-39	-1.29021e-09	-1.43889	4.15304e-29	-1.29021e-09	1.36327
33548474	chr6:33548474:C:T	2.76802e-34	12.3294	-1.68048	1.85573e-29	-1.19187	1.74958
33548806	chr6:33548806:C:T	5.47128e-39	-2.58574	2.40312	6.37798e-30	0.514622	-1.02493
33548880	chr6:33548880:C:T	2.78303e-34	12.3277	-1.67336	1.90296e-29	-1.19101	1.77385
33548969	chr6:33548969:C:T	1.52745e-39	-1.29021e-09	-1.45852	4.08608e-29	-1.29021e-09	1.34702
33549026	chr6:33549026:C:T	2.5878e-34	12.5761	-1.99446	4.70403e-30	-1.41934	0.604602
33549027	chr6:33549027:A:G	3.74802e-34	12.0949	-1.14285	1.00281e-27	-1.00891	5.55631
33549130	chr6:33549130:C:T	2.76449e-34	12.3303	-1.68264	1.84992e-29	-1.18955	1.74412
33549172	chr6:33549172:G:T	4.22671e-38	1.86188	-1.42404e-09	8.99905e-31	-2.46862	-1.42404e-09
33549253	chr6:33549253:AC:A	3.73694e-34	12.1265	-1.17743	8.9815e-28	-1.01781	5.45499
33549255	chr6:33549255:A:T	3.5671e-34	12.0536	-1.15108	9.9336e-28	-0.992812	5.53075
33549340	chr6:33549340:G:T	2.4304e-34	12.2075	-1.68869	1.74325e-29	-1.1526	1.64778
33549568	chr6:33549568:C:T	1.0723e-39	-1.29021e-09	-1.81232	1.40736e-30	-1.29021e-09	-2.02144
33549569	chr6:33549569:G:A	2.94861e-34	11.9698	-1.25762	7.67053e-28	-0.963488	5.24289
33549582	chr6:33549582:A:G	3.12159e-34	12.025	-1.25589	7.5676e-28	-0.982211	5.2481
33549585	chr6:33549585:A:G	1.1914e-24	30.1544	2.6774	7.65448e-24	13.9019	-0.414252
33550280	chr6:33550280:T:C	2.7896e-34	12.0231	-1.36636	5.5295e-28	-0.975912	4.92802
33550406	chr6:33550406:C:T	2.17237e-34	12.1656	-1.759	1.52973e-29	-1.13941	1.50393
33550537	chr6:33550537:T:C	2.02298e-34	11.5839	-1.24856	1.00717e-27	-0.777036	5.32878
33550567	chr6:33550567:G:A	9.78789e-40	-1.29021e-09	-1.90357	1.42132e-30	-1.29021e-09	-2.01157
33550642	chr6:33550642:A:G	6.32592e-41	-2.62342	-2.01922	1.94992e-30	-2.26522	0.569851
33550726	chr6:33550726:G:A	1.20423e-39	-1.29021e-09	-1.69628	2.21739e-29	-1.29021e-09	0.735761
33550912	chr6:33550912:A:T	5.02381e-40	-2.57052	-1.42404e-09	1.99156e-29	0.62835	-1.42404e-09
33551064	chr6:33551064:G:A	4.81593e-33	15.3679	-1.86258	6.36029e-30	-1.82851	1.31543
33551200	chr6:33551200:G:A	8.08136e-36	7.1019	0.0132914	5.82985e-11	35.1575	7.99148
33551285	chr6:33551285:T:C	3.01639e-34	12.1825	-1.44761	4.04883e-28	-1.03407	4.67451
33551291	chr6:33551291:C:T	2.00734e-34	12.1424	-1.81475	1.30527e-29	-1.12702	1.33286
33551296	chr6:33551296:C:T	1.94561e-34	12.0934	-1.79699	1.48295e-29	-1.10777	1.44123
33551523	chr6:33551523:C:T	2.61288e-34	12.0529	-1.46166	4.03152e-28	-0.987504	4.62366
33551531	chr6:33551531:A:C	2.90342e-22	33.1653	5.16242	6.89277e-24	14.4875	-1.10469
33551539	chr6:33551539:TTTTAGAGACAAATTTGCACAACCATTTCCCTAGTGTTTTTCCTTACTATCCTAATCTTTGGTTAATTGAGATTTTGCCAGGAATTAACATCTTTTAGCATC:T	1.6647e-39	-1.29021e-09	-1.37248	1.76159e-29	-1.29021e-09	0.505647
33551582	chr6:33551582:T:C	1.46021e-39	-1.50354	-1.42404e-09	1.32764e-28	2.52542	-1.42404e-09
33551640	chr6:33551640:C:A	2.28637e-34	12.0583	-1.60052	1.82592e-28	-1.01201	3.85611
33551642	chr6:33551642:A:G	4.73968e-40	-2.62874	-1.42404e-09	2.21463e-30	-1.56807	-1.42404e-09
33551716	chr6:33551716:A:G	3.10846e-34	12.2219	-1.45695	3.86801e-28	-1.04508	4.63983
33551740	chr6:33551740:G:C	2.89907e-34	12.1853	-1.49015	3.49103e-28	-1.03297	4.52518
33551743	chr6:33551743:C:A	8.84972e-40	-1.29021e-09	-2.00433	2.94822e-29	-1.29021e-09	1.02063
33551765	chr6:33551765:G:A	2.84259e-34	12.1468	-1.47129	3.75848e-28	-1.02083	4.58686
33551826	chr6:33551826:C:G	5.67036e-39	-2.67718	2.53031	2.48504e-31	-2.64044	-1.11502
33551835	chr6:33551835:T:A	2.77244e-34	12.1395	-1.48896	3.55556e-28	-1.01825	4.52878
33551873	chr6:33551873:C:T	1.24396e-39	-1.29021e-09	-1.66383	2.43421e-29	-1.29021e-09	0.82905
33551931	chr6:33551931:T:G	1.66471e-24	30.0215	3.1448	8.81744e-24	13.7812	-0.152151
33551974	chr6:33551974:T:C	2.36781e-34	11.9883	-1.4955	3.66643e-28	-0.966222	4.50746
33552067	chr6:33552067:G:T	1.32588e-39	-1.29021e-09	-1.60005	2.89551e-29	-1.29021e-09	1.00259
33552068	chr6:33552068:C:T	1.30907e-39	-1.29021e-09	-1.61281	2.80101e-29	-1.29021e-09	0.969409
33552087	chr6:33552087:C:T	6.74933e-39	-1.29021e-09	0.0273165	1.84043e-30	-1.29021e-09	-1.75316
33552264	chr6:33552264:C:T	2.76277e-34	12.1069	-1.4599	4.01383e-28	-0.998566	4.63033
33552287	chr6:33552287:A:G	2.71378e-34	12.4803	-1.85115	9.25193e-30	-1.23129	1.09296
33552630	chr6:33552630:G:A	1.24788e-39	-1.29021e-09	-1.66068	2.45602e-29	-1.29021e-09	0.837971
33552773	chr6:33552773:A:T	3.31024e-34	12.2801	-1.45231	3.85362e-28	-1.06488	4.65591
33552970	chr6:33552970:T:A	3.60816e-34	12.7525	-1.83848	9.47258e-30	-1.32006	1.20531
33553320	chr6:33553320:A:G	2.58511e-34	12.3569	-1.77638	1.37805e-29	-1.19309	1.45319
33553393	chr6:33553393:A:G	2.43266e-34	12.001	-1.4812	3.83997e-28	-0.970781	4.55826
33553409	chr6:33553409:G:C	2.7731e-34	12.457	-1.80624	1.17804e-29	-1.23054	1.33382
33553494	chr6:33553494:T:C	2.93199e-34	12.1322	-1.42575	4.41125e-28	-1.01609	4.74227
33553739	chr6:33553739:C:CAT	3.27247e-34	12.2641	-1.44775	3.92736e-28	-1.06104	4.67103
33553768	chr6:33553768:G:A	2.99909e-34	12.1931	-1.464	3.80414e-28	-1.03669	4.61479
33553800	chr6:33553800:C:T	8.58362e-36	7.02681	0.148679	6.80505e-11	35.0117	8.29197
33553855	chr6:33553855:C:G	1.09666e-39	-1.29021e-09	-1.78985	1.40189e-30	-1.29021e-09	-2.02533
33553885	chr6:33553885:A:G	2.93914e-34	12.4992	-1.79027	1.23815e-29	-1.24124	1.39428
33553959	chr6:33553959:CCT:C	1.6918e-40	-2.7063	-0.952621	5.0992e-30	-1.91431	1.18024
33554058	chr6:33554058:A:G	2.75253e-34	12.0718	-1.42848	4.55746e-28	-0.986541	4.74532
33554088	chr6:33554088:A:G	3.78397e-36	8.03508	-1.67868	2.19882e-28	-0.8939	3.92384
33554230	chr6:33554230:A:G	3.10445e-34	12.2358	-1.47214	3.67146e-28	-1.05144	4.59405
33554241	chr6:33554241:T:C	1.70067e-40	-2.77116	-0.882534	1.28212e-28	-2.09896	4.58948
33554242	chr6:33554242:G:A	1.23745e-39	-1.29021e-09	-1.66907	2.4072e-29	-1.29021e-09	0.817892
33554366	chr6:33554366:A:G	2.84866e-34	12.6839	-2.00628	5.4726e-31	-1.35313	-1.61285
33554375	chr6:33554375:A:G	2.72384e-34	12.1036	-1.47075	3.83325e-28	-1.00504	4.59077
33554405	chr6:33554405:G:A	4.67024e-40	-2.59251	-0.0509928	3.37556e-31	-1.90241	-1.54677
33554417	chr6:33554417:G:A	1.24963e-39	-1.29021e-09	-1.65928	2.46844e-29	-1.29021e-09	0.843017
33554586	chr6:33554586:T:G	4.06292e-34	12.4536	-1.42093	4.00839e-28	-1.12695	4.75736
33554888	chr6:33554888:A:C	9.40464e-40	-1.29021e-09	-1.94351	9.54555e-30	-1.29021e-09	-0.107081
33554976	chr6:33554976:A:C	3.11212e-34	12.1945	-1.42841	4.30444e-28	-1.0346	4.73627
33555013	chr6:33555013:G:T	1.49499e-38	-1.29021e-09	0.822575	3.08526e-30	-1.29021e-09	-1.23652
33555023	chr6:33555023:G:A	2.60443e-34	12.3638	-1.77583	1.37761e-29	-1.19299	1.45277
33555133	chr6:33555133:T:G	1.47038e-24	29.9404	3.10178	8.19914e-24	13.7338	-0.17739
33555233	chr6:33555233:C:T	8.72631e-40	-1.29021e-09	-2.01837	1.85306e-30	-1.29021e-09	-1.74632
33555399	chr6:33555399:C:T	9.16636e-40	-1.29021e-09	-1.96917	1.58505e-30	-1.29021e-09	-1.90254
33555773	chr6:33555773:C:T	5.55195e-39	-2.65176	2.48378	2.50601e-31	-2.60959	-1.13746
33555809	chr6:33555809:T:C	2.88485e-34	12.1528	-1.46256	3.89162e-28	-1.02098	4.62182
33555834	chr6:33555834:T:C	2.95519e-34	12.1971	-1.48276	3.61444e-28	-1.02914	4.55609
33555847	chr6:33555847:C:T	6.12734e-41	-2.64553	-2.029	1.63104e-30	-2.2243	0.350363
33555850	chr6:33555850:C:T	3.82155e-34	12.785	-1.81351	1.04507e-29	-1.32051	1.30403
33555859	chr6:33555859:C:T	1.2297e-39	-1.29021e-09	-1.67536	2.36579e-29	-1.29021e-09	0.800542
33555905	chr6:33555905:C:A	1.24129e-39	-1.29021e-09	-1.66597	2.41991e-29	-1.29021e-09	0.823161
33555930	chr6:33555930:C:T	3.09106e-34	12.5301	-1.77083	1.34568e-29	-1.23767	1.474
33556182	chr6:33556182:A:C	1.21072e-39	-1.29021e-09	-1.69091	2.26976e-29	-1.29021e-09	0.759104
33556221	chr6:33556221:G:A	3.11228e-37	-1.29021e-09	3.8584	4.30599e-28	-1.29021e-09	3.70202
33556383	chr6:33556383:T:C	2.31123e-34	12.2862	-1.81763	1.26062e-29	-1.15273	1.32376
33556630	chr6:33556630:G:T	1.03027e-39	-1.8523	-1.42404e-09	1.10791e-28	2.34449	-1.42404e-09
33556880	chr6:33556880:A:G	1.10028e-34	11.5039	-1.77751	2.76948e-29	-0.524837	1.48292
33557015	chr6:33557015:C:T	2.69626e-34	12.4293	-1.8066	1.20233e-29	-1.21919	1.34288
33557031	chr6:33557031:A:G	1.24282e-39	-1.29021e-09	-1.66474	2.42925e-29	-1.29021e-09	0.827011
33557043	chr6:33557043:T:C	3.68054e-39	-0.579066	-1.42404e-09	9.17211e-26	9.06335	-1.42404e-09
33557309	chr6:33557309:C:T	1.88762e-34	12.1266	-1.86052	8.91026e-30	-1.16798	0.992027
33557345	chr6:33557345:G:A	9.45372e-40	-1.29021e-09	-1.9383	1.46687e-30	-1.29021e-09	-1.98003
33557482	chr6:33557482:G:A	3.22509e-34	12.6258	-1.82406	2.27251e-29	-1.22959	1.9899
33557525	chr6:33557525:G:A	1.27214e-39	-1.29021e-09	-1.64143	2.57934e-29	-1.29021e-09	0.886964
33557782	chr6:33557782:A:G	2.70869e-33	14.4464	-1.51655	1.87077e-28	-1.605	4.47336
33557821	chr6:33557821:A:T	2.33663e-33	14.2962	-1.51413	1.95748e-28	-1.56695	4.48063
33557903	chr6:33557903:T:C	4.96637e-23	32.3654	4.19651	2.03795e-23	14.4785	-0.0115948
33558000	chr6:33558000:A:G	1.00341e-39	-1.29021e-09	-1.87872	1.43858e-30	-1.29021e-09	-1.9995
33558283	chr6:33558283:A:G	2.52881e-33	14.4338	-1.57266	1.54921e-28	-1.58753	4.26729
33558419	chr6:33558419:C:T	1.97721e-33	14.4409	-1.82588	7.08426e-30	-1.69289	1.28761
33558557	chr6:33558557:C:T	6.32094e-41	-2.61975	-2.02368	1.81059e-30	-2.27068	0.501178
33558594	chr6:33558594:T:C	1.21068e-39	-1.29021e-09	-1.69094	2.25231e-29	-1.29021e-09	0.751386
33558602	chr6:33558602:T:C	1.18393e-39	-1.29021e-09	-1.71328	2.1226e-29	-1.29021e-09	0.692071
33558603	chr6:33558603:A:T	1.24122e-39	-1.29021e-09	-1.66603	2.42067e-29	-1.29021e-09	0.823476
33558604	chr6:33558604:T:C	1.23111e-39	-1.29021e-09	-1.67421	2.39069e-29	-1.29021e-09	0.811011
33558810	chr6:33558810:T:G	2.21442e-33	14.2015	-1.47314	2.31434e-28	-1.5376	4.61874
33558835	chr6:33558835:G:A	5.62319e-39	-2.64643	2.4912	2.50029e-31	-2.60759	-1.14174
33558845	chr6:33558845:C:T	3.15857e-39	-2.53716	1.80516	6.02868e-30	0.735991	-1.30262
33558850	chr6:33558850:C:T	1.22578e-39	-1.29021e-09	-1.67855	2.34271e-29	-1.29021e-09	0.790737
33558859	chr6:33558859:G:A	4.27704e-39	-1.29021e-09	-0.428865	4.20892e-29	-1.29021e-09	1.37664
33559050	chr6:33559050:C:T	3.6926e-33	15.0355	-1.79575	6.56995e-30	-1.88179	1.40114
33559056	chr6:33559056:A:G	1.17309e-40	-2.39399	-1.63108	1.72478e-31	-2.57008	-1.55056
33559174	chr6:33559174:T:C	1.79382e-24	30.6269	2.61406	1.88733e-23	14.7479	-0.35776
33559320	chr6:33559320:A:G	1.91455e-39	-1.23264	-1.42404e-09	8.40037e-31	-2.53747	-1.42404e-09
33559357	chr6:33559357:G:A	8.21275e-39	-1.29021e-09	0.223562	1.95603e-30	-1.29021e-09	-1.69224
33559457	chr6:33559457:G:T	2.54213e-33	14.3451	-1.47869	2.18594e-28	-1.58404	4.6081
33559466	chr6:33559466:G:A	2.34305e-33	14.2514	-1.46661	2.34396e-28	-1.55864	4.6525
33559571	chr6:33559571:A:G	1.97214e-33	13.9926	-1.38008	3.45756e-28	-1.47118	4.95376
33559970	chr6:33559970:T:C	9.13216e-40	-1.29021e-09	-1.97291	1.49251e-30	-1.29021e-09	-1.96269
33560015	chr6:33560015:A:G	7.13648e-39	-2.64708	2.73017	2.80842e-31	-2.59728	-1.03583
33560120	chr6:33560120:A:G	2.72726e-33	14.4194	-1.48274	2.11876e-28	-1.60043	4.59327
33560456	chr6:33560456:C:T	3.32423e-39	-0.680887	-1.42404e-09	7.54319e-31	-2.64509	-1.42404e-09
33560473	chr6:33560473:A:G	1.69106e-33	13.8557	-1.39695	3.45616e-28	-1.43476	4.91693
33560504	chr6:33560504:C:T	3.21975e-40	-1.27701	-1.7384	1.01379e-31	-2.73855	-1.91349
33560623	chr6:33560623:GGGAGAT:G	3.86415e-36	-1.29021e-09	6.37737	3.4399e-28	-1.29021e-09	3.47746
33561733	chr6:33561733:G:T	1.14198e-35	9.43972	-1.97874	1.43394e-31	-2.52027	-1.78505
33561832	chr6:33561832:G:A	3.14382e-40	-2.13314	-0.906134	1.18451e-31	-2.71908	-1.77733
33561842	chr6:33561842:G:A	8.64511e-40	-1.29021e-09	-2.02772	2.477e-30	-1.29021e-09	-1.45611
33561866	chr6:33561866:C:T	2.49309e-40	-1.51871	-1.75248	9.76345e-32	-2.76753	-1.92215
33562323	chr6:33562323:C:G	5.97953e-39	-1.29021e-09	-0.0937839	2.24232e-30	-1.29021e-09	-1.55564
33562328	chr6:33562328:A:AT	8.65283e-40	-1.29021e-09	-2.02682	1.76313e-30	-1.29021e-09	-1.79607
33562569	chr6:33562569:T:A	5.13061e-33	15.0999	-1.53126	1.89043e-31	-2.03399	-1.99495
33562734	chr6:33562734:A:G	4.13393e-39	-2.68731	2.22441	2.23086e-31	-2.65115	-1.21221
33562758	chr6:33562758:A:C	9.74046e-40	-1.29021e-09	-1.90842	1.43995e-30	-1.29021e-09	-1.99855
33563127	chr6:33563127:C:G	6.44869e-41	-2.6023	-2.02112	1.84251e-30	-2.29991	0.547877
33563375	chr6:33563375:C:T	1.31386e-39	-1.29021e-09	-1.60916	2.88983e-29	-1.29021e-09	1.00063
33563426	chr6:33563426:TACAGGTGC:T	5.24553e-39	-2.65515	2.4304	2.44454e-31	-2.5991	-1.17278
33563599	chr6:33563599:T:C	3.20568e-39	-1.29021e-09	-0.717203	3.99504e-29	-1.29021e-09	1.32448
33563694	chr6:33563694:A:G	1.53802e-23	32.3052	3.08452	5.47425e-23	15.4875	-0.0325062
33564049	chr6:33564049:T:C	1.30508e-39	-1.29021e-09	-1.61586	3.07439e-29	-1.29021e-09	1.06254
33564741	chr6:33564741:A:C	3.33597e-39	-1.29021e-09	-0.677363	4.25616e-29	-1.29021e-09	1.3878
33564764	chr6:33564764:T:C	6.21699e-41	-2.63073	-2.02928	1.61352e-30	-2.24548	0.360745
33564808	chr6:33564808:G:C	1.57854e-21	34.292	5.7289	2.18543e-22	16.5723	0.267025
33565043	chr6:33565043:T:C	2.04344e-35	10.0227	-1.97987	1.33476e-31	-2.59409	-1.7829
33565051	chr6:33565051:G:C	1.29354e-39	-1.29021e-09	-1.62474	2.77004e-29	-1.29021e-09	0.95829
33565126	chr6:33565126:G:C	6.1205e-39	-1.29021e-09	-0.0704816	9.73072e-29	-1.29021e-09	2.21472
33565420	chr6:33565420:G:A	2.48492e-35	10.2221	-1.98369	1.31562e-31	-2.61723	-1.7742
33565564	chr6:33565564:G:A	2.94635e-14	55.574	1.18908	1.37746e-25	11.1128	-1.64279
33565578	chr6:33565578:C:T	1.29324e-39	-1.62497	-1.42404e-09	6.63995e-31	-2.77264	-1.42404e-09
33565627	chr6:33565627:G:T	8.12258e-36	1.73997	5.38031	3.60686e-14	24.8577	10.9033
33565848	chr6:33565848:A:G	1.26574e-32	16.5021	-2.03049	8.71809e-29	-1.86353	3.96836
33565869	chr6:33565869:C:T	4.93763e-39	-1.29021e-09	-0.28524	5.13602e-29	-1.29021e-09	1.57571
33566013	chr6:33566013:C:A	1.29061e-39	-1.29021e-09	-1.62701	2.75298e-29	-1.29021e-09	0.952113
33566014	chr6:33566014:C:T	2.76709e-40	-1.43463	-1.73229	9.95388e-32	-2.76101	-1.90935
33566089	chr6:33566089:A:G	1.55372e-32	16.6064	-1.92979	3.82075e-30	-1.94005	0.91734
33566233	chr6:33566233:C:T	1.91125e-32	16.8063	-1.92255	3.52737e-30	-1.98107	0.878465
33566562	chr6:33566562:G:A	2.4117e-35	10.1374	-1.92884	1.26643e-31	-2.57912	-1.85042
33566596	chr6:33566596:C:T	1.04078e-39	-1.29021e-09	-1.84215	1.41977e-30	-1.29021e-09	-2.01266
33566728	chr6:33566728:G:C	4.27736e-32	17.5029	-1.81361	1.99531e-30	-2.07518	0.402829
33566880	chr6:33566880:C:T	1.32115e-39	-1.29021e-09	-1.60362	2.93176e-29	-1.29021e-09	1.01503
33566882	chr6:33566882:T:C	9.61248e-40	-1.29021e-09	-1.92165	1.4664e-30	-1.29021e-09	-1.98035
33567103	chr6:33567103:C:T	1.94629e-36	5.85091	-0.159357	5.55966e-12	32.9626	7.83631
33567689	chr6:33567689:T:C	1.72268e-34	12.2039	-2.0292	4.16397e-31	-1.48163	-1.75764
33567751	chr6:33567751:C:T	1.03745e-39	-1.29021e-09	-1.84536	1.42025e-30	-1.29021e-09	-2.01232
33567962	chr6:33567962:A:G	8.79968e-33	16.1289	-2.02078	1.50486e-28	-1.74917	4.39988
33568009	chr6:33568009:C:T	3.71526e-32	17.5123	-1.96387	3.17542e-30	-2.23859	1.03087
33568164	chr6:33568164:G:A	1.34655e-35	9.61808	-1.99232	1.46083e-31	-2.53567	-1.75107
33568227	chr6:33568227:G:T	1.76917e-39	-1.31162	-1.42404e-09	1.98002e-28	2.92512	-1.42404e-09
33568391	chr6:33568391:A:G	1.1531e-32	16.3401	-1.96167	3.50859e-30	-1.88976	0.781818
33568466	chr6:33568466:G:A	4.18554e-39	-1.29021e-09	-0.450491	2.70314e-30	-1.29021e-09	-1.36874
33568681	chr6:33568681:G:C	9.92782e-33	16.1842	-1.9555	3.69331e-30	-1.82337	0.766741
33568893	chr6:33568893:G:T	1.01132e-35	1.47581	5.86367	6.84014e-15	23.5904	10.5081
33569436	chr6:33569436:A:G	6.71029e-33	15.4748	-1.63781	2.07624e-31	-2.06107	-1.87412
33569769	chr6:33569769:A:G	6.25299e-20	37.7338	5.96623	5.82256e-24	12.9803	0.233778
33569779	chr6:33569779:G:A	6.69079e-39	-1.29021e-09	0.0186064	1.12728e-28	-1.29021e-09	2.36182
33570025	chr6:33570025:C:A	8.50354e-33	16.0515	-1.97761	4.3141e-30	-1.80226	0.900988
33570219	chr6:33570219:C:T	8.67219e-40	-1.29021e-09	-2.02459	1.80805e-30	-1.29021e-09	-1.77091
33570484	chr6:33570484:C:T	1.14984e-36	5.35002	-0.184769	3.35165e-12	32.5105	7.78231
33570571	chr6:33570571:T:C	4.79588e-36	-1.29021e-09	6.59339	4.138e-28	-1.29021e-09	3.66223
33570717	chr6:33570717:T:C	2.58128e-40	-1.61804	-1.61839	1.1435e-31	-2.73518	-1.79647
33570757	chr6:33570757:T:A	2e-39	-1.18898	-1.42404e-09	6.66422e-31	-2.76899	-1.42404e-09
33571065	chr6:33571065:T:C	1.03373e-39	-1.29021e-09	-1.84895	1.42188e-30	-1.29021e-09	-2.01118
33571088	chr6:33571088:A:G	2.32905e-33	13.6928	-0.913935	8.22525e-28	-1.35846	5.70768
33571916	chr6:33571916:G:A	9.45233e-40	-1.29021e-09	-1.93845	1.466e-30	-1.29021e-09	-1.98062
33572432	chr6:33572432:A:G	0.00075035	71.9591	8.76464	2.06756e-27	6.34768	-1.07671
33572915	chr6:33572915:T:A	0.0383055	72.7802	11.8764	2.73383e-28	3.58246	-0.334746
33573391	chr6:33573391:A:G	1.0406e-39	-1.29021e-09	-1.84233	9.66528e-29	-1.29021e-09	2.20797
33573561	chr6:33573561:T:C	1.6459e-39	-1.29021e-09	-1.38384	3.5284e-29	-1.29021e-09	1.20027
33573730	chr6:33573730:A:G	0.244351	74.3182	12.1914	5.81855e-28	4.27734	-0.274273
33573942	chr6:33573942:A:G	1.01218e-30	13.2614	5.59183	9.22945e-25	11.9046	-0.532438
33574321	chr6:33574321:G:A	9.05973e-40	-1.29021e-09	-1.98087	2.40697e-30	-1.29021e-09	-1.48479
33574701	chr6:33574701:C:T	3.50318e-39	-0.636903	0.0084488	2.41103e-27	7.40399	-1.97934
33574746	chr6:33574746:T:C	1.61895e-36	5.31924	0.188162	0.999965	56.7448	9.96951
33574884	chr6:33574884:G:T	4.62748e-35	9.56485	-0.704628	4.66532e-31	-1.17977	-1.94581
33575339	chr6:33575339:C:T	9.23838e-41	-2.25913	-2.0048	1.76466e-30	-2.60673	0.811529
33575597	chr6:33575597:CAGG:C	5.31119e-37	5.38257	-0.989711	8.63309e-06	54.7834	0.271062
33575632	chr6:33575632:A:C	1.68644e-32	11.9985	2.76014	1.64902e-22	13.3727	3.18497
33576402	chr6:33576402:G:A	1.23992e-39	-1.29021e-09	-1.66708	1.60157e-30	-1.29021e-09	-1.89217
33576516	chr6:33576516:C:T	8.69331e-33	10.9467	3.14921	1.08727e-21	13.2864	5.15738
33577240	chr6:33577240:C:CT	3.50147e-36	-1.29021e-09	6.27881	2.13046e-28	-1.29021e-09	2.99835
33577365	chr6:33577365:G:A	1.29589e-39	-1.29021e-09	-1.62293	1.41257e-30	-1.29021e-09	-2.01775
33577426	chr6:33577426:C:G	9.75048e-40	-1.29021e-09	-1.9074	2.70612e-30	-1.29021e-09	-1.36764
33579048	chr6:33579048:T:C	3.07619e-33	11.7104	1.34671	3.60871e-24	12.503	0.232752
33579060	chr6:33579060:T:C	0.27542	73.6093	13.0199	3.68154e-28	3.61905	-0.0736997
33579153	chr6:33579153:T:C	0.412721	73.9813	13.0524	4.11597e-28	3.72392	-0.0670264
33579218	chr6:33579218:C:T	1.12325e-39	-1.29021e-09	-1.7659	1.20244e-29	-1.29021e-09	0.123782
33579472	chr6:33579472:C:T	3.1788e-37	5.2322	-1.35265	1.54661e-31	-2.22087	-2.0088
33579653	chr6:33579653:G:A	1.0894e-39	-0.393677	-1.40282	1.76832e-26	7.50934	-0.0921267
33579663	chr6:33579663:G:C	3.26041e-33	12.4381	0.677117	1.12553e-25	11.1391	-1.87111
33580313	chr6:33580313:A:AG	0.0284522	71.5438	12.8154	2.35501e-28	3.19578	-0.0972262
33580389	chr6:33580389:G:A	5.20489e-39	-1.29021e-09	-0.232528	8.23291e-29	-1.29021e-09	2.04757
33580569	chr6:33580569:TGTAA:T	1.35944e-39	-0.746245	-0.828812	4.21924e-27	7.6607	-1.67644
33580617	chr6:33580617:G:T	6.37886e-36	6.10059	0.778026	2.1798e-06	54.8679	-1.18982
33580736	chr6:33580736:T:C	5.30482e-40	-2.5161	-1.42404e-09	1.11578e-28	2.35157	-1.42404e-09
33581321	chr6:33581321:A:G	2.16569e-30	13.1831	6.43076	1.15999e-24	11.6864	-0.0855886
33581626	chr6:33581626:C:T	1.54845e-35	6.69744	1.06802	1.19885e-05	56.3807	-0.997903
33581768	chr6:33581768:C:T	3.33741e-39	-1.29021e-09	-0.676932	1.11893e-26	-1.29021e-09	6.95956
33582057	chr6:33582057:G:A	8.87604e-40	-2.00136	-1.42404e-09	7.3641e-31	-2.66912	-1.42404e-09
33582211	chr6:33582211:G:A	2.55228e-39	-1.29021e-09	-0.945141	5.43937e-27	-1.29021e-09	6.23826
33582248	chr6:33582248:A:G	9.6461e-34	9.53211	2.36524	1.33325e-25	11.3955	-1.95813
33582407	chr6:33582407:T:A	1.26957e-35	8.3753	-0.808406	6.59688e-31	-0.810108	-1.96904
33583068	chr6:33583068:A:G	8.98356e-40	-1.29021e-09	-1.98932	1.52168e-30	-1.29021e-09	-1.94334
33583139	chr6:33583139:C:T	8.72921e-40	-1.29021e-09	-2.01804	1.60253e-30	-1.29021e-09	-1.89157
33583737	chr6:33583737:A:G	2.91356e-38	0.302162	1.18767	1.29984e-28	3.96148	-1.45723
33584387	chr6:33584387:G:T	2.13066e-38	-0.0097318	1.18662	8.72623e-28	3.39975	1.0086
33584425	chr6:33584425:A:G	5.64957e-30	13.8827	6.69005	1.46627e-23	14.227	-0.0893093
33584465	chr6:33584465:C:G	3.58491e-40	-1.03247	-1.87551	4.85439e-31	-1.07222	-2.01363
33584590	chr6:33584590:A:C	5.23302e-36	-1.29021e-09	6.68062	2.9258e-28	-1.29021e-09	3.31558
33584596	chr6:33584596:G:A	1.08603e-39	-1.29021e-09	-1.7996	1.07576e-29	-1.29021e-09	0.012458
33584667	chr6:33584667:G:A	1.11203e-40	-2.05342	-2.0251	8.71307e-31	-2.69742	0.196507
33584930	chr6:33584930:A:C	8.2481e-37	5.41142	-0.578398	1.19023e-05	54.5164	0.85926
33585662	chr6:33585662:C:T	1.08702e-39	-1.29021e-09	-1.79868	1.39481e-30	-1.29021e-09	-2.0304
33585803	chr6:33585803:C:T	2.02802e-40	-1.49547	-1.98218	1.26945e-22	17.5878	-1.29167
33586264	chr6:33586264:G:A	7.97313e-41	-2.3814	-2.02982	9.04403e-31	-2.5458	0.0821626
33586370	chr6:33586370:T:C	6.54533e-41	-2.62342	-1.98513	1.92771e-27	7.08963	-1.8887
33586480	chr6:33586480:A:G	3.12413e-39	0.210521	-0.95349	8.62456e-30	1.62962	-1.83816
33586666	chr6:33586666:T:C	1.24162e-39	-1.29021e-09	-1.66571	6.0199e-30	-1.29021e-09	-0.568085
33586683	chr6:33586683:G:A	9.94126e-40	-1.29021e-09	-1.88802	1.39961e-30	-1.29021e-09	-2.02696
33586871	chr6:33586871:C:G	8.91244e-40	-1.29021e-09	-1.99726	1.51906e-30	-1.29021e-09	-1.94507
33587027	chr6:33587027:C:CACACACAT	9.53481e-40	-1.29021e-09	-1.92976	1.45715e-30	-1.29021e-09	-1.98668
33587155	chr6:33587155:G:A	1.88713e-39	-1.29021e-09	-1.24707	3.80243e-30	-1.29021e-09	-1.02752
33587571	chr6:33587571:G:A	4.56581e-37	4.20418	0.0374654	3.02576e-30	0.382344	-1.63834
33587771	chr6:33587771:C:T	1.28011e-39	-1.29021e-09	-1.63518	5.61185e-30	-1.29021e-09	-0.638276
33588100	chr6:33588100:G:A	3.36864e-37	4.7205	-0.782946	1.27091e-10	43.7719	0.156394
33588127	chr6:33588127:T:C	9.47567e-41	-2.35339	-1.88518	2.10528e-28	3.77677	-0.790305
33588251	chr6:33588251:T:C	9.58245e-41	-2.33572	-1.89164	2.21126e-28	3.84496	-0.809382
33588321	chr6:33588321:A:G	1.08229e-39	-1.29021e-09	-1.80305	1.01181e-29	-1.29021e-09	-0.0488303
33588378	chr6:33588378:G:C	4.90675e-39	-0.291515	-1.42404e-09	1.57746e-27	5.00042	-1.42404e-09
33588529	chr6:33588529:T:C	2.99788e-40	-1.13429	-1.95252	5.96371e-30	-2.76545	2.18799
33588548	chr6:33588548:G:A	4.39495e-37	4.21474	-0.011237	2.93808e-30	0.374125	-1.65952
33588816	chr6:33588816:C:T	5.31949e-38	-1.29021e-09	2.09184	8.8723e-30	-1.29021e-09	-0.180221
33589192	chr6:33589192:C:G	8.68994e-40	-1.29021e-09	-2.02254	2.00037e-30	-1.29021e-09	-1.66982
33589268	chr6:33589268:A:C	3.43373e-31	19.2171	-1.44486	1.20396e-30	-0.296039	-1.8815
33589402	chr6:33589402:G:T	1.89115e-40	-1.53275	-2.01477	2.96522e-30	-2.72534	1.44914
33589448	chr6:33589448:A:G	9.02074e-41	-2.31306	-1.97471	1.91541e-28	3.94677	-1.05483
33589718	chr6:33589718:T:G	9.62608e-40	-1.29021e-09	-1.92024	4.70382e-30	-1.29021e-09	-0.81478
33589937	chr6:33589937:T:A	2.90954e-40	-2.48102	-0.635698	1.39475e-31	-2.58155	-1.75147
33589964	chr6:33589964:T:C	1.39563e-39	-0.099374	-1.4494	3.92873e-29	2.75684	-1.4491
33590156	chr6:33590156:G:A	8.86423e-40	-1.29021e-09	-2.00269	1.53368e-30	-1.29021e-09	-1.93549
33590649	chr6:33590649:TG:T	8.73268e-40	-1.29021e-09	-2.01764	1.94395e-30	-1.29021e-09	-1.69843
33590852	chr6:33590852:C:T	9.71033e-40	-1.29021e-09	-1.91152	4.86614e-30	-1.29021e-09	-0.780854
33590881	chr6:33590881:G:A	8.74022e-41	-2.38411	-1.93525	3.11383e-29	2.70425	-1.62897
33590974	chr6:33590974:G:A	9.80705e-38	3.14374	-0.440179	2.96356e-30	0.524608	-1.80137
33591095	chr6:33591095:C:T	1.72031e-39	-1.29021e-09	-1.33962	1.73465e-30	-1.29021e-09	-1.81235
33591138	chr6:33591138:C:T	8.73555e-41	-2.38425	-1.93564	3.15839e-29	2.71776	-1.62827
33591173	chr6:33591173:A:G	2.97142e-40	-2.03763	-1.05804	1.24036e-31	-2.77117	-1.67917
33591195	chr6:33591195:C:T	4.33091e-40	-2.71893	-1.42404e-09	3.58131e-30	-1.08743	-1.42404e-09
33591929	chr6:33591929:G:A	1.38826e-39	-2.1388	0.584725	8.09001e-30	1.48297	-1.75549
33592126	chr6:33592126:CACTTGA:C	4.10056e-40	-2.77359	-1.42404e-09	1.88344e-30	-1.73006	-1.42404e-09
33592260	chr6:33592260:C:T	1.15676e-40	-2.17918	-1.85991	9.99482e-32	-2.63564	-2.03062
33593077	chr6:33593077:C:A	1.23756e-39	-1.29021e-09	-1.66899	1.98576e-30	-1.29021e-09	-1.67715
33593087	chr6:33593087:G:A	8.96673e-40	-1.29021e-09	-1.99119	1.50394e-30	-1.29021e-09	-1.95507
33593119	chr6:33593119:A:G	2.49458e-40	-1.39834	-1.87225	4.96804e-29	3.05768	-1.51523
33593298	chr6:33593298:G:C	1.25751e-40	-2.15826	-1.79732	2.01407e-31	-2.68141	-1.28418
33593387	chr6:33593387:C:T	1.10695e-40	-2.0527	-2.0304	1.0154e-28	4.15042	-1.89313
33593592	chr6:33593592:G:A	8.52655e-40	-2.04153	-1.42404e-09	9.40675e-31	-2.42431	-1.42404e-09
33593910	chr6:33593910:G:A	1.08503e-40	-2.22528	-1.87782	2.10257e-27	4.35479	0.932974
33594034	chr6:33594034:A:T	2.73096e-38	2.07428	-0.64917	1.1836e-31	-2.77252	-1.72466
33594185	chr6:33594185:T:C	6.23854e-41	-2.77211	-1.88444	3.8856e-21	19.8682	-0.15081
33594670	chr6:33594670:A:G	9.4963e-35	7.77067	1.80844	3.31183e-30	-0.211516	-0.95414
33594932	chr6:33594932:T:C	1.23417e-40	-2.71513	-1.25918	1.34e-22	17.3575	-1.00733
33594943	chr6:33594943:C:T	1.28737e-40	-2.71234	-1.21977	1.22767e-22	17.3128	-1.05015
33595129	chr6:33595129:G:A	8.92466e-40	-1.29021e-09	-1.99589	1.5273e-30	-1.29021e-09	-1.93966
33595193	chr6:33595193:A:C	9.04708e-40	-1.29021e-09	-1.98227	1.49931e-30	-1.29021e-09	-1.95815
33595198	chr6:33595198:C:A	4.11815e-39	-1.29021e-09	-0.466723	2.72851e-30	-1.29021e-09	-1.3594
33595276	chr6:33595276:G:A	7.90211e-39	-1.29021e-09	0.185003	2.72446e-30	-1.29021e-09	-1.36088
33595568	chr6:33595568:C:T	4.20102e-40	-2.74938	-1.42404e-09	1.16296e-30	-2.21219	-1.42404e-09
33595587	chr6:33595587:G:A	9.23141e-41	-2.23847	-2.02621	8.08523e-31	-2.62492	0.0492184
33595875	chr6:33595875:C:T	2.77954e-36	6.52145	-0.473537	6.24478e-31	-1.24723	-1.58677
33596146	chr6:33596146:G:A	4.97664e-37	5.04958	-0.721785	5.11159e-31	-1.43037	-1.60386
33596164	chr6:33596164:T:C	1.54379e-36	6.17922	-0.719351	6.76816e-31	-1.33705	-1.41646
33596169	chr6:33596169:T:C	9.00065e-41	-2.36207	-1.92793	1.42577e-23	15.9376	-1.82794
33596171	chr6:33596171:C:T	4.49242e-37	4.95226	-0.726822	4.8599e-31	-1.47616	-1.60857
33596301	chr6:33596301:T:G	8.87128e-37	5.38245	-0.476583	4.8932e-31	-1.27038	-1.80752
33596325	chr6:33596325:G:A	5.43316e-37	5.04532	-0.629753	4.82811e-31	-1.43183	-1.65945
33596519	chr6:33596519:A:T	9.56384e-38	4.22066	-1.54221	1.41661e-12	40.7764	-1.3448
33596575	chr6:33596575:T:C	2.13509e-32	16.9234	-1.92897	2.08213e-30	0.0798498	-1.70961
33596635	chr6:33596635:T:C	5.57282e-37	5.11371	-0.672765	5.00634e-31	-1.41904	-1.636
33596829	chr6:33596829:C:T	4.48879e-37	4.86529	-0.640662	4.52038e-31	-1.50502	-1.65212
33597225	chr6:33597225:A:G	6.28384e-37	5.10657	-0.545549	4.74725e-31	-1.40618	-1.70199
33597240	chr6:33597240:A:G	1.31573e-39	-1.60774	-1.42404e-09	1.04901e-30	-2.3153	-1.42404e-09
33597321	chr6:33597321:T:G	3.09087e-37	4.30571	-0.454218	3.27831e-31	-1.7326	-1.74581
33597323	chr6:33597323:T:C	1.20257e-39	-1.69767	-1.42404e-09	8.96021e-29	2.13222	-1.42404e-09
33597376	chr6:33597376:A:G	8.64724e-40	-1.29021e-09	-2.02747	1.91124e-30	-1.29021e-09	-1.7154
33597494	chr6:33597494:T:A	1.3854e-39	-1.29021e-09	-1.55613	1.97661e-30	-1.29021e-09	-1.68177
33597553	chr6:33597553:T:C	1.36943e-39	-1.29021e-09	-1.56773	1.95641e-30	-1.29021e-09	-1.69205
33597629	chr6:33597629:C:A	1.0833e-34	7.35543	2.35538	2.5994e-30	-0.488859	-0.919015
33597697	chr6:33597697:G:A	8.46936e-41	-2.54566	-1.80518	1.89442e-24	14.0553	-1.96406
33597703	chr6:33597703:G:C	8.91512e-40	-1.29021e-09	-1.99696	1.50334e-30	-1.29021e-09	-1.95546
33597787	chr6:33597787:A:C	1.4017e-39	-1.29021e-09	-1.54444	1.99626e-30	-1.29021e-09	-1.67188
33598125	chr6:33598125:C:T	1.34823e-39	-1.29021e-09	-1.58333	1.9267e-30	-1.29021e-09	-1.70735
33598173	chr6:33598173:A:G	1.36663e-39	-1.29021e-09	-1.56978	1.95332e-30	-1.29021e-09	-1.69363
33598363	chr6:33598363:G:A	1.29209e-32	16.4383	-1.9461	1.69609e-30	0.0492544	-1.88409
33598381	chr6:33598381:A:G	8.42159e-41	-2.54583	-1.81067	1.9048e-24	14.0572	-1.96045
33598433	chr6:33598433:A:G	1.39881e-39	-1.29021e-09	-1.5465	1.99252e-30	-1.29021e-09	-1.67375
33598510	chr6:33598510:TTTTA:T	1.54996e-38	2.74689	-1.8882	2.12507e-16	31.9013	-1.27444
33598541	chr6:33598541:T:C	1.09086e-39	-1.29021e-09	-1.79516	7.13167e-30	-1.29021e-09	-0.39861
33598804	chr6:33598804:C:T	9.53129e-41	-2.20487	-2.02784	8.27135e-31	-2.64123	0.088284
33599332	chr6:33599332:T:TTC	1.34791e-39	-1.29021e-09	-1.58357	1.9338e-30	-1.29021e-09	-1.70367
33599511	chr6:33599511:T:C	1.07302e-36	6.49674	-1.40063	1.15952e-30	-1.22358	-0.991576
33599636	chr6:33599636:C:T	9.44202e-40	-1.29021e-09	-1.93954	1.4292e-30	-1.29021e-09	-2.00604
33599649	chr6:33599649:C:T	1.77734e-36	6.25677	-0.656026	6.71922e-31	-1.29845	-1.46232
33599783	chr6:33599783:T:C	4.02934e-40	-0.874256	-1.91685	7.52143e-31	-1.32245	-1.32553
33599845	chr6:33599845:T:C	8.0436e-41	-2.56109	-1.84133	2.13233e-24	14.1536	-1.94402
33599850	chr6:33599850:C:G	1.31022e-39	-1.29021e-09	-1.61193	2.08726e-30	-1.29021e-09	-1.62731
33600122	chr6:33600122:C:T	1.51679e-37	3.13964	-1.42404e-09	9.3425e-31	-2.43117	-1.42404e-09
33600244	chr6:33600244:G:A	2.0423e-38	2.98472	-1.85018	3.62792e-16	32.4223	-1.26058
33600301	chr6:33600301:C:T	1.25579e-39	-1.29021e-09	-1.65436	2.0023e-30	-1.29021e-09	-1.66886
33600355	chr6:33600355:T:C	1.80923e-38	2.8719	-1.85855	2.76388e-16	32.1168	-1.22712
33600477	chr6:33600477:A:G	8.96737e-41	-2.51977	-1.77394	1.41259e-24	13.7788	-1.98101
33600588	chr6:33600588:T:C	1.51156e-38	2.70127	-1.86766	1.8367e-16	31.6893	-1.20825
33600682	chr6:33600682:C:G	1.75682e-37	3.28655	-1.42404e-09	2.6059e-30	-1.40538	-1.42404e-09
33600715	chr6:33600715:CAGAT:C	9.13239e-40	-1.29021e-09	-1.97288	1.48383e-30	-1.29021e-09	-1.96853
33600899	chr6:33600899:A:G	1.36975e-39	-1.29021e-09	-1.5675	2.17889e-30	-1.29021e-09	-1.58434
33600910	chr6:33600910:A:G	1.74562e-38	2.80619	-1.82862	2.23791e-16	31.9687	-1.29008
33600982	chr6:33600982:A:G	1.582e-38	2.71497	-1.83582	1.79388e-16	31.7339	-1.27645
33601318	chr6:33601318:C:T	8.86346e-40	-1.29021e-09	-2.00277	1.54838e-30	-1.29021e-09	-1.92595
33601477	chr6:33601477:T:C	9.11915e-40	-1.29021e-09	-1.97434	1.4862e-30	-1.29021e-09	-1.96693
33601564	chr6:33601564:C:T	1.13754e-38	2.49236	-1.94304	7.31231e-17	30.53	-0.970008
33601587	chr6:33601587:C:T	1.56125e-38	2.76789	-1.90194	1.45544e-16	31.3565	-1.10818
33601657	chr6:33601657:T:C	1.13637e-38	2.43895	-1.89065	4.78783e-17	30.2382	-1.10168
33601664	chr6:33601664:G:T	2.39503e-37	3.98559	-0.38915	1.51774e-30	-0.164043	-1.78189
33601689	chr6:33601689:C:G	1.94088e-38	2.97656	-1.89297	2.18727e-16	31.7422	-1.08653
33601980	chr6:33601980:G:A	1.87625e-40	-2.6034	-0.952034	2.11642e-24	14.1069	-1.90478
33602106	chr6:33602106:G:T	1.05774e-38	2.45074	-1.97415	8.31108e-17	30.4623	-0.774264
33602247	chr6:33602247:G:A	2.48602e-38	1.33114	-1.42404e-09	1.66661e-30	-1.85236	-1.42404e-09
33602298	chr6:33602298:G:A	1.48985e-38	2.787	-1.96787	1.93382e-16	31.3056	-0.773097
33602314	chr6:33602314:TTAA:T	1.26893e-38	2.60209	-1.94346	3.85186e-16	31.8679	-0.646301
33602399	chr6:33602399:G:A	1.47763e-38	2.76912	-1.95822	1.7337e-16	31.24	-0.816722
33602518	chr6:33602518:C:T	3.16219e-40	-1.4891	-1.54435	3.1515e-31	-2.76571	-0.75215
33602597	chr6:33602597:C:T	9.59861e-39	2.4042	-2.02471	8.6115e-17	30.0318	-0.308269
33602650	chr6:33602650:G:A	9.9434e-40	-1.29021e-09	-1.8878	1.41471e-30	-1.29021e-09	-2.01623
33602698	chr6:33602698:G:A	1.55342e-38	2.89083	-2.02992	4.4923e-16	31.6916	-0.31621
33602711	chr6:33602711:C:T	1.35065e-38	2.75163	-2.03059	3.04912e-16	31.3558	-0.367906
33602776	chr6:33602776:A:G	1.32101e-38	2.72327	-2.02442	2.53309e-16	31.1208	-0.318316
33602800	chr6:33602800:A:G	1.27114e-38	2.68183	-2.02146	2.16736e-16	31.0081	-0.361524
33602816	chr6:33602816:A:G	1.33461e-38	2.7317	-2.0226	2.51999e-16	31.143	-0.34572
33603035	chr6:33603035:C:G	1.36446e-38	2.75413	-2.02291	2.6463e-16	31.1878	-0.341651
33603155	chr6:33603155:G:A	3.73021e-40	-1.28246	-1.58579	4.25535e-20	24.0937	-1.98279
33603335	chr6:33603335:T:G	9.94549e-40	-1.29021e-09	-1.88759	1.41443e-30	-1.29021e-09	-2.01643
33603520	chr6:33603520:TA:T	2.1304e-38	1.17677	-1.42404e-09	4.9408e-17	29.168	-1.42404e-09
33603674	chr6:33603674:C:T	1.00409e-39	-1.29021e-09	-1.87804	3.11235e-30	-1.29021e-09	-1.22778
33603928	chr6:33603928:G:A	9.86179e-40	-1.29021e-09	-1.89604	1.40151e-30	-1.29021e-09	-2.02561
33604208	chr6:33604208:G:A	7.14772e-39	2.11533	-2.03066	7.73437e-17	30.0246	-0.408452
33604322	chr6:33604322:A:G	9.77301e-40	-1.29021e-09	-1.90509	1.42373e-30	-1.29021e-09	-2.00987
33604348	chr6:33604348:A:G	6.04908e-41	-2.67326	-2.01413	1.99544e-23	15.6501	-1.20433
33604382	chr6:33604382:C:A	6.30244e-41	-2.64146	-2.0049	1.58764e-23	15.3274	-1.11018
33604526	chr6:33604526:TGATTGCTC:T	9.70472e-40	-1.29021e-09	-1.9121	2.84116e-30	-1.29021e-09	-1.31894
33604680	chr6:33604680:C:T	2.11474e-39	-1.29021e-09	-1.1332	3.72777e-30	-1.29021e-09	-1.04735
33604779	chr6:33604779:C:T	8.44422e-41	-2.3681	-1.98571	2.18376e-30	-2.5427	0.960596
33604786	chr6:33604786:C:T	6.46052e-39	-0.0164164	-1.42404e-09	3.51334e-27	5.80117	-1.42404e-09
33604811	chr6:33604811:T:C	1.20836e-39	-1.29021e-09	-1.69286	7.38121e-29	-1.29021e-09	1.93837
33604917	chr6:33604917:C:A	1.16334e-39	-1.73083	-1.42404e-09	3.22344e-24	12.6228	-1.42404e-09
33605447	chr6:33605447:C:A	4.84486e-40	-2.60679	-1.42404e-09	1.11169e-22	16.1634	-1.42404e-09
33605993	chr6:33605993:A:T	4.54556e-40	-2.67056	-1.42404e-09	1.36862e-22	16.3713	-1.42404e-09
33606130	chr6:33606130:T:G	6.63446e-38	0.815263	1.49747	2.25898e-30	-0.89273	-0.655512
33606134	chr6:33606134:T:A	4.96289e-40	-2.58272	-1.42404e-09	4.9785e-23	15.3601	-1.42404e-09
33606217	chr6:33606217:G:A	6.26555e-41	-2.77154	-1.88068	1.79394e-30	0.000817889	-1.77956
33606282	chr6:33606282:A:G	5.59196e-40	-2.46338	-1.42404e-09	1.97552e-23	14.4358	-1.42404e-09
33606457	chr6:33606457:G:A	7.31148e-41	-2.61385	-1.884	9.38769e-24	14.6158	-0.924079
33606461	chr6:33606461:C:T	8.77964e-41	-2.75582	-1.55904	2.22309e-30	-0.139177	-1.42508
33606468	chr6:33606468:C:T	9.45314e-41	-2.24616	-1.99479	1.91173e-30	-2.6226	0.907448
33606689	chr6:33606689:A:G	7.9794e-41	-2.6314	-1.77903	1.45685e-23	14.7788	-0.647556
33606711	chr6:33606711:T:G	1.69541e-38	0.808937	0.139445	1.02916e-30	-1.05298	-1.28143
33606808	chr6:33606808:A:C	9.71151e-40	-1.29021e-09	-1.9114	1.39571e-30	-1.29021e-09	-2.02975
33606858	chr6:33606858:A:G	7.12587e-41	-2.65177	-1.8718	1.65987e-23	14.9842	-0.722522
33607101	chr6:33607101:C:T	2.06554e-39	-1.29021e-09	-1.15673	1.75613e-30	-1.29021e-09	-1.80004
33607232	chr6:33607232:G:A	2.17151e-40	-2.4889	-0.920392	1.91487e-26	7.30271	0.194119
33607278	chr6:33607278:G:C	1.01711e-39	-1.29021e-09	-1.86516	1.84656e-30	-1.29021e-09	-1.74983
33607340	chr6:33607340:C:G	6.1721e-38	-1.29021e-09	2.2405	6.70855e-30	-1.29021e-09	-0.459773
33607587	chr6:33607587:T:C	8.69018e-40	-1.29021e-09	-2.02252	2.48705e-30	-1.29021e-09	-1.45206
33607618	chr6:33607618:C:T	8.01543e-41	-2.75353	-1.65239	2.14862e-30	-0.237071	-1.36126
33607729	chr6:33607729:A:G	9.07376e-41	-2.29516	-1.98675	2.26693e-30	-2.58695	1.04222
33607765	chr6:33607765:G:T	8.62075e-40	-1.29021e-09	-2.03054	2.05881e-30	-1.29021e-09	-1.64103
33607913	chr6:33607913:C:T	5.28554e-38	4.1029	-2.01747	1.53611e-29	2.31528	-1.9466
33608170	chr6:33608170:C:T	9.48934e-40	-1.29021e-09	-1.93454	1.41603e-30	-1.29021e-09	-2.0153
33608195	chr6:33608195:CA:C	5.89191e-38	4.2027	-2.00867	1.67127e-29	2.26132	-1.80831
33608396	chr6:33608396:A:G	2.6231e-34	11.2048	-0.609611	2.70671e-29	2.57136	-1.6362
33608907	chr6:33608907:G:A	3.53374e-39	-1.29021e-09	-0.61977	3.36409e-29	-1.29021e-09	1.15259
33608908	chr6:33608908:A:G	2.00678e-34	11.0826	-0.755231	1.55737e-29	2.34932	-1.96689
33609307	chr6:33609307:T:G	1.12078e-40	-2.15424	-1.91644	3.67084e-30	-2.65728	1.59455
33609741	chr6:33609741:TC:T	5.6685e-38	4.15935	-2.00396	1.60269e-29	2.23438	-1.82327
33610046	chr6:33610046:C:T	8.50477e-39	-0.982751	1.24125	8.63873e-30	0.357312	-0.564212
33610411	chr6:33610411:C:G	9.46714e-40	-1.29021e-09	-1.93688	1.42497e-30	-1.29021e-09	-2.009
33610614	chr6:33610614:A:T	5.8651e-40	-2.41569	-1.42404e-09	1.34499e-30	-2.06677	-1.42404e-09
33610770	chr6:33610770:C:T	4.68022e-40	-2.64137	-1.42404e-09	1.3212e-30	-2.08461	-1.42404e-09
33610891	chr6:33610891:TG:T	8.90713e-40	-1.29021e-09	-1.99786	2.74518e-30	-1.29021e-09	-1.35331
33611208	chr6:33611208:C:G	9.60318e-40	-1.29021e-09	-1.92262	3.63772e-30	-1.29021e-09	-1.0718
33611439	chr6:33611439:A:G	7.06901e-41	-2.76196	-1.76962	4.06826e-29	3.36951	-2.02687
33611489	chr6:33611489:G:A	1.21339e-39	-1.29021e-09	-1.68871	2.00971e-30	-1.29021e-09	-1.66516
33612573	chr6:33612573:G:T	8.45112e-41	-2.77021	-1.58279	3.05361e-29	3.07622	-2.02047
33612626	chr6:33612626:G:C	1.27775e-39	-1.63703	-1.42404e-09	8.53865e-29	2.08403	-1.42404e-09
33612883	chr6:33612883:TGCC:T	5.79245e-41	-2.76729	-1.96345	4.07201e-30	-1.25655	0.29753
33613057	chr6:33613057:C:T	5.64801e-41	-2.77059	-1.9854	3.5471e-30	-1.26999	0.172967
33613180	chr6:33613180:C:T	5.76148e-41	-2.76675	-1.96935	4.22669e-30	-1.19872	0.276978
33613234	chr6:33613234:C:T	5.73962e-41	-2.76993	-1.96998	3.97962e-30	-1.25434	0.272375
33613314	chr6:33613314:A:G	5.74906e-41	-2.76478	-1.97348	4.22647e-30	-1.17165	0.24986
33613467	chr6:33613467:G:A	1.11358e-40	-2.49771	-1.57942	1.26732e-29	-2.62702	2.80336
33613856	chr6:33613856:C:G	4.07979e-33	15.3696	-2.0302	2.16077e-29	2.73788	-2.02799
33613925	chr6:33613925:G:A	1.03539e-39	-1.29021e-09	-1.84735	2.71896e-30	-1.29021e-09	-1.36291
33614028	chr6:33614028:G:A	4.82425e-37	4.91376	-0.617061	4.61198e-15	34.2348	-0.530496
33614313	chr6:33614313:G:A	5.75579e-41	-2.76799	-1.9691	4.13845e-30	-1.21944	0.276609
33614450	chr6:33614450:G:C	1.07143e-39	-1.29021e-09	-1.81313	1.39628e-30	-1.29021e-09	-2.02934
33614530	chr6:33614530:T:G	5.79811e-41	-2.76174	-1.96803	4.53522e-30	-1.13426	0.282976
33614567	chr6:33614567:G:A	1.0154e-39	-1.29021e-09	-1.86684	1.39631e-30	-1.29021e-09	-2.02933
33614615	chr6:33614615:T:C	8.84031e-41	-2.56645	-1.74152	7.48784e-30	-2.58171	2.23184
33614889	chr6:33614889:G:A	5.73452e-41	-2.7588	-1.982	4.27589e-30	-1.10484	0.19468
33615094	chr6:33615094:A:T	8.63527e-40	-1.29021e-09	-2.02886	2.37527e-30	-1.29021e-09	-1.49805
33615336	chr6:33615336:C:A	5.81125e-41	-2.76827	-1.95923	4.35735e-30	-1.22519	0.333902
33618402	chr6:33618402:C:A	7.99719e-41	-2.76942	-1.63879	2.45711e-29	2.86546	-2.02705
33618487	chr6:33618487:G:A	7.40318e-39	1.26931	-1.14952	2.54891e-18	26.727	-0.523449
33618630	chr6:33618630:G:C	8.37087e-39	1.23173	-0.989102	2.77467e-18	26.6197	-0.331286
33618971	chr6:33618971:T:C	1.10804e-40	-2.51504	-1.56707	1.33642e-29	-2.61357	2.84299
33619298	chr6:33619298:T:C	1.0827e-40	-2.5338	-1.57145	1.33617e-29	-2.59818	2.82742
33619389	chr6:33619389:C:T	8.94851e-40	-1.29021e-09	-1.99322	1.42501e-30	-1.29021e-09	-2.00898
33619483	chr6:33619483:C:A	5.8708e-41	-2.76758	-1.94973	4.81852e-30	-1.17293	0.382246
33619615	chr6:33619615:C:T	9.60658e-41	-2.47642	-1.74843	1.74603e-31	-2.08876	-2.01963
33619627	chr6:33619627:G:A	6.2297e-41	-2.7627	-1.89527	1.11989e-30	-0.417832	-1.83209
33619666	chr6:33619666:G:A	5.88613e-41	-2.76726	-1.94744	4.93863e-30	-1.16076	0.39469
33619764	chr6:33619764:C:T	9.84133e-40	-1.29021e-09	-1.89812	1.73409e-30	-1.29021e-09	-1.81267
33619949	chr6:33619949:T:A	1.1801e-40	-2.49142	-1.52769	1.49075e-29	-2.63113	2.96984
33620177	chr6:33620177:C:T	1.00928e-40	-2.4535	-1.72197	1.80386e-31	-2.06191	-2.01391
33620370	chr6:33620370:C:T	4.68106e-37	4.66294	-0.39637	5.62412e-15	33.7069	0.19582
33620574	chr6:33620574:G:A	1.00019e-40	-2.4528	-1.73172	1.8079e-31	-2.05734	-2.01624
33620710	chr6:33620710:GGA:G	9.54751e-40	-1.29021e-09	-1.92843	2.28242e-30	-1.29021e-09	-1.53792
33620833	chr6:33620833:G:A	6.58295e-41	-2.73832	-1.86449	9.39711e-31	-0.419731	-2.00561
33620926	chr6:33620926:G:A	1.92908e-39	-1.01558	-0.209503	5.36237e-30	0.809528	-1.49328
33621555	chr6:33621555:C:T	8.2744e-41	-2.70333	-1.6708	2.4064e-31	-1.75719	-2.03042
33621584	chr6:33621584:G:GC	5.57148e-39	-0.164465	-1.42404e-09	9.19739e-31	-2.44682	-1.42404e-09
33622033	chr6:33622033:G:A	1.02851e-40	-2.4374	-1.71921	1.85094e-31	-2.03694	-2.0131
33622232	chr6:33622232:A:T	4.27529e-40	-2.73186	-1.42404e-09	3.77163e-29	1.26694	-1.42404e-09
33622284	chr6:33622284:C:T	1.57455e-34	10.0848	-1.42404e-09	1.03415e-29	-0.0269909	-1.42404e-09
33622514	chr6:33622514:C:T	7.64474e-41	-2.75259	-1.70069	3.77815e-30	-2.6052	1.57128
33622694	chr6:33622694:T:C	7.43934e-41	-2.75817	-1.72234	3.57583e-30	-2.5901	1.50114
33623221	chr6:33623221:T:A	7.16705e-41	-2.49569	-2.02211	1.69199e-31	-2.11541	-2.02442
33623756	chr6:33623756:A:G	1.17022e-39	-1.29021e-09	-1.72493	1.92583e-30	-1.29021e-09	-1.7078
33623971	chr6:33623971:A:T	8.63519e-40	-1.29021e-09	-2.02887	2.17898e-30	-1.29021e-09	-1.5843
33624933	chr6:33624933:A:G	7.40124e-40	-2.18306	-1.42404e-09	7.22895e-31	-2.68765	-1.42404e-09
33625104	chr6:33625104:A:C	7.57782e-41	-2.75015	-1.71192	3.49354e-30	-2.61442	1.50218
33625508	chr6:33625508:C:T	2.89268e-32	17.2646	-1.96648	1.60636e-29	2.37478	-1.96138
33625510	chr6:33625510:C:T	3.36636e-33	15.1745	-2.0273	1.83485e-29	2.56765	-2.02126
33625671	chr6:33625671:T:TC	1.25088e-40	-2.47434	-1.48653	1.65889e-29	-2.64419	3.08978
33625800	chr6:33625800:C:A	3.75673e-33	15.2867	-2.02981	1.96374e-29	2.64043	-2.02615
33625970	chr6:33625970:T:C	1.16882e-39	-1.29021e-09	-1.72613	4.6649e-30	-1.29021e-09	-0.82309
33626048	chr6:33626048:A:C	7.6519e-41	-2.75588	-1.69646	3.69266e-30	-2.59766	1.54085
33626164	chr6:33626164:G:A	4.32068e-40	-2.7213	-1.42404e-09	4.66396e-30	-0.82329	-1.42404e-09
33626464	chr6:33626464:G:A	2.2613e-39	0.595503	-1.66169	2.73966e-31	-1.62793	-2.02998
33626497	chr6:33626497:C:G	8.8194e-40	-1.29021e-09	-2.00776	1.39936e-30	-1.29021e-09	-2.02714
33626660	chr6:33626660:C:A	7.60227e-41	-2.77307	-1.68578	3.29176e-30	-2.74392	1.57218
33626994	chr6:33626994:G:T	8.94757e-40	-1.29021e-09	-1.99333	1.44385e-30	-1.29021e-09	-1.99584
33626996	chr6:33626996:T:C	5.73289e-41	-2.72436	-2.01672	1.07291e-31	-2.75745	-1.83792
33627622	chr6:33627622:A:G	7.61049e-41	-2.77266	-1.68511	3.29498e-30	-2.74663	1.57588
33627748	chr6:33627748:T:C	8.00963e-41	-2.77293	-1.63372	3.43006e-30	-2.7294	1.59882
33627822	chr6:33627822:T:C	7.63748e-41	-2.7734	-1.68082	3.35665e-30	-2.74069	1.58848
33628071	chr6:33628071:C:T	6.01477e-41	-2.75289	-1.94019	2.66642e-31	-2.66563	-1.01938
33628362	chr6:33628362:G:T	1.20746e-39	-1.29021e-09	-1.69361	1.9885e-30	-1.29021e-09	-1.67578
33628722	chr6:33628722:C:G	7.44299e-41	-2.7736	-1.70643	3.11843e-30	-2.73522	1.50939
33629091	chr6:33629091:C:T	7.4906e-41	-2.77312	-1.70053	3.15272e-30	-2.74383	1.52894
33629215	chr6:33629215:A:AT	7.61269e-41	-2.77275	-1.68473	3.31089e-30	-2.74633	1.58039
33629302	chr6:33629302:C:T	8.9898e-39	1.76297	-1.44901	3.71254e-17	30.8011	-1.91892
33629358	chr6:33629358:G:A	1.19053e-39	-1.29021e-09	-1.70773	1.95387e-30	-1.29021e-09	-1.69334
33629455	chr6:33629455:T:TCA	7.60778e-41	-2.77332	-1.6848	3.32473e-30	-2.74194	1.58017
33629638	chr6:33629638:G:A	6.89493e-41	-2.76732	-1.78919	2.82909e-30	-2.7599	1.43671
33629815	chr6:33629815:A:G	8.42311e-41	-2.75934	-1.59698	3.04986e-30	-2.77078	1.52272
33629850	chr6:33629850:TG:T	1.19561e-39	-1.29021e-09	-1.70347	5.12367e-30	-1.29021e-09	-0.729286
33629919	chr6:33629919:C:T	5.68268e-41	-2.73886	-2.01101	8.87963e-32	-2.76891	-2.01565
33629954	chr6:33629954:C:G	1.2607e-40	-2.45755	-1.4955	1.59291e-29	-2.6553	3.06029
33630127	chr6:33630127:C:T	1.23999e-39	-1.29021e-09	-1.66702	2.03691e-30	-1.29021e-09	-1.65172
33630503	chr6:33630503:C:T	1.94866e-39	-1.07745	-0.13753	6.33369e-30	0.942691	-1.45996
33630836	chr6:33630836:T:C	7.31394e-41	-2.77263	-1.72489	4.8462e-30	-2.51513	1.73017
33630865	chr6:33630865:G:A	7.38671e-41	-2.77197	-1.71565	4.95391e-30	-2.52554	1.76256
33631430	chr6:33631430:C:A	2.07982e-39	-1.08886	-0.0609828	6.46248e-30	0.918329	-1.41547
33631718	chr6:33631718:A:G	6.76839e-41	-2.56416	-2.01088	1.8785e-31	-2.0206	-2.01467
33631982	chr6:33631982:T:C	3.79411e-39	0.24588	-0.794557	5.61094e-27	7.34568	-1.07636
33632202	chr6:33632202:C:T	3.73979e-39	0.122444	-0.685541	4.80086e-27	7.08944	-0.976042
33632367	chr6:33632367:C:T	3.00339e-38	3.33549	-1.81529	1.60751e-29	1.36825	-0.954132
33633118	chr6:33633118:C:A	9.70807e-33	16.2358	-2.02949	8.53831e-30	1.65451	-1.87311
33633355	chr6:33633355:G:A	9.61698e-41	-2.66143	-1.56233	9.63419e-29	4.136	-1.93125
33633395	chr6:33633395:C:A	7.05458e-41	-2.52289	-2.01073	1.73919e-31	-2.09838	-2.01394
33633953	chr6:33633953:C:G	1.13244e-32	16.3906	-2.03021	9.16715e-30	1.72715	-1.87468
33634236	chr6:33634236:A:C	1.18063e-39	-1.29021e-09	-1.71608	5.81869e-30	-1.29021e-09	-0.60208
33634346	chr6:33634346:T:C	6.88426e-41	-2.54774	-2.01032	1.81333e-31	-2.05702	-2.01356
33635120	chr6:33635120:A:G	2.20893e-39	-1.08962	-1.42404e-09	6.85608e-31	-2.7406	-1.42404e-09
33635197	chr6:33635197:C:T	1.24777e-39	-1.29021e-09	-1.66077	6.51896e-30	-1.29021e-09	-0.488441
33635298	chr6:33635298:T:C	1.24975e-39	-1.29021e-09	-1.65918	5.17158e-30	-1.29021e-09	-0.719978
33635757	chr6:33635757:T:C	4.79037e-40	-2.6181	-1.42404e-09	9.39637e-31	-2.42542	-1.42404e-09
33635875	chr6:33635875:T:G	1.10403e-40	-2.37511	-1.71064	4.91253e-31	-2.15482	-0.91913
33635975	chr6:33635975:G:A	1.25434e-39	-1.29021e-09	-1.65552	5.20676e-30	-1.29021e-09	-0.713199
33636053	chr6:33636053:G:A	9.89056e-41	-2.4298	-1.76592	1.90281e-31	-2.0009	-2.02151
33636481	chr6:33636481:C:T	1.19762e-40	-2.44758	-1.55679	1.31813e-29	-2.66265	2.87829
33636575	chr6:33636575:T:C	2.63627e-39	-1.29021e-09	-0.912761	2.61623e-29	-1.29021e-09	0.901164
33636829	chr6:33636829:C:T	1.00303e-39	0.113483	-1.99259	8.90218e-32	-2.76476	-2.01727
33636919	chr6:33636919:C:T	6.59278e-40	-2.29874	-1.42404e-09	6.63965e-31	-2.77268	-1.42404e-09
33636924	chr6:33636924:C:T	1.17619e-39	-1.29021e-09	-1.71984	1.99461e-30	-1.29021e-09	-1.67271
33637241	chr6:33637241:G:A	4.21712e-39	-1.15981	0.71684	1.39336e-29	1.25412	-0.982973
33637398	chr6:33637398:T:C	6.07272e-41	-2.74253	-1.94096	5.36408e-29	2.81518	-1.19603
33637509	chr6:33637509:C:A	1.102e-40	-2.43254	-1.65505	1.92665e-31	-2.02157	-1.98839
33637600	chr6:33637600:C:A	9.6133e-41	-2.55605	-1.66809	1.91158e-31	-2.02094	-1.99688
33637842	chr6:33637842:A:T	9.01992e-40	-1.52017	-0.465104	1.42659e-30	-0.599202	-1.40866
33638249	chr6:33638249:C:T	1.25776e-39	-1.29021e-09	-1.65279	5.23338e-30	-1.29021e-09	-0.708098
33638389	chr6:33638389:G:A	2.64549e-39	-1.29021e-09	-0.909268	4.77013e-30	-1.29021e-09	-0.800782
33638483	chr6:33638483:A:G	1.5989e-39	-1.29021e-09	-1.41281	2.53317e-30	-1.29021e-09	-1.43368
33638768	chr6:33638768:T:C	6.95652e-41	-2.75619	-1.79143	1.49033e-29	2.36471	-2.02629
33638954	chr6:33638954:G:A	3.30055e-40	-2.5552	-0.435425	1.14205e-30	-0.24909	-1.98124
33639046	chr6:33639046:TAGTG:T	4.43573e-39	-1.06456	0.672131	1.13459e-29	1.07913	-1.01343
33639328	chr6:33639328:G:A	1.3751e-40	-2.02664	-1.83954	6.78118e-31	-1.79859	-0.953003
33639656	chr6:33639656:A:G	8.94774e-40	-1.29021e-09	-1.99331	1.56694e-30	-1.29021e-09	-1.91403
33639729	chr6:33639729:G:A	5.4462e-41	-2.76187	-2.03051	5.63244e-31	-0.912546	-2.02465
33640064	chr6:33640064:T:A	1.27243e-38	-1.29021e-09	0.661391	1.19558e-28	-1.29021e-09	2.42064
33640417	chr6:33640417:T:C	2.90412e-39	-1.29021e-09	-0.815996	2.47934e-30	-1.29021e-09	-1.45516
33640439	chr6:33640439:G:T	8.58242e-41	-2.64321	-1.69437	2.43701e-31	-2.15311	-1.62186
33640602	chr6:33640602:T:C	6.48032e-41	-2.65971	-1.95882	2.49522e-31	-2.55757	-1.19379
33641096	chr6:33641096:C:T	3.07139e-39	-1.29021e-09	-0.759997	2.57897e-30	-1.29021e-09	-1.41577
33641467	chr6:33641467:C:T	1.50834e-31	15.6202	1.3294	3.32909e-12	38.8342	1.45189
33641704	chr6:33641704:A:C	8.84504e-40	-1.29021e-09	-2.00485	1.40894e-30	-1.29021e-09	-2.02032
33641815	chr6:33641815:C:T	2.69609e-39	0.902983	-1.79331	9.2275e-31	-0.452757	-1.9908
33641869	chr6:33641869:C:G	5.96698e-40	-2.39847	-1.42404e-09	6.94302e-31	-2.728	-1.42404e-09
33642020	chr6:33642020:TTTG:T	3.30814e-31	19.5849	-1.84994	2.14354e-28	5.02618	-2.02171
33642074	chr6:33642074:C:T	6.70001e-41	-2.58533	-1.99986	5.31131e-29	3.1653	-1.55604
33642094	chr6:33642094:A:G	1.27046e-39	-1.29021e-09	-1.64274	1.73636e-30	-1.29021e-09	-1.81137
33642120	chr6:33642120:G:A	1.00976e-39	-1.29021e-09	-1.87242	1.53411e-30	-1.29021e-09	-1.9352
33642573	chr6:33642573:A:G	6.79145e-41	-2.76643	-1.8052	2.18615e-30	-2.35204	0.771028
33642654	chr6:33642654:C:G	2.72025e-40	-2.69288	-0.491107	8.46402e-31	-1.87827	-0.651642
33642928	chr6:33642928:A:G	6.22782e-41	-2.76396	-1.8943	1.47602e-30	-2.37231	0.398496
33642968	chr6:33642968:C:CTT	8.79452e-40	-1.29021e-09	-2.01058	1.43736e-30	-1.29021e-09	-2.00035
33643061	chr6:33643061:A:G	1.25886e-39	-1.29021e-09	-1.65192	3.80249e-30	-1.29021e-09	-1.0275
33643284	chr6:33643284:C:G	4.97285e-35	8.12726	0.80495	6.12398e-16	29.3548	2.33048
33643501	chr6:33643501:G:T	1.59205e-34	9.30922	0.7866	5.87801e-15	31.3587	2.58811
33643543	chr6:33643543:C:T	1.31968e-39	-1.29021e-09	-1.60474	1.77064e-30	-1.29021e-09	-1.79181
33643562	chr6:33643562:C:T	9.93551e-34	13.5546	-1.62765	9.01696e-30	1.42822	-1.59227
33643574	chr6:33643574:G:A	1.55428e-34	9.19348	0.878331	5.62494e-15	31.1978	2.70498
33643701	chr6:33643701:C:T	1.24184e-39	-1.29021e-09	-1.66553	3.70632e-30	-1.29021e-09	-1.05312
33643772	chr6:33643772:T:TG	3.05912e-39	-1.29021e-09	-0.763998	1.58911e-29	-1.29021e-09	0.402606
33643849	chr6:33643849:G:A	4.42767e-40	-2.69684	-1.42404e-09	1.02739e-30	-2.33613	-1.42404e-09
33643865	chr6:33643865:G:A	7.33178e-40	-0.799351	-1.39314	1.19929e-31	-2.70957	-1.77444
33644094	chr6:33644094:G:A	1.04157e-39	-1.29021e-09	-1.8414	1.51922e-30	-1.29021e-09	-1.94496
33644811	chr6:33644811:G:A	1.26541e-39	-1.29021e-09	-1.64673	1.71909e-30	-1.29021e-09	-1.82136
33644820	chr6:33644820:C:T	2.10199e-40	-1.46849	-1.97334	2.17625e-31	-2.17855	-1.70959
33645479	chr6:33645479:CA:C	1.73484e-39	-1.29021e-09	-1.33121	1.72284e-30	-1.29021e-09	-1.81918
33645567	chr6:33645567:G:A	1.16395e-34	9.85456	-0.0719408	6.41931e-16	31.6816	0.0507448
33646000	chr6:33646000:G:T	9.63892e-38	4.20109	-1.51483	6.18773e-30	0.638095	-1.17868
33646510	chr6:33646510:T:G	8.63409e-40	-1.29021e-09	-2.02899	1.72396e-30	-1.29021e-09	-1.81853
33646625	chr6:33646625:A:G	1.0725e-39	-1.29021e-09	-1.81213	1.55153e-30	-1.29021e-09	-1.92392
33646654	chr6:33646654:A:AT	5.39649e-40	-0.584597	-1.91437	9.03113e-32	-2.73767	-2.02998
33646776	chr6:33646776:A:G	3.26059e-39	-1.29021e-09	-0.700217	3.18164e-29	-1.29021e-09	1.09683
33646861	chr6:33646861:G:A	1.0929e-39	-1.29021e-09	-1.79329	1.57222e-30	-1.29021e-09	-1.91066
33646933	chr6:33646933:A:C	6.22536e-39	-1.29021e-09	-0.0534955	2.55369e-29	-1.29021e-09	0.87697
33647016	chr6:33647016:T:C	1.1687e-40	-2.00216	-2.02667	2.31981e-26	9.66836	-1.97969
33647094	chr6:33647094:G:C	1.74859e-39	-1.32332	-1.42404e-09	6.63718e-31	-2.77305	-1.42404e-09
33647245	chr6:33647245:C:T	1.92148e-39	-1.29021e-09	-1.22903	1.24324e-29	-1.29021e-09	0.157154
33647253	chr6:33647253:T:C	4.0433e-38	3.50377	-1.68625	2.55513e-30	0.266367	-1.69142
33647329	chr6:33647329:G:A	1.03293e-39	-0.357783	-1.49194	1.06859e-31	-2.76191	-1.83749
33647474	chr6:33647474:T:G	1.262e-40	-2.75571	-1.19631	5.73614e-31	-2.10982	-0.809134
33647718	chr6:33647718:A:G	8.91135e-40	-1.29021e-09	-1.99739	1.90198e-30	-1.29021e-09	-1.72026
33647774	chr6:33647774:T:C	5.70415e-32	17.9298	-1.95267	7.1718e-29	3.84009	-1.9305
33647781	chr6:33647781:G:A	2.41015e-38	-1.29021e-09	1.30015	9.06965e-29	-1.29021e-09	2.14436
33647855	chr6:33647855:G:T	9.00177e-40	-1.29021e-09	-1.98729	1.43738e-30	-1.29021e-09	-2.00033
33648022	chr6:33648022:C:CT	1.03316e-39	-1.29021e-09	-1.84951	2.65491e-30	-1.29021e-09	-1.38674
33648154	chr6:33648154:C:T	1.68761e-31	19.0567	-1.99481	1.74642e-28	4.73998	-1.9404
33648385	chr6:33648385:A:G	9.06911e-41	-2.64408	-1.63834	5.59387e-31	-1.69552	-1.24855
33648531	chr6:33648531:G:A	4.59166e-39	-1.29021e-09	-0.357885	8.56747e-30	-1.29021e-09	-0.215183
33648739	chr6:33648739:G:A	9.08422e-40	-1.29021e-09	-1.97817	1.81307e-30	-1.29021e-09	-1.76814
33649051	chr6:33649051:C:T	1.19323e-37	4.78481	-1.8851	1.75062e-23	15.1517	-0.836822
33649186	chr6:33649186:A:G	8.54185e-41	-2.75388	-1.58844	3.42166e-31	-2.11041	-1.32521
33649326	chr6:33649326:A:G	6.50944e-40	-2.0811	-0.230355	1.33394e-29	1.64862	-1.42105
33649626	chr6:33649626:T:C	6.90883e-36	8.98306	-2.02463	1.03972e-30	-0.358616	-1.96559
33649687	chr6:33649687:C:T	1.54161e-37	5.02929	-1.87342	2.64561e-23	15.5362	-0.808356
33650147	chr6:33650147:C:T	1.32208e-34	9.91678	-0.00677422	7.54737e-16	31.7767	0.11749
33650164	chr6:33650164:C:T	9.13842e-40	-1.29021e-09	-1.97222	1.83449e-30	-1.29021e-09	-1.75639
33650385	chr6:33650385:A:T	6.60908e-41	-2.61816	-1.98069	5.0194e-28	5.4976	-1.64228
33650567	chr6:33650567:C:T	1.05552e-39	-1.29021e-09	-1.82809	2.76974e-30	-1.29021e-09	-1.3444
33650584	chr6:33650584:G:A	9.33604e-41	-2.75358	-1.49984	4.0309e-30	-2.1244	1.15524
33650658	chr6:33650658:C:G	9.06749e-40	-1.29021e-09	-1.98002	1.80218e-30	-1.29021e-09	-1.77416
33650679	chr6:33650679:G:A	1.93988e-39	-1.29021e-09	-1.2195	1.27108e-29	-1.29021e-09	0.179293
33650858	chr6:33650858:G:A	8.50442e-41	-2.75696	-1.58975	3.32382e-31	-2.12858	-1.33605
33651010	chr6:33651010:T:C	1.32443e-40	-2.43888	-1.46485	1.513e-29	-1.22097	1.57449
33651043	chr6:33651043:G:A	1.12327e-35	9.4668	-2.02234	1.28453e-30	-0.121697	-1.99107
33651046	chr6:33651046:A:G	1.34659e-40	-2.4379	-1.44924	1.57661e-29	-1.22369	1.6184
33651047	chr6:33651047:C:T	9.82132e-33	13.0954	1.12255	3.49129e-14	34.5391	1.18935
33651089	chr6:33651089:A:T	1.30596e-34	9.89348	0.00425923	7.31891e-16	31.7352	0.128307
33651137	chr6:33651137:C:T	2.00337e-39	-1.29021e-09	-1.18729	1.33514e-29	-1.29021e-09	0.228466
33651170	chr6:33651170:A:G	9.06662e-40	-1.29021e-09	-1.98011	1.80636e-30	-1.29021e-09	-1.77184
33651202	chr6:33651202:G:A	1.17133e-34	9.79668	-0.00774076	6.08054e-16	31.5612	0.116971
33651256	chr6:33651256:G:A	1.33006e-39	-2.00822	0.411321	2.2409e-29	1.82141	-1.0751
33651407	chr6:33651407:G:C	1.25958e-34	9.86227	-0.000686434	6.94425e-16	31.688	0.122905
33651665	chr6:33651665:G:A	1.38574e-40	-2.62983	-1.22865	1.80073e-29	-1.13253	1.66015
33651778	chr6:33651778:G:A	5.52202e-39	-0.173383	-1.42404e-09	1.24193e-30	-2.14649	-1.42404e-09
33651837	chr6:33651837:T:C	3.65547e-39	-1.29021e-09	-0.585901	1.17243e-29	-1.29021e-09	0.0985041
33652143	chr6:33652143:C:T	3.64044e-31	19.172	-1.34136	3.37342e-24	13.8145	-1.14624
33652178	chr6:33652178:C:T	5.88441e-40	-0.624332	-1.78807	9.28136e-32	-2.73569	-2.00463
33652372	chr6:33652372:C:A	1.94341e-39	-1.29021e-09	-1.21768	1.27382e-29	-1.29021e-09	0.18145
33652529	chr6:33652529:C:G	9.63922e-40	-2.20891	0.290035	2.9805e-29	2.16406	-1.13254
33652667	chr6:33652667:C:T	9.00226e-40	-1.29021e-09	-1.98724	1.76619e-30	-1.29021e-09	-1.79433
33652686	chr6:33652686:G:A	9.30456e-40	-1.29021e-09	-1.95421	1.41237e-30	-1.29021e-09	-2.01788
33652866	chr6:33652866:G:A	1.59755e-39	-1.29021e-09	-1.41366	1.8437e-30	-1.29021e-09	-1.75138
33653064	chr6:33653064:T:C	9.56508e-40	-1.29021e-09	-1.92659	2.00178e-30	-1.29021e-09	-1.66912
33653223	chr6:33653223:T:A	1.49532e-31	18.7091	-1.76819	1.33565e-28	4.55014	-2.0187
33653383	chr6:33653383:G:A	4.14573e-40	-0.915184	-1.84745	9.65239e-32	-2.68107	-2.02005
33653406	chr6:33653406:C:T	1.2726e-39	-1.29021e-09	-1.64106	2.71043e-30	-1.29021e-09	-1.36605
33653587	chr6:33653587:TA:T	2.19256e-35	10.1005	-1.98724	4.22663e-16	33.2685	-1.95403
33653905	chr6:33653905:G:A	3.89748e-32	17.1591	-1.56278	1.61254e-28	3.76818	-1.04836
33654088	chr6:33654088:C:T	6.81377e-32	18.1842	-2.02929	9.28078e-29	3.92296	-1.75558
33654221	chr6:33654221:T:C	1.92999e-39	-1.29021e-09	-1.22461	1.98375e-30	-1.29021e-09	-1.67817
33654295	chr6:33654295:A:T	1.98361e-39	-1.29021e-09	-1.19721	3.28949e-30	-1.29021e-09	-1.17242
33654659	chr6:33654659:C:G	7.33832e-33	13.4924	0.434091	3.31396e-14	35.1198	0.556535
33654727	chr6:33654727:G:A	8.63128e-40	-1.29021e-09	-2.02932	1.56095e-30	-1.29021e-09	-1.91786
33655156	chr6:33655156:C:T	2.7002e-35	10.239	-1.91741	3.12202e-16	32.8093	-1.79776
33655238	chr6:33655238:C:T	3.80146e-32	17.2979	-1.72652	1.46024e-28	3.83039	-1.20978
33655262	chr6:33655262:T:C	6.40944e-41	-2.61837	-2.01116	1.00825e-30	-1.53093	-0.824009
33655444	chr6:33655444:C:G	5.23256e-40	-0.687745	-1.84207	9.44913e-32	-2.70891	-2.0135
33655720	chr6:33655720:G:T	9.26594e-40	-1.29021e-09	-1.95837	2.01854e-30	-1.29021e-09	-1.66078
33655732	chr6:33655732:T:C	3.13719e-32	16.9582	-1.57885	1.41236e-28	3.6578	-1.07052
33655890	chr6:33655890:A:ATG	1.24759e-39	-1.29021e-09	-1.66091	1.54447e-30	-1.29021e-09	-1.92848
33656045	chr6:33656045:G:A	1.68569e-39	-1.29021e-09	-1.35995	1.80251e-30	-1.29021e-09	-1.77398
33656104	chr6:33656104:G:A	8.63166e-40	-1.29021e-09	-2.02927	1.56037e-30	-1.29021e-09	-1.91823
33656346	chr6:33656346:G:A	3.43972e-32	16.9998	-1.52847	1.55258e-28	3.68039	-0.99846
33656444	chr6:33656444:A:G	4.20423e-37	5.08456	-0.925428	1.3877e-27	6.58822	-1.71597
33656527	chr6:33656527:TC:T	2.37871e-35	10.2213	-2.02653	2.57007e-16	32.7927	-1.97574
33656887	chr6:33656887:G:A	5.95502e-40	-2.20291	-0.197562	1.72104e-29	1.87656	-1.3942
33656956	chr6:33656956:A:G	2.87605e-40	-1.10145	-2.02684	4.7287e-23	17.0778	-1.76923
33656983	chr6:33656983:T:C	1.0971e-32	16.2985	-1.96991	6.24027e-29	3.7427	-1.97224
33657071	chr6:33657071:G:A	1.06453e-39	-1.29021e-09	-1.81959	2.73774e-30	-1.29021e-09	-1.35602
33657405	chr6:33657405:A:G	5.30634e-40	-0.86515	-1.65066	2.27414e-31	-2.03385	-1.81028
33657919	chr6:33657919:T:C	3.22576e-35	10.2704	-1.77098	3.66557e-16	32.807	-1.63503
33658265	chr6:33658265:C:T	2.37166e-33	13.9909	-1.19391	8.23704e-29	3.01001	-0.961943
33658366	chr6:33658366:A:AG	6.43869e-41	-2.76338	-1.86159	1.38382e-31	-2.71807	-1.62282
33658416	chr6:33658416:T:G	1.45104e-33	13.4603	-1.15463	6.36746e-29	2.71226	-0.921628
33658940	chr6:33658940:T:C	3.09876e-39	-0.778833	0.0277075	6.24114e-30	-1.59467	1.06268
33659129	chr6:33659129:TG:T	1.70468e-39	-1.29021e-09	-1.34875	1.71728e-30	-1.29021e-09	-1.82242
33659300	chr6:33659300:G:A	2.1229e-37	4.90224	-1.42642	5.23948e-28	5.47828	-1.58004
33659590	chr6:33659590:A:G	2.19478e-40	-1.43456	-1.96407	1.0554e-31	-2.58143	-2.03038
33659786	chr6:33659786:T:C	1.38437e-39	-2.16387	0.606991	7.06563e-31	-2.76882	0.0583169
33659796	chr6:33659796:C:T	7.31469e-41	-2.59348	-1.90393	6.67716e-30	1.49207	-1.95653
33660286	chr6:33660286:A:T	1.51355e-39	-1.29021e-09	-1.46767	7.80765e-30	-1.29021e-09	-0.308052
33660745	chr6:33660745:G:A	5.81385e-41	-2.70169	-2.02537	9.50096e-31	-1.9074	-0.506951
33661009	chr6:33661009:G:A	1.08153e-40	-2.75277	-1.35356	1.00707e-31	-2.67257	-1.98613
33661030	chr6:33661030:T:A	1.57957e-39	-1.29021e-09	-1.42498	1.43277e-30	-1.29021e-09	-2.00355
33661086	chr6:33661086:A:G	3.03242e-40	-1.14613	-1.92922	2.23606e-27	7.27714	-1.92783
33661269	chr6:33661269:A:G	3.44083e-39	-0.052069	-0.594343	6.89965e-26	8.13599	0.642667
33661334	chr6:33661334:C:T	1.99642e-40	-2.56814	-0.92521	1.53629e-31	-2.77359	-1.46278
33661342	chr6:33661342:G:A	9.28113e-40	-0.455613	-1.50111	3.2572e-31	-1.74805	-1.73682
33661579	chr6:33661579:C:T	7.28255e-41	-2.74966	-1.75216	1.27419e-31	-2.67727	-1.74616
33661843	chr6:33661843:T:A	5.57383e-41	-2.75874	-2.01048	4.97574e-31	-2.06664	-0.994527
33661865	chr6:33661865:AG:A	1.43242e-39	-1.52832	0.00556054	9.58746e-30	-0.479427	0.376727
33662175	chr6:33662175:G:A	6.01507e-39	-1.29021e-09	-0.0878585	4.32798e-29	-1.29021e-09	1.40453
33662272	chr6:33662272:C:T	1.98965e-39	-1.29021e-09	-1.19417	2.02626e-30	-1.29021e-09	-1.65696
33662313	chr6:33662313:G:C	5.92282e-39	-1.29021e-09	-0.103313	1.42032e-29	-1.29021e-09	0.290315
33662387	chr6:33662387:TC:T	1.27173e-39	-0.80868	-0.833069	1.40332e-30	-1.75698	-0.26733
33662695	chr6:33662695:G:A	5.92879e-41	-2.75878	-1.9487	1.11269e-31	-2.59378	-1.96518
33662748	chr6:33662748:G:A	1.09248e-39	-1.29021e-09	-1.79367	4.83793e-30	-1.29021e-09	-0.786668
33662847	chr6:33662847:C:T	4.55608e-40	-1.41177	-1.25648	4.76967e-29	0.00488952	1.49682
33663039	chr6:33663039:G:A	1.61689e-40	-1.67686	-2.02735	4.50823e-30	-0.20371	-0.653541
33663069	chr6:33663069:A:G	4.6327e-37	6.28517	-2.02898	9.10441e-31	-1.91146	-0.545517
33663216	chr6:33663216:A:C	9.95142e-40	-1.29021e-09	-1.887	1.39504e-30	-1.29021e-09	-2.03023
33663299	chr6:33663299:G:A	9.94924e-40	-1.29021e-09	-1.88722	1.40666e-30	-1.29021e-09	-2.02194
33663386	chr6:33663386:T:C	2.78652e-40	-2.02921	-1.1307	1.65864e-28	-0.0364166	2.78443
33663451	chr6:33663451:GTA:G	1.00052e-39	-1.29021e-09	-1.88161	1.40318e-30	-1.29021e-09	-2.02441
33663464	chr6:33663464:TC:T	6.51781e-41	-2.76697	-1.84579	1.47626e-31	-2.63095	-1.64528
33663853	chr6:33663853:T:G	1.23362e-39	-1.29021e-09	-1.67217	3.24253e-30	-1.29021e-09	-1.1868
33663863	chr6:33663863:C:T	1.023e-39	-1.74971	-0.109673	3.60287e-31	-2.75648	-0.627526
33663919	chr6:33663919:G:A	3.26154e-40	-0.992918	-2.00959	2.53647e-31	-1.71858	-2.01639
33663955	chr6:33663955:G:C	3.28555e-40	-2.64995	-0.345231	2.83285e-31	-2.74593	-0.878522
33664024	chr6:33664024:G:A	1.47005e-39	-1.29021e-09	-1.49683	7.47848e-30	-1.29021e-09	-0.351126
33664227	chr6:33664227:C:T	9.05713e-40	-1.29021e-09	-1.98116	1.39445e-30	-1.29021e-09	-2.03066
33664237	chr6:33664237:A:G	1.36581e-40	-2.00334	-1.86962	1.06734e-29	-0.116384	0.12098
33664674	chr6:33664674:C:T	1.58693e-39	-1.0918	-0.328527	4.31805e-30	-0.0319081	-0.868444
33664841	chr6:33664841:C:T	9.54192e-40	-0.481319	-1.4477	3.32492e-31	-1.7677	-1.69659
33665383	chr6:33665383:G:A	1.02336e-39	-1.29021e-09	-1.85903	4.19321e-30	-1.29021e-09	-0.92969
33665750	chr6:33665750:A:G	3.62748e-40	-0.960348	-1.93583	2.76331e-31	-1.71812	-1.93119
33665981	chr6:33665981:G:A	4.48163e-39	-1.29021e-09	-0.38214	2.52052e-29	-1.29021e-09	0.863895
33666130	chr6:33666130:C:T	9.62426e-40	-1.29021e-09	-1.92042	3.52675e-30	-1.29021e-09	-1.10278
33666163	chr6:33666163:G:A	7.58222e-40	-0.615586	-1.54332	3.64187e-31	-1.76163	-1.61162
33666386	chr6:33666386:G:A	6.05389e-40	-1.97054	-0.413467	2.7635e-31	-2.77351	-0.875734
33666859	chr6:33666859:C:T	4.72371e-37	6.30356	-2.02792	7.80184e-31	-1.94784	-0.663542
33666866	chr6:33666866:A:G	2.75123e-39	-1.29021e-09	-0.870079	2.29106e-30	-1.29021e-09	-1.53414
33667527	chr6:33667527:C:T	1.0133e-39	-1.29021e-09	-1.86891	4.08533e-30	-1.29021e-09	-0.955753
33667532	chr6:33667532:C:G	6.66561e-40	-2.14427	-0.143477	1.49134e-29	1.71176	-1.37266
33667653	chr6:33667653:G:A	8.53818e-39	-1.29021e-09	0.262422	1.77502e-29	-1.29021e-09	0.513242
33668077	chr6:33668077:T:C	8.44782e-37	6.88515	-2.0282	1.44547e-30	-1.33674	-0.657983
33668455	chr6:33668455:T:C	8.96505e-37	6.94414	-2.02776	1.46193e-30	-1.32705	-0.656349
33668883	chr6:33668883:C:G	1.5898e-39	-0.191001	-1.22752	2.61412e-31	-2.24947	-1.45535
33668898	chr6:33668898:C:T	1.08874e-39	-1.29021e-09	-1.79711	1.49011e-30	-1.29021e-09	-1.96431
33670101	chr6:33670101:T:C	8.61973e-40	-1.29021e-09	-2.03066	1.40498e-30	-1.29021e-09	-2.02313
33670120	chr6:33670120:A:C	8.55453e-40	-2.15918	0.120925	1.79245e-29	1.73405	-1.21104
33670403	chr6:33670403:C:T	1.01772e-39	-0.550202	-1.31436	3.10192e-31	-2.00893	-1.52479
33670523	chr6:33670523:G:A	3.8748e-39	-0.527632	-1.42404e-09	1.17686e-30	-2.2003	-1.42404e-09
33670830	chr6:33670830:G:A	1.32157e-39	-1.29021e-09	-1.60331	4.15363e-30	-1.29021e-09	-0.939172
33670880	chr6:33670880:G:A	1.05588e-40	-2.10139	-2.02895	1.77863e-29	2.37056	-1.85529
33671901	chr6:33671901:T:C	1.62372e-39	-1.29021e-09	-1.3974	2.74761e-30	-1.29021e-09	-1.35242
33671983	chr6:33671983:G:C	1.43554e-39	0.159645	-1.68023	5.95052e-29	3.33732	-1.61441
33672308	chr6:33672308:C:T	3.83982e-39	-1.29021e-09	-0.5367	8.81674e-30	-1.29021e-09	-0.186504
33672605	chr6:33672605:C:T	2.30804e-39	-1.29021e-09	-1.04573	1.59072e-30	-1.29021e-09	-1.89897
33672972	chr6:33672972:A:T	1.08938e-39	-1.29021e-09	-1.79652	1.491e-30	-1.29021e-09	-1.96371
33672981	chr6:33672981:C:T	9.56112e-40	-1.29021e-09	-1.92701	1.39756e-30	-1.29021e-09	-2.02843
33673097	chr6:33673097:T:A	3.56198e-33	12.8091	0.394574	1.15425e-15	31.9765	0.342581
33673131	chr6:33673131:C:T	2.62326e-39	-1.29021e-09	-0.91771	2.20309e-30	-1.29021e-09	-1.57329
33673417	chr6:33673417:C:T	1.05588e-38	2.419	-1.94416	2.56838e-22	18.5505	-1.54972
33673419	chr6:33673419:T:TG	1.66659e-38	2.95619	-2.02495	9.55543e-22	19.6036	-1.28894
33673492	chr6:33673492:G:T	1.70621e-39	-1.29021e-09	-1.34785	1.83716e-30	-1.29021e-09	-1.75493
33673602	chr6:33673602:T:C	5.6609e-41	-2.76572	-1.98799	2.62766e-26	9.75545	-1.94217
33673944	chr6:33673944:C:T	6.23534e-40	-0.965575	-1.3889	7.78183e-31	-1.6641	-0.949852
33674120	chr6:33674120:G:A	2.07744e-36	7.78187	-2.0251	9.07651e-31	-0.474663	-1.98539
33674179	chr6:33674179:T:C	7.71192e-40	-1.35514	-0.7868	2.22832e-28	5.02967	-1.9864
33674564	chr6:33674564:A:G	2.06368e-39	-1.29021e-09	-1.15764	4.6359e-30	-1.29021e-09	-0.829326
33674760	chr6:33674760:T:C	2.06998e-39	-1.29021e-09	-1.15459	2.00624e-30	-1.29021e-09	-1.66689
33674811	chr6:33674811:G:A	3.25382e-39	-0.702298	-1.42404e-09	9.16026e-28	4.45689	-1.42404e-09
33674816	chr6:33674816:G:A	2.73286e-37	5.66162	-1.93323	1.99002e-31	-1.99254	-1.98506
33674905	chr6:33674905:C:T	1.31881e-39	-0.410587	-1.19481	4.14265e-31	-1.69699	-1.54741
33675098	chr6:33675098:C:T	1.04937e-38	0.468646	-1.42404e-09	2.46877e-27	5.44832	-1.42404e-09
33675255	chr6:33675255:C:G	1.50362e-39	-0.0885072	-1.38574	4.90521e-31	-1.38245	-1.69299
33675781	chr6:33675781:G:A	9.33037e-38	4.26111	-1.60738	5.17732e-25	12.671	-1.8769
33675969	chr6:33675969:T:C	7.00184e-40	-2.23854	-1.42404e-09	6.81387e-31	-2.74678	-1.42404e-09
33676256	chr6:33676256:T:C	1.52621e-36	7.42157	-1.97315	3.19936e-31	-1.56522	-1.93757
33676476	chr6:33676476:G:A	6.05357e-40	-0.360611	-2.02345	5.24184e-27	8.22754	-2.02627
33676549	chr6:33676549:G:A	9.32402e-40	-1.29021e-09	-1.95212	1.39671e-30	-1.29021e-09	-2.02904
33676753	chr6:33676753:A:G	2.41886e-38	-1.29021e-09	1.30376	8.18882e-29	-1.29021e-09	2.0422
33676991	chr6:33676991:T:C	2.55744e-40	-2.41066	-0.835044	4.59692e-31	-1.95079	-1.18957
33676996	chr6:33676996:T:A	6.96375e-41	-2.6587	-1.88788	1.32328e-31	-2.38061	-2.00502
33678338	chr6:33678338:C:T	7.38704e-37	4.72277	-1.42404e-09	4.20953e-30	-0.925806	-1.42404e-09
33678903	chr6:33678903:G:A	1.8663e-39	-1.29021e-09	-1.25817	1.1728e-29	-1.29021e-09	0.0988242
33679084	chr6:33679084:C:T	2.27361e-40	-2.60623	-0.757118	3.15247e-30	0.559566	-1.77454
33679225	chr6:33679225:G:A	6.11702e-40	-2.37364	-1.42404e-09	6.63441e-31	-2.77347	-1.42404e-09
33679253	chr6:33679253:G:A	2.87109e-39	-1.29021e-09	-0.827433	5.98731e-30	-1.29021e-09	-0.573514
33679281	chr6:33679281:T:C	7.00339e-31	20.2646	-1.77963	6.24074e-30	1.34803	-1.88008
33679318	chr6:33679318:A:G	2.89833e-40	-1.24827	-1.8723	1.89433e-31	-2.42603	-1.60085
33679899	chr6:33679899:C:T	1.28295e-39	-1.29021e-09	-1.63296	2.9972e-30	-1.29021e-09	-1.26548
33680076	chr6:33680076:C:T	9.85786e-40	-1.29021e-09	-1.89644	2.4908e-30	-1.29021e-09	-1.45055
33680159	chr6:33680159:C:T	1.4933e-36	7.01194	-1.58532	1.92209e-30	0.312239	-2.02198
33680320	chr6:33680320:A:G	3.21722e-40	-2.51853	-0.497666	3.7723e-29	2.16599	-0.898875
33680367	chr6:33680367:C:T	2.4104e-35	9.9646	-1.75659	8.07512e-30	1.46058	-1.73494
33680451	chr6:33680451:C:T	5.704e-41	-2.74106	-2.00507	5.83352e-31	-0.952099	-1.95002
33680699	chr6:33680699:A:C	8.64328e-40	-1.29021e-09	-2.02793	1.40512e-30	-1.29021e-09	-2.02303
33680756	chr6:33680756:C:T	7.7183e-40	-2.14112	-1.42404e-09	1.01438e-29	-0.0462902	-1.42404e-09
33680884	chr6:33680884:G:A	3.84633e-38	3.78979	-2.02221	5.17021e-31	-1.21526	-1.80756
33680913	chr6:33680913:T:C	4.60247e-34	12.5246	-1.36723	8.99086e-23	17.7911	-1.83994
33680920	chr6:33680920:AC:A	8.93413e-40	-1.29021e-09	-1.99483	1.61101e-30	-1.29021e-09	-1.88629
33680977	chr6:33680977:C:T	1.71293e-39	-1.29021e-09	-1.34392	4.47606e-30	-1.29021e-09	-0.864411
33680994	chr6:33680994:C:T	4.92265e-40	-1.13848	-1.45238	4.93071e-28	5.84491	-2.00742
33681078	chr6:33681078:C:G	1.39962e-39	-1.54593	-1.42404e-09	7.38109e-31	-2.66682	-1.42404e-09
33681220	chr6:33681220:G:A	2.74155e-37	5.75636	-2.02479	8.92679e-30	1.52879	-1.70288
33681236	chr6:33681236:T:C	2.66237e-38	3.31372	-1.91405	7.00858e-31	-1.42969	-1.28892
33681397	chr6:33681397:G:A	8.69841e-40	-1.29021e-09	-2.02157	1.52992e-30	-1.29021e-09	-1.93794
33681491	chr6:33681491:G:C	1.63088e-35	9.62227	-1.80494	7.91581e-30	1.42393	-1.71822
33681682	chr6:33681682:G:T	4.22083e-40	-2.74468	-1.42404e-09	1.382e-30	-2.03962	-1.42404e-09
33681684	chr6:33681684:G:A	2.45092e-40	-1.53841	-1.74984	1.12232e-31	-2.66312	-1.88722
33681786	chr6:33681786:T:C	2.16514e-39	-1.29021e-09	-1.10964	1.81669e-30	-1.29021e-09	-1.76614
33681871	chr6:33681871:T:A	2.41687e-40	-1.27181	-2.03043	1.12344e-27	6.05146	-1.39046
33681920	chr6:33681920:C:T	4.20545e-40	-0.936382	-1.81195	1.06565e-27	6.29019	-1.68201
33682425	chr6:33682425:T:C	1.38416e-39	-1.29021e-09	-1.55703	1.44764e-30	-1.29021e-09	-1.99322
33682429	chr6:33682429:C:T	1.39199e-39	-1.29021e-09	-1.55139	1.44975e-30	-1.29021e-09	-1.99177
33682634	chr6:33682634:C:T	4.50792e-39	-1.29021e-09	-0.376291	2.77327e-30	-1.29021e-09	-1.34313
33682653	chr6:33682653:G:C	2.27601e-40	-1.33184	-2.03045	9.35496e-28	5.91149	-1.43357
33682656	chr6:33682656:G:A	1.03314e-39	-1.84952	-1.42404e-09	7.0163e-31	-2.71751	-1.42404e-09
33682690	chr6:33682690:C:T	1.33084e-39	-1.29021e-09	-1.59632	1.4293e-30	-1.29021e-09	-2.00597
33682844	chr6:33682844:G:A	3.25591e-38	3.54999	-1.94906	7.08245e-31	-1.31876	-1.38936
33682966	chr6:33682966:A:G	1.01279e-38	0.797388	-0.364218	7.95589e-24	13.8308	-0.304569
33683035	chr6:33683035:G:A	3.13627e-37	3.57938	0.286696	2.93241e-19	23.2804	0.760727
33683352	chr6:33683352:C:T	8.51651e-39	2.05206	-1.79218	9.91797e-22	20.368	-2.01615
33683500	chr6:33683500:C:T	2.52923e-40	-1.23273	-2.02407	1.2534e-27	6.04955	-1.27909
33683545	chr6:33683545:T:C	1.51369e-36	7.38165	-1.94147	8.02e-31	-0.944272	-1.63953
33683623	chr6:33683623:T:C	1.29884e-39	-1.29021e-09	-1.62065	3.80545e-30	-1.29021e-09	-1.02672
33684198	chr6:33684198:C:G	3.1147e-40	-2.3051	-0.74348	7.51461e-30	1.32044	-1.66675
33684233	chr6:33684233:G:A	1.35367e-39	-1.29021e-09	-1.57931	4.02595e-30	-1.29021e-09	-0.970395
33684765	chr6:33684765:C:T	6.93915e-31	15.7878	2.68797	3.74915e-27	5.00711	0.859015
33685133	chr6:33685133:G:C	1.28439e-39	-1.29021e-09	-1.63184	1.84146e-30	-1.29021e-09	-1.7526
33685334	chr6:33685334:T:C	5.45232e-41	-2.76179	-2.02946	7.88899e-31	-0.758384	-1.84189
33685507	chr6:33685507:G:A	1.05154e-39	-1.29021e-09	-1.83187	1.48822e-30	-1.29021e-09	-1.96557
33685671	chr6:33685671:C:T	9.0338e-34	13.0004	-1.16866	2.00359e-22	18.4345	-1.68205
33685709	chr6:33685709:G:A	5.24885e-36	8.61975	-1.93611	4.08019e-30	0.769804	-1.72682
33685861	chr6:33685861:C:T	9.38319e-36	9.22492	-1.96037	7.60307e-30	1.02103	-1.35564
33686414	chr6:33686414:C:T	1.33939e-39	-1.29021e-09	-1.58992	4.54358e-30	-1.29021e-09	-0.84944
33686601	chr6:33686601:A:G	5.38791e-41	-2.77359	-2.02955	2.25503e-31	-2.42636	-1.42621
33687120	chr6:33687120:T:C	3.64259e-37	5.88185	-1.86611	5.92392e-29	2.47364	-0.755213
33687441	chr6:33687441:C:T	2.3049e-38	-1.29021e-09	1.2555	1.49849e-29	-1.29021e-09	0.343891
33688207	chr6:33688207:G:A	4.15597e-39	-1.29021e-09	-0.45758	5.24788e-30	-1.29021e-09	-0.705332
33688461	chr6:33688461:G:A	7.32011e-39	-1.29021e-09	0.108499	8.84875e-30	-1.29021e-09	-0.182879
33688473	chr6:33688473:T:C	1.22647e-36	7.24006	-2.01029	7.24663e-25	13.1605	-2.03015
33688507	chr6:33688507:C:T	8.66448e-40	-1.29021e-09	-2.02548	1.51562e-30	-1.29021e-09	-1.94733
33688801	chr6:33688801:C:T	4.13878e-38	-1.29021e-09	1.84086	4.03361e-29	-1.29021e-09	1.33409
33689053	chr6:33689053:C:T	3.1058e-38	-1.29021e-09	1.55373	3.03589e-29	-1.29021e-09	1.04993
33689073	chr6:33689073:C:T	3.22898e-36	7.55507	-1.35728	1.71601e-24	13.6119	-1.61952
33689677	chr6:33689677:G:A	8.75953e-40	-1.29021e-09	-2.01457	1.64797e-30	-1.29021e-09	-1.86361
33689716	chr6:33689716:G:A	9.33896e-41	-2.33494	-1.91816	2.46728e-30	0.554242	-2.01428
33689717	chr6:33689717:T:C	3.23563e-40	-2.30672	-0.703772	3.48889e-30	0.488853	-1.60243
33689817	chr6:33689817:T:C	8.76643e-40	-1.29021e-09	-2.01378	1.40565e-30	-1.29021e-09	-2.02266
33690049	chr6:33690049:G:A	1.19387e-39	-1.29021e-09	-1.70493	1.59519e-30	-1.29021e-09	-1.89616
33690223	chr6:33690223:G:A	1.97288e-39	-1.20263	-1.42404e-09	7.20208e-31	-2.69137	-1.42404e-09
33690289	chr6:33690289:G:C	1.61095e-36	7.53142	-2.02896	1.13779e-24	13.5946	-2.01319
33690332	chr6:33690332:A:T	6.90248e-34	13.5456	-1.98296	3.0292e-28	5.26689	-1.91658
33690533	chr6:33690533:C:T	1.68862e-36	7.5788	-2.02926	1.214e-24	13.6584	-2.01214
33690739	chr6:33690739:G:A	1.24468e-39	-1.29021e-09	-1.66325	1.86314e-30	-1.29021e-09	-1.74089
33690757	chr6:33690757:G:A	1.35332e-34	10.5535	-0.620116	4.05954e-23	15.9482	-0.792201
33690955	chr6:33690955:C:T	9.89256e-40	-1.29021e-09	-1.89293	1.79783e-30	-1.29021e-09	-1.77658
33691003	chr6:33691003:C:T	5.42737e-40	-2.49326	-1.42404e-09	7.17619e-31	-2.69497	-1.42404e-09
33691076	chr6:33691076:G:C	8.76848e-40	-1.29021e-09	-2.01355	1.43133e-30	-1.29021e-09	-2.00455
33691269	chr6:33691269:G:A	2.65209e-36	7.23837	-1.2374	1.23258e-24	13.214	-1.55253
33691399	chr6:33691399:G:A	1.02161e-39	-1.29021e-09	-1.86075	1.48603e-30	-1.29021e-09	-1.96705
33691519	chr6:33691519:A:G	8.7327e-40	-1.29021e-09	-2.01764	1.45106e-30	-1.29021e-09	-1.99086
33691695	chr6:33691695:C:G	2.02639e-36	7.74777	-2.01588	1.41067e-24	13.5842	-1.78783
33691759	chr6:33691759:A:G	2.50019e-36	7.96082	-2.01882	3.60899e-24	14.5416	-1.80585
33691780	chr6:33691780:C:T	3.05877e-36	7.48165	-1.33801	1.57424e-24	13.5289	-1.62277
33692016	chr6:33692016:G:A	1.96435e-36	7.72325	-2.02245	1.33028e-24	13.5552	-1.81744
33692088	chr6:33692088:T:C	9.90199e-40	-1.29021e-09	-1.89198	1.51867e-30	-1.29021e-09	-1.94532
33692210	chr6:33692210:T:C	1.81646e-36	7.64575	-2.02323	1.21813e-24	13.4698	-1.82014
33692411	chr6:33692411:T:C	1.52248e-36	7.47035	-2.02439	9.03265e-25	13.1755	-1.82491
33692594	chr6:33692594:G:A	1.47313e-36	7.44171	-2.02869	8.36219e-25	13.1309	-1.85744
33692634	chr6:33692634:T:C	2.00827e-40	-1.48015	-2.00729	2.26836e-31	-1.92355	-1.92313
33692820	chr6:33692820:C:T	1.8095e-39	-1.40464	0.115568	5.28192e-30	-2.14644	1.44757
33692918	chr6:33692918:G:C	4.89112e-35	9.63498	-0.719341	1.34054e-23	14.9242	-0.87618
33693196	chr6:33693196:T:C	8.25512e-41	-2.36092	-2.01554	2.6606e-30	0.457005	-1.84161
33693258	chr6:33693258:G:A	1.03212e-34	10.0185	-0.356063	2.01881e-23	15.1602	-0.702741
33693282	chr6:33693282:CCT:C	1.9453e-39	-1.32598	0.109275	5.4197e-30	-2.11152	1.43841
33693314	chr6:33693314:G:A	1.25696e-32	15.3086	-0.84393	9.75957e-28	5.93719	-1.41693
33693445	chr6:33693445:C:G	7.99574e-35	9.84463	-0.437505	2.06708e-23	15.1381	-0.657043
33694100	chr6:33694100:G:A	8.85286e-40	-1.29021e-09	-2.00397	1.39574e-30	-1.29021e-09	-2.02973
33694121	chr6:33694121:G:T	1.54256e-39	-1.28572	-0.162968	3.34415e-30	-2.07637	0.92043
33694479	chr6:33694479:G:A	4.20997e-40	-2.74726	-1.42404e-09	2.1945e-30	-1.5772	-1.42404e-09
33694488	chr6:33694488:T:C	1.85716e-34	12.2773	-2.02747	1.69996e-28	4.40693	-1.63431
33694533	chr6:33694533:G:A	8.85286e-40	-1.29021e-09	-2.00397	1.39574e-30	-1.29021e-09	-2.02973
33694890	chr6:33694890:C:T	1.01123e-36	7.05925	-2.02246	5.62808e-31	-0.914831	-2.02314
33695278	chr6:33695278:G:A	3.79455e-40	-2.34372	-0.507431	4.28816e-30	0.580817	-1.48811
33695394	chr6:33695394:A:C	7.99992e-41	-2.38199	-2.02587	2.63903e-30	0.504649	-1.89739
33695464	chr6:33695464:G:A	8.07213e-41	-2.37947	-2.01941	2.79596e-30	0.532324	-1.8673
33695553	chr6:33695553:C:T	8.69044e-40	-1.29021e-09	-2.02249	1.54461e-30	-1.29021e-09	-1.92839
33695674	chr6:33695674:C:T	1.37695e-39	-1.29123	-0.271022	2.93372e-30	-2.07885	0.791964
33696209	chr6:33696209:CT:C	1.20274e-35	9.5068	-1.99399	7.9745e-31	-0.575232	-2.01426
33696953	chr6:33696953:T:C	1.43388e-36	7.41451	-2.0285	7.39385e-25	12.9749	-1.82445
33697224	chr6:33697224:G:C	8.48711e-35	9.92102	-0.454256	1.63083e-23	15.0276	-0.783593
33697243	chr6:33697243:T:A	1.34896e-36	7.35516	-2.0302	6.07519e-31	-0.831568	-2.02996
33697355	chr6:33697355:G:A	1.96161e-39	-1.29021e-09	-1.20836	2.01375e-30	-1.29021e-09	-1.66315
33697637	chr6:33697637:G:A	8.84144e-40	-1.29021e-09	-2.00526	1.46333e-30	-1.29021e-09	-1.98244
33697681	chr6:33697681:T:C	6.72112e-40	-2.27946	-1.42404e-09	6.84024e-31	-2.74292	-1.42404e-09
33697848	chr6:33697848:C:T	3.92949e-37	-1.29021e-09	4.09155	3.81602e-28	-1.29021e-09	3.58122
33697857	chr6:33697857:CAG:C	9.15607e-39	0.332291	-1.42404e-09	9.01609e-31	-2.46673	-1.42404e-09
33697877	chr6:33697877:T:C	9.76149e-40	-1.29021e-09	-1.90627	1.67586e-30	-1.29021e-09	-1.84683
33697932	chr6:33697932:G:A	8.62013e-40	-1.29021e-09	-2.03061	1.66462e-30	-1.29021e-09	-1.85356
33698376	chr6:33698376:T:A	8.62581e-40	-1.29021e-09	-2.02995	1.4121e-30	-1.29021e-09	-2.01808
33698722	chr6:33698722:A:C	3.81564e-37	-1.29021e-09	4.06215	3.74207e-28	-1.29021e-09	3.56165
33698823	chr6:33698823:C:T	8.85564e-40	-1.29021e-09	-2.00366	1.39566e-30	-1.29021e-09	-2.02979
33698940	chr6:33698940:G:A	8.61979e-40	-1.29021e-09	-2.03065	1.40529e-30	-1.29021e-09	-2.02291
33699422	chr6:33699422:A:G	6.79347e-35	9.63018	-0.386006	1.22763e-23	14.6838	-0.723784
33699828	chr6:33699828:C:A	3.75308e-35	9.74777	-1.09698	1.39363e-23	15.2583	-1.17143
33699883	chr6:33699883:C:T	1.93595e-40	-1.69699	-1.82712	9.97255e-32	-2.71747	-1.95102
33700062	chr6:33700062:A:G	1.86978e-35	9.93034	-1.97631	6.28312e-24	15.2856	-1.99535
33700080	chr6:33700080:T:C	2.29027e-40	-1.32769	-2.02835	4.51478e-30	0.869255	-1.72506
33700261	chr6:33700261:G:A	1.36321e-39	-1.21369	-0.358601	2.49142e-30	-2.10113	0.650828
33700561	chr6:33700561:C:A	9.15405e-40	-1.29021e-09	-1.97051	1.39942e-30	-1.29021e-09	-2.0271
33700737	chr6:33700737:C:T	3.46445e-36	8.29671	-2.02853	7.60689e-30	0.595665	-0.929766
33700841	chr6:33700841:A:C	1.17058e-35	9.49993	-2.01422	8.05196e-31	-0.553497	-2.02633
33701571	chr6:33701571:T:C	9.28834e-40	-1.29021e-09	-1.95595	2.17788e-30	-1.29021e-09	-1.5848
33701663	chr6:33701663:C:T	3.29384e-37	-1.29021e-09	3.9151	3.25175e-28	-1.29021e-09	3.42121
33701800	chr6:33701800:C:T	8.1377e-35	9.78366	-0.358936	1.50036e-23	14.8635	-0.70286
33701881	chr6:33701881:CA:C	8.68792e-40	-1.29021e-09	-2.02278	1.61198e-30	-1.29021e-09	-1.8857
33702593	chr6:33702593:G:A	8.31021e-35	9.85763	-0.41193	1.56891e-23	14.9546	-0.749274
33702629	chr6:33702629:T:C	8.66092e-35	9.88229	-0.395252	1.63489e-23	14.98	-0.733525
33702705	chr6:33702705:A:G	1.39736e-38	2.77982	-2.02477	1.28514e-28	4.49673	-2.00385
33703028	chr6:33703028:G:A	6.08083e-40	-0.692978	-1.68659	4.08559e-31	-1.97498	-1.2833
33703321	chr6:33703321:G:A	1.07778e-39	-1.29021e-09	-1.80722	3.41532e-30	-1.29021e-09	-1.13488
33703328	chr6:33703328:TA:T	9.53629e-35	10.045	-0.461643	2.53772e-23	15.3648	-0.67856
33703429	chr6:33703429:T:C	2.55418e-40	-1.21919	-2.02779	5.33826e-30	1.04268	-1.73094
33703479	chr6:33703479:G:A	1.43624e-39	-1.22849	-0.291606	2.66005e-30	-2.10736	0.72255
33703869	chr6:33703869:A:G	1.5909e-39	-1.40763	-0.0101898	4.03108e-30	-2.21185	1.24273
33704080	chr6:33704080:G:T	7.17255e-36	8.99115	-1.99526	6.39381e-31	-0.816707	-1.9937
33704282	chr6:33704282:T:C	1.89509e-40	-1.51656	-2.02888	2.84716e-31	-1.89638	-1.72304
33704381	chr6:33704381:G:A	2.782e-37	-1.29021e-09	3.74622	2.76619e-28	-1.29021e-09	3.25949
33704449	chr6:33704449:G:A	1.09743e-35	9.40712	-1.98593	7.73295e-31	-0.61287	-2.00738
33704826	chr6:33704826:T:C	2.8088e-40	-1.14311	-2.00885	5.51112e-30	1.15505	-1.81144
33705021	chr6:33705021:G:A	6.77723e-35	9.62993	-0.388151	1.66712e-23	14.8753	-0.609302
33705029	chr6:33705029:ACTT:A	2.71139e-40	-1.45231	-1.73494	3.67439e-31	-2.05981	-1.30454
33705121	chr6:33705121:T:C	8.88238e-40	-1.29021e-09	-2.00064	1.39522e-30	-1.29021e-09	-2.0301
33705350	chr6:33705350:C:CCT	7.70972e-35	9.72828	-0.357583	1.40722e-23	14.7999	-0.703368
33705446	chr6:33705446:A:T	7.2755e-40	-0.559351	-1.64085	4.62517e-31	-1.90152	-1.23271
33706054	chr6:33706054:A:G	9.70097e-35	10.0443	-0.443822	2.56061e-23	15.3564	-0.661214
33706411	chr6:33706411:A:G	9.38516e-35	9.95823	-0.390883	1.75338e-23	15.0475	-0.731033
33706420	chr6:33706420:G:A	9.58144e-35	10.0652	-0.477193	2.55285e-23	15.3856	-0.693472
33706449	chr6:33706449:A:G	8.85286e-40	-1.29021e-09	-2.00397	1.39574e-30	-1.29021e-09	-2.02973
33706642	chr6:33706642:T:G	9.44789e-35	10.0199	-0.445872	2.51239e-23	15.3407	-0.664528
33707363	chr6:33707363:G:A	1.03176e-39	-0.54708	-1.30378	7.79148e-31	-1.89326	-0.719453
33707637	chr6:33707637:C:T	3.1242e-38	-1.29021e-09	1.55964	5.75432e-29	-1.29021e-09	1.68938
33707669	chr6:33707669:C:T	9.39552e-40	-1.29021e-09	-1.94448	2.22357e-30	-1.29021e-09	-1.56404
33707865	chr6:33707865:A:G	7.80155e-35	10.0278	-0.645235	2.05981e-23	15.3277	-0.850151
33708379	chr6:33708379:G:A	8.46672e-35	10.0025	-0.538183	2.20651e-23	15.2997	-0.753397
33708582	chr6:33708582:G:A	2.34021e-37	-1.29021e-09	3.57329	2.35831e-28	-1.29021e-09	3.09996
33708779	chr6:33708779:G:A	3.5988e-40	-2.37	-0.534109	4.55303e-30	0.658328	-1.50569
33709135	chr6:33709135:C:T	1.18156e-39	-1.43908	-0.276211	2.36809e-30	-2.25101	0.749944
33709424	chr6:33709424:T:C	8.90565e-40	-1.29021e-09	-1.99803	1.47136e-30	-1.29021e-09	-1.97697
33709437	chr6:33709437:A:AT	6.69285e-35	9.78075	-0.551496	1.24793e-23	14.8499	-0.873442
33709448	chr6:33709448:C:G	1.78362e-40	-1.59204	-2.01402	3.07395e-31	-1.84634	-1.69643
33709458	chr6:33709458:A:G	6.73634e-35	9.78381	-0.548074	1.25815e-23	14.855	-0.870389
33709469	chr6:33709469:T:TA	7.08977e-35	9.83644	-0.549575	1.33323e-23	14.9143	-0.871716
33709499	chr6:33709499:G:A	8.71076e-40	-1.29021e-09	-2.02015	1.40466e-30	-1.29021e-09	-2.02336
33709545	chr6:33709545:G:C	7.63509e-40	-1.999	-0.15296	2.80159e-29	0.871868	0.0977496
33709872	chr6:33709872:G:A	6.88543e-40	-2.2553	-1.42404e-09	7.64867e-30	-0.328624	-1.42404e-09
33709884	chr6:33709884:G:A	6.41959e-39	-0.314953	0.292181	5.21626e-29	1.26294	0.328266
33710154	chr6:33710154:C:T	6.85856e-40	-2.25921	-1.42404e-09	6.7122e-31	-2.76181	-1.42404e-09
33710227	chr6:33710227:G:A	1.1055e-39	-1.3268	-0.455036	2.06794e-30	-2.17955	0.542941
33710249	chr6:33710249:T:A	8.62191e-40	-1.29021e-09	-2.0304	1.40867e-30	-1.29021e-09	-2.02051
33710513	chr6:33710513:C:G	7.19756e-35	9.81053	-0.508574	1.33988e-23	14.8774	-0.829881
33710651	chr6:33710651:A:G	9.08685e-40	-0.778286	-1.1996	7.57032e-31	-2.03741	-0.604095
33711284	chr6:33711284:A:G	1.57357e-34	10.1245	-0.0403875	2.74218e-23	15.2354	-0.471673
33711289	chr6:33711289:T:C	8.79176e-40	-1.29021e-09	-2.0109	1.3971e-30	-1.29021e-09	-2.02876
33711462	chr6:33711462:C:A	2.03369e-39	-1.21737	0.0450974	3.86447e-30	-2.11518	1.10385
33711564	chr6:33711564:C:T	8.75672e-40	-1.29021e-09	-2.01489	1.39664e-30	-1.29021e-09	-2.02909
33711830	chr6:33711830:C:G	8.62787e-40	-1.29021e-09	-2.02971	1.65653e-30	-1.29021e-09	-1.85843
33712022	chr6:33712022:A:G	8.81409e-40	-1.29021e-09	-2.00836	1.40172e-30	-1.29021e-09	-2.02546
33712030	chr6:33712030:A:G	3.43213e-40	-2.34977	-0.60176	3.46861e-30	0.396894	-1.5163
33712166	chr6:33712166:C:T	7.84513e-40	-2.12482	-1.42404e-09	6.69656e-31	-2.76415	-1.42404e-09
33712589	chr6:33712589:G:A	1.90609e-34	10.2958	-0.0199365	3.38274e-23	15.4167	-0.443078
33712621	chr6:33712621:A:G	1.66486e-34	10.1769	-0.036356	2.85239e-23	15.2635	-0.460397
33712773	chr6:33712773:G:A	6.05469e-41	-2.7575	-1.92896	3.50515e-30	0.918093	-2.02702
33712853	chr6:33712853:G:A	1.44755e-39	-1.29021e-09	-1.51225	1.77301e-30	-1.29021e-09	-1.79048
33712983	chr6:33712983:C:T	1.0228e-39	-0.143498	-1.71608	1.07342e-31	-2.58584	-2.00905
33713085	chr6:33713085:A:G	9.53197e-40	-1.29021e-09	-1.93006	1.41023e-30	-1.29021e-09	-2.0194
33713114	chr6:33713114:G:T	3.83859e-36	8.40107	-2.03034	8.02068e-30	0.596411	-0.877543
33713354	chr6:33713354:C:T	6.94477e-35	9.81105	-0.544847	1.75872e-23	15.0725	-0.752934
33713826	chr6:33713826:G:A	3.70116e-40	-2.36781	-0.508251	4.50035e-30	0.627435	-1.48644
33713830	chr6:33713830:A:G	9.33111e-40	-1.29021e-09	-1.95136	1.40194e-30	-1.29021e-09	-2.0253
33714139	chr6:33714139:A:G	5.73918e-39	-0.13481	-1.42404e-09	2.06285e-30	-1.63906	-1.42404e-09
33714637	chr6:33714637:T:C	1.97775e-34	10.2914	0.0213616	3.27156e-23	15.3861	-0.445851
33715384	chr6:33715384:A:ACCCATGAAGCTGGCT	9.52928e-40	-1.29021e-09	-1.93034	1.41006e-30	-1.29021e-09	-2.01952
33715438	chr6:33715438:C:T	3.4437e-36	8.23104	-1.96886	4.70154e-30	0.587509	-1.40277
33715771	chr6:33715771:A:G	1.92989e-40	-1.64129	-1.88596	9.32309e-32	-2.71843	-2.0174
33716413	chr6:33716413:T:C	9.53763e-40	-1.29021e-09	-1.92947	1.41051e-30	-1.29021e-09	-2.0192
33716564	chr6:33716564:C:T	1.03076e-39	-1.85183	-1.42404e-09	6.64428e-31	-2.77198	-1.42404e-09
33716581	chr6:33716581:G:A	4.83834e-38	3.90011	-1.90308	1.22406e-20	22.49	-1.62517
33717174	chr6:33717174:C:CT	8.78122e-40	-1.29021e-09	-2.0121	1.39799e-30	-1.29021e-09	-2.02812
33717186	chr6:33717186:A:G	1.85721e-35	7.94729	-1.42404e-09	5.07509e-30	-0.738811	-1.42404e-09
33717575	chr6:33717575:C:T	9.82808e-40	-1.29021e-09	-1.89947	2.45218e-30	-1.29021e-09	-1.46618
33717679	chr6:33717679:A:G	6.92837e-35	11.2261	-1.96227	1.81588e-28	4.80846	-1.96987
33717728	chr6:33717728:G:A	2.77077e-40	-1.23915	-1.92643	1.70292e-31	-2.11636	-2.01703
33718225	chr6:33718225:G:C	4.88598e-39	-0.295757	-1.42404e-09	1.86752e-30	-1.73855	-1.42404e-09
33718326	chr6:33718326:G:A	1.84566e-36	7.38887	-1.7504	1.08373e-30	-0.914204	-1.36855
33718579	chr6:33718579:C:T	1.05717e-39	-1.29021e-09	-1.82653	1.4788e-30	-1.29021e-09	-1.97192
33718591	chr6:33718591:G:A	3.71215e-40	-2.35594	-0.517158	4.13245e-30	0.545156	-1.48944
33718665	chr6:33718665:G:T	2.25397e-34	10.1957	0.247827	2.93754e-23	15.0968	-0.264281
33718908	chr6:33718908:A:G	9.49764e-36	9.11406	-1.83739	5.84499e-30	0.902522	-1.50009
33719230	chr6:33719230:G:A	9.49765e-39	1.74536	-1.37644	8.96549e-26	8.62548	0.415087
33720443	chr6:33720443:GACTGCCAGATT:G	6.01189e-35	9.64704	-0.525091	1.23263e-23	14.7118	-0.747695
33720554	chr6:33720554:C:T	1.5633e-39	-1.29021e-09	-1.43532	1.88097e-30	-1.29021e-09	-1.73137
33721397	chr6:33721397:A:G	1.564e-39	-1.29021e-09	-1.43488	1.88165e-30	-1.29021e-09	-1.73101
33721522	chr6:33721522:A:G	5.52908e-40	-1.17264	-1.30206	2.4253e-31	-2.61482	-1.16497
33721743	chr6:33721743:C:T	1.50765e-34	9.90924	0.132111	1.755e-23	14.6734	-0.355992
33721757	chr6:33721757:A:G	1.07943e-35	9.40452	-1.99987	1.0465e-28	4.13437	-1.8469
33721920	chr6:33721920:A:T	1.56327e-39	-1.29021e-09	-1.43535	1.88092e-30	-1.29021e-09	-1.7314
33722064	chr6:33722064:A:G	1.5633e-39	-1.29021e-09	-1.43532	1.88097e-30	-1.29021e-09	-1.73137
33722228	chr6:33722228:G:A	9.41375e-40	-1.29021e-09	-1.94254	1.40989e-30	-1.29021e-09	-2.01964
33722533	chr6:33722533:G:A	2.83846e-36	8.06988	-2.00099	2.86212e-30	0.546664	-1.85826
33722820	chr6:33722820:T:G	1.5514e-39	-1.29021e-09	-1.44297	1.87068e-30	-1.29021e-09	-1.73685
33722890	chr6:33722890:T:C	8.78271e-40	-1.29021e-09	-2.01193	1.3972e-30	-1.29021e-09	-2.02869
33722914	chr6:33722914:C:T	1.26057e-39	-1.65056	-1.42404e-09	7.812e-29	1.99509	-1.42404e-09
33722972	chr6:33722972:A:G	1.65073e-39	-1.29021e-09	-1.38091	1.95287e-30	-1.29021e-09	-1.69386
33723019	chr6:33723019:C:T	6.14041e-35	9.63745	-0.494346	1.3348e-23	14.7582	-0.714502
33723030	chr6:33723030:G:A	1.60852e-39	-1.29021e-09	-1.40681	1.91957e-30	-1.29021e-09	-1.71106
33723724	chr6:33723724:G:T	5.69815e-35	9.52991	-0.461551	1.18868e-23	14.6117	-0.683929
33724591	chr6:33724591:T:C	3.82819e-39	-0.965842	0.426108	3.24276e-30	-2.47811	1.29138
33724594	chr6:33724594:G:C	1.5633e-39	-1.29021e-09	-1.43532	1.88097e-30	-1.29021e-09	-1.73137
33724980	chr6:33724980:A:G	1.56125e-39	-1.29021e-09	-1.43664	1.87955e-30	-1.29021e-09	-1.73212
33725094	chr6:33725094:G:T	1.98609e-40	-1.47692	-2.02163	2.16952e-31	-1.9463	-1.94494
33725992	chr6:33725992:T:C	8.68711e-40	-1.29021e-09	-2.02287	1.39446e-30	-1.29021e-09	-2.03065
33726188	chr6:33726188:T:C	7.40994e-41	-2.52238	-1.96209	2.24271e-31	-1.95891	-1.89915
33726302	chr6:33726302:C:T	2.17482e-31	18.4564	-1.14093	2.25502e-29	2.78236	-2.02977
33726379	chr6:33726379:C:A	3.61431e-39	-1.29021e-09	-0.597225	4.70712e-30	-1.29021e-09	-0.814079
33726882	chr6:33726882:G:A	1.41881e-35	9.7042	-2.02617	1.94422e-29	1.37017	-0.765882
33726914	chr6:33726914:G:A	4.60918e-35	8.39943	0.456834	2.92414e-30	0.524779	-1.81493
33726957	chr6:33726957:C:T	8.68973e-40	-1.29021e-09	-2.02257	1.40027e-30	-1.29021e-09	-2.02649
33727001	chr6:33727001:A:C	1.27394e-39	-1.29021e-09	-1.64001	1.68943e-30	-1.29021e-09	-1.83877
33727353	chr6:33727353:G:A	4.15343e-38	2.89824	-1.05385	3.14951e-31	-1.95436	-1.56414
33727596	chr6:33727596:A:G	1.34922e-39	-1.29021e-09	-1.5826	1.75998e-30	-1.29021e-09	-1.79785
33727747	chr6:33727747:G:A	1.30843e-39	-1.29021e-09	-1.6133	1.72964e-30	-1.29021e-09	-1.81524
33728038	chr6:33728038:G:A	1.54952e-40	-2.48769	-1.25908	7.21393e-30	0.471298	-0.858439
33728354	chr6:33728354:C:T	3.02293e-40	-2.43423	-0.64425	3.90673e-30	0.572439	-1.57289
33728382	chr6:33728382:G:C	1.34922e-39	-1.29021e-09	-1.5826	1.75998e-30	-1.29021e-09	-1.79785
33728598	chr6:33728598:T:C	1.35045e-39	-1.29021e-09	-1.58169	1.76108e-30	-1.29021e-09	-1.79723
33728625	chr6:33728625:C:T	1.26878e-39	-1.29021e-09	-1.64407	1.69424e-30	-1.29021e-09	-1.83592
33728628	chr6:33728628:A:G	1.17074e-34	9.59658	0.191859	1.73404e-23	14.5945	-0.289111
33728647	chr6:33728647:A:G	1.34922e-39	-1.29021e-09	-1.5826	1.75998e-30	-1.29021e-09	-1.79785
33728700	chr6:33728700:C:T	4.08698e-40	-2.36951	-0.40739	3.48192e-30	0.317214	-1.43279
33728709	chr6:33728709:C:T	8.73523e-40	-1.29021e-09	-2.01735	1.39749e-30	-1.29021e-09	-2.02848
33728801	chr6:33728801:C:T	8.76477e-40	-1.29021e-09	-2.01397	1.39578e-30	-1.29021e-09	-2.0297
33729008	chr6:33729008:C:T	1.31781e-35	7.60418	-1.42404e-09	5.10857e-30	-0.732237	-1.42404e-09
33729289	chr6:33729289:A:G	1.31662e-39	-1.29021e-09	-1.60706	1.73186e-30	-1.29021e-09	-1.81396
33729348	chr6:33729348:A:G	2.11511e-35	10.0673	-1.98995	2.71115e-28	4.99015	-1.75076
33729353	chr6:33729353:G:A	1.25998e-39	-1.29021e-09	-1.65103	1.68572e-30	-1.29021e-09	-1.84097
33729579	chr6:33729579:C:T	3.13826e-39	-0.738457	-1.42404e-09	1.80264e-30	-1.77391	-1.42404e-09
33729635	chr6:33729635:G:T	5.1555e-40	-2.54465	-1.42404e-09	7.03938e-31	-2.71422	-1.42404e-09
33729775	chr6:33729775:G:A	2.2399e-34	11.751	-1.31382	5.89023e-22	19.4985	-1.66771
33730261	chr6:33730261:G:A	1.44233e-39	-1.29021e-09	-1.51587	1.85802e-30	-1.29021e-09	-1.74365
33730684	chr6:33730684:C:T	4.82892e-40	-2.61009	-1.42404e-09	8.10563e-31	-2.57318	-1.42404e-09
33730697	chr6:33730697:T:G	1.07249e-39	-1.29021e-09	-1.81214	1.62981e-30	-1.29021e-09	-1.87469
33730791	chr6:33730791:C:T	1.83774e-39	-1.29021e-09	-1.27359	2.78861e-30	-1.29021e-09	-1.33761
33730902	chr6:33730902:T:C	2.38848e-38	-1.29021e-09	1.29112	2.45112e-29	-1.29021e-09	0.835974
33731621	chr6:33731621:A:AC	1.0625e-39	-1.29021e-09	-1.8215	1.61976e-30	-1.29021e-09	-1.88088
33731666	chr6:33731666:C:T	8.84965e-40	-1.29021e-09	-2.00433	1.39445e-30	-1.29021e-09	-2.03066
33731928	chr6:33731928:C:T	4.46836e-39	-0.385106	-1.42404e-09	1.60293e-30	-1.89132	-1.42404e-09
33732043	chr6:33732043:T:C	4.18597e-40	-2.75297	-1.42404e-09	1.70607e-30	-1.82896	-1.42404e-09
33732105	chr6:33732105:T:C	3.33232e-35	8.72278	-0.190903	2.34708e-24	13.1015	-0.795955
33732225	chr6:33732225:G:A	1.23127e-35	9.49701	-1.96075	9.92313e-30	1.28508	-1.35337
33732227	chr6:33732227:G:A	1.41568e-40	-1.83812	-1.99898	9.52246e-32	-2.74662	-1.96805
33732355	chr6:33732355:A:G	3.12634e-40	-2.39335	-0.651496	2.94571e-30	0.288931	-1.57174
33732599	chr6:33732599:T:G	1.05518e-31	18.3232	-1.73092	1.87714e-29	2.37264	-1.80346
33732727	chr6:33732727:C:T	5.69424e-40	-2.71301	0.267758	1.30694e-30	-2.39766	0.30219
33733061	chr6:33733061:C:T	6.43297e-40	-2.32327	-1.42404e-09	7.57343e-31	-2.64109	-1.42404e-09
33733101	chr6:33733101:C:T	8.9479e-40	-1.29021e-09	-1.99329	1.39463e-30	-1.29021e-09	-2.03052
33733350	chr6:33733350:G:C	5.36294e-36	8.55048	-1.84534	4.11494e-30	0.791625	-1.74016
33733389	chr6:33733389:C:A	2.73738e-37	-1.29021e-09	3.73005	2.74837e-28	-1.29021e-09	3.25302
33733408	chr6:33733408:T:TG	1.0443e-39	-1.29021e-09	-1.83878	1.59699e-30	-1.29021e-09	-1.89503
33733766	chr6:33733766:C:T	2.96412e-40	-2.49637	-0.601757	3.40843e-30	0.389134	-1.52604
33733966	chr6:33733966:G:A	1.62013e-39	-1.29021e-09	-1.39962	5.61329e-30	-1.29021e-09	-0.638019
33734076	chr6:33734076:G:A	8.77292e-40	-1.29021e-09	-2.01304	1.39527e-30	-1.29021e-09	-2.03007
33734840	chr6:33734840:G:A	1.27125e-35	6.47688	1.09134	2.15712e-26	8.2564	-0.640441
33734868	chr6:33734868:G:C	4.23296e-35	6.84554	1.92557	1.66905e-25	9.8601	-0.198071
33734924	chr6:33734924:C:T	9.03475e-38	-0.70337	3.32491	2.88729e-27	3.68054	1.92438
33735092	chr6:33735092:C:T	1.47801e-34	9.3956	0.625894	1.20116e-26	7.99322	-0.962747
33735299	chr6:33735299:G:A	1.09887e-39	-1.29021e-09	-1.78784	3.02942e-30	-1.29021e-09	-1.25478
33735312	chr6:33735312:C:T	5.55776e-37	5.98232	-1.54408	7.01014e-31	-1.20879	-1.50959
33735396	chr6:33735396:C:T	8.65618e-39	-1.29021e-09	0.276148	5.74645e-30	-1.29021e-09	-0.614573
33735453	chr6:33735453:G:A	1.31794e-33	10.9565	1.25299	7.57874e-29	2.74775	-0.782976
33735766	chr6:33735766:G:A	1.16638e-39	-1.29021e-09	-1.72822	2.80695e-30	-1.29021e-09	-1.33106
33736085	chr6:33736085:C:G	8.62392e-40	-1.29021e-09	-2.03017	1.39984e-30	-1.29021e-09	-2.0268
33736417	chr6:33736417:T:C	1.55062e-35	9.63171	-1.86483	7.79925e-30	1.3382	-1.64732
33736542	chr6:33736542:T:A	5.81201e-39	-1.29021e-09	-0.122199	1.77213e-29	-1.29021e-09	0.51161
33736824	chr6:33736824:C:T	1.32266e-40	-2.01356	-1.89151	9.14875e-32	-2.7621	-1.99261
33737046	chr6:33737046:C:T	2.09903e-40	-2.44681	-0.996432	1.38714e-30	-0.330071	-1.70584
33737096	chr6:33737096:G:A	1.01397e-39	-1.29021e-09	-1.86826	1.67593e-30	-1.29021e-09	-1.84679
33737289	chr6:33737289:G:A	2.82053e-35	8.1367	0.228439	4.35201e-25	10.9556	-0.335177
33737578	chr6:33737578:C:T	9.42684e-40	-0.673405	-1.26775	5.04412e-31	-2.41685	-0.630665
33737659	chr6:33737659:A:G	5.24173e-35	8.50742	0.477442	7.95384e-25	11.3768	-0.153419
33737751	chr6:33737751:G:T	1.75342e-40	-2.52693	-1.09621	1.54219e-30	-0.189487	-1.74046
33738063	chr6:33738063:CAAG:C	1.09595e-39	-1.29021e-09	-1.7905	3.03181e-30	-1.29021e-09	-1.25399
33738382	chr6:33738382:G:A	9.33387e-40	-0.579073	-1.37199	4.53364e-31	-2.37955	-0.774669
33738434	chr6:33738434:C:T	1.84603e-40	-2.5173	-1.05437	1.65501e-30	-0.12066	-1.73869
33738475	chr6:33738475:A:G	1.13171e-38	0.544191	-1.42404e-09	2.61111e-27	5.50437	-1.42404e-09
33739159	chr6:33739159:G:T	8.83777e-40	-1.29021e-09	-2.00568	1.76603e-30	-1.29021e-09	-1.79442
33739335	chr6:33739335:G:A	6.65743e-40	-0.823106	-1.46587	4.34756e-31	-2.49092	-0.705208
33739450	chr6:33739450:C:G	1.61156e-40	-2.47842	-1.22909	1.33782e-30	-0.243507	-1.8286
33739802	chr6:33739802:G:A	8.67405e-40	-1.29021e-09	-2.02438	1.40846e-30	-1.29021e-09	-2.02066
33739822	chr6:33739822:T:C	1.50849e-30	19.8784	-0.626182	1.17008e-29	1.76916	-1.67267
33740199	chr6:33740199:G:T	6.51522e-40	-0.823082	-1.48749	4.24221e-31	-2.49053	-0.730125
33740392	chr6:33740392:A:G	2.27277e-35	8.48195	-0.332733	3.77242e-25	11.2324	-0.75491
33740413	chr6:33740413:A:C	1.6023e-36	7.10163	-1.60456	1.31812e-26	9.07569	-1.9523
33740473	chr6:33740473:G:A	2.29258e-40	-2.45499	-0.900045	1.4953e-30	-0.310169	-1.65066
33740646	chr6:33740646:A:G	9.12587e-40	-1.29021e-09	-1.9736	1.3991e-30	-1.29021e-09	-2.02733
33740920	chr6:33740920:T:G	1.80242e-38	1.00959	-1.42404e-09	9.09583e-26	9.055	-1.42404e-09
33741883	chr6:33741883:G:A	8.98399e-40	-1.29021e-09	-1.98927	1.39537e-30	-1.29021e-09	-2.02999
33742204	chr6:33742204:G:A	8.90301e-40	-1.29021e-09	-1.99832	1.67896e-30	-1.29021e-09	-1.84498
33742252	chr6:33742252:C:T	5.79227e-40	-2.42819	-1.42404e-09	9.27534e-31	-2.43838	-1.42404e-09
33742261	chr6:33742261:T:C	1.42667e-31	17.7945	-0.900578	4.41197e-30	0.922722	-1.80156
33742427	chr6:33742427:G:T	1.25346e-39	-1.29021e-09	-1.65622	1.78726e-30	-1.29021e-09	-1.78247
33742452	chr6:33742452:C:T	2.67809e-32	16.9264	-1.7053	6.44665e-30	1.32343	-1.82302
33742919	chr6:33742919:C:T	9.09617e-36	7.64066	-0.407177	1.28197e-25	10.4428	-1.04461
33743156	chr6:33743156:G:A	1.30332e-32	16.3942	-1.89331	6.22831e-30	1.10322	-1.63727
33743643	chr6:33743643:C:T	4.34987e-32	17.3813	-1.6752	7.79225e-30	1.53394	-1.84397
33744035	chr6:33744035:C:A	9.04351e-41	-2.25477	-2.03048	3.36282e-31	-1.60374	-1.84922
33744247	chr6:33744247:T:C	1.36003e-39	-1.29021e-09	-1.57462	1.7093e-30	-1.29021e-09	-1.82707
33744609	chr6:33744609:A:C	2.46793e-39	-1.29021e-09	-0.978746	3.64598e-30	-1.29021e-09	-1.06953
33744891	chr6:33744891:TG:T	4.90065e-40	-0.748309	-1.84703	1.1118e-31	-2.53039	-2.02938
33744895	chr6:33744895:G:C	2.46951e-39	-1.29021e-09	-0.978107	3.64833e-30	-1.29021e-09	-1.06889
33745126	chr6:33745126:C:G	9.81577e-40	-1.29021e-09	-1.90072	2.04606e-30	-1.29021e-09	-1.64724
33745319	chr6:33745319:C:T	2.08566e-40	-1.42563	-2.02399	1.45243e-31	-2.29082	-2.00169
33745392	chr6:33745392:C:T	6.29971e-37	6.35871	-1.79517	6.92561e-31	-1.14466	-1.58586
33745773	chr6:33745773:G:A	2.98712e-40	-1.59013	-1.50027	3.29663e-31	-2.71077	-0.762068
33746002	chr6:33746002:C:T	1.89221e-32	16.7754	-1.9017	7.82258e-30	1.3192	-1.62534
33746152	chr6:33746152:G:A	2.38553e-39	-1.29021e-09	-1.01271	3.51813e-30	-1.29021e-09	-1.10523
33746153	chr6:33746153:T:C	3.07612e-40	-1.54438	-1.51667	3.27135e-31	-2.6985	-0.782036
33746166	chr6:33746166:T:A	2.98932e-40	-1.57859	-1.51107	3.27127e-31	-2.70706	-0.773508
33746259	chr6:33746259:G:T	3.02856e-40	-1.56082	-1.5158	3.25515e-31	-2.70363	-0.781875
33746265	chr6:33746265:G:A	3.01931e-40	-1.58286	-1.49683	3.33734e-31	-2.70815	-0.752418
33746366	chr6:33746366:G:A	2.47076e-39	-1.29021e-09	-0.9776	3.65033e-30	-1.29021e-09	-1.06834
33746635	chr6:33746635:T:C	1.96643e-39	-1.29021e-09	-1.20591	7.8401e-30	-1.29021e-09	-0.303904
33746680	chr6:33746680:C:T	8.97509e-40	-1.29021e-09	-1.99026	1.39507e-30	-1.29021e-09	-2.03021
33746771	chr6:33746771:G:A	8.41636e-36	7.60495	-0.449142	1.42167e-25	10.454	-0.952445
33746776	chr6:33746776:C:T	8.97509e-40	-1.29021e-09	-1.99026	1.39507e-30	-1.29021e-09	-2.03021
33746845	chr6:33746845:G:A	3.0542e-40	-1.56056	-1.50764	3.29683e-31	-2.70336	-0.769415
33746854	chr6:33746854:C:T	1.8767e-39	-1.29021e-09	-1.25261	2.28516e-30	-1.29021e-09	-1.53672
33746862	chr6:33746862:C:T	3.19341e-40	-1.5213	-1.50232	3.3575e-31	-2.69361	-0.760931
33746896	chr6:33746896:C:T	2.08539e-40	-2.5778	-0.871956	2.02181e-30	-0.0524268	-1.60674
33747131	chr6:33747131:G:A	3.19665e-40	-1.47389	-1.54871	3.1623e-31	-2.6813	-0.833142
33747382	chr6:33747382:G:T	2.9739e-40	-1.5468	-1.54804	3.10622e-31	-2.70023	-0.832105
33747488	chr6:33747488:A:G	3.17907e-40	-1.52351	-1.50462	3.33839e-31	-2.69454	-0.765714
33747546	chr6:33747546:G:A	1.1697e-37	-0.482781	3.36257	1.03096e-24	8.23411	3.24874
33747547	chr6:33747547:A:T	1.22503e-37	-0.429321	3.35533	1.15201e-24	8.35148	3.24238
33747614	chr6:33747614:G:A	3.28089e-40	-1.52485	-1.47174	3.49387e-31	-2.6949	-0.719834
33747910	chr6:33747910:C:T	6.55435e-40	-2.30458	-1.42404e-09	7.02141e-31	-2.71678	-1.42404e-09
33747988	chr6:33747988:A:G	3.12473e-39	-0.742779	-1.42404e-09	1.65354e-30	-1.86024	-1.42404e-09
33748060	chr6:33748060:G:A	3.01286e-40	-1.51239	-1.56944	3.01725e-31	-2.69127	-0.870126
33748127	chr6:33748127:C:A	3.18023e-40	-1.49634	-1.53142	3.24946e-31	-2.68671	-0.800546
33748141	chr6:33748141:G:T	8.87104e-40	-1.29021e-09	-2.00192	1.78823e-30	-1.29021e-09	-1.78193
33748162	chr6:33748162:A:G	2.40272e-40	-1.66127	-1.64685	2.56541e-31	-2.72608	-0.997539
33748857	chr6:33748857:T:G	9.95298e-41	-2.20136	-1.98807	3.58516e-31	-1.64115	-1.74779
33748939	chr6:33748939:A:G	1.4349e-40	-2.21236	-1.61126	3.53207e-30	-0.63117	-0.470102
33749007	chr6:33749007:G:A	1.94867e-40	-2.39628	-1.12128	9.58637e-31	-0.638603	-1.7668
33749029	chr6:33749029:C:G	9.22692e-40	-1.29021e-09	-1.96259	1.55601e-30	-1.29021e-09	-1.92103
33749054	chr6:33749054:C:T	1.80341e-40	-2.44582	-1.14921	1.0717e-30	-0.512146	-1.78177
33749168	chr6:33749168:G:T	7.84552e-41	-2.49193	-1.93543	9.73268e-32	-2.72743	-1.96541
33749292	chr6:33749292:A:G	8.64111e-40	-1.29021e-09	-2.02818	1.43044e-30	-1.29021e-09	-2.00517
33749451	chr6:33749451:C:T	7.51554e-39	-1.29021e-09	0.134847	1.03611e-29	-1.29021e-09	-0.0250994
33749639	chr6:33749639:T:C	4.83192e-40	-2.22057	-0.388897	1.066e-30	-1.00216	-1.29707
33749651	chr6:33749651:C:T	2.17728e-40	-1.38405	-2.02258	8.71652e-31	-0.588023	-1.9125
33749652	chr6:33749652:G:A	2.08942e-40	-2.19699	-1.25083	1.73507e-31	-2.77271	-1.34198
33749946	chr6:33749946:C:T	8.88403e-40	-1.29021e-09	-2.00046	1.53755e-30	-1.29021e-09	-1.93296
33749993	chr6:33749993:T:C	5.11543e-38	3.72848	-1.67576	7.12793e-27	8.53189	-2.02327
33750061	chr6:33750061:A:G	6.52131e-40	-0.291008	-2.01863	1.02884e-31	-2.64276	-1.99455
33750082	chr6:33750082:T:C	1.85099e-39	-1.29021e-09	-1.26641	2.57041e-30	-1.29021e-09	-1.41909
33750164	chr6:33750164:C:G	4.10311e-40	-2.77296	-1.42404e-09	1.47672e-30	-1.97333	-1.42404e-09
33750289	chr6:33750289:T:TC	1.23376e-39	-1.29021e-09	-1.67206	2.57392e-30	-1.29021e-09	-1.41772
33750298	chr6:33750298:G:A	7.66982e-36	6.6875	0.375426	6.71411e-26	9.0337	-0.282302
33750487	chr6:33750487:C:T	9.14504e-40	-1.29021e-09	-1.9715	1.79002e-30	-1.29021e-09	-1.78093
33750641	chr6:33750641:C:T	1.39892e-33	12.4017	-0.132662	1.46566e-26	7.98998	-0.76049
33750642	chr6:33750642:G:A	1.06843e-39	-1.29021e-09	-1.81593	3.26621e-30	-1.29021e-09	-1.17953
33750805	chr6:33750805:G:A	8.15058e-40	-0.0666269	-2.02	9.78839e-32	-2.68909	-1.99804
33751061	chr6:33751061:C:T	2.06256e-39	-1.29021e-09	-1.15818	3.14901e-30	-1.29021e-09	-1.21607
33751062	chr6:33751062:G:A	1.35018e-39	0.440476	-2.02237	1.15101e-31	-2.74365	-1.78146
33751191	chr6:33751191:G:C	1.05228e-39	0.196256	-2.02742	1.06095e-31	-2.76273	-1.84384
33751480	chr6:33751480:G:T	1.26638e-39	-1.29021e-09	-1.64596	1.62128e-30	-1.29021e-09	-1.87994
33751510	chr6:33751510:GTGTGTGTGTT:G	2.18118e-40	-1.97992	-1.42492	2.74998e-31	-1.7655	-1.88864
33751514	chr6:33751514:GTGTGTT:G	1.52543e-39	-1.29021e-09	-1.45985	1.86803e-30	-1.29021e-09	-1.73827
33751516	chr6:33751516:GTGTT:G	8.84191e-39	-1.29021e-09	0.297376	2.98287e-30	-1.29021e-09	-1.27027
33751560	chr6:33751560:C:CCACCCTA	8.67515e-40	-1.29021e-09	-2.02425	1.42754e-30	-1.29021e-09	-2.00721
33752100	chr6:33752100:T:C	2.61786e-31	19.1324	-1.63152	3.69375e-29	3.20976	-1.96369
33752282	chr6:33752282:G:A	4.45175e-40	-2.69141	-1.42404e-09	7.61557e-31	-2.63555	-1.42404e-09
33752288	chr6:33752288:T:C	5.78074e-41	-2.74493	-1.98784	3.04979e-30	0.588926	-1.83701
33752529	chr6:33752529:C:A	1.33641e-39	-1.29021e-09	-1.59214	1.76887e-30	-1.29021e-09	-1.79282
33752714	chr6:33752714:C:G	7.07983e-41	-2.51805	-2.012	9.47168e-32	-2.7092	-2.01082
33753310	chr6:33753310:G:T	2.08741e-39	0.261189	-1.40739	2.02544e-30	-0.0889298	-1.56844
33753323	chr6:33753323:T:G	5.27766e-39	-1.29021e-09	-0.218644	1.15839e-29	-1.29021e-09	0.0864568
33753631	chr6:33753631:C:T	8.88555e-40	-1.29021e-09	-2.00029	1.65021e-30	-1.29021e-09	-1.86226
33753680	chr6:33753680:T:C	1.03469e-31	18.1251	-1.55241	2.0777e-29	2.61532	-1.94463
33753804	chr6:33753804:T:C	9.04959e-40	-1.29021e-09	-1.98199	1.74991e-30	-1.29021e-09	-1.80359
33754105	chr6:33754105:G:A	4.76645e-40	-2.03896	-0.58415	1.43981e-29	0.724809	-0.420866
33754108	chr6:33754108:G:A	1.86936e-39	-1.03581	-0.220722	9.80517e-31	-2.0012	-0.381632
33754228	chr6:33754228:A:T	1.23539e-39	-1.29021e-09	-1.67074	3.68632e-30	-1.29021e-09	-1.05853
33754260	chr6:33754260:G:A	9.03791e-40	-1.29021e-09	-1.98328	1.60205e-30	-1.29021e-09	-1.89187
33754321	chr6:33754321:T:G	5.00269e-30	19.9054	0.545758	1.05318e-28	3.52073	-1.2269
33754437	chr6:33754437:A:G	9.87586e-40	-1.29021e-09	-1.89462	1.4549e-30	-1.29021e-09	-1.98822
33754867	chr6:33754867:C:T	1.68589e-37	3.0764	0.168932	4.6522e-27	4.62142	1.46052
33755513	chr6:33755513:G:A	1.6374e-32	13.0595	1.6696	2.78054e-26	8.32387	-0.454036
33755652	chr6:33755652:G:A	9.04479e-40	-1.29021e-09	-1.98252	1.51751e-30	-1.29021e-09	-1.94609
33755680	chr6:33755680:G:T	1.42564e-40	-2.68507	-1.14502	2.1141e-30	0.150157	-1.76468
33755921	chr6:33755921:A:G	3.8207e-40	-1.76587	-1.07841	3.36502e-31	-2.34891	-1.1034
33756227	chr6:33756227:G:A	3.01532e-33	11.7429	1.29421	5.95012e-26	9.19686	-0.566268
33756282	chr6:33756282:G:A	1.35601e-40	-2.71454	-1.16563	2.51383e-30	0.334531	-1.77588
33756606	chr6:33756606:A:G	8.89104e-40	-1.29021e-09	-1.99967	1.39459e-30	-1.29021e-09	-2.03056
33756848	chr6:33756848:G:C	1.28246e-39	-1.29021e-09	-1.63335	1.70477e-30	-1.29021e-09	-1.82973
33757017	chr6:33757017:C:T	6.52734e-37	5.56288	-0.963839	2.01088e-31	-1.95773	-2.00944
33757352	chr6:33757352:T:C	1.50488e-40	-2.62592	-1.15008	1.58751e-30	-0.133598	-1.76739
33757410	chr6:33757410:T:C	3.15033e-40	-2.39719	-0.640013	4.71052e-29	1.19591	0.293321
33757751	chr6:33757751:G:T	1.68733e-40	-2.6857	-0.975868	2.26221e-30	0.1169	-1.66371
33757850	chr6:33757850:C:T	1.14277e-39	-1.29021e-09	-1.74867	2.2889e-30	-1.29021e-09	-1.53508
33757876	chr6:33757876:C:T	8.62425e-40	-1.29021e-09	-2.03013	1.5835e-30	-1.29021e-09	-1.90352
33758007	chr6:33758007:G:A	1.72543e-40	-2.57172	-1.06752	1.70733e-31	-2.75588	-1.37493
33758075	chr6:33758075:C:T	1.59151e-40	-2.69942	-1.02061	2.42129e-30	0.213762	-1.69262
33758168	chr6:33758168:G:A	8.63671e-40	-1.29021e-09	-2.02869	1.63001e-30	-1.29021e-09	-1.87457
33758638	chr6:33758638:T:C	8.63554e-40	-1.29021e-09	-2.02882	1.60673e-30	-1.29021e-09	-1.88895
33758660	chr6:33758660:C:T	1.82878e-39	-0.89624	-0.382235	9.8339e-31	-1.89806	-0.481841
33759213	chr6:33759213:A:C	1.02033e-31	18.142	-1.5833	1.84067e-29	2.54328	-1.99372
33759339	chr6:33759339:C:T	9.75232e-40	-1.29021e-09	-1.90721	1.59504e-30	-1.29021e-09	-1.89626
33759355	chr6:33759355:C:A	1.44097e-39	-1.29021e-09	-1.51681	1.87024e-30	-1.29021e-09	-1.73709
33759501	chr6:33759501:T:A	1.55675e-39	-1.61921	0.179682	1.53956e-30	-2.24353	0.311874
33759837	chr6:33759837:A:C	1.74309e-32	16.7836	-1.99201	9.52161e-30	1.33627	-1.44587
33759867	chr6:33759867:C:T	1.39498e-40	-2.68388	-1.16795	2.02732e-30	0.119606	-1.77605
33760108	chr6:33760108:T:C	2.01276e-32	16.918	-1.98248	9.75217e-30	1.39586	-1.48152
33760152	chr6:33760152:CAT:C	3.1791e-39	-1.29021e-09	-0.725529	3.95125e-30	-1.29021e-09	-0.989124
33760471	chr6:33760471:GTC:G	1.49055e-39	-1.29021e-09	-1.48298	1.56379e-30	-1.29021e-09	-1.91605
33760579	chr6:33760579:G:A	5.15174e-39	-0.242792	-1.42404e-09	8.67031e-31	-2.50584	-1.42404e-09
33760667	chr6:33760667:A:G	5.96414e-28	20.3491	4.88296	3.66587e-27	4.24914	1.59452
33760714	chr6:33760714:GA:G	1.81603e-39	-1.29021e-09	-1.28548	4.92236e-30	-1.29021e-09	-0.769368
33760720	chr6:33760720:G:A	1.81603e-39	-1.29021e-09	-1.28548	4.92236e-30	-1.29021e-09	-0.769368
33760978	chr6:33760978:T:A	2.87804e-37	4.30161	-0.521452	1.79283e-31	-2.18019	-1.90175
33761411	chr6:33761411:C:T	7.88233e-41	-2.42192	-2.00076	1.24307e-31	-2.42065	-2.0275
33761866	chr6:33761866:G:A	8.64756e-40	-1.29021e-09	-2.02743	1.67122e-30	-1.29021e-09	-1.8496
33761941	chr6:33761941:G:C	2.01616e-32	16.9104	-1.97322	9.27567e-30	1.37152	-1.50728
33762043	chr6:33762043:G:A	9.73353e-40	-0.74753	-1.16161	6.10706e-27	7.24144	-0.887393
33762048	chr6:33762048:C:T	6.3755e-39	-0.808472	0.778809	3.09244e-26	7.03726	0.938885
33762182	chr6:33762182:G:A	1.45679e-39	-1.29021e-09	-1.50589	2.23701e-30	-1.29021e-09	-1.55801
33762318	chr6:33762318:C:T	2.15617e-40	-1.66521	-1.75117	1.69397e-28	4.61532	-1.84623
33762521	chr6:33762521:C:A	5.67571e-39	-1.29021e-09	-0.145931	7.81454e-30	-1.29021e-09	-0.307169
33762714	chr6:33762714:T:C	2.59041e-39	-1.29021e-09	-0.930309	1.37255e-29	-1.29021e-09	0.2561
33762802	chr6:33762802:G:T	1.03612e-39	-1.29021e-09	-1.84664	2.79803e-30	-1.29021e-09	-1.33424
33763177	chr6:33763177:G:A	3.12728e-40	-1.38729	-1.65726	3.66142e-31	-1.43295	-1.93494
33763189	chr6:33763189:T:A	1.222e-39	-1.29021e-09	-1.68164	1.89485e-30	-1.29021e-09	-1.72401
33763378	chr6:33763378:A:C	8.72093e-40	-1.29021e-09	-2.01899	1.49209e-30	-1.29021e-09	-1.96298
33763535	chr6:33763535:C:A	1.00965e-40	-2.67318	-1.50193	1.45074e-30	-0.0650779	-1.926
33763597	chr6:33763597:T:C	9.13284e-40	-1.29021e-09	-1.97283	1.78826e-30	-1.29021e-09	-1.78191
33763599	chr6:33763599:C:T	9.07802e-40	-1.29021e-09	-1.97886	1.76566e-30	-1.29021e-09	-1.79463
33763692	chr6:33763692:C:T	3.61331e-32	17.4792	-1.95862	1.20416e-29	1.92892	-1.80371
33763815	chr6:33763815:C:T	7.28176e-40	-2.75392	0.554582	6.51912e-29	0.908597	0.905572
33763886	chr6:33763886:G:A	4.1975e-30	18.3775	1.8981	1.27222e-28	2.96438	-0.4816
33763989	chr6:33763989:C:T	9.97743e-40	-1.02717	-0.857219	8.05435e-31	-1.97783	-0.6017
33764010	chr6:33764010:G:A	3.65903e-40	-1.56034	-1.32717	4.6871e-28	5.12695	-1.34012
33764020	chr6:33764020:C:T	3.60348e-37	4.66624	-0.661299	1.91064e-31	-2.08372	-1.93458
33764047	chr6:33764047:CAA:C	9.08628e-40	-1.29021e-09	-1.97795	1.49535e-30	-1.29021e-09	-1.9608
33764087	chr6:33764087:A:AG	1.51703e-39	-1.29021e-09	-1.46537	2.09398e-30	-1.29021e-09	-1.62409
33764207	chr6:33764207:A:G	1.56559e-40	-2.69027	-1.04618	2.14953e-30	0.103857	-1.70176
33764212	chr6:33764212:T:C	7.07986e-41	-2.72563	-1.80441	9.75668e-30	1.11077	-1.19597
33764442	chr6:33764442:G:T	9.80665e-41	-2.76811	-1.43612	9.74641e-30	1.2658	-1.35206
33764485	chr6:33764485:T:G	3.26908e-37	4.84004	-0.93249	1.94127e-31	-2.01346	-1.98894
33764588	chr6:33764588:C:T	1.71158e-40	-1.91683	-1.73047	2.15419e-28	4.68903	-1.6796
33764973	chr6:33764973:C:T	9.0903e-40	-1.29021e-09	-1.9775	1.58916e-30	-1.29021e-09	-1.89995
33765102	chr6:33765102:C:A	8.62952e-40	-1.29021e-09	-2.02952	1.42811e-30	-1.29021e-09	-2.0068
33765136	chr6:33765136:A:G	2.75635e-31	17.6433	-0.0908712	4.52067e-29	2.9368	-1.4887
33765210	chr6:33765210:A:G	1.19727e-30	20.5511	-1.52992	3.7836e-29	3.27295	-2.00284
33765428	chr6:33765428:C:T	8.62802e-40	-1.29021e-09	-2.0297	1.42689e-30	-1.29021e-09	-2.00766
33765556	chr6:33765556:G:T	8.8472e-40	-1.29021e-09	-2.00461	1.3993e-30	-1.29021e-09	-2.02719
33765642	chr6:33765642:G:T	2.35517e-39	-1.29021e-09	-1.02551	4.94352e-30	-1.29021e-09	-0.765078
33765657	chr6:33765657:A:G	1.29449e-35	9.53597	-1.94963	4.65567e-30	0.788997	-1.61407
33765685	chr6:33765685:TTCTTC:T	8.62034e-40	-1.29021e-09	-2.03059	1.41789e-30	-1.29021e-09	-2.01399
33766263	chr6:33766263:G:A	1.21589e-39	-1.29021e-09	-1.68665	1.90407e-30	-1.29021e-09	-1.71916
33766351	chr6:33766351:C:T	2.69047e-39	-0.275515	-0.616894	1.73997e-26	7.78628	-0.38523
33766599	chr6:33766599:C:G	1.82708e-37	4.73681	-1.41104	1.81729e-31	-2.03818	-2.03022
33766642	chr6:33766642:C:T	1.04279e-39	-1.12559	-0.714635	1.18247e-30	-1.06714	-1.1284
33767356	chr6:33767356:C:T	1.12917e-39	-1.29021e-09	-1.76064	1.74724e-30	-1.29021e-09	-1.80512
33767515	chr6:33767515:G:A	6.1665e-37	5.27696	-0.734789	1.10483e-31	-2.57602	-1.99003
33767653	chr6:33767653:G:A	3.66926e-40	-2.75047	-0.134256	4.74793e-31	-2.62358	-0.484454
33767694	chr6:33767694:G:C	8.82444e-38	4.27913	-1.68115	8.06953e-31	-2.23208	-0.345565
33768036	chr6:33768036:G:A	4.82878e-39	-1.29021e-09	-0.307533	3.53426e-30	-1.29021e-09	-1.10065
33768103	chr6:33768103:G:C	2.18332e-39	-1.29021e-09	-1.10128	2.16334e-30	-1.29021e-09	-1.5915
33768305	chr6:33768305:G:A	2.66818e-33	10.9792	1.9356	3.47486e-28	3.83825	-0.350684
33768517	chr6:33768517:C:T	3.75263e-39	-1.29021e-09	-0.559668	2.94871e-30	-1.29021e-09	-1.28179
33768518	chr6:33768518:G:A	2.45167e-38	3.07434	-1.75711	1.82739e-31	-2.10667	-1.95619
33768642	chr6:33768642:A:G	3.6408e-39	-1.29021e-09	-0.589923	4.62043e-30	-1.29021e-09	-0.832667
33768713	chr6:33768713:A:G	1.58874e-38	2.71263	-1.82923	2.10621e-31	-2.00073	-1.92011
33768746	chr6:33768746:C:T	9.44557e-40	-1.29021e-09	-1.93917	1.83926e-30	-1.29021e-09	-1.75379
33768823	chr6:33768823:G:A	9.79801e-40	-1.29021e-09	-1.90253	1.57653e-30	-1.29021e-09	-1.90793
33768895	chr6:33768895:G:A	4.47962e-39	1.58369	-1.96628	1.08286e-31	-2.69161	-1.89452
33769245	chr6:33769245:T:C	4.60769e-39	-1.29021e-09	-0.354399	8.5406e-30	-1.29021e-09	-0.218325
33769424	chr6:33769424:G:A	8.80357e-40	-1.29021e-09	-2.00955	1.43557e-30	-1.29021e-09	-2.00159
33769659	chr6:33769659:C:T	1.05775e-39	-0.0531074	-1.77287	1.23948e-26	8.36031	-1.29844
33769934	chr6:33769934:CTTCT:C	3.22379e-39	-0.408229	-0.303341	1.60867e-30	-1.5489	-0.338843
33770088	chr6:33770088:G:A	4.08408e-38	-1.29021e-09	1.82755	1.25214e-28	-1.29021e-09	2.46687
33770515	chr6:33770515:G:A	9.49464e-40	-1.29021e-09	-1.93398	1.71546e-30	-1.29021e-09	-1.82348
33770537	chr6:33770537:C:T	6.45976e-38	3.6323	-1.34625	1.47905e-31	-2.25569	-2.01865
33770679	chr6:33770679:C:T	1.36772e-39	-0.28156	-1.28742	7.73803e-31	-1.44711	-1.17248
33770861	chr6:33770861:G:A	1.3215e-39	-1.29021e-09	-1.60336	2.03941e-30	-1.29021e-09	-1.6505
33770904	chr6:33770904:A:C	3.91861e-39	-1.29021e-09	-0.516389	7.21603e-30	-1.29021e-09	-0.386851
33771109	chr6:33771109:C:G	1.36608e-39	-1.29021e-09	-1.57018	2.08954e-30	-1.29021e-09	-1.62621
33771341	chr6:33771341:C:CA	3.71808e-37	-0.133629	4.16988	3.1231e-28	-1.11711	4.49795
33771692	chr6:33771692:A:G	6.39026e-38	2.27523	-1.42404e-09	4.6903e-30	-0.817659	-1.42404e-09
33771939	chr6:33771939:CGCCCGCCCTGGGGCT:C	6.0391e-37	6.16557	-1.64427	2.57458e-31	-1.70495	-2.01511
33772183	chr6:33772183:A:G	1.04393e-32	16.3081	-2.02915	1.02253e-29	1.08666	-1.12495
33772248	chr6:33772248:C:T	2.55809e-37	4.62548	-0.963174	1.97738e-31	-2.06451	-1.91945
33772815	chr6:33772815:C:T	6.02388e-38	3.52891	-1.31272	1.53196e-31	-2.22491	-2.01428
33772927	chr6:33772927:AGAG:A	2.22826e-40	-2.6541	-0.729386	2.10235e-30	-0.116807	-1.50329
33773171	chr6:33773171:G:A	1.35783e-39	-0.410383	-1.16586	7.33292e-31	-1.62755	-1.04582
33773269	chr6:33773269:G:A	4.26389e-40	-2.73453	-1.42404e-09	7.06241e-31	-2.71095	-1.42404e-09
33773286	chr6:33773286:C:T	1.88348e-40	-2.67135	-0.880242	1.93897e-30	-0.13022	-1.57078
33773512	chr6:33773512:A:G	9.32741e-40	-1.29021e-09	-1.95175	2.21511e-30	-1.29021e-09	-1.56785
33773570	chr6:33773570:G:A	8.6236e-40	-1.29021e-09	-2.03021	1.54124e-30	-1.29021e-09	-1.93057
33773939	chr6:33773939:A:G	1.60588e-32	16.6956	-1.98597	1.89351e-29	1.37974	-0.801874
33773947	chr6:33773947:C:T	1.86527e-40	-2.66146	-0.899849	1.8199e-30	-0.176206	-1.58817
33774194	chr6:33774194:T:G	3.6826e-39	-1.29021e-09	-0.578508	6.84987e-30	-1.29021e-09	-0.438926
33774320	chr6:33774320:T:C	3.67679e-39	1.38826	-1.96834	5.84749e-31	-1.41007	-1.48966
33774416	chr6:33774416:C:T	1.21993e-39	0.187364	-1.8707	3.02475e-27	7.55692	-1.90549
33774503	chr6:33774503:T:C	8.80948e-40	-1.29021e-09	-2.00888	1.52709e-30	-1.29021e-09	-1.93979
33774554	chr6:33774554:T:C	8.37786e-31	20.5626	-1.89844	4.60838e-29	3.17096	-1.70365
33774626	chr6:33774626:C:T	6.77363e-38	3.32689	-0.993391	1.72291e-31	-2.1653	-1.95643
33774709	chr6:33774709:C:T	2.80118e-39	-0.0404522	-0.811631	2.70487e-26	8.23624	-0.393999
33774712	chr6:33774712:G:A	1.36749e-38	0.733435	-1.42404e-09	2.11986e-30	-1.61181	-1.42404e-09
33774713	chr6:33774713:A:G	2.24408e-39	0.182281	-1.25611	2.05503e-26	8.65524	-1.08777
33774724	chr6:33774724:C:T	1.07041e-39	-1.29021e-09	-1.81408	1.41231e-30	-1.29021e-09	-2.01793
33775061	chr6:33775061:T:C	8.69077e-40	-0.20494	-1.81751	1.99964e-27	6.81586	-1.57829
33775373	chr6:33775373:A:G	9.90913e-40	-0.51234	-1.37892	7.53548e-31	-1.49957	-1.14655
33775397	chr6:33775397:T:C	1.1419e-32	16.3993	-2.03065	1.14434e-29	1.12096	-1.0467
33775584	chr6:33775584:G:A	2.20957e-40	-2.65856	-0.73335	2.14084e-30	-0.0961685	-1.50579
33775964	chr6:33775964:C:T	4.24315e-40	-2.7394	-1.42404e-09	1.36494e-30	-2.05205	-1.42404e-09
33776052	chr6:33776052:G:A	1.91905e-39	-1.29021e-09	-1.2303	2.20738e-30	-1.29021e-09	-1.57135
33776220	chr6:33776220:G:A	3.22923e-39	0.0491998	-0.759082	3.42958e-26	8.41457	-0.334947
33776380	chr6:33776380:G:A	3.11439e-39	0.0429193	-0.789012	3.28449e-26	8.40565	-0.369248
33776560	chr6:33776560:A:G	1.08591e-39	-1.29021e-09	-1.7997	2.44696e-30	-1.29021e-09	-1.46831
33776668	chr6:33776668:C:G	3.91861e-39	-1.29021e-09	-0.516389	7.21603e-30	-1.29021e-09	-0.386851
33776829	chr6:33776829:T:C	1.50716e-39	-0.274252	-1.19765	8.43484e-31	-1.44927	-1.0841
33776934	chr6:33776934:C:T	1.52576e-38	2.52693	-1.68398	1.08478e-31	-2.55428	-2.03008
33776945	chr6:33776945:G:A	4.57714e-39	-1.29021e-09	-0.361052	2.08557e-29	-1.29021e-09	0.674473
33777103	chr6:33777103:G:A	9.08098e-40	-1.29021e-09	-1.97853	6.68757e-30	-1.29021e-09	-0.462904
33777294	chr6:33777294:C:T	1.61935e-38	2.57409	-1.67161	1.09654e-31	-2.54314	-2.03044
33777765	chr6:33777765:G:A	2.03153e-39	-1.29021e-09	-1.17333	2.80769e-30	-1.29021e-09	-1.33079
33778836	chr6:33778836:CATCCATGAGGCTCATGGGGA:C	2.36039e-40	-2.64967	-0.676217	2.1228e-30	-0.139238	-1.47118
33778920	chr6:33778920:G:A	3.12404e-39	0.0426483	-0.785649	3.23774e-26	8.38916	-0.367101
33779048	chr6:33779048:C:A	6.18317e-40	-2.36288	-1.42404e-09	7.05206e-31	-2.71242	-1.42404e-09
33779060	chr6:33779060:C:T	4.21416e-40	-2.74626	-1.42404e-09	1.48943e-30	-1.96476	-1.42404e-09
33779566	chr6:33779566:G:A	1.45647e-39	-1.29021e-09	-1.50611	2.40968e-30	-1.29021e-09	-1.48366
33780484	chr6:33780484:G:A	1.0353e-34	11.6045	-1.93903	1.42684e-29	1.58369	-1.2888
33780585	chr6:33780585:GT:G	3.23545e-39	-0.0108128	-0.697146	3.60518e-26	8.37664	-0.247083
33781054	chr6:33781054:T:G	6.85878e-31	20.2374	-1.77335	3.22134e-29	2.93132	-1.82209
33781253	chr6:33781253:G:A	1.18267e-39	-1.29021e-09	-1.71435	1.39694e-30	-1.29021e-09	-2.02887
33781374	chr6:33781374:A:G	7.75308e-38	3.47831	-1.00976	1.63827e-31	-2.21116	-1.96094
33781394	chr6:33781394:A:G	1.98658e-39	-1.29021e-09	-1.19571	2.26078e-30	-1.29021e-09	-1.54745
33781511	chr6:33781511:A:G	2.22868e-39	-1.29021e-09	-1.08072	1.98731e-30	-1.29021e-09	-1.67637
33781516	chr6:33781516:G:A	1.58575e-39	-0.212977	-1.20809	3.72456e-27	6.85007	-0.990518
33781749	chr6:33781749:G:C	9.21607e-40	-1.29021e-09	-1.96376	1.4981e-30	-1.29021e-09	-1.95896
33781962	chr6:33781962:G:A	1.9343e-37	3.47191	-0.0891136	2.1443e-31	-2.207	-1.69593
33782015	chr6:33782015:A:G	2.11661e-39	-1.29021e-09	-1.13231	1.01858e-29	-1.29021e-09	-0.0421614
33782045	chr6:33782045:C:CTGAA	1.07767e-39	-1.29021e-09	-1.80733	2.37106e-30	-1.29021e-09	-1.49982
33782201	chr6:33782201:T:C	2.06667e-37	3.49975	-0.0507701	2.16049e-31	-2.2154	-1.68
33782254	chr6:33782254:A:G	2.64061e-40	-2.6563	-0.557401	2.38813e-30	-0.103042	-1.3896
33782309	chr6:33782309:A:G	7.52141e-31	20.3504	-1.79411	3.49859e-29	2.99491	-1.80312
33782774	chr6:33782774:T:C	3.91861e-39	-1.29021e-09	-0.516389	7.21603e-30	-1.29021e-09	-0.386851
33783154	chr6:33783154:T:C	3.41861e-37	4.80228	-0.850006	2.16541e-31	-2.01248	-1.88065
33783163	chr6:33783163:T:A	2.17884e-37	3.48925	0.0125822	2.22251e-31	-2.21102	-1.65609
33783226	chr6:33783226:G:A	2.64776e-39	-0.00399168	-0.904421	1.95523e-26	8.28629	-0.768601
33783276	chr6:33783276:C:T	1.4814e-39	-1.29021e-09	-1.48914	1.83249e-30	-1.29021e-09	-1.75748
33783464	chr6:33783464:T:C	4.98496e-39	-1.29021e-09	-0.275701	2.31228e-29	-1.29021e-09	0.777664
33783484	chr6:33783484:G:A	2.46693e-39	-0.0217482	-0.957402	1.79386e-26	8.25295	-0.8214
33783829	chr6:33783829:C:T	8.99641e-40	-1.29021e-09	-1.98789	1.71214e-30	-1.29021e-09	-1.82541
33783840	chr6:33783840:A:G	6.5315e-38	-1.29021e-09	2.2971	2.06716e-28	-1.29021e-09	2.96819
33783990	chr6:33783990:A:G	1.38977e-32	16.5957	-2.03064	1.26521e-29	1.21822	-1.04356
33784007	chr6:33784007:C:G	7.99733e-40	-0.132598	-1.97301	3.22489e-27	7.60254	-1.88704
33784168	chr6:33784168:G:A	3.23691e-39	0.0595933	-0.767099	3.4579e-26	8.43338	-0.345534
33784236	chr6:33784236:A:G	1.83326e-37	3.42085	-0.0917038	2.16818e-31	-2.19184	-1.70001
33784773	chr6:33784773:G:A	2.79672e-39	0.0596993	-0.913379	2.18341e-26	8.40563	-0.777554
33784782	chr6:33784782:C:T	8.79755e-40	-1.29021e-09	-2.01024	1.62452e-30	-1.29021e-09	-1.87795
33784804	chr6:33784804:G:A	3.91691e-39	-1.29021e-09	-0.516822	7.21369e-30	-1.29021e-09	-0.387176
33784832	chr6:33784832:G:A	6.55918e-38	-1.29021e-09	2.30132	2.07672e-28	-1.29021e-09	2.9728
33784946	chr6:33784946:C:T	7.78744e-40	-0.693444	-1.43876	6.45938e-31	-1.6377	-1.1625
33785945	chr6:33785945:G:C	6.59972e-38	-1.29021e-09	2.30749	2.09078e-28	-1.29021e-09	2.97955
33786071	chr6:33786071:C:G	3.91861e-39	-1.29021e-09	-0.516389	7.21603e-30	-1.29021e-09	-0.386851
33786619	chr6:33786619:A:G	2.00866e-37	3.50979	-0.0892759	2.12505e-31	-2.2153	-1.69664
33786628	chr6:33786628:A:G	1.29521e-38	-1.29021e-09	0.67913	3.00737e-29	-1.29021e-09	1.0405
33787339	chr6:33787339:TCA:T	2.25064e-37	3.57728	-0.0430227	2.12346e-31	-2.2339	-1.6788
33787764	chr6:33787764:G:A	4.07515e-31	19.7602	-1.81671	2.62824e-29	2.71694	-1.8112
33788113	chr6:33788113:T:C	6.08774e-37	6.07771	-1.54839	2.45532e-31	-1.74014	-2.02735
33788249	chr6:33788249:C:T	1.96954e-37	3.42703	-0.026184	2.2559e-31	-2.17973	-1.67246
33788755	chr6:33788755:G:A	2.28513e-40	-2.62494	-0.73335	1.85845e-30	-0.237623	-1.50579
33789237	chr6:33789237:G:T	1.42775e-39	-0.037698	-1.48833	1.92937e-26	8.39441	-0.890033
33789321	chr6:33789321:G:C	5.79209e-38	2.17695	-1.42404e-09	4.41082e-30	-0.879094	-1.42404e-09
33789686	chr6:33789686:C:T	1.45258e-39	-1.29021e-09	-1.50879	1.70017e-30	-1.29021e-09	-1.83243
33789705	chr6:33789705:T:C	1.96315e-40	-2.67887	-0.831291	2.08213e-30	-0.0848813	-1.54488
33790213	chr6:33790213:G:A	1.55874e-39	-1.43825	-1.42404e-09	6.71419e-31	-2.76152	-1.42404e-09
33790288	chr6:33790288:G:A	3.37131e-31	19.4977	-1.74389	2.20025e-29	2.59759	-1.86959
33790356	chr6:33790356:G:T	1.53159e-39	-1.29021e-09	-1.45582	1.75735e-30	-1.29021e-09	-1.79935
33790357	chr6:33790357:C:T	1.44546e-39	-1.29021e-09	-1.5137	1.695e-30	-1.29021e-09	-1.83548
33790461	chr6:33790461:C:T	2.61526e-40	-2.61584	-0.607504	1.93283e-30	-0.276679	-1.42749
33791075	chr6:33791075:G:T	3.60245e-40	-2.53502	-0.368077	1.88407e-30	-1.92574	0.196024
33791101	chr6:33791101:C:T	3.91861e-39	-1.29021e-09	-0.516389	7.21603e-30	-1.29021e-09	-0.386851
33791244	chr6:33791244:A:G	8.69545e-40	-1.29021e-09	-2.02191	1.73208e-30	-1.29021e-09	-1.81383
33791421	chr6:33791421:C:T	3.92307e-39	-1.29021e-09	-0.515252	7.22549e-30	-1.29021e-09	-0.38554
33791513	chr6:33791513:T:C	2.24644e-37	3.52267	0.00971554	2.19941e-31	-2.21806	-1.65949
33792129	chr6:33792129:G:T	2.21898e-37	3.51874	0.00135364	2.19553e-31	-2.21638	-1.66294
33792543	chr6:33792543:C:G	2.69066e-40	-2.6559	-0.539025	2.39591e-30	-0.106783	-1.38261
33792701	chr6:33792701:G:A	1.56697e-39	-0.338946	-1.09404	3.2643e-27	6.6318	-0.904154
33792828	chr6:33792828:G:A	5.35121e-40	-2.50739	-1.42404e-09	7.41149e-31	-2.66271	-1.42404e-09
33792981	chr6:33792981:G:A	9.07419e-40	-0.515545	-1.46373	5.83394e-31	-1.6189	-1.28315
33793073	chr6:33793073:C:T	2.27847e-39	-1.29021e-09	-1.05862	1.14377e-29	-1.29021e-09	0.0737592
33793182	chr6:33793182:G:A	1.0945e-39	-1.29021e-09	-1.79183	2.91501e-30	-1.29021e-09	-1.29328
33793238	chr6:33793238:C:T	1.32288e-37	-1.29021e-09	3.00285	4.50612e-28	-1.29021e-09	3.74745
33793244	chr6:33793244:T:C	1.79767e-37	3.35721	-0.0476718	2.23474e-31	-2.1778	-1.68382
33793272	chr6:33793272:A:G	3.07903e-39	-0.757512	-1.42404e-09	7.91842e-31	-2.59655	-1.42404e-09
33793334	chr6:33793334:C:G	1.32659e-39	-0.0319682	-1.56755	1.74841e-26	8.41636	-1.01047
33794107	chr6:33794107:G:A	4.68457e-31	19.8979	-1.81512	2.83194e-29	2.78177	-1.80137
33794276	chr6:33794276:C:T	1.12836e-39	-1.29021e-09	-1.76136	1.86889e-30	-1.29021e-09	-1.73781
33794417	chr6:33794417:C:G	1.46801e-39	-1.29021e-09	-1.49822	1.78726e-30	-1.29021e-09	-1.78247
33794465	chr6:33794465:G:A	2.77438e-40	-2.65439	-0.509888	2.42597e-30	-0.111602	-1.36532
33794674	chr6:33794674:G:A	8.54549e-40	-0.58123	-1.45808	5.25175e-31	-1.67042	-1.33676
33794848	chr6:33794848:A:G	2.37719e-39	-0.0808713	-0.935336	2.18974e-26	8.17007	-0.539098
33795350	chr6:33795350:G:A	1.21675e-40	-2.63795	-1.35057	1.52004e-30	-0.188568	-1.75585
33795492	chr6:33795492:C:T	4.10192e-40	-2.77325	-1.42404e-09	7.46783e-31	-2.65514	-1.42404e-09
33795786	chr6:33795786:C:T	1.20544e-40	-2.64729	-1.35057	1.58384e-30	-0.147455	-1.75585
33795911	chr6:33795911:A:C	4.93307e-38	2.52448	-0.508059	1.3609e-31	-2.56277	-1.79482
33796060	chr6:33796060:C:T	4.73189e-38	3.31164	-1.33686	1.39333e-31	-2.32641	-2.00763
33796256	chr6:33796256:C:T	4.72924e-38	2.52748	-0.553257	1.3471e-31	-2.55591	-1.81188
33796311	chr6:33796311:G:A	8.89677e-40	-1.29021e-09	-1.99902	1.42903e-30	-1.29021e-09	-2.00616
33796609	chr6:33796609:G:A	2.46067e-38	2.62092	-1.30003	1.13415e-31	-2.53992	-1.99994
33796884	chr6:33796884:A:G	2.64514e-39	-1.29021e-09	-0.909402	6.00097e-30	-1.29021e-09	-0.571234
33797251	chr6:33797251:C:T	1.3229e-39	-1.29021e-09	-1.6023	1.64128e-30	-1.29021e-09	-1.86768
33797478	chr6:33797478:T:C	1.07685e-40	-2.662	-1.44866	1.59584e-30	-0.0779412	-1.81781
33797499	chr6:33797499:G:C	8.70979e-40	-1.29021e-09	-2.02026	1.39836e-30	-1.29021e-09	-2.02785
33797702	chr6:33797702:T:C	3.61147e-38	2.31838	-0.613809	1.31951e-31	-2.54865	-1.83982
33797744	chr6:33797744:C:T	9.19603e-40	-1.29021e-09	-1.96594	1.49488e-30	-1.29021e-09	-1.96111
33798237	chr6:33798237:C:T	7.02121e-38	-1.29021e-09	2.36939	2.23528e-28	-1.29021e-09	3.04638
33798354	chr6:33798354:T:C	1.55867e-30	19.4767	-0.191678	6.35704e-29	3.51913	-1.73013
33798435	chr6:33798435:A:G	5.83849e-39	-0.0483544	-0.0692989	1.5325e-25	8.44492	1.13176
33798711	chr6:33798711:T:C	1.08568e-37	4.7167	-1.91144	2.09655e-31	-2.05314	-1.87231
33799636	chr6:33799636:C:T	6.17028e-41	-2.73833	-1.92922	6.71438e-30	1.56697	-2.02588
33799802	chr6:33799802:G:C	2.95525e-37	4.65397	-0.847342	2.06989e-31	-2.05669	-1.88155
33800026	chr6:33800026:G:A	7.14615e-41	-2.74185	-1.77887	6.74644e-30	1.53815	-1.99229
33800157	chr6:33800157:G:T	4.57753e-39	-1.29021e-09	-0.360966	2.08584e-29	-1.29021e-09	0.674602
33800175	chr6:33800175:G:A	4.1023e-40	-2.77316	-1.42404e-09	6.63937e-31	-2.77272	-1.42404e-09
33800652	chr6:33800652:CT:C	7.66564e-38	-1.29021e-09	2.45721	2.32244e-28	-1.29021e-09	3.08464
33800799	chr6:33800799:C:T	6.31776e-40	-0.833273	-1.50807	4.2103e-31	-1.8363	-1.39191
33800949	chr6:33800949:A:T	2.67319e-40	-2.66422	-0.537218	2.49808e-30	-0.0649588	-1.38267
33800951	chr6:33800951:C:G	8.90714e-40	-1.29021e-09	-1.99786	1.49728e-30	-1.29021e-09	-1.95951
33801120	chr6:33801120:A:G	2.22591e-39	0.943217	-2.02518	1.2469e-30	-0.934308	-1.20819
33801632	chr6:33801632:C:G	2.01456e-39	0.0813788	-1.26311	2.374e-26	8.54413	-0.83237
33801645	chr6:33801645:G:A	1.91513e-39	-1.29021e-09	-1.23234	2.20582e-30	-1.29021e-09	-1.57206
33801772	chr6:33801772:C:T	8.99835e-40	-1.29021e-09	-1.98767	1.45198e-30	-1.29021e-09	-1.99022
33801834	chr6:33801834:A:G	2.64284e-39	-1.15708	0.246805	6.07472e-30	-1.32345	0.764434
33802611	chr6:33802611:C:A	8.09475e-41	-2.67364	-1.72244	1.7898e-31	-2.42611	-1.65753
33802669	chr6:33802669:C:T	2.39586e-39	-1.29021e-09	-1.00838	4.78942e-30	-1.29021e-09	-0.796746
33802852	chr6:33802852:G:A	8.44733e-37	5.40404	-0.54715	1.8165e-31	-2.26781	-1.80101
33803149	chr6:33803149:C:T	3.80887e-39	-1.29021e-09	-0.544793	7.39023e-30	-1.29021e-09	-0.362997
33803371	chr6:33803371:G:A	1.67695e-40	-2.64484	-1.02289	1.08432e-30	-0.645588	-1.63661
33803663	chr6:33803663:A:G	3.14492e-39	-1.29021e-09	-0.736337	1.26799e-29	-1.29021e-09	0.17686
33803812	chr6:33803812:G:A	8.81507e-40	-1.29021e-09	-2.00825	1.39512e-30	-1.29021e-09	-2.03018
33803851	chr6:33803851:T:G	9.24713e-40	-1.29021e-09	-1.9604	1.58636e-30	-1.29021e-09	-1.90172
33803869	chr6:33803869:C:T	8.94016e-40	-1.29021e-09	-1.99416	1.7225e-30	-1.29021e-09	-1.81938
33804002	chr6:33804002:C:T	1.31378e-40	-2.75121	-1.1606	3.75887e-31	-2.46053	-0.881093
33804091	chr6:33804091:G:A	6.67544e-39	0.0163086	-1.42404e-09	8.44295e-28	4.37535	-1.42404e-09
33804191	chr6:33804191:G:A	1.2004e-40	-2.74867	-1.25338	3.33654e-31	-2.45078	-1.01002
33804227	chr6:33804227:G:C	1.96171e-39	-1.29021e-09	-1.20831	2.25157e-30	-1.29021e-09	-1.55153
33804238	chr6:33804238:C:T	3.97807e-39	-1.29021e-09	-0.50133	7.71437e-30	-1.29021e-09	-0.320071
33804558	chr6:33804558:A:G	9.60532e-38	3.38674	-0.703961	1.02608e-31	-2.76911	-1.87088
33804984	chr6:33804984:A:G	5.51039e-40	-1.3686	-1.10947	2.07694e-27	5.84569	-0.570193
33805136	chr6:33805136:A:AGGG	1.30334e-39	-1.29021e-09	-1.6172	2.28406e-30	-1.29021e-09	-1.5372
33805137	chr6:33805137:A:T	1.30322e-39	-1.29021e-09	-1.61729	2.28375e-30	-1.29021e-09	-1.53734
33805139	chr6:33805139:A:G	1.34978e-39	-1.29021e-09	-1.58219	2.37284e-30	-1.29021e-09	-1.49907
33805163	chr6:33805163:T:G	8.97831e-40	-1.29021e-09	-1.9899	1.50267e-30	-1.29021e-09	-1.95591
33805229	chr6:33805229:G:A	2.42672e-39	-1.29021e-09	-0.995584	4.79408e-30	-1.29021e-09	-0.795774
33805527	chr6:33805527:C:T	3.0278e-40	-2.54772	-0.529156	1.08638e-30	-0.96959	-1.31071
33805554	chr6:33805554:C:T	9.16802e-40	-1.29021e-09	-1.96899	1.56346e-30	-1.29021e-09	-1.91625
33805715	chr6:33805715:C:T	9.3822e-40	-1.29021e-09	-1.9459	1.52977e-30	-1.29021e-09	-1.93804
33805919	chr6:33805919:T:A	1.02858e-37	3.52502	-0.773795	9.97827e-32	-2.77212	-1.8958
33805967	chr6:33805967:A:G	2.47557e-37	3.44096	0.188551	1.41468e-31	-2.77147	-1.54737
33806293	chr6:33806293:C:T	1.00411e-37	3.52056	-0.793414	9.92705e-32	-2.77208	-1.90099
33806568	chr6:33806568:G:T	1.22503e-40	-2.77354	-1.20821	2.001e-31	-2.69526	-1.27684
33806617	chr6:33806617:C:A	4.69076e-40	-1.35963	-1.27949	1.69531e-27	5.87641	-0.803942
33806748	chr6:33806748:A:G	5.3697e-34	12.4317	-1.12015	5.07243e-31	-1.0212	-2.02072
33806794	chr6:33806794:C:T	4.00563e-40	-2.75616	-0.040853	1.0867e-30	-2.68304	0.403032
33807190	chr6:33807190:C:T	2.06973e-39	-1.29021e-09	-1.15471	3.77116e-30	-1.29021e-09	-1.03577
33807461	chr6:33807461:C:A	2.03023e-39	-1.29021e-09	-1.17398	3.69549e-30	-1.29021e-09	-1.05604
33807614	chr6:33807614:C:T	1.33692e-33	11.3464	0.87735	9.72484e-31	-1.29053	-1.10053
33807669	chr6:33807669:A:G	4.30389e-33	15.1889	-1.79597	3.33901e-30	0.548626	-1.70611
33807864	chr6:33807864:A:G	1.28519e-34	9.39063	0.491075	8.47153e-29	3.13565	-1.05951
33808249	chr6:33808249:G:C	1.38548e-39	-1.29021e-09	-1.55608	2.23233e-30	-1.29021e-09	-1.56011
33808260	chr6:33808260:CCAGA:C	2.20361e-39	-1.29021e-09	-1.09203	4.33566e-30	-1.29021e-09	-0.896282
33808374	chr6:33808374:C:T	8.68445e-40	-1.29021e-09	-2.02318	1.6879e-30	-1.29021e-09	-1.83967
33808477	chr6:33808477:T:C	2.10387e-39	-1.29021e-09	-1.13835	3.21098e-30	-1.29021e-09	-1.19658
33808532	chr6:33808532:T:C	2.60467e-40	-2.57728	-0.650127	1.11541e-30	-0.852852	-1.40108
33808534	chr6:33808534:G:T	1.89809e-39	-1.29021e-09	-1.24128	3.43896e-30	-1.29021e-09	-1.12799
33808569	chr6:33808569:C:T	4.17735e-40	-2.75503	-1.42404e-09	9.9489e-31	-2.36828	-1.42404e-09
33808889	chr6:33808889:G:C	1.03743e-39	-1.29021e-09	-1.84538	2.25575e-30	-1.29021e-09	-1.54967
33809455	chr6:33809455:CAGCGCTCCTGGCTCCCTGACCTGA:C	7.8178e-36	7.42841	-0.346378	5.94266e-29	3.04579	-1.3242
33809483	chr6:33809483:C:T	7.18378e-36	7.36474	-0.367287	5.59806e-29	2.99957	-1.33772
33809518	chr6:33809518:C:T	1.28528e-39	-1.29021e-09	-1.63115	1.87204e-30	-1.29021e-09	-1.73613
33809655	chr6:33809655:T:C	9.47822e-34	12.8607	-0.980855	5.85024e-31	-0.878929	-2.02033
33810379	chr6:33810379:C:T	1.7235e-39	-1.33777	-1.42404e-09	1.15185e-28	2.38339	-1.42404e-09
33810459	chr6:33810459:A:C	1.20618e-39	-1.29021e-09	-1.69466	1.58049e-30	-1.29021e-09	-1.90542
33810529	chr6:33810529:C:T	1.01763e-39	-1.29021e-09	-1.86465	2.18552e-30	-1.29021e-09	-1.5813
33810842	chr6:33810842:A:G	5.25679e-36	7.18349	-0.498338	4.50311e-29	2.86749	-1.42329
33811440	chr6:33811440:A:T	2.07199e-39	-1.29021e-09	-1.15362	3.77519e-30	-1.29021e-09	-1.03471
33811476	chr6:33811476:C:T	2.20695e-39	-1.29021e-09	-1.09052	4.34228e-30	-1.29021e-09	-0.894757
33811929	chr6:33811929:C:G	1.03687e-39	-1.29021e-09	-1.84592	2.25377e-30	-1.29021e-09	-1.55055
33811939	chr6:33811939:T:A	5.48142e-41	-2.7736	-2.01234	7.092e-31	-0.827919	-1.87885
33811980	chr6:33811980:A:T	1.13067e-39	-1.29021e-09	-1.75932	1.44447e-30	-1.29021e-09	-1.99541
33812190	chr6:33812190:A:G	1.27884e-39	-1.29021e-09	-1.63617	2.31453e-30	-1.29021e-09	-1.52395
33812515	chr6:33812515:T:C	8.28511e-41	-2.55117	-1.82167	5.38084e-31	-0.963246	-2.01965
33812532	chr6:33812532:G:A	9.5613e-40	-1.29021e-09	-1.92699	1.72643e-30	-1.29021e-09	-1.8171
33812784	chr6:33812784:G:A	5.82623e-41	-2.77341	-1.95151	4.83467e-31	-1.13947	-1.95046
33812988	chr6:33812988:G:A	4.32502e-40	-2.72029	-1.42404e-09	1.68087e-30	-1.84384	-1.42404e-09
33813258	chr6:33813258:G:A	5.96118e-41	-2.69824	-2.00379	1.14143e-31	-2.50876	-2.0247
33813541	chr6:33813541:G:A	9.59828e-40	-1.29021e-09	-1.92313	1.62168e-30	-1.29021e-09	-1.87969
33813722	chr6:33813722:C:T	6.37135e-41	-2.70172	-1.93376	1.88642e-31	-2.22233	-1.80873
33813942	chr6:33813942:G:A	1.28349e-39	-1.29021e-09	-1.63255	2.41073e-30	-1.29021e-09	-1.48322
33814022	chr6:33814022:C:A	8.95763e-40	-1.29021e-09	-1.99221	1.49391e-30	-1.29021e-09	-1.96176
33814027	chr6:33814027:TGG:T	5.73194e-41	-2.71496	-2.02628	9.24728e-32	-2.77133	-1.97267
33814038	chr6:33814038:T:A	5.83167e-41	-2.70545	-2.01854	9.86475e-32	-2.77225	-1.90711
33814040	chr6:33814040:T:TG	7.07569e-39	-1.29021e-09	0.0745394	3.41561e-29	-1.29021e-09	1.16779
33814055	chr6:33814055:C:T	9.2068e-41	-2.77359	-1.49377	9.58764e-30	1.53597	-1.63865
33814189	chr6:33814189:C:T	1.01276e-39	-1.29021e-09	-1.86945	1.3955e-30	-1.29021e-09	-2.02991
33814263	chr6:33814263:T:C	2.13612e-37	3.07373	0.408301	5.72331e-30	-0.881506	0.262899
33814271	chr6:33814271:T:C	7.6124e-41	-2.43102	-2.0265	1.03835e-31	-2.67981	-1.9483
33814556	chr6:33814556:C:T	8.72147e-40	-1.29021e-09	-2.01892	1.72633e-30	-1.29021e-09	-1.81716
33814783	chr6:33814783:T:C	8.68919e-40	-1.29021e-09	-2.02263	1.69608e-30	-1.29021e-09	-1.83484
33814933	chr6:33814933:C:T	8.46319e-41	-2.40977	-1.9418	2.07204e-30	0.304433	-1.93906
33815146	chr6:33815146:G:A	8.94126e-40	-1.29021e-09	-1.99403	1.42924e-30	-1.29021e-09	-2.00602
33815340	chr6:33815340:G:A	1.07044e-40	-2.09372	-2.02291	4.38905e-30	1.14101	-2.02505
33815668	chr6:33815668:G:A	1.03027e-40	-2.12995	-2.02494	4.0092e-30	1.05226	-2.02682
33815763	chr6:33815763:G:A	8.72147e-40	-1.29021e-09	-2.01892	1.72633e-30	-1.29021e-09	-1.81716
33816104	chr6:33816104:T:TG	8.9691e-40	-1.29021e-09	-1.99093	1.40409e-30	-1.29021e-09	-2.02376
33816153	chr6:33816153:G:A	1.05879e-40	-2.09949	-2.02809	4.25149e-30	1.10463	-2.02052
33816328	chr6:33816328:C:T	7.99272e-41	-2.38554	-2.02323	1.93631e-30	0.310106	-2.01248
33816852	chr6:33816852:G:A	8.72213e-40	-1.29021e-09	-2.01885	1.45475e-30	-1.29021e-09	-1.98832
33817087	chr6:33817087:C:T	4.65179e-33	14.3883	-0.917621	9.84834e-31	-0.354859	-2.02358
33817144	chr6:33817144:G:A	9.54393e-40	-1.29021e-09	-1.92881	1.62535e-30	-1.29021e-09	-1.87743
33817221	chr6:33817221:G:C	1.81563e-38	1.53407	-0.517179	1.16846e-31	-2.75996	-1.7501
33817306	chr6:33817306:C:T	1.71752e-39	-1.29021e-09	-1.34124	2.86702e-30	-1.29021e-09	-1.30988
33817338	chr6:33817338:G:A	2.13044e-39	-1.29021e-09	-1.1258	1.01733e-29	-1.29021e-09	-0.0433863
33817852	chr6:33817852:G:T	8.72924e-40	-1.29021e-09	-2.01803	1.72992e-30	-1.29021e-09	-1.81508
33818006	chr6:33818006:G:A	1.37727e-39	-1.39711	-0.164916	2.72302e-31	-2.75541	-0.908588
33818050	chr6:33818050:A:G	5.58356e-39	0.318186	-0.480485	1.46587e-31	-2.70547	-1.57782
33818162	chr6:33818162:A:T	2.55806e-39	-1.29021e-09	-0.942878	5.65017e-30	-1.29021e-09	-0.631471
33818192	chr6:33818192:T:C	8.76794e-40	-1.29021e-09	-2.01361	1.39446e-30	-1.29021e-09	-2.03065
33818196	chr6:33818196:A:G	9.53229e-40	-1.29021e-09	-1.93003	1.62172e-30	-1.29021e-09	-1.87967
33818339	chr6:33818339:A:T	1.38801e-39	-1.48195	-0.0723057	2.95786e-31	-2.74459	-0.836685
33818838	chr6:33818838:G:A	7.11822e-41	-2.69805	-1.82658	1.15499e-31	-2.7727	-1.74895
33819390	chr6:33819390:A:G	9.48877e-40	-1.29021e-09	-1.9346	1.61378e-30	-1.29021e-09	-1.88457
33819391	chr6:33819391:C:T	8.6208e-40	-1.29021e-09	-2.03053	1.43296e-30	-1.29021e-09	-2.00341
33819476	chr6:33819476:C:T	1.4077e-39	-1.29021e-09	-1.54017	3.73114e-30	-1.29021e-09	-1.04644
33819729	chr6:33819729:C:T	1.6095e-38	1.66181	-0.765433	1.063e-31	-2.76713	-1.83752
33819969	chr6:33819969:T:C	1.15746e-39	-1.62349	-0.11241	2.9362e-31	-2.71869	-0.869933
33819982	chr6:33819982:G:T	9.34746e-40	-1.29021e-09	-1.94961	1.58515e-30	-1.29021e-09	-1.90247
33820278	chr6:33820278:A:G	1.2916e-33	13.6874	-1.49815	7.2548e-31	-0.746391	-1.93769
33820323	chr6:33820323:G:A	8.62063e-40	-1.29021e-09	-2.03055	1.43344e-30	-1.29021e-09	-2.00308
33820795	chr6:33820795:C:T	7.33364e-33	13.9259	-1.42404e-09	7.64142e-28	4.2756	-1.42404e-09
33820860	chr6:33820860:G:C	2.20646e-37	4.46263	-0.948196	2.37161e-30	0.31222	-1.81181
33820901	chr6:33820901:A:AC	8.62012e-40	-1.29021e-09	-2.03061	1.68394e-30	-1.29021e-09	-1.84202
33821388	chr6:33821388:C:T	1.7768e-37	4.4563	-1.15845	1.92523e-30	0.261718	-1.96983
33821425	chr6:33821425:C:T	1.205e-40	-1.99362	-2.00461	1.20014e-31	-2.4674	-2.01591
33821574	chr6:33821574:C:T	1.02887e-38	-1.29021e-09	0.448916	8.67687e-30	-1.29021e-09	-0.202494
33821625	chr6:33821625:T:C	3.69995e-33	14.7338	-1.49209	1.18154e-30	-0.256485	-1.93985
33821649	chr6:33821649:C:T	4.29311e-40	-2.7277	-1.42404e-09	9.4074e-31	-2.42424	-1.42404e-09
33821758	chr6:33821758:C:T	7.60192e-41	-2.43643	-2.02246	9.43023e-32	-2.71373	-2.01067
33821804	chr6:33821804:C:A	1.44232e-39	-1.50563	-0.0102427	3.1117e-31	-2.74337	-0.787204
33821915	chr6:33821915:G:A	8.66986e-40	-1.29021e-09	-2.02486	1.40847e-30	-1.29021e-09	-2.02065
33821928	chr6:33821928:A:G	4.52331e-39	1.38083	-1.75372	1.41493e-31	-2.3463	-1.97236
33822161	chr6:33822161:A:G	1.31578e-39	-1.54195	-0.0657407	2.99344e-31	-2.73602	-0.833297
33822616	chr6:33822616:A:G	8.6411e-40	-1.29021e-09	-2.02818	1.73937e-30	-1.29021e-09	-1.80963
33822638	chr6:33822638:G:A	2.99597e-39	0.446485	-1.23134	8.94106e-32	-2.75022	-2.02745
33823323	chr6:33823323:G:A	6.26119e-41	-2.66716	-1.98576	1.07212e-31	-2.68119	-1.91492
33823453	chr6:33823453:C:T	9.63039e-41	-2.23687	-1.9855	1.13224e-31	-2.5772	-1.96434
33823458	chr6:33823458:T:C	8.62022e-40	-1.29021e-09	-2.0306	1.43187e-30	-1.29021e-09	-2.00418
33823559	chr6:33823559:A:T	1.28186e-39	-1.66451	0.0306949	3.25486e-31	-2.70178	-0.783807
33823561	chr6:33823561:G:A	1.07357e-39	-1.53829	-0.272841	2.5326e-31	-2.73545	-1.00104
33823627	chr6:33823627:G:A	9.5303e-40	-1.29021e-09	-1.93023	2.00108e-30	-1.29021e-09	-1.66947
33823686	chr6:33823686:C:G	4.63076e-39	0.616061	-0.965466	1.05686e-31	-2.73458	-1.87586
33823738	chr6:33823738:C:T	1.85643e-40	-1.54316	-2.0229	3.98898e-30	1.05024	-2.02986
33823944	chr6:33823944:C:T	4.1754e-40	-2.7555	-1.42404e-09	9.8413e-31	-2.37915	-1.42404e-09
33823948	chr6:33823948:C:A	1.16142e-40	-2.53854	-1.49652	1.66801e-31	-2.67573	-1.47838
33823980	chr6:33823980:A:C	9.05183e-40	-1.29021e-09	-1.98174	1.3974e-30	-1.29021e-09	-2.02854
33824004	chr6:33824004:C:T	7.3478e-41	-2.47404	-2.01886	9.24519e-32	-2.72892	-2.0153
33824153	chr6:33824153:A:G	7.12084e-41	-2.71876	-1.80551	1.5785e-31	-2.73338	-1.47589
33824183	chr6:33824183:A:G	8.87194e-40	-1.29021e-09	-2.00182	1.39458e-30	-1.29021e-09	-2.03056
33824221	chr6:33824221:G:A	3.10726e-33	14.5949	-1.52774	1.32322e-30	-0.160692	-1.9224
33824373	chr6:33824373:A:T	3.79162e-39	-1.29021e-09	-0.549334	7.95586e-30	-1.29021e-09	-0.289247
33824461	chr6:33824461:A:G	9.25383e-40	-1.29021e-09	-1.95967	1.51497e-30	-1.29021e-09	-1.94776
33824611	chr6:33824611:C:T	1.04318e-39	-1.29021e-09	-1.83986	1.49643e-30	-1.29021e-09	-1.96007
33824832	chr6:33824832:G:A	1.55405e-40	-2.16856	-1.57529	1.04087e-29	1.46018	-1.48069
33825134	chr6:33825134:A:T	4.4042e-40	-2.70215	-1.42404e-09	1.62787e-30	-1.87588	-1.42404e-09
33825196	chr6:33825196:C:G	5.6288e-41	-2.74699	-2.01241	9.56331e-32	-2.67981	-2.03058
33825319	chr6:33825319:G:A	5.32266e-40	-1.86553	-0.647204	2.32888e-31	-2.71503	-1.10532
33825390	chr6:33825390:G:A	9.64422e-41	-2.2229	-1.99803	1.33752e-31	-2.74521	-1.62972
33825494	chr6:33825494:C:T	8.98637e-40	-1.29021e-09	-1.989	1.42771e-30	-1.29021e-09	-2.00708
33825778	chr6:33825778:G:A	7.21001e-41	-2.72243	-1.7894	5.37176e-31	-1.05383	-1.93075
33825808	chr6:33825808:T:A	7.50966e-41	-2.63128	-1.83982	3.52485e-31	-1.41126	-1.99464
33825983	chr6:33825983:G:A	1.95313e-40	-1.81521	-1.70007	1.32616e-31	-2.70512	-1.67833
33825999	chr6:33825999:A:G	1.04453e-40	-2.40401	-1.73713	5.04415e-31	-1.6249	-1.42261
33826006	chr6:33826006:G:T	7.70523e-41	-2.44052	-2.00487	1.21938e-31	-2.49683	-1.97056
33826208	chr6:33826208:A:G	2.79463e-39	-1.29021e-09	-0.854427	9.63261e-30	-1.29021e-09	-0.0980012
33826222	chr6:33826222:CAA:C	2.78439e-39	-1.29021e-09	-0.858096	9.58621e-30	-1.29021e-09	-0.10283
33826296	chr6:33826296:A:G	3.23811e-40	-1.13742	-1.87231	1.02254e-31	-2.73864	-1.90482
33826352	chr6:33826352:T:C	1.36009e-40	-2.30944	-1.56772	4.10403e-31	-2.02327	-1.2305
33826390	chr6:33826390:G:T	1.62388e-40	-2.26167	-1.43822	4.54574e-31	-2.07954	-1.07201
33826420	chr6:33826420:G:A	7.61379e-41	-2.42999	-2.02735	1.02947e-31	-2.64122	-1.99548
33826686	chr6:33826686:G:T	1.56307e-40	-2.31958	-1.41847	4.70531e-31	-2.07747	-1.03957
33826743	chr6:33826743:G:A	9.16968e-40	-1.29021e-09	-1.96881	2.11475e-30	-1.29021e-09	-1.61422
33826780	chr6:33826780:T:C	1.5234e-40	-2.34808	-1.41568	4.91774e-31	-2.037	-1.03589
33826828	chr6:33826828:T:C	1.00346e-40	-2.47481	-1.70645	4.29877e-31	-1.84502	-1.3624
33826865	chr6:33826865:G:A	1.52665e-40	-2.3601	-1.40154	5.08387e-31	-2.02058	-1.01909
33827195	chr6:33827195:C:T	1.99868e-39	-1.70068	0.511042	5.14232e-31	-2.73294	-0.2953
33827351	chr6:33827351:T:C	1.54329e-40	-2.3465	-1.40429	4.98868e-31	-2.03796	-1.02061
33827414	chr6:33827414:C:T	1.20094e-39	-1.29021e-09	-1.69902	2.03332e-30	-1.29021e-09	-1.65348
33827851	chr6:33827851:G:A	8.72565e-41	-2.61153	-1.7095	3.43255e-31	-1.67287	-1.75956
33827894	chr6:33827894:A:G	1.61007e-40	-2.40675	-1.30168	6.15692e-31	-1.94812	-0.900044
33828187	chr6:33828187:G:C	1.03415e-40	-2.49321	-1.65793	4.48193e-31	-1.87859	-1.2871
33828232	chr6:33828232:A:G	2.00773e-40	-2.50301	-0.9847	1.02589e-30	-1.77254	-0.565056
33828332	chr6:33828332:T:C	1.42212e-40	-1.83214	-2.00042	1.78065e-31	-2.29232	-1.79644
33828353	chr6:33828353:G:A	9.38654e-40	-1.29021e-09	-1.94543	2.21914e-30	-1.29021e-09	-1.56604
33828391	chr6:33828391:C:T	1.45698e-40	-1.81569	-1.99266	1.83594e-31	-2.28059	-1.77759
33828489	chr6:33828489:G:C	1.692e-40	-2.41984	-1.23896	6.76178e-31	-1.94539	-0.809064
33828815	chr6:33828815:G:A	1.30301e-39	-1.29021e-09	-1.61745	2.32994e-30	-1.29021e-09	-1.51731
33829017	chr6:33829017:T:C	1.96953e-40	-1.49056	-2.01636	7.01734e-31	-0.780704	-1.93665
33829166	chr6:33829166:A:G	2.45729e-40	-1.56632	-1.71934	3.21477e-31	-1.94928	-1.5487
33829232	chr6:33829232:C:T	2.11002e-40	-1.48628	-1.95173	8.60272e-31	-0.689856	-1.82381
33829242	chr6:33829242:G:A	1.23219e-40	-2.07078	-1.90514	1.11377e-31	-2.59321	-1.96478
33829439	chr6:33829439:T:G	1.2352e-40	-2.38735	-1.58613	6.44379e-31	-1.72655	-1.07608
33829445	chr6:33829445:G:A	1.81627e-39	-1.29021e-09	-1.28534	3.3479e-30	-1.29021e-09	-1.15482
33829464	chr6:33829464:C:A	3.44308e-40	-1.36733	-1.58102	4.59305e-31	-1.75966	-1.38153
33830123	chr6:33830123:G:C	9.07656e-40	-0.719988	-1.25903	1.1222e-30	-1.24242	-1.00545
33830241	chr6:33830241:G:A	3.01745e-39	-1.40451	0.626801	1.93961e-28	1.87575	1.02875
33830264	chr6:33830264:C:T	6.29925e-40	-1.119	-1.22528	8.33256e-31	-1.58187	-0.963704
33830296	chr6:33830296:G:A	8.21826e-41	-2.35408	-2.02686	9.18038e-32	-2.72063	-2.03063
33830319	chr6:33830319:T:C	8.78036e-40	-1.29021e-09	-2.01219	1.41449e-30	-1.29021e-09	-2.01639
33830433	chr6:33830433:C:T	9.0207e-41	-2.27871	-2.00907	1.32052e-31	-2.36007	-2.02765
33830673	chr6:33830673:T:C	5.43273e-40	-2.36788	-0.124391	1.12113e-30	-2.5157	0.266881
33830803	chr6:33830803:C:T	2.30934e-40	-2.5644	-0.783351	2.69729e-31	-2.68196	-0.991538
33830811	chr6:33830811:C:T	2.87923e-39	0.484588	-1.30919	6.50965e-31	-1.26055	-1.53191
33830813	chr6:33830813:A:G	1.43228e-40	-1.87841	-1.94703	5.25091e-31	-1.26368	-1.74366
33830923	chr6:33830923:C:A	8.19248e-40	-2.0815	-1.42404e-09	7.79002e-31	-2.6129	-1.42404e-09
33830998	chr6:33830998:G:A	8.64441e-40	-1.29021e-09	-2.0278	1.41084e-30	-1.29021e-09	-2.01897
33831047	chr6:33831047:C:T	1.85683e-39	-1.29021e-09	-1.26326	3.43669e-30	-1.29021e-09	-1.12865
33831115	chr6:33831115:G:A	3.50794e-39	-1.29021e-09	-0.627098	5.71213e-30	-1.29021e-09	-0.620564
33831258	chr6:33831258:C:T	1.73117e-39	-1.29021e-09	-1.33333	3.62855e-30	-1.29021e-09	-1.07432
33831426	chr6:33831426:G:A	1.84602e-39	-1.26909	-1.42404e-09	6.63393e-31	-2.77354	-1.42404e-09
33831498	chr6:33831498:G:A	7.61509e-40	-0.196063	-1.95852	9.62821e-31	-0.562322	-1.83872
33831592	chr6:33831592:C:A	1.86262e-39	-1.29021e-09	-1.26014	3.95211e-30	-1.29021e-09	-0.988906
33831613	chr6:33831613:G:A	9.95343e-40	-2.4662	0.57941	6.19079e-31	-2.43566	-0.407021
33831708	chr6:33831708:C:T	6.01969e-41	-2.75226	-1.94	1.08445e-31	-2.5808	-2.00388
33831822	chr6:33831822:T:C	8.7385e-40	-1.29021e-09	-2.01697	1.39535e-30	-1.29021e-09	-2.03001
33831855	chr6:33831855:G:C	4.48084e-40	-0.717849	-1.96705	9.328e-32	-2.71389	-2.02142
33831915	chr6:33831915:C:T	5.06445e-40	-0.531809	-2.03066	5.57002e-31	-0.924894	-2.02345
33831931	chr6:33831931:TG:T	1.2774e-39	-1.29021e-09	-1.6373	2.53056e-30	-1.29021e-09	-1.43471
33832049	chr6:33832049:A:G	6.01958e-40	-0.359987	-2.02971	6.72588e-31	-0.740698	-2.01908
33832146	chr6:33832146:A:T	5.11955e-40	-0.52256	-2.02909	5.74679e-31	-0.88766	-2.02944
33832526	chr6:33832526:G:A	1.04288e-40	-2.43815	-1.70457	1.99142e-31	-2.58494	-1.39195
33832532	chr6:33832532:C:T	3.67634e-39	-1.29021e-09	-0.580208	2.81648e-30	-1.29021e-09	-1.32767
33832781	chr6:33832781:G:A	1.14101e-39	-1.29021e-09	-1.75021	2.71363e-30	-1.29021e-09	-1.36487
33832948	chr6:33832948:T:C	4.10783e-40	-2.77182	-1.42404e-09	7.51163e-31	-2.64929	-1.42404e-09
33833137	chr6:33833137:C:T	9.45219e-40	0.0812457	-2.01971	1.16839e-30	-0.195598	-2.01193
33833242	chr6:33833242:C:T	6.34159e-41	-2.74552	-1.89464	1.13814e-31	-2.55947	-1.97688
33833273	chr6:33833273:G:A	8.77844e-40	-1.29021e-09	-2.01241	1.45233e-30	-1.29021e-09	-1.98999
33833379	chr6:33833379:T:C	4.66483e-40	-0.619233	-2.02543	4.05573e-31	-1.23634	-2.02927
33833406	chr6:33833406:C:T	1.37206e-39	0.283448	-1.84926	1.38432e-30	-0.0473176	-1.99063
33833548	chr6:33833548:G:A	6.28935e-41	-2.75256	-1.89588	1.11445e-31	-2.5801	-1.97728
33833611	chr6:33833611:T:C	6.09975e-41	-2.74681	-1.93224	1.12684e-31	-2.55211	-1.99421
33833694	chr6:33833694:T:C	6.09332e-41	-2.75753	-1.92257	1.07792e-31	-2.59631	-1.99439
33833733	chr6:33833733:A:G	1.20221e-39	0.332658	-2.03062	1.67153e-31	-2.23625	-1.91575
33833764	chr6:33833764:C:T	2.42591e-39	-1.29021e-09	-0.995918	2.08557e-30	-1.29021e-09	-1.62811
33833921	chr6:33833921:T:C	6.14696e-41	-2.75844	-1.9129	1.08129e-31	-2.59893	-1.98865
33833982	chr6:33833982:C:T	4.16714e-40	-0.745819	-2.01166	2.13184e-31	-1.90014	-2.00861
33834093	chr6:33834093:C:T	9.15788e-40	-1.29021e-09	-1.9701	1.4767e-30	-1.29021e-09	-1.97335
33834109	chr6:33834109:C:A	6.1597e-41	-2.75766	-1.9116	1.08569e-31	-2.59568	-1.98785
33834127	chr6:33834127:G:A	2.98032e-39	-2.26119	1.47109	1.41013e-30	-2.63654	0.617069
33834130	chr6:33834130:G:A	8.90055e-40	-1.29021e-09	-1.9986	1.39576e-30	-1.29021e-09	-2.02971
33834471	chr6:33834471:A:G	1.73168e-39	-1.29021e-09	-1.33303	2.69582e-30	-1.29021e-09	-1.37145
33834486	chr6:33834486:A:C	1.4589e-39	0.40735	-1.9118	1.60237e-30	0.11934	-2.01101
33834681	chr6:33834681:CT:C	8.90068e-40	-1.29021e-09	-1.99858	1.39576e-30	-1.29021e-09	-2.02972
33835113	chr6:33835113:T:C	5.58327e-40	-0.438355	-2.02658	4.92798e-31	-1.04084	-2.02998
33835396	chr6:33835396:C:T	2.65839e-39	-1.29021e-09	-0.904405	5.36455e-30	-1.29021e-09	-0.683343
33835602	chr6:33835602:T:C	8.71468e-40	-1.29021e-09	-2.0197	1.56994e-30	-1.29021e-09	-1.91212
33835820	chr6:33835820:AC:A	2.03762e-39	-1.29021e-09	-1.17034	1.84263e-30	-1.29021e-09	-1.75196
33835932	chr6:33835932:G:A	8.94173e-40	-1.29021e-09	-1.99398	1.48822e-30	-1.29021e-09	-1.96558
33835975	chr6:33835975:T:C	7.88858e-39	2.20617	-2.02288	3.80901e-31	-1.37582	-1.95255
33836130	chr6:33836130:G:A	3.24242e-39	-1.29021e-09	-0.705805	3.3287e-30	-1.29021e-09	-1.16057
33836160	chr6:33836160:C:T	6.27593e-41	-2.76894	-1.88164	1.07331e-31	-2.64814	-1.94686
33836360	chr6:33836360:T:C	5.90678e-41	-2.77038	-1.94081	9.20705e-32	-2.77129	-1.97707
33836367	chr6:33836367:C:T	1.50845e-39	-1.29021e-09	-1.47104	2.34486e-30	-1.29021e-09	-1.51093
33836525	chr6:33836525:T:C	8.88422e-40	-1.29021e-09	-2.00043	1.47688e-30	-1.29021e-09	-1.97323
33836533	chr6:33836533:T:A	9.89187e-40	0.134534	-2.02753	8.45445e-31	-0.521343	-2.0097
33836623	chr6:33836623:G:A	2.86468e-39	-2.28834	1.45867	1.43754e-30	-2.64791	0.647691
33836687	chr6:33836687:T:C	2.46047e-39	0.981568	-1.96334	2.74752e-30	0.676493	-2.02895
33836770	chr6:33836770:C:T	2.50863e-39	1.0354	-1.99779	2.91621e-30	0.733927	-2.0268
33837344	chr6:33837344:A:G	2.11447e-39	-1.29021e-09	-1.13332	6.28465e-30	-1.29021e-09	-0.525046
33837513	chr6:33837513:G:C	3.42625e-39	1.37904	-2.0297	3.61216e-30	0.888375	-1.96722
33837819	chr6:33837819:G:A	9.06187e-40	-1.29021e-09	-1.98064	1.4228e-30	-1.29021e-09	-2.01053
33837887	chr6:33837887:C:G	2.2887e-39	-1.29021e-09	-1.05414	3.75984e-30	-1.29021e-09	-1.03878
33837959	chr6:33837959:A:G	3.47747e-39	1.19017	-1.82599	5.11154e-30	0.640025	-1.37168
33838172	chr6:33838172:C:G	3.79814e-40	-2.76939	-0.0808066	1.28915e-30	-1.37758	-0.731597
33838201	chr6:33838201:C:T	2.11992e-40	-1.42277	-2.01057	1.36588e-31	-2.33289	-2.02105
33838484	chr6:33838484:C:T	2.11508e-39	-1.29021e-09	-1.13303	6.33761e-30	-1.29021e-09	-0.516655
33838512	chr6:33838512:T:C	1.214e-39	-1.29021e-09	-1.68821	1.97392e-30	-1.29021e-09	-1.68314
33838635	chr6:33838635:G:A	5.95162e-41	-2.68168	-2.02196	1.19919e-31	-2.45612	-2.02798
33838729	chr6:33838729:G:A	3.16486e-39	1.29103	-2.02104	3.30498e-30	0.840655	-2.00838
33838988	chr6:33838988:T:A	8.6204e-40	-1.29021e-09	-2.03058	1.39975e-30	-1.29021e-09	-2.02686
33839093	chr6:33839093:C:T	6.0229e-41	-2.67541	-2.01632	1.21079e-31	-2.44445	-2.03002
33839132	chr6:33839132:A:G	1.84233e-39	-1.29021e-09	-1.2711	3.83345e-30	-1.29021e-09	-1.01939
33839147	chr6:33839147:C:A	5.69242e-41	-2.76686	-1.9813	9.89731e-32	-2.65322	-2.02285
33839252	chr6:33839252:C:T	1.78652e-39	-1.29021e-09	-1.30186	3.25513e-30	-1.29021e-09	-1.18292
33839314	chr6:33839314:T:C	3.77336e-39	1.39705	-1.95121	3.6294e-30	0.951026	-2.02511
33839339	chr6:33839339:T:A	3.4235e-39	1.37718	-2.02864	3.74314e-30	0.916973	-1.9602
33839489	chr6:33839489:G:A	6.23947e-41	-2.66231	-1.99409	8.86354e-32	-2.76005	-2.02633
33839639	chr6:33839639:T:C	2.95566e-39	-1.29021e-09	-0.798403	1.01521e-29	-1.29021e-09	-0.0454761
33839788	chr6:33839788:C:A	8.98096e-40	-0.35849	-1.63111	1.27893e-30	-0.856423	-1.26071
33839846	chr6:33839846:C:T	9.57188e-40	-1.29021e-09	-1.92588	1.3945e-30	-1.29021e-09	-2.03062
33839854	chr6:33839854:G:A	8.68796e-39	-1.29021e-09	0.279812	1.2075e-29	-1.29021e-09	0.127983
33839861	chr6:33839861:C:T	1.52202e-39	0.393641	-1.85573	2.2971e-30	0.454659	-1.98617
33840197	chr6:33840197:A:G	1.88759e-39	-1.29021e-09	-1.24683	3.0293e-30	-1.29021e-09	-1.25482
33840218	chr6:33840218:C:T	1.03737e-40	-2.72594	-1.42208	2.07108e-31	-2.59615	-1.34152
33840300	chr6:33840300:C:T	1.048e-39	-1.29021e-09	-1.83524	1.96278e-30	-1.29021e-09	-1.68879
33840317	chr6:33840317:A:T	1.0197e-40	-2.70206	-1.46315	2.23834e-31	-2.47957	-1.38044
33841144	chr6:33841144:G:A	6.96875e-40	-0.447133	-1.79614	9.29586e-31	-0.902502	-1.53367
33841277	chr6:33841277:G:T	2.67531e-39	-1.29021e-09	-0.898062	2.64601e-30	-1.29021e-09	-1.3901
33841585	chr6:33841585:G:A	2.67938e-40	-1.25402	-1.9451	1.51619e-31	-2.239	-2.01055
33842000	chr6:33842000:A:T	6.53806e-40	-2.30707	-1.42404e-09	1.81166e-30	-1.76891	-1.42404e-09
33842012	chr6:33842012:G:T	1.0482e-39	-1.29021e-09	-1.83505	1.96315e-30	-1.29021e-09	-1.68861
33842028	chr6:33842028:T:C	9.19211e-41	-2.52322	-1.74573	2.60236e-31	-2.34601	-1.36331
33842228	chr6:33842228:A:G	2.20169e-39	0.150897	-1.2438	3.79906e-30	0.392365	-1.42077
33842386	chr6:33842386:C:T	1.70098e-39	-2.29285	0.941932	9.00779e-31	-2.63147	0.163821
33842416	chr6:33842416:T:C	1.822e-39	-2.33722	1.05503	1.02405e-30	-2.59777	0.258374
33842480	chr6:33842480:C:A	8.11681e-41	-2.48443	-1.90893	1.75384e-31	-2.39245	-1.71148
33842612	chr6:33842612:C:T	1.6175e-39	-2.34318	0.941932	9.25831e-31	-2.60404	0.163821
33842627	chr6:33842627:T:C	3.09519e-39	1.26723	-2.01951	1.97163e-31	-1.98485	-2.00203
33843058	chr6:33843058:T:G	2.86121e-40	-2.72597	-0.407501	1.11652e-30	-2.76873	0.515793
33843457	chr6:33843457:G:T	2.11139e-40	-1.41438	-2.02299	1.35388e-31	-2.45485	-1.90792
33843600	chr6:33843600:C:T	5.72109e-41	-2.71805	-2.02509	9.1584e-32	-2.72816	-2.02549
33843624	chr6:33843624:C:G	8.69197e-40	-1.29021e-09	-2.02231	1.46705e-30	-1.29021e-09	-1.9799
33843682	chr6:33843682:AT:A	4.44148e-40	-2.69372	-1.42404e-09	1.35757e-30	-2.05746	-1.42404e-09
33843703	chr6:33843703:G:T	1.64898e-39	-1.29021e-09	-1.38197	2.57381e-30	-1.29021e-09	-1.41777
33843751	chr6:33843751:C:T	8.56807e-40	-2.03667	-1.42404e-09	7.19746e-31	-2.69201	-1.42404e-09
33843867	chr6:33843867:T:A	1.71657e-40	-1.61402	-2.03036	1.55961e-31	-2.4452	-1.7761
33844013	chr6:33844013:TCGA:T	1.64908e-39	-1.29021e-09	-1.38191	2.56675e-30	-1.29021e-09	-1.42052
33844695	chr6:33844695:T:C	8.8801e-40	-1.29021e-09	-2.0009	1.64176e-30	-1.29021e-09	-1.86739
33845266	chr6:33845266:T:G	6.81023e-41	-2.5396	-2.02927	1.40643e-31	-2.31322	-2.01147
33845312	chr6:33845312:G:A	1.56689e-39	0.590316	-2.02335	1.51318e-31	-2.22847	-2.02306
33845318	chr6:33845318:T:G	2.32732e-39	-2.21113	1.17372	1.05885e-30	-2.66247	0.356502
33845509	chr6:33845509:C:T	2.05971e-39	-1.29021e-09	-1.15956	6.15541e-30	-1.29021e-09	-0.545824
33845656	chr6:33845656:A:C	8.80323e-40	-1.29021e-09	-2.00959	1.46258e-30	-1.29021e-09	-1.98295
33846194	chr6:33846194:G:C	6.68755e-41	-2.62264	-1.96441	1.52505e-31	-2.23174	-2.01198
33846370	chr6:33846370:C:T	2.03588e-39	-2.32355	1.15236	1.08837e-30	-2.61347	0.334994
33846401	chr6:33846401:A:G	9.38051e-40	-1.29021e-09	-1.94608	1.80221e-30	-1.29021e-09	-1.77414
33847114	chr6:33847114:T:C	2.11447e-39	-1.29021e-09	-1.13332	6.28465e-30	-1.29021e-09	-0.525046
33847258	chr6:33847258:T:C	6.64512e-41	-2.69904	-1.89437	1.40075e-31	-2.45959	-1.86915
33847340	chr6:33847340:T:C	7.01449e-41	-2.51079	-2.02853	1.43213e-31	-2.35146	-1.95511
33847351	chr6:33847351:C:T	5.74505e-41	-2.7239	-2.01506	1.15048e-31	-2.53762	-1.98794
33847356	chr6:33847356:A:G	1.64355e-39	-1.29021e-09	-1.38527	6.27522e-30	-1.29021e-09	-0.526548
33847382	chr6:33847382:C:G	6.56535e-41	-2.72379	-1.8817	1.34398e-31	-2.51167	-1.85843
33847502	chr6:33847502:G:A	1.53011e-39	-2.36456	0.907772	9.15255e-31	-2.59032	0.138616
33847584	chr6:33847584:A:G	5.67016e-41	-2.76893	-1.98315	1.01826e-31	-2.65607	-1.99157
33847613	chr6:33847613:C:T	8.91401e-40	-1.29021e-09	-1.99709	1.49079e-30	-1.29021e-09	-1.96385
33848448	chr6:33848448:C:T	1.51133e-39	-2.48982	1.02068	1.12982e-30	-2.51118	0.27008
33848578	chr6:33848578:G:C	8.62527e-40	-1.29021e-09	-2.03001	1.43455e-30	-1.29021e-09	-2.00231
33848675	chr6:33848675:A:G	6.96506e-41	-2.63753	-1.90886	9.35257e-32	-2.72692	-2.00575
33848816	chr6:33848816:AC:A	8.69161e-40	-1.29021e-09	-2.02235	1.44324e-30	-1.29021e-09	-1.99626
33849156	chr6:33849156:T:C	1.43096e-40	-1.87257	-1.95379	1.13664e-31	-2.5754	-1.96226
33849259	chr6:33849259:G:A	2.30223e-39	-1.29021e-09	-1.04825	7.37108e-30	-1.29021e-09	-0.365592
33849860	chr6:33849860:C:T	1.20876e-39	-1.29021e-09	-1.69253	1.69546e-30	-1.29021e-09	-1.8352
33850019	chr6:33850019:T:G	5.85101e-41	-2.7261	-1.99458	1.41868e-31	-2.5531	-1.76291
33850046	chr6:33850046:C:T	1.16561e-39	-1.29021e-09	-1.72888	2.29678e-30	-1.29021e-09	-1.53165
33850152	chr6:33850152:T:C	5.40583e-41	-2.77356	-2.02626	1.41423e-31	-2.34056	-1.9786
33850224	chr6:33850224:A:G	1.03775e-40	-2.12489	-2.02277	1.12641e-31	-2.59545	-1.95126
33850320	chr6:33850320:A:G	4.24817e-40	-2.73822	-1.42404e-09	8.87843e-31	-2.48212	-1.42404e-09
33850948	chr6:33850948:A:G	1.36391e-40	-2.73293	-1.14143	3.65122e-31	-2.62755	-0.743131
33851060	chr6:33851060:G:T	4.82254e-40	-2.70041	0.088997	7.62216e-31	-2.64203	0.00735074
33851386	chr6:33851386:T:C	8.62755e-40	-1.29021e-09	-2.02975	1.39528e-30	-1.29021e-09	-2.03006
33851415	chr6:33851415:T:C	8.90639e-40	-1.29021e-09	-1.99794	1.39687e-30	-1.29021e-09	-2.02892
33851517	chr6:33851517:A:C	8.9251e-40	-1.29021e-09	-1.99584	1.45131e-30	-1.29021e-09	-1.99069
33851724	chr6:33851724:C:T	2.91861e-39	-1.29021e-09	-0.811017	4.36062e-30	-1.29021e-09	-0.890542
33851782	chr6:33851782:GCTC:G	8.89674e-40	-2.71472	0.715697	2.20065e-30	-2.54022	0.965816
33851794	chr6:33851794:C:T	2.41361e-39	0.975112	-1.97611	5.15412e-31	-1.04536	-1.98059
33851805	chr6:33851805:A:G	4.21785e-40	-1.08529	-1.6601	1.00672e-31	-2.71722	-1.94183
33851875	chr6:33851875:G:C	8.63019e-40	-1.29021e-09	-2.02944	1.4417e-30	-1.29021e-09	-1.99734
33852050	chr6:33852050:C:A	2.56724e-39	-1.29021e-09	-0.939295	2.8855e-30	-1.29021e-09	-1.30346
33852282	chr6:33852282:C:T	7.40869e-41	-2.46929	-2.01535	9.86806e-32	-2.75043	-1.9286
33852299	chr6:33852299:C:T	1.16618e-40	-2.01095	-2.02003	3.44128e-31	-1.50784	-1.92206
33852564	chr6:33852564:C:T	2.00774e-39	-1.29021e-09	-1.18512	3.84076e-30	-1.29021e-09	-1.01749
33853089	chr6:33853089:C:A	1.18997e-40	-2.76943	-1.24135	1.99625e-31	-2.58446	-1.39001
33853182	chr6:33853182:AG:A	8.62631e-40	-1.29021e-09	-2.02989	1.39718e-30	-1.29021e-09	-2.0287
33853345	chr6:33853345:G:A	6.28848e-39	-0.63162	0.588213	1.96969e-30	-2.37708	0.691796
33853569	chr6:33853569:T:G	3.79529e-40	-0.821502	-2.02945	1.80493e-31	-2.12664	-1.94859
33853712	chr6:33853712:C:G	8.72951e-40	-1.29021e-09	-2.018	1.40079e-30	-1.29021e-09	-2.02612
33854200	chr6:33854200:G:A	1.17275e-39	-1.29021e-09	-1.72277	1.67911e-30	-1.29021e-09	-1.84489
33854422	chr6:33854422:C:A	6.52483e-40	-2.3091	-1.42404e-09	7.23368e-31	-2.68699	-1.42404e-09
33854667	chr6:33854667:A:G	2.51649e-39	-1.29021e-09	-0.959261	4.07297e-30	-1.29021e-09	-0.958783
33854671	chr6:33854671:C:T	6.47039e-41	-2.70891	-1.91115	1.16959e-31	-2.54027	-1.96882
33854755	chr6:33854755:A:G	4.81442e-40	-0.655306	-1.95779	1.80199e-31	-2.20018	-1.87667
33854807	chr6:33854807:G:A	2.2014e-39	-1.29021e-09	-1.09303	2.4578e-30	-1.29021e-09	-1.46389
33855088	chr6:33855088:C:T	3.94591e-40	-0.786143	-2.02589	1.51769e-31	-2.26146	-1.98709
33855209	chr6:33855209:G:A	4.64404e-39	1.06682	-1.41336	1.70507e-30	-0.637408	-1.19214
33855278	chr6:33855278:CT:C	1.23045e-39	-1.29021e-09	-1.67475	3.75117e-30	-1.29021e-09	-1.04109
33855303	chr6:33855303:A:T	7.90579e-40	-1.25628	-0.860839	2.42873e-31	-2.47126	-1.30711
33855372	chr6:33855372:C:A	8.22492e-39	0.225043	-1.42404e-09	3.38551e-30	-1.14365	-1.42404e-09
33855384	chr6:33855384:C:CT	4.59274e-40	-0.760641	-1.89959	2.73997e-31	-2.09366	-1.56414
33855660	chr6:33855660:T:A	1.63098e-40	-2.67299	-1.02254	1.75447e-31	-2.70759	-1.39598
33855662	chr6:33855662:AC:A	1.63141e-40	-2.67403	-1.02124	1.75319e-31	-2.70679	-1.39751
33856157	chr6:33856157:A:G	1.65106e-39	-1.29021e-09	-1.38071	2.74369e-30	-1.29021e-09	-1.35385
33856417	chr6:33856417:G:A	5.05214e-39	1.1494	-1.41172	1.78484e-30	-0.601929	-1.1819
33856894	chr6:33856894:C:T	2.6775e-39	-1.29021e-09	-0.897243	4.23773e-30	-1.29021e-09	-0.919127
33857581	chr6:33857581:G:A	6.58006e-38	4.32157	-2.01707	2.35425e-30	0.370154	-1.87709
33857657	chr6:33857657:T:A	2.48507e-39	-1.29021e-09	-0.971826	2.53147e-30	-1.29021e-09	-1.43435
33857774	chr6:33857774:G:A	1.13673e-39	-1.29021e-09	-1.75397	1.45777e-30	-1.29021e-09	-1.98625
33858051	chr6:33858051:G:A	7.94062e-41	-2.41989	-1.99542	2.12346e-31	-2.04911	-1.86359
33858248	chr6:33858248:A:G	8.70743e-40	-1.29021e-09	-2.02053	1.42161e-30	-1.29021e-09	-2.01137
33858334	chr6:33858334:G:A	5.97064e-41	-2.68053	-2.01991	1.13739e-31	-2.76545	-1.77155
33858793	chr6:33858793:G:A	5.44888e-41	-2.76207	-2.02981	1.0577e-31	-2.76852	-1.84112
33858813	chr6:33858813:T:C	3.31966e-38	3.63668	-2.01636	1.62511e-30	-0.00477548	-1.87281
33859497	chr6:33859497:A:C	5.75857e-41	-2.73119	-2.00542	1.16172e-31	-2.49036	-2.02549
33859503	chr6:33859503:A:G	7.37058e-40	-2.75773	0.570517	3.7286e-30	-1.80298	0.755855
33859504	chr6:33859504:C:T	7.17072e-40	-2.73161	0.516909	8.69912e-31	-2.74808	0.245566
33859587	chr6:33859587:G:A	3.84169e-39	0.423555	-0.959767	4.90981e-31	-1.81184	-1.26267
33860137	chr6:33860137:T:C	1.37648e-40	-2.20016	-1.66502	3.16179e-31	-2.41553	-1.09908
33860401	chr6:33860401:A:G	1.27437e-38	2.66285	-1.99994	8.68656e-31	-0.552172	-1.95179
33860678	chr6:33860678:G:A	8.66353e-41	-2.31156	-2.01661	1.5299e-31	-2.48664	-1.7539
33861048	chr6:33861048:T:C	9.15662e-41	-2.26574	-2.00707	1.26368e-31	-2.4377	-1.99401
33861521	chr6:33861521:T:A	9.0248e-41	-2.27976	-2.00756	1.25244e-31	-2.44749	-1.99316
33861648	chr6:33861648:C:T	4.11603e-40	-2.76982	-1.42404e-09	7.29392e-31	-2.6787	-1.42404e-09
33861938	chr6:33861938:T:C	9.49888e-41	-2.23983	-1.99629	1.27846e-31	-2.41526	-2.00483
33862393	chr6:33862393:T:C	9.63397e-41	-2.2525	-1.9695	1.24622e-31	-2.42528	-2.02035
33862521	chr6:33862521:G:A	9.1503e-41	-2.29077	-1.98274	1.74448e-31	-2.46922	-1.64006
33862957	chr6:33862957:A:T	9.43684e-41	-2.25836	-1.98432	1.249e-31	-2.43053	-2.01288
33863027	chr6:33863027:T:C	1.98907e-38	3.05604	-1.94792	1.62133e-30	-0.252463	-1.62745
33863091	chr6:33863091:C:CCT	9.79988e-41	-2.22958	-1.97534	1.27392e-31	-2.40606	-2.01758
33863290	chr6:33863290:A:T	1.31583e-39	-1.29021e-09	-1.60766	2.39394e-30	-1.29021e-09	-1.49022
33863442	chr6:33863442:C:T	1.18499e-39	-1.29021e-09	-1.71239	1.46797e-30	-1.29021e-09	-1.97928
33863462	chr6:33863462:G:A	9.3823e-41	-2.27313	-1.97534	1.22985e-31	-2.44127	-2.01758
33863543	chr6:33863543:C:G	9.94738e-40	-1.29021e-09	-1.8874	1.72066e-30	-1.29021e-09	-1.82045
33863567	chr6:33863567:TAGGCCTTCC:T	8.62053e-40	-1.29021e-09	-2.03056	1.48589e-30	-1.29021e-09	-1.96714
33863727	chr6:33863727:C:T	8.70109e-40	-2.02126	-1.42404e-09	2.01606e-30	-1.66201	-1.42404e-09
33863895	chr6:33863895:T:C	2.00499e-38	3.08477	-1.96867	1.55963e-30	-0.230217	-1.68849
33863995	chr6:33863995:A:G	1.32458e-39	-1.29021e-09	-1.60103	2.41983e-30	-1.29021e-09	-1.47946
33864044	chr6:33864044:T:C	9.28955e-41	-2.28306	-1.97534	1.22008e-31	-2.44924	-2.01758
33864666	chr6:33864666:C:T	9.56279e-41	-2.28373	-1.94569	1.20913e-31	-2.44845	-2.02739
33864714	chr6:33864714:T:C	2.47404e-39	-1.29021e-09	-0.976273	2.51933e-30	-1.29021e-09	-1.43916
33864792	chr6:33864792:C:T	9.27587e-41	-2.28277	-1.97711	1.22072e-31	-2.44936	-2.01694
33864850	chr6:33864850:T:C	9.70348e-41	-2.24068	-1.97413	1.26228e-31	-2.41462	-2.0182
33864884	chr6:33864884:T:G	9.49886e-41	-2.26411	-1.97201	1.23747e-31	-2.4335	-2.01917
33864895	chr6:33864895:G:A	9.77099e-41	-2.24813	-1.95975	1.26376e-31	-2.42342	-2.00823
33865139	chr6:33865139:G:A	3.11226e-38	1.71008	-0.154272	1.22451e-29	-0.307581	0.449547
33865228	chr6:33865228:G:A	1.95019e-38	3.06694	-1.97855	1.4324e-30	-0.298511	-1.7053
33865410	chr6:33865410:A:G	9.88189e-40	-2.634	0.73999	5.37262e-31	-2.73787	-0.246553
33865424	chr6:33865424:T:G	1.48455e-38	1.46874	-0.653174	5.90764e-30	-0.480249	-0.106661
33865538	chr6:33865538:G:A	9.40338e-41	-2.27261	-1.97361	1.22776e-31	-2.44213	-2.01842
33865714	chr6:33865714:C:T	9.28003e-40	-2.6466	0.68975	5.22046e-31	-2.74137	-0.271782
33865740	chr6:33865740:A:G	8.61716e-41	-2.36332	-1.97022	1.12809e-31	-2.52759	-2.01762
33865888	chr6:33865888:G:A	1.86641e-39	-2.68422	1.42612	1.26569e-29	-1.43652	1.61156
33866169	chr6:33866169:C:T	9.74775e-41	-2.76519	-1.44507	2.17099e-31	-2.60963	-1.28093
33866186	chr6:33866186:T:C	2.92698e-39	1.11154	-1.91969	1.93147e-31	-2.30209	-1.70537
33866311	chr6:33866311:T:C	9.57195e-41	-2.25463	-1.97383	1.2461e-31	-2.42739	-2.01834
33866346	chr6:33866346:T:G	4.45245e-40	-2.69126	-1.42404e-09	8.05231e-31	-2.57978	-1.42404e-09
33866405	chr6:33866405:A:G	1.93006e-40	-1.58002	-1.94714	2.10527e-31	-1.98405	-1.93725
33866441	chr6:33866441:G:A	9.68896e-41	-2.24265	-1.97366	1.25817e-31	-2.41782	-2.01826
33866610	chr6:33866610:C:T	9.688e-41	-2.24435	-1.97206	1.25532e-31	-2.41923	-2.01912
33866849	chr6:33866849:G:A	7.04138e-40	-2.77358	0.540672	9.41204e-31	-2.76274	0.338992
33867427	chr6:33867427:A:G	1.04353e-40	-2.14991	-1.9922	1.36779e-31	-2.34587	-2.00667
33867433	chr6:33867433:C:T	2.40043e-38	3.29244	-1.99634	1.58449e-30	-0.148002	-1.75489
33867588	chr6:33867588:A:G	7.53845e-40	-2.77243	0.607737	9.68707e-31	-2.76914	0.374189
33867653	chr6:33867653:A:G	1.18871e-40	-2.19422	-1.81762	3.70893e-31	-1.77967	-1.57532
33867798	chr6:33867798:C:T	1.18871e-40	-2.05726	-1.95458	1.52936e-31	-2.2154	-2.02549
33867875	chr6:33867875:T:C	9.78467e-41	-2.2311	-1.97538	1.28007e-31	-2.40124	-2.01758
33867974	chr6:33867974:A:G	5.13705e-40	-2.75443	0.206195	6.93717e-31	-2.62212	-0.106725
33868499	chr6:33868499:CTGA:C	8.28699e-41	-2.47887	-1.89374	1.01643e-31	-2.61911	-2.03033
33868545	chr6:33868545:G:A	8.11896e-41	-2.50056	-1.89254	1.0007e-31	-2.63476	-2.03028
33868914	chr6:33868914:A:G	3.96817e-40	-1.48668	-1.31973	1.97646e-31	-2.36224	-1.62219
33868955	chr6:33868955:A:G	8.00127e-41	-2.47266	-1.93503	1.024e-31	-2.61344	-2.02858
33868974	chr6:33868974:A:G	8.36445e-41	-2.4428	-1.92051	1.04802e-31	-2.58862	-2.03022
33869142	chr6:33869142:T:C	8.21788e-41	-2.45111	-1.92987	1.03611e-31	-2.60103	-2.02924
33869167	chr6:33869167:G:A	8.3102e-41	-2.44476	-1.92505	1.04033e-31	-2.59649	-2.02972
33869324	chr6:33869324:A:G	8.28065e-41	-2.43572	-1.93765	1.04901e-31	-2.58977	-2.02812
33869351	chr6:33869351:T:G	8.33981e-41	-2.44277	-1.92349	1.04188e-31	-2.59481	-2.02991
33869375	chr6:33869375:A:G	8.22723e-40	-2.7721	0.694843	1.21345e-30	-2.59017	0.420476
33869408	chr6:33869408:G:A	8.47666e-41	-2.42062	-1.92936	1.05957e-31	-2.57855	-2.02933
33869465	chr6:33869465:G:A	8.48375e-41	-2.44151	-1.90764	1.0385e-31	-2.59733	-2.03064
33869476	chr6:33869476:T:C	1.64048e-38	2.9076	-1.99215	6.57074e-31	-1.083	-1.70012
33869507	chr6:33869507:G:T	9.7716e-41	-2.42742	-1.78039	1.0684e-31	-2.58497	-2.01461
33869539	chr6:33869539:A:G	1.84277e-38	1.12097	-0.089241	1.57608e-29	-0.221357	0.615727
33869605	chr6:33869605:GAA:G	9.53649e-41	-2.47699	-1.75519	1.00779e-31	-2.63141	-2.02657
33869703	chr6:33869703:G:A	9.61438e-41	-2.47608	-1.74796	1.037e-31	-2.6236	-2.00581
33869726	chr6:33869726:A:G	1.19374e-40	-2.45011	-1.55751	1.11956e-31	-2.6056	-1.94721
33869818	chr6:33869818:C:T	2.62724e-39	-1.29021e-09	-0.916192	2.39576e-30	-1.29021e-09	-1.48946
33869849	chr6:33869849:C:T	9.75349e-40	-1.29021e-09	-1.90709	1.39466e-30	-1.29021e-09	-2.0305
33869866	chr6:33869866:C:T	1.93173e-40	-1.60497	-1.92132	3.01003e-31	-1.75191	-1.81188
33869907	chr6:33869907:G:A	1.53382e-39	-1.29021e-09	-1.45436	2.62591e-30	-1.29021e-09	-1.39773
33869915	chr6:33869915:C:T	1.71635e-39	-1.29021e-09	-1.34192	3.19481e-30	-1.29021e-09	-1.20163
33870039	chr6:33870039:C:T	2.01649e-40	-2.24528	-1.23807	1.66986e-31	-2.38087	-1.77213
33870245	chr6:33870245:G:A	2.09953e-39	-1.29021e-09	-1.14041	2.03948e-30	-1.29021e-09	-1.65046
33870388	chr6:33870388:C:T	4.0229e-39	-1.29021e-09	-0.490124	1.0061e-29	-1.29021e-09	-0.0544911
33870432	chr6:33870432:G:A	8.41498e-41	-2.33529	-2.02199	1.43291e-31	-2.27698	-2.02906
33871013	chr6:33871013:A:T	8.73e-40	-0.228446	-1.7895	2.95945e-31	-1.67964	-1.9011
33871170	chr6:33871170:G:A	1.5202e-39	-1.29021e-09	-1.46328	1.91735e-30	-1.29021e-09	-1.71221
33871365	chr6:33871365:G:A	1.77716e-39	-1.29021e-09	-1.30711	4.45581e-30	-1.29021e-09	-0.868947
33871582	chr6:33871582:T:C	6.75894e-41	-2.71838	-1.85805	2.96794e-31	-2.34923	-1.22864
33871725	chr6:33871725:TGGG:T	1.53828e-39	-1.29021e-09	-1.45146	2.95705e-30	-1.29021e-09	-1.27896
33871750	chr6:33871750:A:G	9.06977e-40	-1.29021e-09	-1.97976	1.40764e-30	-1.29021e-09	-2.02124
33871858	chr6:33871858:T:G	2.20109e-40	-2.18813	-1.20763	2.61806e-31	-2.77232	-0.930987
33872021	chr6:33872021:G:T	5.58392e-40	-2.46482	-1.42404e-09	1.63248e-30	-1.87305	-1.42404e-09
33872292	chr6:33872292:A:G	1.09035e-39	-1.11929	-0.67633	2.32895e-30	-1.6722	0.154462
33872344	chr6:33872344:G:A	6.05524e-41	-2.65579	-2.03058	9.94193e-32	-2.72007	-1.95149
33872348	chr6:33872348:G:A	4.12303e-40	-2.76812	-1.42404e-09	6.82335e-31	-2.74539	-1.42404e-09
33872880	chr6:33872880:G:A	1.21087e-39	-0.987481	-0.70331	2.13939e-30	-1.75191	0.149275
33872890	chr6:33872890:G:A	1.2097e-39	-0.923374	-0.768382	2.05696e-30	-1.709	0.0670764
33873040	chr6:33873040:AC:A	2.05174e-40	-1.47115	-1.99487	1.42183e-31	-2.51021	-1.80359
33873284	chr6:33873284:C:T	6.39943e-36	8.82198	-1.94014	7.2391e-30	1.41939	-1.80305
33873516	chr6:33873516:T:C	3.06497e-40	-1.05969	-2.00499	1.53924e-31	-2.30218	-1.93227
33873870	chr6:33873870:T:G	8.87229e-40	-1.29021e-09	-2.00178	1.42327e-30	-1.29021e-09	-2.0102
33873958	chr6:33873958:C:T	1.56927e-40	-2.7726	-0.961504	2.39595e-31	-2.69933	-1.09263
33874008	chr6:33874008:A:G	6.71704e-41	-2.55583	-2.02681	9.3311e-32	-2.71339	-2.02158
33874175	chr6:33874175:A:G	1.1086e-40	-2.65449	-1.42713	1.36438e-31	-2.64109	-1.71395
33874208	chr6:33874208:A:G	4.59172e-40	-2.66046	-1.42404e-09	1.11163e-30	-2.25733	-1.42404e-09
33874314	chr6:33874314:A:G	8.88029e-39	1.79717	-1.49546	1.12184e-30	-0.548022	-1.70017
33874478	chr6:33874478:T:C	3.3292e-40	-2.7375	-0.244478	3.00105e-31	-2.75874	-0.808042
33874704	chr6:33874704:A:G	2.15624e-35	9.45085	-1.35427	2.63186e-29	2.89272	-1.9856
33875008	chr6:33875008:C:T	4.18045e-40	-2.75429	-1.42404e-09	6.89587e-31	-2.73482	-1.42404e-09
33875100	chr6:33875100:A:G	2.27298e-40	-2.04327	-1.32035	1.30574e-30	-0.42578	-1.6706
33875262	chr6:33875262:G:C	1.49548e-40	-2.60769	-1.17458	1.05366e-31	-2.76495	-1.84853
33875512	chr6:33875512:C:T	8.75148e-40	-1.29021e-09	-2.01549	1.43846e-30	-1.29021e-09	-1.99958
33875609	chr6:33875609:G:A	8.84414e-40	-1.29021e-09	-2.00496	1.39881e-30	-1.29021e-09	-2.02753
33875907	chr6:33875907:G:A	8.83695e-40	-1.29021e-09	-2.00577	1.50381e-30	-1.29021e-09	-1.95515
33875982	chr6:33875982:G:A	9.39158e-41	-2.48041	-1.76707	1.58463e-31	-2.56258	-1.64281
33876052	chr6:33876052:G:A	1.12398e-38	-1.29021e-09	0.537331	1.96594e-29	-1.29021e-09	0.6154
33876121	chr6:33876121:T:C	9.69007e-41	-2.42233	-1.79386	1.61118e-31	-2.50897	-1.67981
33876237	chr6:33876237:A:AG	8.51517e-41	-2.31729	-2.02816	1.42717e-31	-2.29093	-2.01912
33876384	chr6:33876384:G:A	1.02068e-39	-1.29021e-09	-1.86166	1.48236e-30	-1.29021e-09	-1.96952
33876409	chr6:33876409:A:G	1.32311e-40	-2.42597	-1.47875	3.06559e-31	-2.53358	-1.01192
33876790	chr6:33876790:A:G	1.09773e-39	-1.29021e-09	-1.78888	2.90261e-30	-1.29021e-09	-1.29755
33876844	chr6:33876844:A:G	1.10466e-39	-1.29021e-09	-1.78259	2.93413e-30	-1.29021e-09	-1.28674
33876906	chr6:33876906:C:T	6.44118e-41	-2.59406	-2.03053	1.0218e-31	-2.66345	-1.98072
33876983	chr6:33876983:T:C	1.07533e-39	-1.29021e-09	-1.8095	1.43728e-30	-1.29021e-09	-2.0004
33877091	chr6:33877091:G:A	4.20821e-40	-2.74767	-1.42404e-09	7.36473e-31	-2.66904	-1.42404e-09
33877097	chr6:33877097:T:C	1.12326e-39	-1.29021e-09	-1.76589	3.0059e-30	-1.29021e-09	-1.26258
33877126	chr6:33877126:T:C	1.10947e-39	-1.29021e-09	-1.77824	2.95626e-30	-1.29021e-09	-1.27923
33877208	chr6:33877208:G:A	1.81715e-39	-1.29021e-09	-1.28486	4.11443e-30	-1.29021e-09	-0.948656
33877333	chr6:33877333:C:T	8.77768e-40	-1.29021e-09	-2.0125	1.41316e-30	-1.29021e-09	-2.01732
33877432	chr6:33877432:A:G	5.1991e-40	-0.730352	-1.80587	6.28785e-31	-1.56908	-1.25805
33877745	chr6:33877745:G:A	1.2632e-39	-1.29021e-09	-1.64848	1.6996e-30	-1.29021e-09	-1.83276
33877854	chr6:33877854:C:T	5.40639e-41	-2.77298	-2.02673	8.92413e-32	-2.75054	-2.02903
33877860	chr6:33877860:C:A	6.52715e-41	-2.61264	-1.99869	1.17294e-31	-2.60859	-1.89763
33877913	chr6:33877913:C:A	6.06788e-40	-2.5918	0.210101	2.33916e-30	-1.53532	0.0219559
33877918	chr6:33877918:G:T	8.68724e-40	-1.29021e-09	-2.02286	1.40833e-30	-1.29021e-09	-2.02075
33877923	chr6:33877923:G:C	1.06705e-39	-1.29021e-09	-1.81723	2.42295e-30	-1.29021e-09	-1.47817
33878019	chr6:33878019:C:G	5.0315e-40	-1.91825	-0.650743	2.72608e-31	-2.72599	-0.936889
33878289	chr6:33878289:A:G	5.98449e-40	-2.39554	-1.42404e-09	7.75818e-31	-2.61699	-1.42404e-09
33878366	chr6:33878366:T:C	7.0203e-41	-2.58551	-1.95298	2.46868e-31	-2.15306	-1.609
33878404	chr6:33878404:C:T	1.10112e-39	-1.29021e-09	-1.7858	2.92401e-30	-1.29021e-09	-1.2902
33878442	chr6:33878442:T:A	1.09982e-39	-1.29021e-09	-1.78698	2.91803e-30	-1.29021e-09	-1.29225
33878516	chr6:33878516:A:G	1.01458e-39	-1.29021e-09	-1.86765	1.6417e-30	-1.29021e-09	-1.86742
33878562	chr6:33878562:T:G	1.03674e-39	-1.29021e-09	-1.84604	2.77404e-30	-1.29021e-09	-1.34285
33878695	chr6:33878695:G:C	1.10112e-39	-1.29021e-09	-1.7858	2.92401e-30	-1.29021e-09	-1.2902
33878749	chr6:33878749:C:T	1.0659e-39	-1.29021e-09	-1.81831	2.73097e-30	-1.29021e-09	-1.3585
33879451	chr6:33879451:C:T	1.82369e-39	-1.29021e-09	-1.28126	2.87302e-30	-1.29021e-09	-1.30779
33879568	chr6:33879568:A:G	5.72554e-37	5.3262	-0.858215	3.01624e-30	0.486461	-1.74561
33879569	chr6:33879569:T:C	1.82369e-39	-1.29021e-09	-1.28126	2.87302e-30	-1.29021e-09	-1.30779
33879620	chr6:33879620:A:G	7.94303e-38	4.23871	-1.74595	1.69407e-30	0.191995	-2.02802
33879714	chr6:33879714:C:T	5.61392e-37	5.3088	-0.860509	1.83534e-30	0.0504444	-1.80637
33879754	chr6:33879754:A:G	3.59318e-40	-2.15785	-0.747829	2.39855e-31	-2.76768	-1.02319
33880019	chr6:33880019:A:G	1.02361e-39	-1.29021e-09	-1.85879	2.09704e-30	-1.29021e-09	-1.62263
33880192	chr6:33880192:G:T	5.89535e-40	-1.90908	-0.50147	3.11011e-31	-2.72611	-0.804971
33880227	chr6:33880227:A:G	8.63753e-40	-1.29021e-09	-2.02859	1.39798e-30	-1.29021e-09	-2.02813
33880445	chr6:33880445:C:T	1.35954e-39	-1.29021e-09	-1.57498	2.40588e-30	-1.29021e-09	-1.48524
33880455	chr6:33880455:G:A	8.42997e-37	5.35099	-0.496151	4.41547e-30	0.613865	-1.49191
33880531	chr6:33880531:A:C	9.04012e-38	3.72419	-1.10205	1.2234e-30	-0.265761	-1.89576
33880552	chr6:33880552:A:AAAAGT	9.922e-38	3.81776	-1.10254	1.39805e-30	-0.132531	-1.89554
33880589	chr6:33880589:G:A	8.77731e-40	-1.29021e-09	-2.01254	1.48693e-30	-1.29021e-09	-1.96644
33880841	chr6:33880841:C:T	9.43017e-40	-1.29021e-09	-1.9408	1.87706e-30	-1.29021e-09	-1.73345
33880961	chr6:33880961:T:C	8.63933e-40	-1.29021e-09	-2.02839	1.40117e-30	-1.29021e-09	-2.02585
33881006	chr6:33881006:A:ACT	9.35402e-41	-2.57737	-1.67412	2.69556e-31	-2.15199	-1.52215
33881014	chr6:33881014:C:T	8.76742e-40	-1.29021e-09	-2.01367	1.39644e-30	-1.29021e-09	-2.02923
33881296	chr6:33881296:G:C	4.77012e-40	-2.62234	-1.42404e-09	7.48817e-31	-2.65242	-1.42404e-09
33881320	chr6:33881320:A:G	8.67098e-40	-1.29021e-09	-2.02473	1.40533e-30	-1.29021e-09	-2.02288
33881629	chr6:33881629:G:A	9.59377e-40	-1.29021e-09	-1.9236	1.48471e-30	-1.29021e-09	-1.96794
33881744	chr6:33881744:G:A	8.04867e-41	-2.39863	-2.00316	1.38523e-31	-2.37935	-1.96053
33881771	chr6:33881771:C:T	1.52241e-39	-1.29021e-09	-1.46183	2.90227e-30	-1.29021e-09	-1.29766
33881791	chr6:33881791:G:A	4.11701e-40	-2.76958	-1.42404e-09	8.25105e-31	-2.5554	-1.42404e-09
33882030	chr6:33882030:C:T	1.24997e-39	-1.29021e-09	-1.65901	2.26124e-30	-1.29021e-09	-1.54724
33882105	chr6:33882105:C:T	4.97057e-40	-1.95033	-0.630848	2.73477e-31	-2.73625	-0.923441
33882116	chr6:33882116:C:G	9.50025e-40	-1.29021e-09	-1.93339	1.90205e-30	-1.29021e-09	-1.72023
33882166	chr6:33882166:A:G	8.63017e-40	-1.29021e-09	-2.02945	1.3974e-30	-1.29021e-09	-2.02854
33882304	chr6:33882304:C:T	4.25692e-39	-1.29021e-09	-0.433579	7.58893e-30	-1.29021e-09	-0.336465
33882396	chr6:33882396:A:AT	9.35785e-40	-1.29021e-09	-1.9485	1.84865e-30	-1.29021e-09	-1.7487
33882436	chr6:33882436:A:G	9.40026e-40	-1.29021e-09	-1.94397	1.86276e-30	-1.29021e-09	-1.7411
33882613	chr6:33882613:A:T	9.54286e-40	-1.29021e-09	-1.92892	1.71977e-30	-1.29021e-09	-1.82096
33882639	chr6:33882639:A:T	9.21594e-41	-2.69461	-1.57175	1.53927e-31	-2.39866	-1.83577
33883084	chr6:33883084:G:A	1.46216e-36	6.95734	-1.55179	3.20672e-30	0.817682	-2.01559
33883208	chr6:33883208:C:T	3.24225e-36	7.48217	-1.28027	3.82408e-30	0.959762	-1.9816
33883241	chr6:33883241:A:G	9.54882e-40	-1.29021e-09	-1.92829	1.72148e-30	-1.29021e-09	-1.81997
33883275	chr6:33883275:C:A	6.70004e-41	-2.59719	-1.988	9.66392e-32	-2.71309	-1.98683
33883356	chr6:33883356:G:A	9.37474e-41	-2.61466	-1.63462	2.12066e-31	-2.61884	-1.29517
33883472	chr6:33883472:A:G	9.53018e-40	-1.29021e-09	-1.93025	1.7165e-30	-1.29021e-09	-1.82287
33883691	chr6:33883691:A:C	1.55058e-39	-1.29021e-09	-1.4435	2.48801e-30	-1.29021e-09	-1.45167
33883760	chr6:33883760:G:A	9.54111e-40	-1.29021e-09	-1.9291	1.71939e-30	-1.29021e-09	-1.82119
33883800	chr6:33883800:C:T	1.50091e-36	7.04292	-1.61121	3.32582e-30	0.865422	-2.02686
33883825	chr6:33883825:C:G	8.88233e-40	-1.29021e-09	-2.00065	1.3959e-30	-1.29021e-09	-2.02961
33883969	chr6:33883969:C:T	2.23798e-36	7.15207	-1.32087	3.91815e-30	0.969055	-1.96659
33883970	chr6:33883970:G:A	9.79483e-40	-1.29021e-09	-1.90286	1.39525e-30	-1.29021e-09	-2.03008
33884012	chr6:33884012:A:G	1.81169e-39	-1.29021e-09	-1.28787	2.4926e-30	-1.29021e-09	-1.44983
33884183	chr6:33884183:T:G	9.35473e-40	-1.29021e-09	-1.94883	1.66798e-30	-1.29021e-09	-1.85154
33884194	chr6:33884194:G:A	1.21395e-39	-1.29021e-09	-1.68825	2.37246e-30	-1.29021e-09	-1.49923
33884257	chr6:33884257:A:G	2.36302e-39	-1.29021e-09	-1.02219	6.36358e-30	-1.29021e-09	-0.512564
33884264	chr6:33884264:G:A	9.37225e-40	-1.29021e-09	-1.94696	1.67251e-30	-1.29021e-09	-1.84883
33884314	chr6:33884314:G:A	9.5463e-40	-1.29021e-09	-1.92856	1.72076e-30	-1.29021e-09	-1.82039
33884329	chr6:33884329:A:G	4.20837e-39	-1.29021e-09	-0.445051	7.58382e-30	-1.29021e-09	-0.337139
33884712	chr6:33884712:C:T	9.46924e-40	-1.29021e-09	-1.93666	1.71105e-30	-1.29021e-09	-1.82605
33884727	chr6:33884727:C:T	9.84783e-41	-2.16939	-2.03065	3.48808e-31	-1.48831	-1.92808
33884960	chr6:33884960:T:G	7.33952e-40	-2.19144	-1.42404e-09	2.87939e-30	-1.30558	-1.42404e-09
33885071	chr6:33885071:A:T	5.48412e-37	5.66889	-1.24399	2.53633e-30	0.466301	-1.89874
33885171	chr6:33885171:A:G	6.20151e-41	-2.67911	-1.98339	1.35189e-31	-2.33358	-2.03066
33885267	chr6:33885267:A:G	4.86844e-37	5.49846	-1.19264	2.33247e-30	0.361429	-1.87766
33885277	chr6:33885277:G:T	7.68712e-41	-2.43422	-2.01353	9.58155e-32	-2.68422	-2.02427
33885294	chr6:33885294:A:G	1.90079e-36	6.98937	-1.32147	3.52622e-30	0.864319	-1.96725
33885352	chr6:33885352:T:C	9.48449e-40	-1.29021e-09	-1.93505	1.71506e-30	-1.29021e-09	-1.82371
33885563	chr6:33885563:C:T	9.48392e-40	-1.29021e-09	-1.93511	1.71481e-30	-1.29021e-09	-1.82385
33885650	chr6:33885650:C:G	9.48172e-40	-1.29021e-09	-1.93535	1.71424e-30	-1.29021e-09	-1.82419
33885864	chr6:33885864:T:C	2.75332e-37	5.76485	-2.029	2.44097e-30	0.192644	-1.66341
33885942	chr6:33885942:T:C	6.53352e-41	-2.71467	-1.89568	1.13368e-31	-2.53958	-2.00069
33885980	chr6:33885980:T:C	9.53567e-40	-1.29021e-09	-1.92967	1.52163e-30	-1.29021e-09	-1.94337
33886160	chr6:33886160:C:G	1.1277e-39	-1.29021e-09	-1.76195	1.95714e-30	-1.29021e-09	-1.69167
33886196	chr6:33886196:G:A	9.81226e-40	-1.29021e-09	-1.90108	1.81305e-30	-1.29021e-09	-1.76815
33886303	chr6:33886303:G:A	9.79588e-40	-1.29021e-09	-1.90275	1.8087e-30	-1.29021e-09	-1.77055
33886344	chr6:33886344:T:C	7.92278e-38	4.4989	-2.0087	1.36426e-30	-0.217022	-1.83552
33886407	chr6:33886407:T:C	2.67056e-39	-1.29021e-09	-0.899836	5.44172e-30	-1.29021e-09	-0.66906
33886469	chr6:33886469:A:G	9.8957e-40	-1.29021e-09	-1.89261	1.83183e-30	-1.29021e-09	-1.75784
33886474	chr6:33886474:A:G	1.39258e-39	-1.29021e-09	-1.55097	2.39368e-30	-1.29021e-09	-1.49032
33886533	chr6:33886533:A:G	9.81798e-40	-1.29021e-09	-1.9005	1.81438e-30	-1.29021e-09	-1.76741
33886572	chr6:33886572:C:T	1.39031e-39	-1.29021e-09	-1.5526	2.45151e-30	-1.29021e-09	-1.46645
33886677	chr6:33886677:C:A	2.57141e-39	-1.29021e-09	-0.937671	5.22697e-30	-1.29021e-09	-0.709323
33886895	chr6:33886895:A:T	1.12564e-39	-1.29021e-09	-1.76377	1.62488e-30	-1.29021e-09	-1.87772
33886956	chr6:33886956:A:G	7.68224e-38	4.48954	-2.03017	1.57424e-30	-0.259335	-1.65005
33887004	chr6:33887004:G:A	9.80944e-40	-1.29021e-09	-1.90137	1.8049e-30	-1.29021e-09	-1.77265
33887039	chr6:33887039:C:A	1.02875e-40	-2.18835	-1.96801	2.75996e-31	-1.64172	-2.00881
33887160	chr6:33887160:A:G	8.81144e-40	-1.29021e-09	-2.00866	1.50271e-30	-1.29021e-09	-1.95589
33887267	chr6:33887267:C:T	1.58174e-39	-1.29021e-09	-1.4236	2.5583e-30	-1.29021e-09	-1.42381
33887276	chr6:33887276:C:T	9.90807e-40	-1.29021e-09	-1.89136	1.5245e-30	-1.29021e-09	-1.94149
33887393	chr6:33887393:G:T	1.3467e-39	-1.29021e-09	-1.58447	2.3678e-30	-1.29021e-09	-1.50119
33887446	chr6:33887446:G:C	1.08124e-39	-1.29021e-09	-1.80402	2.07377e-30	-1.29021e-09	-1.63379
33887554	chr6:33887554:C:A	1.06743e-39	-1.29021e-09	-1.81687	2.03454e-30	-1.29021e-09	-1.65288
33887827	chr6:33887827:G:A	6.16896e-37	6.53808	-1.99551	4.7718e-30	0.630295	-1.43073
33887881	chr6:33887881:C:A	1.05101e-39	-1.29021e-09	-1.83238	1.4348e-30	-1.29021e-09	-2.00213
33887932	chr6:33887932:TA:T	3.76093e-36	7.61786	-1.26756	4.15371e-30	1.03922	-1.97837
33888199	chr6:33888199:T:G	1.86688e-39	-1.25786	-1.42404e-09	9.04179e-31	-2.46388	-1.42404e-09
33888431	chr6:33888431:G:A	1.05138e-39	-1.29021e-09	-1.83203	1.98549e-30	-1.29021e-09	-1.67729
33888656	chr6:33888656:T:C	8.6397e-40	-1.29021e-09	-2.02834	1.39954e-30	-1.29021e-09	-2.02701
33888925	chr6:33888925:C:G	9.4791e-40	-1.29021e-09	-1.93562	1.71271e-30	-1.29021e-09	-1.82508
33888948	chr6:33888948:C:T	9.47171e-40	-1.29021e-09	-1.9364	1.71072e-30	-1.29021e-09	-1.82624
33889002	chr6:33889002:G:A	5.04983e-40	-0.542267	-2.02309	2.3108e-30	0.496757	-2.02232
33889011	chr6:33889011:G:C	7.45737e-41	-2.74775	-1.73034	1.70362e-31	-2.25028	-1.88271
33889069	chr6:33889069:C:G	1.11418e-39	-1.29021e-09	-1.774	1.65902e-30	-1.29021e-09	-1.85693
33889126	chr6:33889126:C:T	1.72823e-40	-2.07739	-1.56022	1.53338e-31	-2.60322	-1.63504
33889357	chr6:33889357:A:G	1.2073e-39	-1.29021e-09	-1.69374	2.58294e-30	-1.29021e-09	-1.41423
33889612	chr6:33889612:G:A	8.80415e-40	-1.29021e-09	-2.00949	1.43403e-30	-1.29021e-09	-2.00267
33889652	chr6:33889652:G:C	9.48659e-41	-2.54059	-1.69683	1.25242e-31	-2.60252	-1.83814
33889662	chr6:33889662:G:T	9.70283e-40	-1.29021e-09	-1.91229	1.44897e-30	-1.29021e-09	-1.9923
33889742	chr6:33889742:T:G	1.98832e-39	-1.19483	-1.42404e-09	9.33564e-31	-2.4319	-1.42404e-09
33889748	chr6:33889748:C:T	8.32199e-41	-2.63303	-1.73536	2.08801e-31	-2.31532	-1.61421
33889787	chr6:33889787:C:T	1.22807e-40	-2.08338	-1.89589	1.95183e-31	-2.12508	-1.87189
33889827	chr6:33889827:A:G	8.72063e-40	-1.29021e-09	-2.01902	1.39485e-30	-1.29021e-09	-2.03037
33890013	chr6:33890013:A:C	8.67361e-40	-1.29021e-09	-2.02443	1.39776e-30	-1.29021e-09	-2.02828
33890216	chr6:33890216:T:G	9.0896e-40	-1.29021e-09	-1.97758	1.49978e-30	-1.29021e-09	-1.95784
33890376	chr6:33890376:G:C	5.57137e-40	-2.14615	-0.320918	3.61987e-31	-2.75695	-0.622355
33890766	chr6:33890766:C:T	8.62831e-40	-1.29021e-09	-2.02966	1.42573e-30	-1.29021e-09	-2.00847
33890899	chr6:33890899:G:T	1.83523e-39	-1.29021e-09	-1.27496	3.08429e-30	-1.29021e-09	-1.23683
33890920	chr6:33890920:TTGAG:T	5.9422e-41	-2.67822	-2.027	9.82372e-32	-2.65841	-2.02512
33891306	chr6:33891306:C:T	6.20704e-41	-2.69093	-1.97069	9.76692e-32	-2.67223	-2.0171
33891736	chr6:33891736:G:A	6.54555e-41	-2.67835	-1.93016	1.00537e-31	-2.65959	-2.00079
33891811	chr6:33891811:A:G	9.19855e-40	-1.29021e-09	-1.96567	1.5731e-30	-1.29021e-09	-1.91011
33892037	chr6:33892037:G:A	5.84997e-41	-2.7153	-2.00556	9.37002e-32	-2.7003	-2.03051
33892059	chr6:33892059:C:T	7.30662e-41	-2.56615	-1.93236	1.6269e-31	-2.15554	-2.02353
33892095	chr6:33892095:A:G	5.81327e-41	-2.70659	-2.02057	9.47469e-32	-2.69034	-2.02936
33892167	chr6:33892167:C:A	8.87783e-40	-1.29021e-09	-2.00115	1.51944e-30	-1.29021e-09	-1.94481
33892195	chr6:33892195:G:A	4.32499e-40	-2.7203	-1.42404e-09	6.77626e-31	-2.75232	-1.42404e-09
33892417	chr6:33892417:A:G	4.38832e-40	-1.9671	-0.738668	2.40093e-31	-2.66862	-1.12126
33892531	chr6:33892531:C:T	1.07331e-39	-1.29021e-09	-1.81138	1.51845e-30	-1.29021e-09	-1.94546
33892601	chr6:33892601:G:GA	1.15571e-39	-1.29021e-09	-1.73741	1.98886e-30	-1.29021e-09	-1.6756
33892697	chr6:33892697:T:C	5.96888e-41	-2.70287	-1.99787	9.51612e-32	-2.68589	-2.02945
33892826	chr6:33892826:C:T	2.39614e-39	-1.29021e-09	-1.00827	3.61564e-30	-1.29021e-09	-1.07789
33893240	chr6:33893240:T:C	3.89321e-39	-1.29021e-09	-0.522891	1.47603e-29	-1.29021e-09	0.328783
33893347	chr6:33893347:A:T	1.24308e-40	-2.49681	-1.47031	3.23726e-31	-1.65632	-1.83469
33893391	chr6:33893391:G:A	1.78463e-39	-1.30291	-1.42404e-09	1.27345e-30	-2.12143	-1.42404e-09
33893893	chr6:33893893:A:T	5.04268e-40	-0.658422	-1.90835	2.31107e-30	0.290983	-1.81643
33893902	chr6:33893902:C:T	1.22699e-40	-2.58882	-1.39133	3.69633e-31	-1.53228	-1.82612
33893934	chr6:33893934:G:A	1.57588e-40	-2.3183	-1.4116	5.74825e-31	-1.25413	-1.66271
33894099	chr6:33894099:G:A	1.30283e-39	-1.29021e-09	-1.61758	2.89993e-30	-1.29021e-09	-1.29847
33894104	chr6:33894104:A:C	5.53662e-39	0.897508	-1.06825	7.48757e-31	-1.60916	-1.04334
33894349	chr6:33894349:T:A	1.386e-39	-1.29021e-09	-1.5557	2.46623e-30	-1.29021e-09	-1.46047
33894391	chr6:33894391:G:C	4.86834e-40	-1.40818	-1.19378	1.78944e-31	-2.64053	-1.44331
33894473	chr6:33894473:A:G	1.03636e-39	-1.29021e-09	-1.84642	1.72291e-30	-1.29021e-09	-1.81914
33894608	chr6:33894608:T:C	6.86695e-41	-2.54831	-2.01226	1.15751e-31	-2.53846	-1.98101
33894676	chr6:33894676:A:G	1.37646e-39	-1.29021e-09	-1.56261	3.12797e-30	-1.29021e-09	-1.22277
33894730	chr6:33894730:C:T	1.0235e-40	-2.32833	-1.83316	1.58427e-31	-2.28892	-1.91669
33894823	chr6:33894823:A:T	8.98182e-41	-2.26232	-2.02978	1.71249e-31	-2.12093	-2.00686
33894856	chr6:33894856:G:A	1.26407e-40	-2.45253	-1.49784	3.98151e-31	-1.49927	-1.78481
33895225	chr6:33895225:C:T	4.52354e-40	-1.30063	-1.37479	1.48917e-31	-2.64639	-1.62113
33895589	chr6:33895589:C:T	1.50484e-39	-1.29021e-09	-1.47344	1.87875e-30	-1.29021e-09	-1.73255
33895885	chr6:33895885:A:G	1.14912e-40	-2.28165	-1.76406	8.86972e-31	-0.587601	-1.8955
33896460	chr6:33896460:A:C	7.15921e-41	-2.65835	-1.86055	1.17105e-31	-2.73851	-1.76933
33896518	chr6:33896518:G:A	1.00103e-39	-1.29021e-09	-1.88109	1.56845e-30	-1.29021e-09	-1.91307
33896577	chr6:33896577:G:A	1.25504e-39	0.12447	-1.77943	2.20734e-31	-2.09147	-1.78249
33896596	chr6:33896596:C:T	4.18301e-40	-2.75368	-1.42404e-09	8.89661e-31	-2.48007	-1.42404e-09
33897221	chr6:33897221:G:A	1.08907e-40	-2.42884	-1.67054	1.48156e-31	-2.35465	-1.918
33897239	chr6:33897239:C:T	8.6197e-40	-1.29021e-09	-2.03066	1.52054e-30	-1.29021e-09	-1.94409
33897342	chr6:33897342:A:G	3.92145e-40	-2.71263	-0.105617	6.03419e-31	-2.58864	-0.279659
33897566	chr6:33897566:G:T	2.7803e-40	-1.71099	-1.45116	5.48837e-31	-1.30849	-1.65462
33897603	chr6:33897603:C:T	1.17337e-40	-2.54733	-1.4775	2.23734e-31	-2.68499	-1.17546
33897618	chr6:33897618:C:T	8.72973e-40	-1.29021e-09	-2.01798	1.44426e-30	-1.29021e-09	-1.99556
33897753	chr6:33897753:A:G	9.73273e-40	-1.29021e-09	-1.90922	1.58228e-30	-1.29021e-09	-1.90429
33897755	chr6:33897755:A:G	8.8073e-40	-1.29021e-09	-2.00913	1.46601e-30	-1.29021e-09	-1.98061
33897878	chr6:33897878:G:A	8.90896e-40	-1.29021e-09	-1.99765	1.49379e-30	-1.29021e-09	-1.96184
33898282	chr6:33898282:G:A	9.09419e-41	-2.7725	-1.50716	1.18027e-31	-2.75216	-1.74783
33898855	chr6:33898855:AC:A	7.42568e-41	-2.46123	-2.02112	2.27997e-31	-1.81902	-2.02256
33899130	chr6:33899130:C:T	9.34506e-41	-2.31435	-1.9381	1.66727e-31	-2.21927	-1.93529
33899663	chr6:33899663:C:T	8.03732e-41	-2.41817	-1.98503	1.42975e-31	-2.33008	-1.97816
33899684	chr6:33899684:C:T	3.66874e-39	0.0960017	-0.67828	2.61897e-30	-0.321913	-1.07846
33899693	chr6:33899693:A:G	7.94712e-41	-2.41973	-1.99476	1.41084e-31	-2.33247	-1.98908
33899972	chr6:33899972:G:C	1.26743e-39	-1.64513	-1.42404e-09	1.07431e-30	-2.29148	-1.42404e-09
33900144	chr6:33900144:A:G	7.9517e-41	-2.43448	-1.97943	1.41029e-31	-2.3487	-1.97324
33900276	chr6:33900276:C:G	8.97305e-40	-1.29021e-09	-1.99049	1.73218e-30	-1.29021e-09	-1.81378
33900635	chr6:33900635:A:G	9.50545e-39	-1.29021e-09	0.369739	1.61791e-29	-1.29021e-09	0.420567
33900870	chr6:33900870:G:A	7.04923e-41	-2.77137	-1.76301	1.03435e-31	-2.72675	-1.90522
33901102	chr6:33901102:A:G	2.84022e-40	-2.45219	-0.68864	4.58075e-31	-2.46312	-0.68076
33901530	chr6:33901530:G:C	8.63162e-40	-1.29021e-09	-2.02928	1.47307e-30	-1.29021e-09	-1.97581
33901844	chr6:33901844:A:G	2.99046e-40	-2.41433	-0.674953	4.87214e-31	-2.42613	-0.656077
33902029	chr6:33902029:G:A	1.57459e-40	-1.73854	-1.99218	3.70854e-31	-1.39922	-1.95589
33902204	chr6:33902204:C:A	1.13065e-40	-2.16163	-1.90029	1.12584e-31	-2.51938	-2.02784
33902212	chr6:33902212:G:A	8.99876e-40	-1.29021e-09	-1.98762	1.39521e-30	-1.29021e-09	-2.03011
33902222	chr6:33902222:A:G	3.77005e-40	-1.75959	-1.09804	3.62089e-31	-2.30999	-1.06903
33902375	chr6:33902375:A:G	7.99936e-41	-2.63032	-1.77761	1.63103e-31	-2.6496	-1.52693
33902751	chr6:33902751:A:G	2.80044e-40	-2.45674	-0.698196	4.46182e-31	-2.48388	-0.686308
33902831	chr6:33902831:A:T	1.51754e-39	-1.29021e-09	-1.46503	1.72838e-30	-1.29021e-09	-1.81597
33903111	chr6:33903111:G:A	1.78212e-39	-1.29021e-09	-1.30432	2.68794e-30	-1.29021e-09	-1.37438
33903200	chr6:33903200:G:GCC	8.19338e-41	-2.51739	-1.86658	1.58116e-31	-2.54791	-1.65967
33903208	chr6:33903208:T:C	1.35524e-39	-1.29021e-09	-1.57815	1.60422e-30	-1.29021e-09	-1.89052
33903323	chr6:33903323:T:C	8.38239e-41	-2.50944	-1.85172	1.62879e-31	-2.54042	-1.63749
33903603	chr6:33903603:G:T	1.35291e-39	-1.29021e-09	-1.57987	1.60269e-30	-1.29021e-09	-1.89147
33903642	chr6:33903642:TC:T	1.29791e-39	-1.29021e-09	-1.62137	2.25779e-30	-1.29021e-09	-1.54877
33903752	chr6:33903752:C:A	9.42552e-40	-1.29021e-09	-1.94129	1.90677e-30	-1.29021e-09	-1.71775
33903755	chr6:33903755:GTCCCCTATGCAC:G	8.71588e-40	-1.29021e-09	-2.01956	1.60305e-30	-1.29021e-09	-1.89125
33904041	chr6:33904041:G:C	5.6381e-40	-0.438102	-2.01706	8.09196e-31	-0.548149	-2.02672
33904181	chr6:33904181:G:A	6.24287e-41	-2.74695	-1.90891	1.17612e-31	-2.55228	-1.95123
33904222	chr6:33904222:G:GCAAA	5.5142e-40	-2.47739	-1.42404e-09	8.94156e-31	-2.47503	-1.42404e-09
33904327	chr6:33904327:C:T	1.75262e-39	-1.29021e-09	-1.32101	2.58811e-30	-1.29021e-09	-1.41223
33904430	chr6:33904430:G:A	1.25794e-39	-1.29021e-09	-1.65265	1.5432e-30	-1.29021e-09	-1.9293
33904480	chr6:33904480:T:C	9.31895e-40	0.0524292	-2.00509	5.06697e-31	-1.07022	-1.97277
33904549	chr6:33904549:T:C	9.35935e-40	-1.29021e-09	-1.94834	1.47265e-30	-1.29021e-09	-1.97609
33904597	chr6:33904597:C:T	4.67362e-40	-2.64278	-1.42404e-09	6.69192e-31	-2.76484	-1.42404e-09
33904784	chr6:33904784:G:A	8.90277e-41	-2.28604	-2.01489	1.29702e-31	-2.39226	-2.01341
33904839	chr6:33904839:A:G	5.60076e-40	-0.628482	-1.83333	8.427e-31	-0.927052	-1.60725
33904894	chr6:33904894:C:T	8.62808e-40	-1.29021e-09	-2.02969	1.39811e-30	-1.29021e-09	-2.02804
33905061	chr6:33905061:G:A	2.50939e-39	-0.962086	-1.42404e-09	2.35905e-30	-1.5049	-1.42404e-09
33905401	chr6:33905401:T:A	6.26258e-41	-2.71879	-1.93391	9.97784e-32	-2.66638	-2.00158
33905417	chr6:33905417:C:T	1.50419e-39	-1.29021e-09	-1.47387	3.39692e-30	-1.29021e-09	-1.14029
33905813	chr6:33905813:G:T	6.47683e-41	-2.76228	-1.85678	9.60817e-32	-2.76807	-1.93765
33905922	chr6:33905922:C:T	1.29319e-40	-2.2001	-1.7275	1.94172e-31	-2.15874	-1.84343
33906152	chr6:33906152:A:G	3.22632e-40	-2.47107	-0.542305	5.08083e-31	-2.51226	-0.528007
33906203	chr6:33906203:G:C	6.23186e-41	-2.74575	-1.91187	1.00177e-31	-2.69102	-1.97295
33906361	chr6:33906361:A:G	5.26828e-40	-0.495219	-2.02779	7.70391e-31	-0.594441	-2.02957
33906601	chr6:33906601:C:T	1.01652e-39	-1.86574	-1.42404e-09	7.27581e-31	-2.68119	-1.42404e-09
33906602	chr6:33906602:G:A	8.63549e-40	-1.29021e-09	-2.02883	1.39663e-30	-1.29021e-09	-2.02909
33906663	chr6:33906663:G:A	1.33587e-40	-1.91249	-1.98264	1.66076e-31	-2.17636	-1.98211
33907117	chr6:33907117:G:A	9.54269e-40	-1.29021e-09	-1.92894	1.59411e-30	-1.29021e-09	-1.89684
33907174	chr6:33907174:G:A	2.00808e-40	-1.74223	-1.7453	3.10511e-31	-1.83011	-1.70258
33907395	chr6:33907395:G:A	8.76602e-40	-1.29021e-09	-2.01383	1.62436e-30	-1.29021e-09	-1.87804
33907635	chr6:33907635:G:A	8.62362e-41	-2.55674	-1.77605	1.53647e-31	-2.40809	-1.82816
33907722	chr6:33907722:G:A	7.23172e-41	-2.77122	-1.7376	1.41666e-31	-2.50804	-1.8094
33907727	chr6:33907727:T:C	1.71454e-40	-2.41337	-1.2322	2.707e-31	-2.40837	-1.26153
33907775	chr6:33907775:CAG:C	8.77316e-40	-1.29021e-09	-2.01301	1.43847e-30	-1.29021e-09	-1.99958
33907963	chr6:33907963:A:G	4.46552e-40	-2.68833	-1.42404e-09	6.89262e-31	-2.73529	-1.42404e-09
33908160	chr6:33908160:A:T	1.91547e-40	-1.73641	-1.79834	2.94992e-31	-1.82519	-1.75877
33908222	chr6:33908222:C:T	1.93713e-40	-1.76036	-1.76314	2.99556e-31	-1.8469	-1.72171
33908239	chr6:33908239:G:A	1.02816e-40	-2.54144	-1.61551	1.60981e-31	-2.56277	-1.62685
33908305	chr6:33908305:C:T	2.72647e-40	-1.87288	-1.30883	4.88854e-31	-1.88591	-1.19294
33908515	chr6:33908515:C:T	9.261e-41	-2.68323	-1.57826	1.29073e-31	-2.62737	-1.78317
33908657	chr6:33908657:A:G	6.91362e-41	-2.68098	-1.87282	9.34226e-32	-2.75621	-1.97757
33908752	chr6:33908752:G:C	9.55435e-41	-2.1997	-2.0306	5.84622e-31	-0.873444	-2.0265
33909078	chr6:33909078:C:T	9.20983e-40	-1.29021e-09	-1.96444	1.45874e-30	-1.29021e-09	-1.98558
33909127	chr6:33909127:T:C	1.06814e-39	-1.29021e-09	-1.81621	1.51334e-30	-1.29021e-09	-1.94884
33909236	chr6:33909236:G:A	1.06768e-39	-0.0276814	-1.78896	1.46669e-30	-0.274059	-1.70609
33909357	chr6:33909357:T:C	5.94561e-40	-2.40206	-1.42404e-09	7.46024e-31	-2.65615	-1.42404e-09
33909365	chr6:33909365:A:C	8.71062e-40	-1.29021e-09	-2.02017	1.3983e-30	-1.29021e-09	-2.0279
33909972	chr6:33909972:G:C	8.62932e-40	-1.29021e-09	-2.02955	1.4653e-30	-1.29021e-09	-1.98109
33910039	chr6:33910039:A:G	8.62844e-40	-1.29021e-09	-2.02965	1.40334e-30	-1.29021e-09	-2.0243
33910123	chr6:33910123:C:T	8.98512e-40	-1.29021e-09	-1.98914	1.43443e-30	-1.29021e-09	-2.00239
33910221	chr6:33910221:A:G	9.97822e-40	-1.29021e-09	-1.88431	1.64336e-30	-1.29021e-09	-1.86642
33910896	chr6:33910896:C:T	1.7859e-40	-2.18642	-1.41837	1.12675e-30	-0.823825	-1.41999
33910998	chr6:33910998:A:C	3.7796e-40	-2.16093	-0.694163	3.75056e-31	-2.38092	-0.962914
33911243	chr6:33911243:C:T	1.26161e-39	-1.29021e-09	-1.64974	1.84186e-30	-1.29021e-09	-1.75238
33911492	chr6:33911492:T:G	1.34042e-39	-1.29021e-09	-1.58914	2.25201e-30	-1.29021e-09	-1.55133
33911875	chr6:33911875:G:A	8.63235e-40	-1.29021e-09	-2.0292	1.39502e-30	-1.29021e-09	-2.03025
33912023	chr6:33912023:G:A	1.18181e-40	-2.03064	-1.98703	2.81926e-31	-1.59862	-2.03065
33912142	chr6:33912142:G:A	1.11949e-39	-1.76925	-1.42404e-09	7.50461e-31	-2.65022	-1.42404e-09
33912192	chr6:33912192:T:C	1.1211e-39	-1.29021e-09	-1.76781	1.78579e-30	-1.29021e-09	-1.78329
33912233	chr6:33912233:T:A	3.29936e-40	-1.63177	-1.35922	9.83963e-31	-1.13145	-1.24787
33912679	chr6:33912679:C:G	6.84282e-40	-2.04423	-0.217284	7.76522e-31	-2.19294	-0.423143
33912703	chr6:33912703:T:C	3.22354e-40	-1.17411	-1.84012	8.61411e-31	-0.733627	-1.77871
33913240	chr6:33913240:G:C	3.57209e-40	-2.16965	-0.741905	5.54647e-31	-2.22144	-0.731135
33913430	chr6:33913430:G:A	9.6324e-40	-1.29021e-09	-1.91958	1.50569e-30	-1.29021e-09	-1.95391
33913793	chr6:33913793:T:A	5.34288e-40	-1.48028	-1.02867	1.67657e-30	-0.935433	-0.910974
33914027	chr6:33914027:T:C	2.41091e-40	-2.61927	-0.68544	5.6114e-31	-2.63236	-0.308584
33914085	chr6:33914085:T:C	2.21263e-40	-1.47078	-1.91974	5.75306e-31	-1.06751	-1.8485
33914195	chr6:33914195:C:T	9.08951e-40	-1.29021e-09	-1.97759	1.45754e-30	-1.29021e-09	-1.98641
33914473	chr6:33914473:G:C	9.41572e-40	-1.29021e-09	-1.94233	1.47779e-30	-1.29021e-09	-1.97261
33914884	chr6:33914884:C:T	6.23265e-41	-2.73167	-1.92583	1.24074e-31	-2.52787	-1.92216
33914960	chr6:33914960:G:A	6.26181e-40	-2.03001	-0.320231	6.22313e-31	-2.24509	-0.592381
33915116	chr6:33915116:C:T	2.17151e-40	-1.59551	-1.81378	5.56371e-31	-1.21002	-1.73945
33915267	chr6:33915267:T:C	9.19409e-40	-1.29021e-09	-1.96615	1.44508e-30	-1.29021e-09	-1.99499
33915359	chr6:33915359:A:G	1.06916e-39	-1.29021e-09	-1.81526	1.51508e-30	-1.29021e-09	-1.94769
33915361	chr6:33915361:C:T	1.09483e-39	-1.29021e-09	-1.79153	1.5344e-30	-1.29021e-09	-1.93501
33915462	chr6:33915462:C:T	3.05845e-40	-1.504	-1.5628	7.02653e-31	-1.10374	-1.6123
33915698	chr6:33915698:C:G	1.08754e-39	-1.29021e-09	-1.79821	1.53151e-30	-1.29021e-09	-1.9369
33915953	chr6:33915953:A:G	1.10985e-39	-1.29021e-09	-1.7779	1.5516e-30	-1.29021e-09	-1.92387
33916326	chr6:33916326:G:A	3.9681e-40	-1.70095	-1.10548	1.24722e-30	-1.21329	-0.928949
33916363	chr6:33916363:C:T	2.58091e-40	-1.58358	-1.65299	5.97578e-31	-1.19621	-1.68182
33916364	chr6:33916364:T:A	2.54893e-40	-1.59553	-1.65351	5.89829e-31	-1.20887	-1.6822
33916392	chr6:33916392:G:T	9.20141e-40	-1.29021e-09	-1.96535	1.44592e-30	-1.29021e-09	-1.99441
33916435	chr6:33916435:C:CA	4.43513e-40	-1.24689	-1.44826	8.71414e-31	-0.982121	-1.51867
33916437	chr6:33916437:G:A	8.62099e-40	-1.29021e-09	-2.03051	1.39741e-30	-1.29021e-09	-2.02854
33916596	chr6:33916596:A:G	3.58669e-40	-2.21688	-0.690598	5.62755e-31	-2.26533	-0.672734
33916682	chr6:33916682:G:A	1.61492e-39	-1.40284	-1.42404e-09	1.74464e-30	-1.80661	-1.42404e-09
33916715	chr6:33916715:C:T	4.17707e-40	-2.7551	-1.42404e-09	9.81708e-31	-2.38162	-1.42404e-09
33916780	chr6:33916780:T:A	2.77027e-40	-1.61067	-1.5551	6.17777e-31	-1.235	-1.60979
33916796	chr6:33916796:C:T	1.5051e-39	-1.29021e-09	-1.47327	3.35769e-30	-1.29021e-09	-1.1519
33916834	chr6:33916834:C:T	1.2284e-39	-1.29021e-09	-1.67641	1.65153e-30	-1.29021e-09	-1.86145
33916897	chr6:33916897:T:C	2.89178e-40	-1.59537	-1.52747	6.45479e-31	-1.21715	-1.58377
33916954	chr6:33916954:T:C	5.9195e-41	-2.69022	-2.01882	9.28433e-32	-2.71238	-2.02762
33917015	chr6:33917015:A:G	3.16109e-40	-1.50566	-1.52813	7.16602e-31	-1.11199	-1.5844
33917110	chr6:33917110:T:C	3.06933e-40	-1.57645	-1.4868	6.85037e-31	-1.1953	-1.54614
33917136	chr6:33917136:T:TTAAAG	1.89325e-40	-1.72367	-1.82274	4.71321e-31	-1.36905	-1.74632
33917327	chr6:33917327:G:A	2.31864e-39	-1.29021e-09	-1.04114	3.95911e-30	-1.29021e-09	-0.987137
33918025	chr6:33918025:G:A	5.01181e-40	-0.551394	-2.02152	8.03394e-31	-0.555434	-2.02663
33918065	chr6:33918065:C:A	8.62003e-40	-1.29021e-09	-2.03062	1.40206e-30	-1.29021e-09	-2.02521
33918442	chr6:33918442:C:T	1.08846e-39	-1.29021e-09	-1.79737	1.6372e-30	-1.29021e-09	-1.87017
33918493	chr6:33918493:A:G	1.03321e-39	-1.29021e-09	-1.84945	1.47447e-30	-1.29021e-09	-1.97486
33918685	chr6:33918685:C:T	1.08164e-40	-2.72651	-1.37972	3.5421e-31	-2.18978	-1.21124
33918712	chr6:33918712:G:C	1.05277e-39	0.0754048	-1.9061	1.61186e-30	-0.0425335	-1.84324
33918905	chr6:33918905:G:A	6.62862e-40	-1.75498	-0.53833	7.44964e-31	-1.92652	-0.731054
33919067	chr6:33919067:C:T	3.5299e-40	-1.32328	-1.60016	3.92432e-31	-1.78331	-1.51524
33919105	chr6:33919105:GGCCCCATGC:G	5.77985e-40	-1.2724	-1.15793	5.69232e-31	-1.74058	-1.18604
33919282	chr6:33919282:G:A	2.49152e-40	-1.26282	-2.009	2.09303e-31	-1.92837	-1.99876
33919290	chr6:33919290:C:A	1.42628e-40	-2.14757	-1.68207	1.46959e-31	-2.52801	-1.75274
33919482	chr6:33919482:G:A	1.08121e-39	-1.29021e-09	-1.80404	1.49672e-30	-1.29021e-09	-1.95988
33919591	chr6:33919591:A:C	1.70282e-40	-2.72925	-0.923172	2.38521e-31	-2.71077	-1.08568
33919754	chr6:33919754:G:A	9.70523e-40	-1.29021e-09	-1.91205	1.55123e-30	-1.29021e-09	-1.9241
33920037	chr6:33920037:C:G	8.63747e-40	-1.29021e-09	-2.0286	1.39769e-30	-1.29021e-09	-2.02834
33920138	chr6:33920138:A:T	7.2842e-40	-2.199	-1.42404e-09	6.87519e-31	-2.73782	-1.42404e-09
33920166	chr6:33920166:C:T	1.88307e-39	-1.29021e-09	-1.24922	3.10745e-30	-1.29021e-09	-1.22935
33920203	chr6:33920203:C:T	2.65232e-40	-1.43196	-1.77732	7.10315e-31	-1.01195	-1.69325
33920207	chr6:33920207:T:C	4.40366e-39	-0.39969	-1.42404e-09	1.31723e-30	-2.08762	-1.42404e-09
33920691	chr6:33920691:A:T	2.76713e-40	-1.38757	-1.77933	6.98735e-31	-0.970422	-1.75122
33920727	chr6:33920727:TAGG:T	1.78941e-40	-1.58532	-2.0175	1.68507e-31	-2.13569	-2.00825
33920769	chr6:33920769:G:A	2.5074e-40	-1.24242	-2.02305	2.01806e-31	-1.97837	-1.98523
33920796	chr6:33920796:T:TG	1.77599e-40	-1.58949	-2.02086	1.67304e-31	-2.13835	-2.01275
33920841	chr6:33920841:A:G	1.73877e-40	-1.60765	-2.02388	1.64432e-31	-2.15158	-2.01683
33920961	chr6:33920961:T:C	2.74965e-40	-1.35943	-1.81381	6.98964e-31	-0.933271	-1.78804
33921032	chr6:33921032:A:T	3.1256e-40	-1.01671	-2.02838	5.74322e-31	-0.906723	-2.011
33921371	chr6:33921371:A:G	5.75908e-40	-2.43393	-1.42404e-09	7.35316e-31	-2.67061	-1.42404e-09
33921438	chr6:33921438:G:A	4.36001e-39	-1.29021e-09	-0.409652	4.95378e-30	-1.29021e-09	-0.763004
33921528	chr6:33921528:T:A	3.48629e-40	-2.25545	-0.68042	5.45614e-31	-2.29729	-0.671708
33921550	chr6:33921550:T:A	2.08574e-40	-1.55794	-1.89165	2.01813e-31	-2.095	-1.86857
33921619	chr6:33921619:A:G	2.45496e-40	-1.40432	-1.88228	5.95339e-31	-0.978723	-1.90306
33921627	chr6:33921627:A:G	9.17774e-40	-0.263998	-1.70393	7.73032e-31	-0.897487	-1.7231
33921754	chr6:33921754:T:A	7.39295e-41	-2.77359	-1.71318	1.15104e-31	-2.65145	-1.87362
33921794	chr6:33921794:C:T	2.82148e-40	-2.00995	-1.1375	1.41081e-31	-2.72109	-1.60048
33921832	chr6:33921832:A:C	2.64355e-39	-1.29021e-09	-0.910005	3.62942e-30	-1.29021e-09	-1.07408
33922088	chr6:33922088:A:G	2.51894e-40	-1.45994	-1.80094	6.02706e-31	-1.04163	-1.82785
33922298	chr6:33922298:T:C	2.49624e-40	-1.44832	-1.8216	6.00938e-31	-1.02725	-1.84517
33922565	chr6:33922565:A:T	1.49469e-40	-2.75588	-1.02691	1.60389e-31	-2.72713	-1.46618
33922674	chr6:33922674:G:A	1.48465e-40	-2.31883	-1.47071	1.73756e-31	-2.66834	-1.44492
33922797	chr6:33922797:G:A	6.32425e-41	-2.76314	-1.87977	1.11058e-31	-2.6513	-1.90956
33922890	chr6:33922890:C:T	1.38867e-39	-1.29021e-09	-1.55378	2.09391e-30	-1.29021e-09	-1.62412
33923027	chr6:33923027:C:T	9.57155e-40	-1.29021e-09	-1.92592	1.4373e-30	-1.29021e-09	-2.00039
33923663	chr6:33923663:G:A	1.63048e-39	-1.29021e-09	-1.39325	2.84688e-30	-1.29021e-09	-1.31693
33923891	chr6:33923891:C:T	3.19583e-40	-1.90533	-1.11754	1.49238e-31	-2.68543	-1.57994
33923910	chr6:33923910:A:T	4.47501e-40	-2.2293	-0.456899	6.97697e-31	-2.26998	-0.453148
33923955	chr6:33923955:A:G	4.37783e-40	-2.70816	-1.42404e-09	7.08974e-31	-2.70709	-1.42404e-09
33924145	chr6:33924145:G:A	8.01975e-40	-0.0726793	-2.03012	1.24663e-30	-0.122764	-2.01994
33924206	chr6:33924206:C:G	3.54037e-40	-2.16166	-0.758817	5.45937e-31	-2.20457	-0.763834
33924360	chr6:33924360:C:T	5.43022e-40	-2.49273	-1.42404e-09	2.11349e-30	-1.61482	-1.42404e-09
33924634	chr6:33924634:G:A	1.81182e-39	-1.29021e-09	-1.28779	3.08935e-30	-1.29021e-09	-1.23519
33924786	chr6:33924786:G:A	3.82282e-40	-2.17273	-0.670995	5.99407e-31	-2.21386	-0.661107
33925140	chr6:33925140:G:A	1.23866e-39	-1.29021e-09	-1.6681	1.89151e-30	-1.29021e-09	-1.72578
33925331	chr6:33925331:G:A	8.94251e-40	-1.29021e-09	-1.9939	1.4996e-30	-1.29021e-09	-1.95796
33925375	chr6:33925375:A:G	3.28835e-40	-2.16367	-0.830657	4.15553e-31	-2.42255	-0.818747
33925385	chr6:33925385:A:G	9.27796e-40	-1.29021e-09	-1.95707	1.45447e-30	-1.29021e-09	-1.98851
33925718	chr6:33925718:A:G	3.46552e-40	-2.00183	-0.940023	5.04439e-31	-2.03414	-1.01332
33925722	chr6:33925722:T:A	2.88769e-40	-1.26365	-1.86061	6.44517e-31	-0.83594	-1.96647
33925736	chr6:33925736:T:G	6.66098e-40	-2.28844	-1.42404e-09	6.7079e-31	-2.76245	-1.42404e-09
33926515	chr6:33926515:T:G	6.21854e-41	-2.76579	-1.89397	1.12467e-31	-2.59	-1.95825
33926733	chr6:33926733:C:T	1.3146e-40	-2.166	-1.74517	8.64098e-31	-0.788625	-1.7206
33927224	chr6:33927224:G:T	6.60385e-41	-2.7689	-1.83075	1.19542e-31	-2.62411	-1.86313
33927274	chr6:33927274:A:C	8.7212e-40	-1.29021e-09	-2.01895	1.4656e-30	-1.29021e-09	-1.98089
33927559	chr6:33927559:A:G	8.70723e-40	-1.29021e-09	-2.02056	1.47622e-30	-1.29021e-09	-1.97367
33927568	chr6:33927568:A:G	5.33041e-40	-1.85349	-0.657798	8.334e-31	-1.90098	-0.644415
33927629	chr6:33927629:C:T	4.67373e-37	5.86102	-1.59602	4.98596e-30	0.979013	-1.73554
33927787	chr6:33927787:T:C	4.64631e-40	-2.64864	-1.42404e-09	6.65936e-31	-2.76972	-1.42404e-09
33927812	chr6:33927812:C:T	8.74307e-40	-1.29021e-09	-2.01645	1.46857e-30	-1.29021e-09	-1.97887
33927857	chr6:33927857:G:A	5.1743e-39	-1.29021e-09	-0.238422	4.13404e-30	-1.29021e-09	-0.943901
33928028	chr6:33928028:G:A	3.13518e-40	-1.83389	-1.20814	1.41361e-31	-2.66889	-1.65071
33928200	chr6:33928200:TTAGAGA:T	5.44846e-41	-2.77359	-2.01837	1.0784e-31	-2.56285	-2.02741
33928343	chr6:33928343:C:T	1.30182e-39	0.0501959	-1.66856	8.7957e-31	-0.669088	-1.82239
33928421	chr6:33928421:ACCCTGGAAGAGGT:A	1.23882e-39	-1.29021e-09	-1.66797	1.89211e-30	-1.29021e-09	-1.72547
33928520	chr6:33928520:G:A	6.75217e-41	-2.70258	-1.87486	1.06176e-31	-2.71495	-1.89085
33928749	chr6:33928749:G:A	6.80022e-40	-2.26776	-1.42404e-09	2.08997e-30	-1.62601	-1.42404e-09
33928911	chr6:33928911:G:A	9.67884e-40	-1.29021e-09	-1.91477	1.43341e-30	-1.29021e-09	-2.0031
33929082	chr6:33929082:G:A	6.20339e-41	-2.64147	-2.02073	9.83634e-32	-2.74989	-1.93235
33929336	chr6:33929336:C:T	3.64612e-40	-2.15632	-0.734725	4.55767e-31	-2.42879	-0.720134
33929347	chr6:33929347:C:T	1.08106e-39	-1.29021e-09	-1.80418	1.82101e-30	-1.29021e-09	-1.76376
33929383	chr6:33929383:AAAAG:A	1.16816e-39	-1.29021e-09	-1.7267	1.61015e-30	-1.29021e-09	-1.88683
33929687	chr6:33929687:C:T	9.1581e-40	-1.29021e-09	-1.97007	1.40228e-30	-1.29021e-09	-2.02506
33929769	chr6:33929769:T:C	9.3465e-40	-1.29021e-09	-1.94971	1.41069e-30	-1.29021e-09	-2.01908
33929820	chr6:33929820:A:G	9.30692e-40	-1.29021e-09	-1.95395	1.40817e-30	-1.29021e-09	-2.02086
33930188	chr6:33930188:C:T	1.21838e-39	-1.29021e-09	-1.68461	1.66674e-30	-1.29021e-09	-1.85228
33930375	chr6:33930375:C:T	8.64912e-40	-1.29021e-09	-2.02725	1.42622e-30	-1.29021e-09	-2.00813
33930383	chr6:33930383:C:T	6.4751e-41	-2.60492	-2.01442	1.10661e-31	-2.53977	-2.02467
33930555	chr6:33930555:C:T	1.88605e-39	-1.29021e-09	-1.24764	4.0531e-30	-1.29021e-09	-0.963673
33930567	chr6:33930567:A:AT	9.1876e-40	-1.29021e-09	-1.96686	1.82304e-30	-1.29021e-09	-1.76265
33930817	chr6:33930817:C:T	6.53768e-41	-2.59822	-2.0115	1.06021e-31	-2.57906	-2.02821
33930900	chr6:33930900:A:G	1.52339e-39	-1.46119	-1.42404e-09	7.78309e-31	-2.61379	-1.42404e-09
33931092	chr6:33931092:G:A	5.84887e-41	-2.69321	-2.02784	9.55895e-32	-2.70683	-2.00402
33931100	chr6:33931100:C:T	9.52461e-40	-1.29021e-09	-1.93083	1.42103e-30	-1.29021e-09	-2.01178
33931111	chr6:33931111:T:C	6.75775e-41	-2.59603	-1.98058	1.02317e-31	-2.61602	-2.02682
33931118	chr6:33931118:T:A	9.53481e-40	-1.29021e-09	-1.92976	1.42169e-30	-1.29021e-09	-2.01131
33931281	chr6:33931281:C:T	9.06683e-40	-1.29021e-09	-1.98009	1.39756e-30	-1.29021e-09	-2.02843
33931544	chr6:33931544:C:T	3.83901e-40	-1.64887	-1.19063	3.0321e-31	-2.07054	-1.48594
33931807	chr6:33931807:G:A	1.34998e-38	-1.29021e-09	0.720552	1.79939e-29	-1.29021e-09	0.526877
33931849	chr6:33931849:G:A	6.64642e-40	-0.572917	-1.71772	8.44778e-31	-0.894354	-1.63748
33931854	chr6:33931854:C:T	3.50102e-40	-1.73516	-1.1965	1.51019e-31	-2.61748	-1.63602
33932338	chr6:33932338:C:T	8.62445e-40	-1.29021e-09	-2.03011	1.41006e-30	-1.29021e-09	-2.01952
33933281	chr6:33933281:G:A	8.62409e-40	-1.29021e-09	-2.03015	1.41402e-30	-1.29021e-09	-2.01672
33933369	chr6:33933369:G:A	1.09196e-40	-2.07239	-2.02436	1.14222e-31	-2.50781	-2.02496
33933478	chr6:33933478:C:T	4.35178e-40	-1.54611	-1.16802	3.82702e-31	-2.23535	-1.08831
33933535	chr6:33933535:C:T	4.10824e-40	-2.77172	-1.42404e-09	8.41656e-31	-2.53554	-1.42404e-09
33933729	chr6:33933729:C:T	1.4319e-39	-1.29021e-09	-1.52312	2.55668e-30	-1.29021e-09	-1.42445
33933826	chr6:33933826:T:C	4.74779e-38	4.00249	-2.02435	9.88763e-31	-0.347285	-2.02717
33934142	chr6:33934142:C:T	1.98597e-39	-1.29021e-09	-1.19602	2.45399e-30	-1.29021e-09	-1.46544
33934175	chr6:33934175:C:T	5.64454e-41	-2.76585	-1.99076	9.3808e-32	-2.76004	-1.96962
33934345	chr6:33934345:A:G	1.11225e-40	-2.65675	-1.42158	1.48031e-31	-2.61873	-1.65476
33934369	chr6:33934369:C:T	6.64456e-40	-2.29091	-1.42404e-09	2.34881e-30	-1.50925	-1.42404e-09
33934623	chr6:33934623:C:T	9.19699e-41	-2.38066	-1.88776	1.04474e-31	-2.72604	-1.89594
33934870	chr6:33934870:G:T	4.33776e-40	-2.71735	-1.42404e-09	6.93897e-31	-2.72859	-1.42404e-09
33934876	chr6:33934876:T:C	3.63083e-40	-2.65097	-0.244279	5.1887e-31	-2.77359	-0.245671
33935046	chr6:33935046:T:C	1.5547e-40	-2.66013	-1.0833	2.41571e-31	-2.68173	-1.10202
33935117	chr6:33935117:G:T	8.58631e-41	-2.49645	-1.84068	1.0061e-31	-2.71962	-1.94004
33935441	chr6:33935441:G:A	4.88054e-39	-1.29021e-09	-0.29687	7.09103e-30	-1.29021e-09	-0.404325
33935650	chr6:33935650:C:T	3.60868e-38	1.59692	0.106877	6.07088e-30	-0.639919	0.0802668
33935919	chr6:33935919:G:T	4.22513e-40	-2.74363	-3.09857e-05	4.74128e-31	-2.75307	-0.35636
33936166	chr6:33936166:A:G	7.762e-39	-1.29021e-09	0.167113	1.47923e-29	-1.29021e-09	0.330951
33936185	chr6:33936185:C:T	9.80921e-40	-1.29021e-09	-1.90139	1.57283e-30	-1.29021e-09	-1.91028
33936252	chr6:33936252:T:C	9.76652e-40	-2.08795	0.182203	3.63226e-30	-1.16315	0.0898491
33936413	chr6:33936413:C:T	3.81951e-39	0.664642	-1.20665	3.36973e-30	0.342896	-1.49122
33936433	chr6:33936433:G:A	9.38945e-40	-1.29021e-09	-1.94512	1.525e-30	-1.29021e-09	-1.94116
33936511	chr6:33936511:A:G	5.35087e-40	-2.50745	-1.42404e-09	6.66069e-31	-2.76952	-1.42404e-09
33936936	chr6:33936936:T:A	8.62284e-40	-1.29021e-09	-2.0303	1.39455e-30	-1.29021e-09	-2.03058
33936992	chr6:33936992:A:C	2.3684e-40	-2.77356	-0.548939	2.23124e-31	-2.69985	-1.16334
33937092	chr6:33937092:A:T	7.84127e-41	-2.70338	-1.72452	1.2793e-31	-2.76658	-1.65285
33937231	chr6:33937231:T:C	8.49084e-40	-0.989721	-1.056	1.14065e-30	-0.855836	-1.37572
33937524	chr6:33937524:C:T	7.42717e-39	-1.29021e-09	0.123019	1.14257e-29	-1.29021e-09	0.0727065
33938109	chr6:33938109:T:G	3.90728e-40	-1.59019	-1.23167	3.86459e-31	-1.85067	-1.46322
33938180	chr6:33938180:C:T	1.00943e-39	-0.930515	-0.942229	1.29075e-30	-0.820364	-1.28757
33938916	chr6:33938916:C:T	1.70504e-39	-1.29021e-09	-1.34854	2.72899e-30	-1.29021e-09	-1.35922
33939607	chr6:33939607:G:T	9.67416e-40	-1.29021e-09	-1.91525	1.56371e-30	-1.29021e-09	-1.91609
33939949	chr6:33939949:G:A	1.55239e-39	-1.29021e-09	-1.44233	2.70064e-30	-1.29021e-09	-1.36967
33940354	chr6:33940354:A:G	9.02364e-39	0.317721	-1.42404e-09	1.41519e-28	2.58928	-1.42404e-09
33940607	chr6:33940607:C:T	1.29165e-40	-2.75988	-1.16891	1.33949e-31	-2.73745	-1.636
33940622	chr6:33940622:A:G	1.33461e-40	-2.72368	-1.17239	1.31314e-31	-2.723	-1.67032
33941096	chr6:33941096:T:C	1.92309e-40	-2.6857	-0.845073	2.24782e-31	-2.66545	-1.19033
33941267	chr6:33941267:T:C	9.14509e-40	-1.29021e-09	-1.97149	1.49809e-30	-1.29021e-09	-1.95896
33941367	chr6:33941367:C:T	9.96329e-40	-1.29021e-09	-1.8858	1.6613e-30	-1.29021e-09	-1.85555
33941765	chr6:33941765:C:T	2.57688e-39	-1.29021e-09	-0.935547	4.74675e-30	-1.29021e-09	-0.805696
33942008	chr6:33942008:T:C	1.69583e-40	-1.96461	-1.69193	2.00619e-31	-2.13319	-1.83632
33942439	chr6:33942439:C:A	1.12839e-40	-2.59321	-1.4707	1.33854e-31	-2.60112	-1.77304
33942488	chr6:33942488:CCCT:C	6.06176e-40	-2.38271	-1.42404e-09	6.64749e-31	-2.7715	-1.42404e-09
33942491	chr6:33942491:T:TAA	6.16899e-40	-2.36518	-1.42404e-09	6.6572e-31	-2.77004	-1.42404e-09
33942794	chr6:33942794:C:T	1.06786e-39	-1.29021e-09	-1.81647	1.83361e-30	-1.29021e-09	-1.75687
33942913	chr6:33942913:T:A	1.02338e-40	-2.6077	-1.5539	1.24337e-31	-2.61876	-1.82916
33943107	chr6:33943107:C:A	4.9937e-40	-0.692831	-1.8837	4.36252e-30	0.919179	-1.80929
33943277	chr6:33943277:G:A	8.68773e-40	-1.29021e-09	-2.0228	1.40206e-30	-1.29021e-09	-2.02522
33943358	chr6:33943358:T:C	9.39541e-41	-2.61674	-1.63034	1.28064e-31	-2.58357	-1.8348
33943680	chr6:33943680:T:A	1.40325e-39	-1.29021e-09	-1.54333	2.41818e-30	-1.29021e-09	-1.48014
33943715	chr6:33943715:T:C	1.06729e-40	-2.59168	-1.52791	1.28662e-31	-2.60089	-1.81284
33944033	chr6:33944033:G:A	6.86813e-40	-0.371701	-1.88612	3.04186e-30	0.674666	-1.92535
33944331	chr6:33944331:G:A	2.48544e-39	0.967169	-1.93885	8.70616e-31	-0.48503	-2.01668
33944507	chr6:33944507:G:T	1.22896e-40	-2.1418	-1.83675	2.76635e-31	-1.7473	-1.90092
33944562	chr6:33944562:T:C	1.41373e-40	-1.9572	-1.88128	3.34967e-31	-1.50976	-1.94712
33944738	chr6:33944738:G:A	1.12828e-40	-2.58839	-1.47563	1.33691e-31	-2.59876	-1.77663
33945029	chr6:33945029:A:AG	8.76191e-40	-1.29021e-09	-2.0143	1.41084e-30	-1.29021e-09	-2.01897
33945639	chr6:33945639:G:A	1.4224e-39	-1.29021e-09	-1.52978	2.1775e-30	-1.29021e-09	-1.58498
33946205	chr6:33946205:G:A	2.19085e-39	-1.29021e-09	-1.09784	3.56599e-30	-1.29021e-09	-1.09171
33946483	chr6:33946483:C:T	3.18349e-40	-1.09196	-1.93478	6.12317e-31	-0.831379	-2.02228
33946753	chr6:33946753:T:C	9.19618e-40	-1.29021e-09	-1.96592	1.4735e-30	-1.29021e-09	-1.97552
33946979	chr6:33946979:C:A	1.36182e-39	0.215679	-1.78899	2.13186e-30	0.371314	-1.97747
33947164	chr6:33947164:T:C	9.71236e-40	0.0148068	-1.92612	1.66849e-30	0.171478	-2.02271
33947336	chr6:33947336:C:T	2.40045e-39	-1.29021e-09	-1.00647	3.82203e-30	-1.29021e-09	-1.02237
33947379	chr6:33947379:G:A	2.43463e-39	-1.29021e-09	-0.992329	3.95157e-30	-1.29021e-09	-0.989043
33947470	chr6:33947470:A:G	1.0112e-39	0.0658166	-1.9368	1.74505e-30	0.219272	-2.02564
33947477	chr6:33947477:T:G	1.40656e-39	-1.29021e-09	-1.54098	2.10885e-30	-1.29021e-09	-1.61701
33947498	chr6:33947498:A:T	8.62428e-40	-1.29021e-09	-2.03013	1.41656e-30	-1.29021e-09	-2.01492
33947899	chr6:33947899:G:A	1.04936e-39	-0.0484794	-1.78546	1.69162e-30	0.131782	-1.96925
33947994	chr6:33947994:C:T	5.68816e-40	-0.529984	-1.91634	1.08777e-30	-0.378708	-1.90032
33948273	chr6:33948273:C:T	1.08875e-39	-1.29021e-09	-1.79709	1.57124e-30	-1.29021e-09	-1.91129
33948372	chr6:33948372:T:G	1.02144e-39	-1.29021e-09	-1.86091	1.71049e-30	-1.29021e-09	-1.82638
33948456	chr6:33948456:G:A	8.78836e-40	-1.29021e-09	-2.01128	1.40988e-30	-1.29021e-09	-2.01965
33948488	chr6:33948488:A:C	1.06956e-39	-1.29021e-09	-1.81488	1.67454e-30	-1.29021e-09	-1.84761
33948504	chr6:33948504:C:T	9.08925e-40	-1.29021e-09	-1.97762	1.44579e-30	-1.29021e-09	-1.9945
33948536	chr6:33948536:C:A	5.73721e-40	-2.6831	0.245362	4.67973e-31	-2.77259	-0.349908
33948558	chr6:33948558:C:T	7.61968e-40	-0.202499	-1.95148	9.28122e-31	-0.410045	-2.0277
33948752	chr6:33948752:T:C	1.7919e-39	-0.819851	-0.478996	6.12658e-30	0.188746	-0.739265
33948833	chr6:33948833:C:T	1.7523e-39	-1.29021e-09	-1.3212	2.70477e-30	-1.29021e-09	-1.36814
33948896	chr6:33948896:G:A	9.87347e-40	-1.29021e-09	-1.89486	1.53848e-30	-1.29021e-09	-1.93236
33949129	chr6:33949129:C:T	1.6934e-39	-1.29021e-09	-1.35539	2.62974e-30	-1.29021e-09	-1.39627
33949526	chr6:33949526:T:G	7.20629e-41	-2.59417	-1.91817	9.6898e-32	-2.74798	-1.94927
33949685	chr6:33949685:C:T	3.19659e-40	-0.992225	-2.0304	6.35533e-31	-0.814857	-2.00159
33949787	chr6:33949787:C:T	1.36524e-39	-1.29021e-09	-1.57079	1.94796e-30	-1.29021e-09	-1.69637
33949934	chr6:33949934:G:A	2.93074e-40	-1.11883	-1.99063	7.01017e-31	-0.687727	-2.03065
33949957	chr6:33949957:GT:G	5.66673e-40	-0.464544	-1.98556	7.25975e-31	-0.652734	-2.03066
33950083	chr6:33950083:A:G	5.76682e-40	-0.464374	-1.96822	7.24759e-31	-0.655919	-2.02915
33950232	chr6:33950232:C:T	9.14315e-40	-1.29021e-09	-1.97171	1.46051e-30	-1.29021e-09	-1.98437
33950305	chr6:33950305:C:A	1.32795e-39	-1.29021e-09	-1.59849	2.24633e-30	-1.29021e-09	-1.55386
33950494	chr6:33950494:C:T	2.28634e-40	-1.32745	-2.03031	4.83683e-31	-1.09649	-1.993
33950642	chr6:33950642:G:A	2.3796e-40	-1.28738	-2.03039	5.02759e-31	-1.04898	-2.00182
33950646	chr6:33950646:T:C	9.46294e-40	-1.29021e-09	-1.93733	1.50468e-30	-1.29021e-09	-1.95457
33950786	chr6:33950786:T:C	2.68749e-40	-1.16773	-2.02838	5.62443e-31	-0.96137	-1.97725
33951026	chr6:33951026:C:T	4.39043e-40	-1.65856	-1.04672	7.84901e-31	-1.39622	-1.20913
33951108	chr6:33951108:T:C	4.02183e-40	-1.68309	-1.10988	8.88032e-31	-1.20442	-1.27748
33951109	chr6:33951109:G:A	9.33497e-40	-1.29021e-09	-1.95094	1.48295e-30	-1.29021e-09	-1.96912
33951273	chr6:33951273:G:A	1.0076e-40	-2.30146	-1.87568	1.7301e-31	-2.46425	-1.65331
33951763	chr6:33951763:T:C	1.83883e-40	-2.16928	-1.4063	1.37378e-31	-2.6003	-1.74787
33951772	chr6:33951772:A:G	1.48182e-40	-2.27245	-1.51899	1.21668e-31	-2.65174	-1.81788
33951939	chr6:33951939:C:A	3.59649e-40	-1.02278	-1.88197	8.31886e-31	-0.806265	-1.74095
33951956	chr6:33951956:T:C	1.29012e-40	-2.52078	-1.40919	1.38155e-31	-2.56621	-1.77633
33952067	chr6:33952067:C:G	9.47827e-40	-1.29021e-09	-1.93571	1.45364e-30	-1.29021e-09	-1.98908
33952396	chr6:33952396:A:G	1.34971e-40	-2.44985	-1.43497	1.44928e-31	-2.50154	-1.79314
33952456	chr6:33952456:T:A	1.30832e-40	-2.48684	-1.42913	1.15373e-31	-2.72609	-1.79665
33952559	chr6:33952559:C:T	5.75685e-39	-1.29021e-09	-0.131735	9.68819e-30	-1.29021e-09	-0.0922483
33952624	chr6:33952624:A:G	9.48485e-40	-1.29021e-09	-1.93502	1.50892e-30	-1.29021e-09	-1.95176
33952978	chr6:33952978:A:G	1.43739e-40	-2.45464	-1.36724	1.21215e-31	-2.71112	-1.76222
33952986	chr6:33952986:ACGTGCCTCTCCTTTCCTCATCCTGCACCTTCGACCCAT:A	1.23759e-40	-2.4793	-1.49225	1.11108e-31	-2.72173	-1.83868
33953084	chr6:33953084:T:C	1.247e-40	-2.47924	-1.48473	1.10248e-31	-2.72122	-1.84696
33953217	chr6:33953217:C:T	1.79965e-40	-2.09748	-1.49964	1.32872e-31	-2.55942	-1.82211
33953406	chr6:33953406:A:G	1.2322e-40	-2.50975	-1.46616	1.10268e-31	-2.73364	-1.83435
33953497	chr6:33953497:A:G	1.49299e-40	-2.38902	-1.39491	1.20039e-31	-2.69263	-1.79046
33953539	chr6:33953539:C:T	1.27331e-40	-2.48726	-1.45583	1.12124e-31	-2.72459	-1.82671
33953773	chr6:33953773:T:C	8.62277e-40	-1.29021e-09	-2.03031	1.39475e-30	-1.29021e-09	-2.03044
33953862	chr6:33953862:G:A	6.78729e-40	-0.387543	-1.88212	3.96309e-31	-1.55688	-1.73183
33953868	chr6:33953868:A:G	1.87371e-40	-1.89875	-1.65804	1.35049e-31	-2.5173	-1.84797
33954016	chr6:33954016:T:C	9.86223e-41	-2.44677	-1.75182	9.77838e-32	-2.75071	-1.93744
33954046	chr6:33954046:T:C	1.04474e-40	-2.41789	-1.72306	1.00104e-31	-2.74299	-1.92171
33954193	chr6:33954193:C:A	5.40503e-41	-2.76972	-2.03025	8.82551e-32	-2.7613	-2.02938
33954325	chr6:33954325:C:A	8.62194e-40	-1.29021e-09	-2.0304	1.39445e-30	-1.29021e-09	-2.03065
33954421	chr6:33954421:A:G	1.16519e-40	-2.64874	-1.38308	1.32932e-31	-2.76668	-1.61439
33954587	chr6:33954587:C:T	1.07323e-40	-2.41157	-1.70247	1.01628e-31	-2.74115	-1.90845
33954693	chr6:33954693:T:C	8.77467e-40	-1.29021e-09	-2.01284	1.42163e-30	-1.29021e-09	-2.01135
33954905	chr6:33954905:C:T	1.30647e-40	-2.39974	-1.51764	1.16556e-31	-2.73714	-1.7754
33955126	chr6:33955126:C:T	8.62351e-40	-1.29021e-09	-2.03022	1.39623e-30	-1.29021e-09	-2.02938
33955364	chr6:33955364:C:G	1.22221e-39	-1.29021e-09	-1.68147	1.78001e-30	-1.29021e-09	-1.78654
33955535	chr6:33955535:A:G	6.6361e-39	-1.29021e-09	0.0103981	5.47334e-30	-1.29021e-09	-0.663267
33955547	chr6:33955547:A:G	6.15832e-40	-2.36691	-1.42404e-09	1.37496e-30	-2.04473	-1.42404e-09
33955998	chr6:33955998:C:T	1.11676e-39	-1.29021e-09	-1.77169	1.71227e-30	-1.29021e-09	-1.82533
33956340	chr6:33956340:G:C	1.29228e-40	-2.39809	-1.53022	1.15597e-31	-2.73662	-1.78418
33956402	chr6:33956402:T:C	8.81408e-40	-1.29021e-09	-2.00836	1.44306e-30	-1.29021e-09	-1.99639
33956406	chr6:33956406:G:A	4.17929e-40	-2.75457	-1.42404e-09	6.67789e-31	-2.76694	-1.42404e-09
33956414	chr6:33956414:G:A	1.26989e-39	-1.29021e-09	-1.6432	1.95306e-30	-1.29021e-09	-1.69376
33956776	chr6:33956776:G:C	9.13623e-40	-1.29021e-09	-1.97246	1.45901e-30	-1.29021e-09	-1.9854
33956894	chr6:33956894:CTGAGGTTCTATTGCT:C	9.30397e-40	-1.29021e-09	-1.95427	1.48409e-30	-1.29021e-09	-1.96835
33957119	chr6:33957119:A:C	9.03535e-41	-2.26831	-2.01784	9.51951e-32	-2.68499	-2.02999
33957338	chr6:33957338:G:A	4.13823e-40	-0.925185	-1.83926	8.02219e-31	-0.786323	-1.79721
33957564	chr6:33957564:A:G	5.99172e-40	-2.39433	-1.42404e-09	9.84585e-31	-2.37869	-1.42404e-09
33957917	chr6:33957917:TGAG:T	1.37288e-39	0.454337	-2.01955	1.84159e-31	-2.02483	-2.03028
33958095	chr6:33958095:T:A	1.0218e-40	-2.68736	-1.47579	1.26939e-31	-2.77285	-1.65436
33958269	chr6:33958269:G:A	2.5095e-40	-1.23642	-2.02821	8.17266e-31	-0.540405	-2.02454
33958325	chr6:33958325:G:T	7.55033e-40	-0.41328	-1.74984	1.54126e-30	-0.192845	-1.73771
33958892	chr6:33958892:C:T	3.24188e-39	1.29746	-2.00344	6.00797e-30	1.32052	-1.89059
33959169	chr6:33959169:C:T	5.53062e-40	-2.47441	-1.42404e-09	7.87982e-31	-2.60144	-1.42404e-09
33959631	chr6:33959631:G:T	1.50574e-40	-1.88148	-1.89395	1.89445e-31	-2.01892	-2.00789
33960034	chr6:33960034:G:A	5.88803e-40	-1.24139	-1.1704	9.89735e-31	-1.0504	-1.32308
33960184	chr6:33960184:G:T	6.72646e-41	-2.59603	-1.98522	2.88788e-31	-1.7675	-1.83771
33960408	chr6:33960408:C:T	3.06045e-39	0.864181	-1.62775	7.8945e-31	-0.707138	-1.89244
33960503	chr6:33960503:T:G	1.3591e-40	-1.98661	-1.89128	1.71466e-31	-2.11679	-2.00973
33960613	chr6:33960613:A:G	1.52073e-40	-1.88091	-1.88461	1.89186e-31	-2.0207	-2.00748
33960658	chr6:33960658:C:T	7.90169e-40	-0.699388	-1.41825	1.24642e-30	-0.599448	-1.54343
33960700	chr6:33960700:C:T	5.5588e-40	-0.772893	-1.69643	9.39441e-31	-0.667331	-1.75829
33961121	chr6:33961121:CA:C	1.97843e-39	-1.29021e-09	-1.19982	2.6389e-30	-1.29021e-09	-1.39279
33961288	chr6:33961288:G:T	1.64477e-40	-1.72613	-1.96098	2.13684e-31	-1.87628	-2.03014
33961524	chr6:33961524:T:C	3.73296e-39	1.20104	-1.76596	9.53209e-31	-0.440008	-1.97107
33961704	chr6:33961704:G:A	4.75742e-39	1.42048	-1.7429	1.13876e-30	-0.273072	-1.96014
33961741	chr6:33961741:A:G	4.46716e-39	1.41742	-1.8028	1.10383e-30	-0.278742	-1.98562
33962263	chr6:33962263:C:T	1.11262e-39	0.239097	-2.01451	3.9944e-31	-1.25055	-2.0303
33962959	chr6:33962959:G:A	1.53875e-39	0.574307	-2.02546	2.22741e-31	-1.8757	-1.9892
33963171	chr6:33963171:G:A	5.23574e-40	-2.5292	-1.42404e-09	8.96313e-31	-2.47262	-1.42404e-09
33963954	chr6:33963954:A:G	2.52085e-40	-1.24271	-2.01741	4.72603e-31	-1.1	-2.01266
33964071	chr6:33964071:G:A	9.92301e-40	-1.88985	-1.42404e-09	1.44896e-30	-1.99231	-1.42404e-09
33964131	chr6:33964131:C:T	9.11952e-40	-1.29021e-09	-1.97429	1.41145e-30	-1.29021e-09	-2.01854
33964178	chr6:33964178:C:T	8.63229e-40	-1.29021e-09	-2.0292	1.39867e-30	-1.29021e-09	-2.02764
33964220	chr6:33964220:T:A	2.09264e-40	-1.41986	-2.02643	3.88961e-31	-1.28366	-2.02377
33964441	chr6:33964441:G:A	9.27132e-40	-1.29021e-09	-1.95779	1.43395e-30	-1.29021e-09	-2.00272
33964577	chr6:33964577:G:A	8.61971e-40	-1.29021e-09	-2.03066	1.39479e-30	-1.29021e-09	-2.03041
33965457	chr6:33965457:TC:T	1.05895e-39	-1.29021e-09	-1.82484	1.66036e-30	-1.29021e-09	-1.85612
33965460	chr6:33965460:TTCC:T	1.07934e-39	-1.29021e-09	-1.80577	1.6875e-30	-1.29021e-09	-1.83991
33965597	chr6:33965597:C:T	1.22941e-39	-1.29021e-09	-1.67559	1.83183e-30	-1.29021e-09	-1.75784
33965598	chr6:33965598:G:A	3.51719e-39	1.40422	-2.02869	7.29485e-31	-0.647911	-2.03066
33965704	chr6:33965704:A:G	8.74018e-41	-2.75703	-1.56233	1.61542e-31	-2.46145	-1.7247
33965908	chr6:33965908:T:C	8.80254e-40	-1.29021e-09	-2.00967	1.39616e-30	-1.29021e-09	-2.02943
33967306	chr6:33967306:C:G	1.02092e-39	-1.29021e-09	-1.86142	1.68758e-30	-1.29021e-09	-1.83986
33967443	chr6:33967443:C:T	3.05577e-39	-0.780918	0.0158238	2.90251e-30	-0.973177	-0.324404
33967517	chr6:33967517:C:T	9.81363e-40	-1.29021e-09	-1.90094	1.44719e-30	-1.29021e-09	-1.99353
33967683	chr6:33967683:G:C	1.93152e-39	-1.13962	-0.0842008	2.06845e-30	-1.30174	-0.334616
33967714	chr6:33967714:C:T	1.21139e-39	-1.29021e-09	-1.69035	1.69828e-30	-1.29021e-09	-1.83354
33968029	chr6:33968029:G:A	1.10318e-39	-1.29021e-09	-1.78393	1.78621e-30	-1.29021e-09	-1.78306
33968041	chr6:33968041:C:A	1.1448e-39	-1.29021e-09	-1.74689	1.80835e-30	-1.29021e-09	-1.77074
33968126	chr6:33968126:T:C	1.00937e-39	-1.29021e-09	-1.8728	1.49049e-30	-1.29021e-09	-1.96405
33968305	chr6:33968305:T:C	1.02002e-39	-1.29021e-09	-1.8623	1.53603e-30	-1.29021e-09	-1.93396
33968379	chr6:33968379:G:C	9.53629e-40	-1.29021e-09	-1.92961	1.63374e-30	-1.29021e-09	-1.87228
33968761	chr6:33968761:T:A	1.72331e-40	-1.67032	-1.97014	9.60068e-31	-0.468812	-1.9351
33969248	chr6:33969248:C:A	5.48414e-41	-2.75557	-2.02987	9.04839e-32	-2.73612	-2.02962
33969411	chr6:33969411:G:T	1.07272e-39	-1.29021e-09	-1.81193	1.82771e-30	-1.29021e-09	-1.76009
33969644	chr6:33969644:G:T	1.05913e-39	-1.29021e-09	-1.82468	1.80147e-30	-1.29021e-09	-1.77455
33969869	chr6:33969869:ACAAAAATATAACTGGAAAACCTC:A	3.37175e-39	-1.8545	1.18781	3.12681e-30	-2.01853	0.795388
33969902	chr6:33969902:GA:G	3.37984e-39	-1.88661	1.22231	3.12887e-30	-2.04841	0.82593
33969992	chr6:33969992:C:T	8.95549e-40	-1.29021e-09	-1.99244	1.41399e-30	-1.29021e-09	-2.01674
33970025	chr6:33970025:T:C	8.63638e-40	-1.29021e-09	-2.02873	1.43374e-30	-1.29021e-09	-2.00287
33975718	chr6:33975718:T:C	1.30462e-40	-2.39164	-1.52716	1.26543e-31	-2.68232	-1.74801
33975804	chr6:33975804:C:G	1.61511e-39	-1.29021e-09	-1.40272	3.10809e-30	-1.29021e-09	-1.22915
33976148	chr6:33976148:G:A	1.0712e-39	-1.29021e-09	-1.81334	1.69807e-30	-1.29021e-09	-1.83366
33976237	chr6:33976237:T:C	1.52993e-39	-1.07803	-0.378876	1.16374e-30	-1.69826	-0.513253
33976286	chr6:33976286:C:T	6.74867e-40	-1.52605	-0.749312	5.92979e-31	-2.04238	-0.84337
33976374	chr6:33976374:T:C	6.50971e-41	-2.751	-1.863	1.07509e-31	-2.7436	-1.84974
33976941	chr6:33976941:C:T	1.05793e-39	-1.29021e-09	-1.82581	1.92737e-30	-1.29021e-09	-1.707
33977235	chr6:33977235:A:G	2.03274e-39	-1.17274	-1.42404e-09	2.90997e-30	-1.29501	-1.42404e-09
33977289	chr6:33977289:G:A	1.00873e-39	-1.29021e-09	-1.87344	1.51629e-30	-1.29021e-09	-1.94689
33977584	chr6:33977584:A:G	2.78617e-40	-2.752	-0.408047	4.78501e-31	-2.60219	-0.498065
33977742	chr6:33977742:C:G	1.56429e-39	-1.29021e-09	-1.4347	2.83738e-30	-1.29021e-09	-1.32027
33978144	chr6:33978144:A:G	1.77717e-40	-2.71712	-0.892569	2.5912e-31	-2.52257	-1.19105
33978195	chr6:33978195:C:A	1.10846e-39	-0.910461	-0.868697	4.51297e-31	-2.11727	-1.04152
33978295	chr6:33978295:G:A	1.56846e-39	-1.29021e-09	-1.43203	2.84583e-30	-1.29021e-09	-1.3173
33978322	chr6:33978322:G:A	1.56846e-39	-1.29021e-09	-1.43203	2.84583e-30	-1.29021e-09	-1.3173
33978502	chr6:33978502:G:A	6.51731e-41	-2.6153	-1.99754	8.876e-32	-2.75837	-2.0266
33978629	chr6:33978629:G:A	9.42297e-40	-1.29021e-09	-1.94156	1.54773e-30	-1.29021e-09	-1.92637
33978673	chr6:33978673:T:G	1.26608e-39	-1.29021e-09	-1.6462	2.57495e-30	-1.29021e-09	-1.41733
33978797	chr6:33978797:C:T	2.61772e-40	-1.27982	-1.94259	5.08735e-31	-1.10704	-1.93194
33978851	chr6:33978851:A:G	1.79082e-39	-1.29021e-09	-1.29945	3.30227e-30	-1.29021e-09	-1.16854
33979374	chr6:33979374:T:G	8.62118e-40	-1.29021e-09	-2.03049	1.42146e-30	-1.29021e-09	-2.01147
33979792	chr6:33979792:A:T	5.87125e-41	-2.69665	-2.02058	1.18733e-31	-2.46369	-2.03034
33979860	chr6:33979860:C:G	7.82851e-41	-2.71995	-1.70957	1.18735e-31	-2.63692	-1.8571
33980125	chr6:33980125:G:A	6.95931e-40	-0.558249	-1.68638	1.51925e-31	-2.40703	-1.8405
33980132	chr6:33980132:C:T	1.6064e-40	-1.79898	-1.91173	2.03722e-31	-2.1126	-1.84155
33980210	chr6:33980210:A:G	5.92411e-41	-2.72549	-1.98277	9.00962e-32	-2.74595	-2.02408
33980300	chr6:33980300:G:A	7.69877e-41	-2.48891	-1.95733	1.14639e-31	-2.51211	-2.01701
33980442	chr6:33980442:G:A	1.87708e-40	-1.67916	-1.87584	1.52926e-31	-2.32817	-1.91278
33980445	chr6:33980445:G:A	1.21132e-39	-1.29021e-09	-1.69042	2.19958e-30	-1.29021e-09	-1.57489
33980449	chr6:33980449:C:T	1.85846e-40	-1.65261	-1.91236	1.89938e-31	-2.13663	-1.88758
33980468	chr6:33980468:G:A	8.62233e-40	-1.29021e-09	-2.03036	1.3949e-30	-1.29021e-09	-2.03033
33980537	chr6:33980537:G:A	5.85417e-41	-2.76166	-1.95848	1.32996e-31	-2.49902	-1.88158
33980669	chr6:33980669:C:T	1.40232e-39	-1.29021e-09	-1.544	2.37834e-30	-1.29021e-09	-1.49675
33981034	chr6:33981034:A:G	4.10801e-40	-2.77177	-1.42404e-09	7.2723e-31	-2.68167	-1.42404e-09
33981358	chr6:33981358:C:T	1.60021e-39	-1.29021e-09	-1.41199	2.92061e-30	-1.29021e-09	-1.29136
33981578	chr6:33981578:T:C	2.40104e-40	-2.29024	-1.01857	2.08109e-31	-2.76385	-1.169
33982144	chr6:33982144:C:T	1.34359e-40	-2.77177	-1.1176	3.1826e-31	-2.50546	-1.00258
33982175	chr6:33982175:G:T	3.7889e-38	3.77316	-2.02062	1.43756e-30	-0.0353429	-1.96486
33982257	chr6:33982257:G:A	5.10677e-40	-0.526492	-2.02765	2.68737e-31	-1.68114	-1.99603
33982308	chr6:33982308:C:T	8.76564e-40	-1.29021e-09	-2.01387	1.47685e-30	-1.29021e-09	-1.97324
33982566	chr6:33982566:G:A	1.5234e-39	-1.29021e-09	-1.46118	2.75714e-30	-1.29021e-09	-1.34896
33982908	chr6:33982908:C:T	1.4255e-39	-1.29021e-09	-1.5276	2.00122e-30	-1.29021e-09	-1.6694
33983456	chr6:33983456:G:T	9.41552e-40	-1.29021e-09	-1.94235	1.58002e-30	-1.29021e-09	-1.90572
33983589	chr6:33983589:T:G	1.45288e-39	-1.50858	-1.42404e-09	1.96886e-30	-1.6857	-1.42404e-09
33983643	chr6:33983643:C:A	7.91841e-40	-1.37442	-0.741098	3.73524e-31	-2.29418	-1.05375
33984140	chr6:33984140:T:C	1.85428e-39	-1.29021e-09	-1.26463	3.41591e-30	-1.29021e-09	-1.13471
33984216	chr6:33984216:A:G	6.16163e-41	-2.66754	-2.00141	9.42454e-32	-2.69522	-2.02979
33984469	chr6:33984469:G:C	1.74715e-39	0.575377	-1.89952	7.54811e-31	-0.84008	-1.80436
33984500	chr6:33984500:G:A	7.95351e-41	-2.76163	-1.65206	1.90926e-31	-2.42348	-1.59555
33984573	chr6:33984573:C:T	1.85083e-40	-2.64864	-0.920434	2.2027e-31	-2.71898	-1.15707
33984849	chr6:33984849:T:C	6.50628e-41	-2.64017	-1.97436	9.71575e-32	-2.67337	-2.02121
33985169	chr6:33985169:G:A	1.8998e-39	-1.24038	-1.42404e-09	4.7002e-30	-0.815551	-1.42404e-09
33985679	chr6:33985679:T:C	2.05495e-39	-1.29021e-09	-1.16188	3.26213e-30	-1.29021e-09	-1.18078
33985957	chr6:33985957:G:T	9.12872e-41	-2.30402	-1.97185	1.14368e-31	-2.5652	-1.96629
33986353	chr6:33986353:T:A	8.83999e-40	-1.29021e-09	-2.00543	1.50706e-30	-1.29021e-09	-1.95299
33986415	chr6:33986415:T:C	6.51608e-41	-2.59447	-2.01855	1.03673e-31	-2.678	-1.95167
33986810	chr6:33986810:T:C	1.33376e-39	-1.29021e-09	-1.59412	1.98133e-30	-1.29021e-09	-1.67939
33987049	chr6:33987049:C:T	3.14865e-40	-2.66241	-0.375323	4.88062e-31	-2.70664	-0.373834
33987164	chr6:33987164:C:T	1.04274e-39	-1.29021e-09	-1.84028	1.5345e-30	-1.29021e-09	-1.93495
33987398	chr6:33987398:T:C	7.66959e-41	-2.53906	-1.91097	9.55168e-32	-2.77025	-1.94136
33987510	chr6:33987510:A:C	1.47615e-40	-1.76462	-2.03066	2.10517e-31	-1.89101	-2.03034
33987810	chr6:33987810:C:T	9.67428e-40	-1.29021e-09	-1.91524	1.45535e-30	-1.29021e-09	-1.98791
33987915	chr6:33987915:A:G	1.49107e-40	-1.83845	-1.94677	3.68103e-31	-1.35761	-2.00494
33987940	chr6:33987940:C:T	6.5147e-39	2.00015	-2.00821	4.74337e-31	-1.07932	-2.02967
33988388	chr6:33988388:A:G	3.49317e-40	-2.63339	-0.300517	2.26254e-30	-0.754006	-0.792661
33988587	chr6:33988587:G:A	1.06709e-38	2.091	-1.6056	9.37706e-31	-0.646149	-1.78133
33988695	chr6:33988695:T:C	7.50718e-41	-2.47841	-1.99302	9.15437e-32	-2.77243	-1.98166
33989016	chr6:33989016:A:G	8.6529e-41	-2.72545	-1.60395	1.85587e-31	-2.37182	-1.67556
33989357	chr6:33989357:G:A	9.87986e-40	-1.29021e-09	-1.89421	1.79266e-30	-1.29021e-09	-1.77945
33990108	chr6:33990108:G:A	2.22645e-40	-1.63809	-1.74621	2.88721e-31	-2.01534	-1.59012
33990197	chr6:33990197:A:G	8.71583e-40	-1.29021e-09	-2.01957	1.40018e-30	-1.29021e-09	-2.02656
33990223	chr6:33990223:G:C	3.28552e-40	-1.15566	-1.83953	3.03796e-31	-1.66503	-1.88953
33991492	chr6:33991492:T:C	8.84095e-40	-1.29021e-09	-2.00532	1.41644e-30	-1.29021e-09	-2.01501
33991989	chr6:33991989:G:A	1.1374e-39	-1.29021e-09	-1.75339	2.10307e-30	-1.29021e-09	-1.61976
33992219	chr6:33992219:G:A	8.96937e-40	-1.29021e-09	-1.9909	1.39629e-30	-1.29021e-09	-2.02934
33992498	chr6:33992498:C:T	9.094e-40	-1.29021e-09	-1.9771	1.51197e-30	-1.29021e-09	-1.94974
33992685	chr6:33992685:G:A	2.56447e-39	-1.29021e-09	-0.940374	3.66447e-30	-1.29021e-09	-1.06447
33992766	chr6:33992766:TA:T	8.70361e-40	-1.29021e-09	-2.02097	1.47018e-30	-1.29021e-09	-1.97777
33992834	chr6:33992834:G:A	1.25504e-40	-2.55053	-1.40701	2.98004e-31	-2.23673	-1.33707
33993063	chr6:33993063:C:G	1.19875e-39	-1.29021e-09	-1.70085	1.95301e-30	-1.29021e-09	-1.69378
33993529	chr6:33993529:C:T	8.6913e-40	-1.29021e-09	-2.02239	1.43145e-30	-1.29021e-09	-2.00447
33993796	chr6:33993796:G:A	7.37582e-39	-1.29021e-09	0.116081	9.96907e-30	-1.29021e-09	-0.0636688
33993878	chr6:33993878:C:T	1.97341e-39	-1.29021e-09	-1.20236	2.26334e-30	-1.29021e-09	-1.54632
33993956	chr6:33993956:C:T	8.61988e-40	-1.29021e-09	-2.03064	1.41552e-30	-1.29021e-09	-2.01566
33994284	chr6:33994284:G:C	1.11682e-39	-1.29021e-09	-1.77164	1.93321e-30	-1.29021e-09	-1.70397
33994339	chr6:33994339:A:G	1.01097e-40	-2.43795	-1.73585	1.38052e-31	-2.46038	-1.8829
33994457	chr6:33994457:C:T	1.03175e-38	-1.29021e-09	0.451711	1.86563e-29	-1.29021e-09	0.563027
33994630	chr6:33994630:T:A	2.8606e-39	-1.29021e-09	-0.831093	5.52273e-30	-1.29021e-09	-0.654283
33994871	chr6:33994871:A:G	1.03924e-39	-1.29021e-09	-1.84363	1.80202e-30	-1.29021e-09	-1.77425
33995049	chr6:33995049:G:A	1.03398e-39	-1.29021e-09	-1.84871	1.65288e-30	-1.29021e-09	-1.86063
33995232	chr6:33995232:G:C	8.53231e-41	-2.66078	-1.68265	1.31292e-31	-2.58027	-1.81321
33995486	chr6:33995486:T:A	4.28963e-40	-2.72851	-1.42404e-09	8.0717e-31	-2.57738	-1.42404e-09
33995724	chr6:33995724:A:G	1.17109e-40	-2.38507	-1.6417	1.92993e-31	-2.23136	-1.7769
33995888	chr6:33995888:C:G	8.42574e-39	-1.29021e-09	0.249165	1.64308e-29	-1.29021e-09	0.436002
33995908	chr6:33995908:G:A	1.21201e-40	-2.27088	-1.72155	2.27586e-31	-2.22578	-1.6176
33995976	chr6:33995976:G:A	9.77976e-40	-1.29021e-09	-1.9044	1.54503e-30	-1.29021e-09	-1.92811
33996018	chr6:33996018:G:A	9.2728e-40	-1.29021e-09	-1.95763	1.52803e-30	-1.29021e-09	-1.93917
33996058	chr6:33996058:T:A	9.76571e-40	-1.29021e-09	-1.90583	1.54306e-30	-1.29021e-09	-1.92939
33996068	chr6:33996068:G:C	2.75035e-40	-1.66415	-1.50884	9.24013e-31	-0.744423	-1.69776
33996188	chr6:33996188:C:T	2.50032e-39	-1.29021e-09	-0.965708	5.94281e-30	-1.29021e-09	-0.580974
33996266	chr6:33996266:G:A	9.61382e-40	-1.29021e-09	-1.92151	1.72511e-30	-1.29021e-09	-1.81786
33996275	chr6:33996275:C:T	7.53774e-39	-0.432531	0.570327	8.78592e-30	-0.550929	0.360924
33996456	chr6:33996456:G:A	1.02404e-39	-1.29021e-09	-1.85837	1.57582e-30	-1.29021e-09	-1.90838
33996625	chr6:33996625:A:G	9.54325e-40	-1.29021e-09	-1.92888	1.51281e-30	-1.29021e-09	-1.94918
33996704	chr6:33996704:G:A	1.3301e-39	-1.29021e-09	-1.59687	2.40291e-30	-1.29021e-09	-1.48647
33996976	chr6:33996976:A:G	9.78459e-40	-1.29021e-09	-1.9039	1.54576e-30	-1.29021e-09	-1.92764
33997017	chr6:33997017:G:T	3.45836e-38	-1.29021e-09	1.66125	4.51435e-29	-1.29021e-09	1.44669
33997130	chr6:33997130:A:G	9.52395e-41	-2.22209	-2.0114	1.32312e-31	-2.37544	-2.01031
33997187	chr6:33997187:T:G	9.2461e-40	-1.29021e-09	-1.96051	1.53652e-30	-1.29021e-09	-1.93363
33997201	chr6:33997201:T:A	9.49304e-40	-1.29021e-09	-1.93415	1.47621e-30	-1.29021e-09	-1.97368
33997284	chr6:33997284:C:G	1.78437e-38	-1.29021e-09	0.999526	1.48463e-29	-1.29021e-09	0.334595
33997375	chr6:33997375:G:A	1.99617e-39	-1.29021e-09	-1.1909	4.602e-30	-1.29021e-09	-0.836665
33997544	chr6:33997544:G:A	1.1353e-40	-2.52532	-1.5325	2.01168e-31	-2.63431	-1.33246
33997554	chr6:33997554:C:A	1.01407e-39	-1.29021e-09	-1.86815	1.84883e-30	-1.29021e-09	-1.7486
33997657	chr6:33997657:C:T	1.09588e-39	0.236262	-2.02683	1.60241e-30	0.138615	-2.03026
33997678	chr6:33997678:G:A	8.62059e-40	-1.29021e-09	-2.03056	1.39472e-30	-1.29021e-09	-2.03047
33997776	chr6:33997776:T:C	2.22165e-40	-1.53022	-1.85625	3.53809e-31	-1.40281	-1.99934
33997835	chr6:33997835:C:T	1.39843e-39	-1.29021e-09	-1.54678	2.59715e-30	-1.29021e-09	-1.40874
33997991	chr6:33997991:G:A	4.03076e-40	-0.887516	-1.90324	6.46499e-31	-0.781126	-2.01821
33998010	chr6:33998010:A:G	5.98758e-41	-2.71622	-1.98139	9.55295e-32	-2.69873	-2.01275
33998093	chr6:33998093:A:G	9.79922e-40	-1.29021e-09	-1.90241	1.54772e-30	-1.29021e-09	-1.92637
33998305	chr6:33998305:C:T	4.31277e-40	-2.72313	-1.42404e-09	6.72178e-31	-2.76039	-1.42404e-09
33998440	chr6:33998440:G:A	1.2857e-39	-1.29021e-09	-1.63082	2.23839e-30	-1.29021e-09	-1.5574
33999068	chr6:33999068:G:A	6.52141e-40	-2.30962	-1.42404e-09	1.26537e-30	-2.12779	-1.42404e-09
33999229	chr6:33999229:G:C	7.17293e-39	2.11617	-2.02798	9.95085e-30	1.94632	-2.01182
33999461	chr6:33999461:G:A	1.76804e-39	-1.29021e-09	-1.31226	3.28222e-30	-1.29021e-09	-1.17464
34000153	chr6:34000153:G:A	9.39997e-40	-1.29021e-09	-1.94401	1.73016e-30	-1.29021e-09	-1.81494
34000319	chr6:34000319:C:G	1.70774e-39	-1.29021e-09	-1.34696	3.87697e-30	-1.29021e-09	-1.0081
34000351	chr6:34000351:T:C	1.48082e-40	-1.85082	-1.9413	2.05903e-31	-1.98701	-1.9565
34000452	chr6:34000452:GC:G	1.41776e-40	-1.82549	-2.01014	1.79345e-31	-2.06683	-2.01477
34000578	chr6:34000578:C:T	1.62659e-39	-1.29021e-09	-1.39564	3.66072e-30	-1.29021e-09	-1.0655
34000638	chr6:34000638:G:A	8.98768e-41	-2.73175	-1.55969	1.40063e-31	-2.74138	-1.58744
34000758	chr6:34000758:A:G	1.60447e-39	-1.29021e-09	-1.40933	3.61878e-30	-1.29021e-09	-1.07702
34000798	chr6:34000798:C:T	1.5938e-39	-1.29021e-09	-1.416	3.56975e-30	-1.29021e-09	-1.09066
34000886	chr6:34000886:C:G	9.55733e-40	-1.29021e-09	-1.9274	1.42452e-30	-1.29021e-09	-2.00932
34001086	chr6:34001086:G:A	1.26339e-39	-0.00274391	-1.64558	1.85994e-30	-0.229612	-1.513
34001148	chr6:34001148:G:A	9.86536e-40	-1.03475	-0.860929	1.77136e-30	-1.20981	-0.581594
34002088	chr6:34002088:G:A	1.15301e-38	-1.29021e-09	0.562832	1.5698e-29	-1.29021e-09	0.390379
34002270	chr6:34002270:C:A	5.82922e-41	-2.70622	-2.0182	8.94689e-32	-2.74674	-2.03028
34002485	chr6:34002485:T:C	1.19371e-39	-1.29021e-09	-1.70506	2.31616e-30	-1.29021e-09	-1.52324
34002970	chr6:34002970:C:G	6.48665e-41	-2.69129	-1.92625	1.0984e-31	-2.55648	-2.0154
34003476	chr6:34003476:G:A	1.34258e-39	-1.29021e-09	-1.58753	2.05618e-30	-1.29021e-09	-1.6423
34003747	chr6:34003747:A:G	1.03438e-40	-2.61097	-1.53994	2.14273e-31	-2.31933	-1.58433
34003772	chr6:34003772:CCTAGGGTCCCCTTCA:C	1.38932e-40	-2.51784	-1.33805	2.6994e-31	-2.32107	-1.35164
34003832	chr6:34003832:G:A	1.80631e-39	-1.29021e-09	-1.29084	2.91541e-30	-1.29021e-09	-1.29315
34003866	chr6:34003866:T:C	8.8044e-40	-1.29021e-09	-2.00946	1.43624e-30	-1.29021e-09	-2.00113
34003876	chr6:34003876:T:C	9.04378e-40	-1.98263	-1.42404e-09	1.56353e-30	-1.91621	-1.42404e-09
34003905	chr6:34003905:G:A	7.35805e-40	-2.18892	-1.42404e-09	1.28822e-30	-2.10989	-1.42404e-09
34004388	chr6:34004388:T:C	1.77699e-40	-2.40977	-1.20002	2.84174e-31	-2.30123	-1.32009
34004397	chr6:34004397:C:T	1.55269e-40	-2.60155	-1.14317	1.52568e-31	-2.74614	-1.49716
34004728	chr6:34004728:T:C	1.84294e-39	-1.29021e-09	-1.27076	2.61138e-30	-1.29021e-09	-1.40328
34004771	chr6:34004771:C:T	5.81455e-41	-2.768	-1.95893	9.29989e-32	-2.74585	-1.99247
34005173	chr6:34005173:T:C	5.49194e-41	-2.7534	-2.03061	9.27803e-32	-2.71877	-2.02191
34005251	chr6:34005251:C:T	8.87296e-40	-1.29021e-09	-2.0017	1.40002e-30	-1.29021e-09	-2.02667
34005315	chr6:34005315:G:A	1.15996e-39	-1.29021e-09	-1.73374	1.91613e-30	-1.29021e-09	-1.71285
34005515	chr6:34005515:G:A	1.05789e-39	-1.29021e-09	-1.82585	1.55929e-30	-1.29021e-09	-1.91893
34006090	chr6:34006090:C:T	6.68115e-40	-2.28542	-1.42404e-09	8.8835e-31	-2.48155	-1.42404e-09
34006646	chr6:34006646:T:A	2.32497e-40	-1.75674	-1.58427	6.00596e-31	-1.20878	-1.66421
34006791	chr6:34006791:C:T	8.68347e-40	-1.29021e-09	-2.02329	1.40129e-30	-1.29021e-09	-2.02576
34006828	chr6:34006828:T:C	1.33825e-39	-1.29021e-09	-1.59076	1.88498e-30	-1.29021e-09	-1.72924
34007261	chr6:34007261:C:T	9.94107e-41	-2.48792	-1.7027	2.02756e-31	-2.43833	-1.52057
34007355	chr6:34007355:C:T	5.45821e-40	-2.48759	-1.42404e-09	9.37625e-31	-2.42756	-1.42404e-09
34007589	chr6:34007589:G:A	1.15074e-40	-2.04198	-2.00233	2.69103e-31	-1.654	-2.02182
34007800	chr6:34007800:G:A	7.83793e-41	-2.75325	-1.67507	1.22651e-31	-2.74743	-1.71413
34008356	chr6:34008356:A:G	8.80627e-40	-1.29021e-09	-2.00925	1.40247e-30	-1.29021e-09	-2.02492
34008381	chr6:34008381:C:A	5.13819e-40	-2.54801	-1.42404e-09	8.69212e-31	-2.50332	-1.42404e-09
34008438	chr6:34008438:G:A	9.75084e-40	-1.29021e-09	-1.90736	1.53485e-30	-1.29021e-09	-1.93472
34008533	chr6:34008533:T:C	1.12868e-39	-1.29021e-09	-1.76108	1.76243e-30	-1.29021e-09	-1.79646
34008661	chr6:34008661:C:T	6.7057e-40	-2.28175	-1.42404e-09	1.33658e-30	-2.07304	-1.42404e-09
34008965	chr6:34008965:C:G	5.51312e-40	-2.73166	0.254083	1.07379e-30	-2.33861	0.0466433
34009087	chr6:34009087:T:C	7.53015e-41	-2.57421	-1.89417	1.42835e-31	-2.53351	-1.77571
34009423	chr6:34009423:C:T	9.75108e-40	-1.29021e-09	-1.90733	1.72226e-30	-1.29021e-09	-1.81952
34009643	chr6:34009643:T:C	6.86152e-41	-2.76525	-1.79611	1.09243e-31	-2.77209	-1.80524
34010369	chr6:34010369:T:C	6.609e-41	-2.76765	-1.83121	1.06542e-31	-2.77317	-1.82921
34011028	chr6:34011028:T:C	1.02113e-39	-2.7405	0.879277	1.21404e-30	-2.74214	0.572938
34011036	chr6:34011036:A:T	6.93833e-41	-2.61228	-1.93796	1.07265e-31	-2.60335	-1.99225
34011296	chr6:34011296:C:A	6.05283e-41	-2.65742	-2.02935	9.60898e-32	-2.67504	-2.03059
34011450	chr6:34011450:G:A	9.40467e-40	-1.29021e-09	-1.9435	1.66875e-30	-1.29021e-09	-1.85108
34011457	chr6:34011457:C:T	6.12684e-41	-2.65063	-2.02399	9.67273e-32	-2.66989	-2.02913
34011808	chr6:34011808:C:A	1.25481e-39	-1.29021e-09	-1.65514	1.94541e-30	-1.29021e-09	-1.69768
34011843	chr6:34011843:C:T	5.11221e-40	-2.55308	-1.42404e-09	7.88108e-31	-2.60128	-1.42404e-09
34012071	chr6:34012071:C:G	5.85491e-40	-2.41743	-1.42404e-09	7.96684e-31	-2.59045	-1.42404e-09
34012390	chr6:34012390:A:T	4.47109e-40	-2.56715	-0.119925	8.10148e-31	-1.9971	-0.576594
34012645	chr6:34012645:A:G	9.23022e-40	-1.29021e-09	-1.96223	1.41176e-30	-1.29021e-09	-2.01832
34012992	chr6:34012992:C:T	1.39894e-40	-2.6218	-1.2272	3.1962e-31	-2.59083	-0.912945
34013024	chr6:34013024:C:T	9.54786e-40	-1.29021e-09	-1.92839	1.43106e-30	-1.29021e-09	-2.00474
34013418	chr6:34013418:G:A	3.13872e-40	-2.77353	-0.267369	3.90955e-31	-2.77352	-0.528801
34013794	chr6:34013794:G:A	1.32951e-39	-1.29021e-09	-1.59731	2.05941e-30	-1.29021e-09	-1.64074
34013859	chr6:34013859:G:A	7.42901e-41	-2.56363	-1.91828	1.13608e-31	-2.55627	-1.98188
34014572	chr6:34014572:T:G	6.15772e-41	-2.71664	-1.95295	9.85635e-32	-2.75318	-1.92703
34014577	chr6:34014577:C:T	1.06878e-39	-1.81561	-1.42404e-09	1.51013e-30	-1.95096	-1.42404e-09
34014578	chr6:34014578:G:A	9.72552e-40	-1.29021e-09	-1.90996	1.62993e-30	-1.29021e-09	-1.87462
34014748	chr6:34014748:C:G	1.18503e-39	-1.29021e-09	-1.71235	1.82937e-30	-1.29021e-09	-1.75918
34014823	chr6:34014823:A:G	1.00013e-39	-1.29021e-09	-1.88199	1.70411e-30	-1.29021e-09	-1.83011
34015019	chr6:34015019:C:T	7.42985e-41	-2.57454	-1.90725	1.13335e-31	-2.56688	-1.97369
34015176	chr6:34015176:T:C	1.11216e-39	-2.62759	0.851774	1.34201e-30	-2.65257	0.583587
34015228	chr6:34015228:C:G	1.24142e-39	-1.29021e-09	-1.66587	1.90991e-30	-1.29021e-09	-1.7161
34015257	chr6:34015257:T:C	2.378e-39	-1.29021e-09	-1.01587	3.59323e-30	-1.29021e-09	-1.0841
34015267	chr6:34015267:T:A	1.7705e-39	-1.29021e-09	-1.31086	2.62425e-30	-1.29021e-09	-1.39836
34015408	chr6:34015408:C:T	1.76129e-39	-1.29021e-09	-1.31608	3.6849e-30	-1.29021e-09	-1.05891
34015502	chr6:34015502:C:T	1.86925e-39	-1.29021e-09	-1.25659	2.89241e-30	-1.29021e-09	-1.30107
34015724	chr6:34015724:C:T	1.32041e-39	-2.56731	0.963119	1.56273e-30	-2.60212	0.685398
34015863	chr6:34015863:T:C	1.17323e-39	-2.62605	0.903678	1.41747e-30	-2.65033	0.636048
34016136	chr6:34016136:T:C	1.63262e-39	-2.61062	1.21869	1.97042e-30	-2.6395	0.95459
34016254	chr6:34016254:T:C	4.54123e-39	-1.29021e-09	-0.368928	7.27991e-30	-1.29021e-09	-0.378037
34016285	chr6:34016285:A:G	8.62193e-40	-1.29021e-09	-2.0304	1.44825e-30	-1.29021e-09	-1.9928
34016294	chr6:34016294:G:A	7.47383e-41	-2.52761	-1.94828	1.15745e-31	-2.51914	-2.00038
34016382	chr6:34016382:T:C	2.29099e-38	1.24944	-1.42404e-09	5.14687e-29	1.57782	-1.42404e-09
34016431	chr6:34016431:T:C	1.19132e-39	-1.29021e-09	-1.70706	1.8538e-30	-1.29021e-09	-1.74592
34016498	chr6:34016498:T:C	8.59453e-41	-2.7421	-1.59407	1.32353e-31	-2.74691	-1.63852
34016510	chr6:34016510:G:A	8.48986e-41	-2.74086	-1.60756	1.30839e-31	-2.74564	-1.65131
34016537	chr6:34016537:C:T	1.18764e-39	-1.29021e-09	-1.71016	1.84858e-30	-1.29021e-09	-1.74874
34016597	chr6:34016597:C:T	1.42493e-39	-1.29021e-09	-1.52801	2.20266e-30	-1.29021e-09	-1.57349
34016711	chr6:34016711:C:A	8.67316e-40	-1.29021e-09	-2.02448	1.40805e-30	-1.29021e-09	-2.02095
34016998	chr6:34016998:C:T	1.26454e-39	-1.29021e-09	-1.64742	1.96481e-30	-1.29021e-09	-1.68776
34017238	chr6:34017238:C:T	3.27215e-40	-1.53809	-1.46117	5.88737e-31	-1.30364	-1.58929
34017372	chr6:34017372:T:C	1.08977e-39	-2.62442	0.828255	1.31716e-30	-2.64618	0.558505
34017483	chr6:34017483:T:C	1.10882e-39	-2.63426	0.855429	1.34218e-30	-2.6581	0.589241
34017486	chr6:34017486:G:A	1.79207e-39	-1.29021e-09	-1.29875	3.41957e-30	-1.29021e-09	-1.13364
34017493	chr6:34017493:C:G	1.26172e-39	-1.29021e-09	-1.64965	1.96072e-30	-1.29021e-09	-1.68984
34017505	chr6:34017505:C:T	3.35338e-39	-1.29021e-09	-0.672158	4.3846e-30	-1.29021e-09	-0.885056
34017604	chr6:34017604:T:C	4.25127e-39	-1.29021e-09	-0.434908	6.83683e-30	-1.29021e-09	-0.440832
34017606	chr6:34017606:T:G	4.92641e-40	-2.5901	-1.42404e-09	7.1816e-31	-2.69422	-1.42404e-09
34017617	chr6:34017617:G:A	1.25941e-39	-1.29021e-09	-1.65148	1.95737e-30	-1.29021e-09	-1.69155
34017684	chr6:34017684:G:A	5.0025e-40	-2.57477	-1.42404e-09	8.42521e-31	-2.53451	-1.42404e-09
34017703	chr6:34017703:C:T	2.77528e-39	-1.29021e-09	-0.861373	4.21423e-30	-1.29021e-09	-0.924689
34017704	chr6:34017704:C:T	7.55212e-41	-2.52082	-1.94465	1.16922e-31	-2.51118	-1.99822
34018848	chr6:34018848:A:G	1.10734e-39	-1.29021e-09	-1.78016	1.70117e-30	-1.29021e-09	-1.83184
34018952	chr6:34018952:G:A	9.1046e-40	-1.29021e-09	-1.97593	1.59782e-30	-1.29021e-09	-1.89452
34019018	chr6:34019018:C:T	5.18585e-40	-2.53878	-1.42404e-09	8.85791e-31	-2.48443	-1.42404e-09
34019170	chr6:34019170:A:T	1.12413e-39	-1.29021e-09	-1.76512	2.12026e-30	-1.29021e-09	-1.61162
34019683	chr6:34019683:G:C	8.63469e-40	-1.29021e-09	-2.02892	1.41965e-30	-1.29021e-09	-2.01274
34019846	chr6:34019846:C:T	5.6979e-41	-2.77341	-1.97378	9.74355e-32	-2.72132	-1.9704
34020046	chr6:34020046:C:A	8.64509e-40	-1.29021e-09	-2.02772	1.47314e-30	-1.29021e-09	-1.97576
34020164	chr6:34020164:C:G	6.04229e-40	-2.38593	-1.42404e-09	1.04349e-30	-2.32058	-1.42404e-09
34020630	chr6:34020630:C:T	8.8245e-40	-1.57303	-0.434153	1.10092e-30	-1.66793	-0.599078
34020664	chr6:34020664:T:C	8.41519e-40	-1.6187	-0.435976	1.05254e-30	-1.71989	-0.592059
34020887	chr6:34020887:G:A	4.24723e-40	-2.73844	-1.42404e-09	6.71884e-31	-2.76082	-1.42404e-09
34021171	chr6:34021171:G:C	8.63579e-40	-1.29021e-09	-2.0288	1.42003e-30	-1.29021e-09	-2.01248
34022513	chr6:34022513:G:A	8.76525e-40	-1.29021e-09	-2.01392	1.41608e-30	-1.29021e-09	-2.01526
34022616	chr6:34022616:C:T	8.95801e-40	-1.29021e-09	-1.99216	1.41451e-30	-1.29021e-09	-2.01637
34022625	chr6:34022625:C:T	1.22844e-39	-0.964539	-0.71184	2.16749e-30	-0.656795	-0.932792
34022670	chr6:34022670:T:C	4.84657e-40	-2.61679	0.0103457	8.26508e-31	-2.34136	-0.212343
34022996	chr6:34022996:T:C	8.82971e-40	-1.29021e-09	-2.00659	1.41169e-30	-1.29021e-09	-2.01837
34023096	chr6:34023096:C:T	8.62514e-40	-1.29021e-09	-2.03003	1.39444e-30	-1.29021e-09	-2.03066
34023348	chr6:34023348:C:T	1.12162e-39	-1.29021e-09	-1.76735	1.67989e-30	-1.29021e-09	-1.84443
34023591	chr6:34023591:T:C	4.94625e-40	-2.50836	-0.0777164	5.77105e-31	-2.57322	-0.339669
34023790	chr6:34023790:T:C	8.75387e-40	-1.29021e-09	-2.01521	1.39503e-30	-1.29021e-09	-2.03024
34023868	chr6:34023868:C:T	4.01796e-39	-1.29021e-09	-0.491353	6.28569e-30	-1.29021e-09	-0.524881
34023903	chr6:34023903:G:A	8.81566e-40	-1.29021e-09	-2.00818	1.41732e-30	-1.29021e-09	-2.01439
34023915	chr6:34023915:G:A	4.2586e-40	-2.73577	-1.42404e-09	6.79204e-31	-2.74999	-1.42404e-09
34023952	chr6:34023952:A:G	6.83126e-41	-2.68695	-1.87884	1.10783e-31	-2.6689	-1.89444
34024307	chr6:34024307:G:A	4.06049e-39	-1.29021e-09	-0.480823	6.35786e-30	-1.29021e-09	-0.513463
34024538	chr6:34024538:T:C	1.44227e-39	-1.51591	-1.42404e-09	1.66329e-30	-1.85436	-1.42404e-09
34024665	chr6:34024665:G:T	1.91467e-39	-1.23258	-1.42404e-09	2.59252e-30	-1.41053	-1.42404e-09
34024676	chr6:34024676:T:C	8.77137e-40	-1.29021e-09	-2.01322	1.39466e-30	-1.29021e-09	-2.0305
34024740	chr6:34024740:G:A	6.09357e-40	-2.37748	-1.42404e-09	1.04827e-30	-2.31602	-1.42404e-09
34024759	chr6:34024759:G:A	8.63357e-40	-1.29021e-09	-2.02905	1.39818e-30	-1.29021e-09	-2.02798
34025020	chr6:34025020:G:A	8.91728e-40	-1.29021e-09	-1.99672	1.4258e-30	-1.29021e-09	-2.00842
34025439	chr6:34025439:G:A	9.13122e-40	-1.29021e-09	-1.97301	1.59795e-30	-1.29021e-09	-1.89443
34025844	chr6:34025844:A:T	7.1678e-41	-2.76548	-1.75222	1.21279e-31	-2.74062	-1.7322
34025987	chr6:34025987:C:T	1.23495e-38	-1.29021e-09	0.631489	2.41536e-29	-1.29021e-09	0.821279
34026042	chr6:34026042:T:C	1.58292e-39	-1.29021e-09	-1.42285	2.36814e-30	-1.29021e-09	-1.50105
34026167	chr6:34026167:T:C	2.84973e-40	-2.77278	-0.364704	3.95744e-31	-2.77096	-0.519188
34026401	chr6:34026401:C:T	1.57161e-38	-1.29021e-09	0.872561	3.2332e-29	-1.29021e-09	1.1129
34026592	chr6:34026592:C:T	1.13361e-39	-1.29021e-09	-1.75672	1.66302e-30	-1.29021e-09	-1.85452
34026801	chr6:34026801:G:A	8.6197e-40	-1.29021e-09	-2.03066	1.3946e-30	-1.29021e-09	-2.03055
34026862	chr6:34026862:G:T	8.72415e-40	-1.84437	-0.174246	9.62766e-31	-1.85727	-0.54383
34026914	chr6:34026914:G:A	8.78953e-40	-1.85105	-0.160096	9.67279e-31	-1.86381	-0.532616
34026968	chr6:34026968:A:G	1.2021e-39	-1.29021e-09	-1.69805	1.93486e-30	-1.29021e-09	-1.70312
34027009	chr6:34027009:C:T	9.30673e-40	-1.29021e-09	-1.95397	1.47104e-30	-1.29021e-09	-1.97719
34027051	chr6:34027051:A:G	7.59987e-41	-2.55929	-1.89988	1.4216e-31	-2.44287	-1.87109
34027139	chr6:34027139:T:C	5.2335e-40	-2.52963	-1.42404e-09	8.84292e-31	-2.48612	-1.42404e-09
34027179	chr6:34027179:C:T	6.0684e-40	-2.38162	-1.42404e-09	1.04851e-30	-2.31579	-1.42404e-09
34027233	chr6:34027233:A:G	9.02539e-40	-1.29021e-09	-1.98467	1.44542e-30	-1.29021e-09	-1.99475
34027403	chr6:34027403:C:T	1.27457e-39	-1.29021e-09	-1.63952	1.96661e-30	-1.29021e-09	-1.68685
34027422	chr6:34027422:C:G	1.98774e-40	-1.59728	-1.90044	2.86449e-31	-1.65222	-1.96113
34027436	chr6:34027436:T:C	3.19926e-39	-0.719208	-1.42404e-09	6.58841e-30	-0.477844	-1.42404e-09
34028077	chr6:34028077:G:A	8.77924e-40	-2.01232	-1.42404e-09	1.26509e-30	-2.12801	-1.42404e-09
34028094	chr6:34028094:A:G	1.35659e-40	-2.00039	-1.87935	1.92637e-31	-2.12162	-1.88848
34028372	chr6:34028372:G:A	5.03303e-40	-2.56869	-1.42404e-09	8.6141e-31	-2.51234	-1.42404e-09
34028409	chr6:34028409:C:T	8.94394e-40	-1.29021e-09	-1.99373	1.43548e-30	-1.29021e-09	-2.00166
34028506	chr6:34028506:A:G	3.8833e-39	-1.29021e-09	-0.52544	5.39619e-30	-1.29021e-09	-0.677463
34028781	chr6:34028781:T:C	5.12819e-40	-2.54996	-1.42404e-09	8.68554e-31	-2.50408	-1.42404e-09
34029133	chr6:34029133:T:C	5.31723e-40	-2.51376	-1.42404e-09	9.02907e-31	-2.46529	-1.42404e-09
34029149	chr6:34029149:T:G	5.35907e-40	-2.50592	-1.42404e-09	9.10626e-31	-2.45678	-1.42404e-09
34029326	chr6:34029326:C:T	1.55008e-40	-2.44535	-1.30106	2.11409e-31	-2.47696	-1.44016
34029510	chr6:34029510:G:A	5.43222e-40	-2.49236	-1.42404e-09	9.22355e-31	-2.44398	-1.42404e-09
34029755	chr6:34029755:A:G	9.33152e-41	-2.60576	-1.64814	1.87306e-31	-2.34276	-1.69541
34029788	chr6:34029788:G:A	9.30037e-41	-2.32829	-1.92895	1.24368e-31	-2.48329	-1.96437
34029836	chr6:34029836:T:C	1.69146e-39	-1.35654	-1.42404e-09	2.32632e-30	-1.51887	-1.42404e-09
34029943	chr6:34029943:A:G	2.33499e-40	-2.77128	-0.565419	3.23749e-31	-2.70478	-0.786165
34029977	chr6:34029977:G:A	5.42267e-40	-2.49412	-1.42404e-09	9.22282e-31	-2.44406	-1.42404e-09
34030088	chr6:34030088:C:T	5.30455e-40	-2.51615	-1.42404e-09	9.01263e-31	-2.46711	-1.42404e-09
34030214	chr6:34030214:TG:T	6.05826e-40	-2.38329	-1.42404e-09	1.05127e-30	-2.31316	-1.42404e-09
34030216	chr6:34030216:G:C	6.20725e-40	-2.35899	-1.42404e-09	1.07927e-30	-2.28687	-1.42404e-09
34030275	chr6:34030275:A:G	8.65293e-40	-1.29021e-09	-2.02681	1.44064e-30	-1.29021e-09	-1.99807
34030485	chr6:34030485:C:T	5.32596e-40	-2.51212	-1.42404e-09	9.06039e-31	-2.46183	-1.42404e-09
34030706	chr6:34030706:T:TG	5.26435e-40	-2.52375	-1.42404e-09	8.93037e-31	-2.47628	-1.42404e-09
34030799	chr6:34030799:T:C	4.04967e-39	-1.29021e-09	-0.483491	5.34246e-30	-1.29021e-09	-0.687469
34030961	chr6:34030961:T:C	1.53519e-40	-2.42028	-1.33578	2.25816e-31	-2.44124	-1.40995
34031193	chr6:34031193:G:A	1.72564e-39	-1.44231	0.105784	1.52989e-30	-1.76723	-0.170731
34031263	chr6:34031263:C:A	5.49969e-40	-2.48002	-1.42404e-09	9.40252e-31	-2.42476	-1.42404e-09
34031404	chr6:34031404:G:A	1.04175e-40	-2.58776	-1.55606	1.94458e-31	-2.55407	-1.44663
34031416	chr6:34031416:G:A	8.84676e-40	-1.29021e-09	-2.00466	1.49609e-30	-1.29021e-09	-1.9603
34031461	chr6:34031461:T:C	9.22633e-41	-2.77358	-1.49166	1.38622e-31	-2.76798	-1.57118
34031550	chr6:34031550:C:T	5.66416e-40	-2.45055	-1.42404e-09	9.69915e-31	-2.3937	-1.42404e-09
34031671	chr6:34031671:GAGAA:G	5.46302e-40	-2.48671	-1.42404e-09	9.32552e-31	-2.43299	-1.42404e-09
34031743	chr6:34031743:A:G	4.68879e-39	-1.29021e-09	-0.336952	8.71979e-30	-1.29021e-09	-0.197561
34031813	chr6:34031813:C:T	1.05346e-40	-2.74231	-1.39032	2.00928e-31	-2.52436	-1.44361
34031851	chr6:34031851:C:A	8.62307e-40	-1.29021e-09	-2.03027	1.39882e-30	-1.29021e-09	-2.02752
34032144	chr6:34032144:G:A	8.3093e-41	-2.56045	-1.80947	1.53471e-31	-2.52228	-1.71512
34032214	chr6:34032214:T:C	5.92269e-41	-2.70346	-2.00505	1.12736e-31	-2.54629	-1.99957
34032283	chr6:34032283:G:A	5.6596e-40	-2.45136	-1.42404e-09	9.67886e-31	-2.3958	-1.42404e-09
34032313	chr6:34032313:C:T	5.79396e-40	-2.4279	-1.42404e-09	9.93829e-31	-2.36935	-1.42404e-09
34032347	chr6:34032347:C:T	5.64727e-40	-2.45354	-1.42404e-09	9.68554e-31	-2.39511	-1.42404e-09
34032512	chr6:34032512:G:C	9.50229e-40	-2.76763	0.834449	1.07107e-30	-2.70523	0.410738
34032557	chr6:34032557:A:G	6.34196e-41	-2.68514	-1.95497	1.20195e-31	-2.5322	-1.9496
34032875	chr6:34032875:A:G	7.79619e-40	-0.354048	-1.77703	2.0746e-30	0.24748	-1.88087
34033275	chr6:34033275:C:G	2.45434e-40	-1.54038	-1.74647	6.17336e-31	-1.02398	-1.82152
34033289	chr6:34033289:A:G	1.39278e-40	-2.58264	-1.27077	2.2525e-31	-2.54294	-1.31076
34033309	chr6:34033309:T:G	1.36359e-40	-2.60779	-1.2668	2.19954e-31	-2.57075	-1.30674
34033415	chr6:34033415:G:C	1.3928e-40	-2.58628	-1.26711	2.25122e-31	-2.54698	-1.30729
34033442	chr6:34033442:A:T	1.42468e-40	-1.93543	-1.89534	2.12389e-31	-2.00903	-1.90346
34033456	chr6:34033456:G:A	9.38323e-40	-1.29021e-09	-1.94579	1.41287e-30	-1.29021e-09	-2.01753
34033547	chr6:34033547:A:T	1.34208e-40	-2.62372	-1.26677	2.16118e-31	-2.58836	-1.30673
34033678	chr6:34033678:T:C	8.64567e-40	-1.29021e-09	-2.02765	1.39704e-30	-1.29021e-09	-2.0288
34033727	chr6:34033727:CTCTT:C	7.78449e-41	-2.55323	-1.88193	1.31106e-31	-2.53022	-1.86468
34033895	chr6:34033895:G:GCCTGGCTA	1.23915e-40	-2.64218	-1.32811	2.00119e-31	-2.60894	-1.36306
34033901	chr6:34033901:C:T	9.75463e-41	-2.3464	-1.86315	2.35934e-31	-1.95356	-1.8538
34034312	chr6:34034312:G:A	4.40559e-40	-2.70184	-1.42404e-09	6.86877e-31	-2.73876	-1.42404e-09
34034321	chr6:34034321:C:T	1.01858e-39	-1.29021e-09	-1.86372	1.63209e-30	-1.29021e-09	-1.87329
34034386	chr6:34034386:C:T	4.17652e-40	-2.75523	-1.42404e-09	6.98249e-31	-2.72234	-1.42404e-09
34034528	chr6:34034528:C:T	8.67036e-40	-1.29021e-09	-2.0248	1.4063e-30	-1.29021e-09	-2.02219
34034785	chr6:34034785:T:C	2.43987e-40	-2.63865	-0.654114	5.29728e-31	-2.0043	-0.994251
34034821	chr6:34034821:C:T	2.69459e-40	-2.5986	-0.594865	6.08896e-31	-1.91562	-0.943647
34035145	chr6:34035145:T:C	3.09253e-40	-1.33085	-1.72487	4.48559e-31	-1.37274	-1.79213
34035557	chr6:34035557:C:CAAGAAAGAAGGCAGA	5.42676e-40	-2.49337	-1.42404e-09	9.25143e-31	-2.44096	-1.42404e-09
34036151	chr6:34036151:C:T	2.96213e-39	-1.29021e-09	-0.796219	4.94679e-30	-1.29021e-09	-0.764416
34037013	chr6:34037013:T:C	2.46829e-40	-2.62232	-0.658861	5.48092e-31	-1.96059	-1.00388
34037104	chr6:34037104:G:A	8.85712e-40	-1.29021e-09	-2.00349	1.39446e-30	-1.29021e-09	-2.03065
34037158	chr6:34037158:G:A	1.50824e-40	-2.64476	-1.12901	2.21656e-31	-2.44654	-1.42325
34037292	chr6:34037292:A:G	1.52682e-40	-2.64604	-1.11549	2.23736e-31	-2.44847	-1.41197
34038031	chr6:34038031:C:A	1.47682e-40	-2.69626	-1.09857	2.11726e-31	-2.52075	-1.39486
34038199	chr6:34038199:G:A	1.45543e-40	-2.69458	-1.11483	2.09468e-31	-2.51793	-1.40841
34038272	chr6:34038272:T:A	1.49194e-40	-2.69488	-1.08976	2.13727e-31	-2.51862	-1.38759
34038605	chr6:34038605:C:T	1.52348e-40	-2.72228	-1.04144	2.11821e-31	-2.57124	-1.34393
34038636	chr6:34038636:G:A	1.62282e-40	-1.72246	-1.97809	2.32681e-31	-1.95984	-1.86141
34038679	chr6:34038679:C:T	8.03868e-40	-2.10045	-1.42404e-09	2.05845e-30	-1.6412	-1.42404e-09
34038704	chr6:34038704:G:A	1.26316e-39	-1.29021e-09	-1.64851	1.93147e-30	-1.29021e-09	-1.70488
34038707	chr6:34038707:T:C	1.57989e-40	-2.70471	-1.02265	2.21963e-31	-2.53794	-1.33046
34038743	chr6:34038743:G:T	1.49374e-40	-2.68809	-1.09534	2.16435e-31	-2.5065	-1.38712
34038837	chr6:34038837:A:G	1.44284e-40	-2.70947	-1.10863	2.05464e-31	-2.54627	-1.39937
34038839	chr6:34038839:C:T	1.40501e-40	-2.71085	-1.13381	2.00719e-31	-2.54887	-1.42013
34038845	chr6:34038845:G:A	1.4064e-40	-2.70987	-1.13381	2.01072e-31	-2.54711	-1.42013
34038969	chr6:34038969:C:T	1.78225e-40	-2.75806	-0.848777	2.37066e-31	-2.61378	-1.18879
34039057	chr6:34039057:G:A	2.86527e-39	-1.29021e-09	-0.829465	5.57971e-30	-1.29021e-09	-0.644019
34039120	chr6:34039120:A:C	1.74224e-40	-2.76288	-0.866664	2.30031e-31	-2.63208	-1.20061
34039170	chr6:34039170:TG:T	9.24388e-40	-1.29021e-09	-1.96075	1.51098e-30	-1.29021e-09	-1.9504
34039210	chr6:34039210:T:G	1.61686e-40	-2.76043	-0.943799	2.18348e-31	-2.61722	-1.2676
34039277	chr6:34039277:G:A	1.72671e-40	-2.76418	-0.874311	2.2867e-31	-2.63048	-1.20815
34039336	chr6:34039336:G:A	1.46449e-40	-2.76784	-1.03536	1.94523e-31	-2.6447	-1.35566
34039339	chr6:34039339:G:A	3.85408e-40	-0.978526	-1.85705	5.6701e-31	-1.0257	-1.90484
34039391	chr6:34039391:G:C	6.70018e-39	-1.29021e-09	0.0200084	1.19369e-29	-1.29021e-09	0.116481
34039511	chr6:34039511:G:A	4.10508e-40	-2.77249	-1.42404e-09	7.06889e-31	-2.71004	-1.42404e-09
34039741	chr6:34039741:C:T	7.1326e-41	-2.68209	-1.84053	1.20027e-31	-2.70132	-1.78187
34040229	chr6:34040229:A:G	5.96375e-41	-2.77234	-1.92926	1.26469e-31	-2.41868	-2.01224
34040329	chr6:34040329:G:A	6.08502e-39	-1.29021e-09	-0.0762958	8.76842e-30	-1.29021e-09	-0.191999
34040450	chr6:34040450:G:T	2.32509e-39	-1.29021e-09	-1.03837	3.99159e-30	-1.29021e-09	-0.978965
34040663	chr6:34040663:G:A	7.41501e-39	-1.29021e-09	0.12138	1.0703e-29	-1.29021e-09	0.00736579
34040850	chr6:34040850:C:T	4.43345e-39	-1.29021e-09	-0.392948	7.99483e-30	-1.29021e-09	-0.284361
34041293	chr6:34041293:G:A	4.74609e-40	-2.62739	-1.42404e-09	7.97778e-31	-2.58908	-1.42404e-09
34041653	chr6:34041653:A:G	7.30591e-41	-2.55452	-1.94409	1.47595e-31	-2.26219	-2.01425
34041761	chr6:34041761:G:C	7.71662e-40	-2.14134	-1.42404e-09	1.54816e-30	-1.92609	-1.42404e-09
34041824	chr6:34041824:A:G	5.63246e-41	-2.76461	-1.99414	9.08782e-32	-2.73194	-2.02945
34042060	chr6:34042060:C:T	8.02089e-40	-2.10266	-1.42404e-09	1.41364e-30	-2.01698	-1.42404e-09
34042259	chr6:34042259:C:A	7.54808e-39	-1.29021e-09	0.139167	1.08888e-29	-1.29021e-09	0.0245817
34043111	chr6:34043111:T:C	5.41075e-41	-2.76882	-2.03009	1.04065e-31	-2.60618	-2.01972
34043268	chr6:34043268:C:T	8.98544e-40	-1.29021e-09	-1.98911	1.47192e-30	-1.29021e-09	-1.97659
34043289	chr6:34043289:A:G	6.41562e-41	-2.72914	-1.89942	1.1173e-31	-2.76839	-1.78644
34043767	chr6:34043767:T:C	9.38758e-40	-1.29021e-09	-1.94532	1.5545e-30	-1.29021e-09	-1.922
34044010	chr6:34044010:G:T	6.06695e-41	-2.76871	-1.91573	1.13587e-31	-2.72889	-1.80945
34044021	chr6:34044021:A:C	8.78494e-40	-1.29021e-09	-2.01167	1.40582e-30	-1.29021e-09	-2.02254
34044973	chr6:34044973:C:T	7.54809e-40	-2.16342	-1.42404e-09	1.32711e-30	-2.08016	-1.42404e-09
34045237	chr6:34045237:A:G	6.10672e-41	-2.74943	-1.92848	1.08086e-31	-2.75844	-1.82954
34045473	chr6:34045473:A:T	5.45803e-41	-2.7626	-2.02761	9.0842e-32	-2.7349	-2.02689
34045614	chr6:34045614:G:A	5.45646e-41	-2.76166	-2.02884	9.08059e-32	-2.73685	-2.02534
34045703	chr6:34045703:A:G	6.24377e-41	-2.75663	-1.89909	1.13374e-31	-2.75206	-1.78816
34045769	chr6:34045769:C:T	9.93591e-40	-1.88856	-1.42404e-09	1.46083e-30	-1.98415	-1.42404e-09
34045770	chr6:34045770:G:A	2.55432e-39	-1.29021e-09	-0.94434	4.48177e-30	-1.29021e-09	-0.863137
34045837	chr6:34045837:G:GGCA	1.13345e-40	-2.74314	-1.3163	1.89889e-31	-2.73917	-1.2853
34046082	chr6:34046082:A:G	2.43208e-39	-1.29021e-09	-0.993381	4.2646e-30	-1.29021e-09	-0.912808
34046321	chr6:34046321:T:C	5.87282e-39	-1.29021e-09	-0.111791	1.10588e-29	-1.29021e-09	0.0400709
34046479	chr6:34046479:G:A	2.39156e-39	-1.29021e-09	-1.01018	4.18722e-30	-1.29021e-09	-0.93112
34046626	chr6:34046626:G:C	8.40738e-40	-2.0556	-1.42404e-09	1.48413e-30	-1.96833	-1.42404e-09
34046866	chr6:34046866:A:C	1.00306e-40	-2.49632	-1.68534	1.34954e-31	-2.60648	-1.7595
34046916	chr6:34046916:C:T	3.03922e-39	-1.29021e-09	-0.770527	5.22957e-30	-1.29021e-09	-0.708826
34047552	chr6:34047552:C:T	1.64141e-39	-1.29021e-09	-1.38657	2.79388e-30	-1.29021e-09	-1.33572
34047873	chr6:34047873:C:T	1.4125e-40	-2.56954	-1.26981	1.87307e-31	-2.66447	-1.37369
34047988	chr6:34047988:C:T	5.5816e-41	-2.74834	-2.01948	8.91217e-32	-2.75141	-2.0295
34048387	chr6:34048387:G:C	6.1242e-39	-1.29021e-09	-0.0698784	1.12731e-29	-1.29021e-09	0.0592637
34048691	chr6:34048691:T:C	1.14848e-39	-1.29021e-09	-1.74368	1.89199e-30	-1.29021e-09	-1.72553
34048876	chr6:34048876:G:A	7.68176e-40	-2.14586	-1.42404e-09	1.00199e-30	-2.36116	-1.42404e-09
34049203	chr6:34049203:G:A	2.59242e-39	-1.29021e-09	-0.929536	4.74907e-30	-1.29021e-09	-0.805207
34049427	chr6:34049427:A:C	2.42003e-39	-1.29021e-09	-0.998346	3.371e-30	-1.29021e-09	-1.14795
34049705	chr6:34049705:C:A	9.81582e-40	-1.29021e-09	-1.90072	1.62883e-30	-1.29021e-09	-1.87529
34050012	chr6:34050012:A:G	6.60387e-41	-2.67468	-1.92496	1.04602e-31	-2.72713	-1.89363
34050317	chr6:34050317:G:A	7.03401e-41	-2.68182	-1.85472	9.46784e-32	-2.76784	-1.95259
34050366	chr6:34050366:A:C	3.95046e-39	-1.29021e-09	-0.508295	6.3661e-30	-1.29021e-09	-0.512169
34051318	chr6:34051318:C:T	8.04669e-40	-2.09945	-1.42404e-09	1.41782e-30	-2.01404	-1.42404e-09
34052154	chr6:34052154:C:T	1.6951e-39	-1.29021e-09	-1.35439	2.78562e-30	-1.29021e-09	-1.33869
34052671	chr6:34052671:G:C	6.55756e-41	-2.63985	-1.96682	9.02747e-32	-2.75353	-2.01453
34053114	chr6:34053114:C:CT	6.66918e-41	-2.76958	-1.82022	1.3494e-31	-2.69619	-1.66989
34053567	chr6:34053567:C:T	8.08233e-40	-2.09503	-1.42404e-09	1.40878e-30	-2.02043	-1.42404e-09
34053604	chr6:34053604:C:T	1.74702e-39	-1.29021e-09	-1.32422	2.90037e-30	-1.29021e-09	-1.29832
34054006	chr6:34054006:C:T	1.78828e-39	-1.29021e-09	-1.30087	2.97034e-30	-1.29021e-09	-1.27448
34054408	chr6:34054408:C:T	9.95263e-40	-1.88687	-1.42404e-09	1.4927e-30	-1.96257	-1.42404e-09
34054738	chr6:34054738:A:G	6.62726e-41	-2.62315	-1.97296	9.06289e-32	-2.7467	-2.01744
34054741	chr6:34054741:T:C	1.97019e-40	-2.72972	-0.776862	3.59795e-31	-2.31293	-1.07244
34054963	chr6:34054963:T:G	5.42259e-41	-2.76628	-2.03044	9.54501e-32	-2.69674	-2.01556
34055497	chr6:34055497:T:A	3.50478e-39	-1.29021e-09	-0.627998	5.64861e-30	-1.29021e-09	-0.631745
34055664	chr6:34055664:C:T	1.18874e-39	-1.29021e-09	-1.70923	1.68589e-30	-1.29021e-09	-1.84086
34056225	chr6:34056225:A:G	1.45968e-39	-1.29021e-09	-1.50391	2.8305e-30	-1.29021e-09	-1.3227
34056388	chr6:34056388:G:A	6.54804e-41	-2.6559	-1.95223	9.0629e-32	-2.75871	-2.00542
34057057	chr6:34057057:T:A	1.41312e-39	-0.470793	-1.06553	2.61927e-30	-0.116287	-1.28397
34057101	chr6:34057101:A:G	1.54828e-39	-1.29021e-09	-1.44498	3.0398e-30	-1.29021e-09	-1.25136
34057205	chr6:34057205:A:G	6.94895e-39	-1.29021e-09	0.0564639	1.14355e-29	-1.29021e-09	0.0735696
34057288	chr6:34057288:C:CT	6.57251e-41	-2.61488	-1.98953	1.45069e-31	-2.27377	-2.01993
34057361	chr6:34057361:G:A	8.03385e-40	-2.10105	-1.42404e-09	1.43396e-30	-2.00272	-1.42404e-09
34057555	chr6:34057555:T:C	5.39231e-41	-2.7736	-2.02873	9.28141e-32	-2.7378	-2.00251
34057563	chr6:34057563:C:A	7.1222e-41	-2.73142	-1.79267	1.09276e-31	-2.7621	-1.81493
34057949	chr6:34057949:T:C	9.19475e-40	-1.29021e-09	-1.96608	1.45714e-30	-1.29021e-09	-1.98668
34058620	chr6:34058620:A:G	5.62913e-41	-2.77298	-1.98636	1.05381e-31	-2.72225	-1.89108
34058824	chr6:34058824:CA:C	6.64598e-41	-2.60682	-1.98646	9.06282e-32	-2.73949	-2.02466
34059171	chr6:34059171:C:T	8.75055e-41	-2.72202	-1.59616	1.3384e-31	-2.73388	-1.64038
34059251	chr6:34059251:C:T	9.53947e-41	-2.75394	-1.47792	1.48413e-31	-2.76158	-1.50933
34059287	chr6:34059287:C:T	8.73296e-40	-1.29021e-09	-2.01761	1.4242e-30	-1.29021e-09	-2.00954
34059821	chr6:34059821:G:A	4.29494e-40	-2.72727	-1.42404e-09	7.69555e-31	-2.6251	-1.42404e-09
34059953	chr6:34059953:C:G	7.99616e-40	-2.10575	-1.42404e-09	1.42868e-30	-2.0064	-1.42404e-09
34060317	chr6:34060317:G:A	4.62054e-40	-2.6542	-1.42404e-09	7.15127e-31	-2.69845	-1.42404e-09
34061427	chr6:34061427:C:T	6.33884e-41	-2.74484	-1.89577	1.27226e-31	-2.49719	-1.92775
34061773	chr6:34061773:C:A	1.22497e-39	-1.29021e-09	-1.67921	1.6922e-30	-1.29021e-09	-1.83713
34061803	chr6:34061803:G:A	5.34787e-40	-2.50801	-1.42404e-09	9.738e-31	-2.38971	-1.42404e-09
34062519	chr6:34062519:T:A	6.44032e-41	-2.7389	-1.88582	1.10327e-31	-2.77306	-1.7944
34062580	chr6:34062580:C:T	5.44554e-40	-2.48992	-1.42404e-09	9.97048e-31	-2.36611	-1.42404e-09
34063011	chr6:34063011:G:A	7.65504e-41	-2.77219	-1.67974	1.60424e-31	-2.47629	-1.7168
34063535	chr6:34063535:ATGCACACACACGCACATGTGCG:A	9.31616e-40	-1.95296	-1.42404e-09	1.67625e-30	-1.84659	-1.42404e-09
34063728	chr6:34063728:C:T	7.00312e-41	-2.56845	-1.9725	9.30924e-32	-2.71907	-2.01825
34063906	chr6:34063906:G:A	7.06829e-41	-2.58607	-1.9456	9.35421e-32	-2.72808	-2.00442
34064077	chr6:34064077:G:A	7.96911e-41	-2.77311	-1.63862	1.57476e-31	-2.53646	-1.67517
34064092	chr6:34064092:G:A	9.99557e-40	-0.810942	-1.07163	1.81474e-30	-0.479863	-1.28735
34064662	chr6:34064662:C:T	1.23641e-40	-2.76974	-1.20276	2.05e-31	-2.77174	-1.17617
34064836	chr6:34064836:C:T	1.89278e-40	-2.77325	-0.773416	3.52264e-31	-2.50669	-0.899838
34064990	chr6:34064990:G:A	9.19356e-40	-1.29021e-09	-1.96621	1.45696e-30	-1.29021e-09	-1.98681
34065071	chr6:34065071:T:C	8.69692e-40	-1.29021e-09	-2.02174	1.39591e-30	-1.29021e-09	-2.02961
34065413	chr6:34065413:T:C	1.99786e-39	-1.29021e-09	-1.19005	3.14887e-30	-1.29021e-09	-1.21611
34065447	chr6:34065447:A:G	1.02095e-40	-2.3952	-1.76879	1.41666e-31	-2.64547	-1.67196
34065461	chr6:34065461:G:A	9.26141e-40	-1.29021e-09	-1.95885	1.51918e-30	-1.29021e-09	-1.94499
34065765	chr6:34065765:C:T	2.40856e-39	-1.29021e-09	-1.0031	3.91495e-30	-1.29021e-09	-0.998354
34065981	chr6:34065981:C:T	3.41837e-39	-1.29021e-09	-0.652961	5.54695e-30	-1.29021e-09	-0.649907
34066034	chr6:34066034:G:A	7.87152e-41	-2.7729	-1.65115	1.643e-31	-2.48772	-1.68149
34066600	chr6:34066600:T:C	8.66061e-40	-1.29021e-09	-2.02593	1.44302e-30	-1.29021e-09	-1.99642
34066664	chr6:34066664:A:G	5.50941e-41	-2.75164	-2.0292	8.87362e-32	-2.7587	-2.02655
34066672	chr6:34066672:G:T	9.89183e-41	-2.77005	-1.42553	1.39026e-31	-2.57125	-1.76501
34066871	chr6:34066871:C:T	5.75783e-41	-2.77344	-1.96329	1.04432e-31	-2.61208	-2.01029
34066954	chr6:34066954:G:A	6.52593e-41	-2.71598	-1.89553	1.19307e-31	-2.65625	-1.83296
34067195	chr6:34067195:C:T	3.20531e-39	-1.29021e-09	-0.717317	5.60294e-30	-1.29021e-09	-0.639865
34067335	chr6:34067335:T:C	2.84006e-40	-2.29812	-0.842768	1.30012e-30	-1.70147	-0.399229
34067799	chr6:34067799:T:C	9.49778e-40	-1.29021e-09	-1.93365	1.48161e-30	-1.29021e-09	-1.97002
34067804	chr6:34067804:A:AT	2.49922e-39	-2.05689	1.09074	2.56252e-30	-2.35702	0.93486
34067936	chr6:34067936:T:A	1.17962e-39	-1.29021e-09	-1.71693	1.73642e-30	-1.29021e-09	-1.81133
34068355	chr6:34068355:G:A	1.06705e-39	-1.29021e-09	-1.81722	1.78191e-30	-1.29021e-09	-1.78547
34068379	chr6:34068379:C:T	9.43361e-41	-2.61147	-1.63155	2.00574e-31	-2.43482	-1.53491
34068692	chr6:34068692:G:A	1.44312e-40	-1.81064	-2.00727	2.57159e-31	-1.73729	-1.98393
34068768	chr6:34068768:A:G	8.9886e-40	-1.98875	-1.42404e-09	1.67817e-30	-1.84545	-1.42404e-09
34068877	chr6:34068877:G:A	9.75372e-40	-1.29021e-09	-1.90706	1.58076e-30	-1.29021e-09	-1.90525
34068882	chr6:34068882:T:C	1.5374e-38	0.158215	0.692334	2.47201e-29	0.361151	0.483311
34068911	chr6:34068911:C:T	5.51369e-41	-2.76331	-2.01675	9.86667e-32	-2.7036	-1.97556
34069111	chr6:34069111:G:A	9.36517e-40	-1.29021e-09	-1.94771	1.48223e-30	-1.29021e-09	-1.96961
34069262	chr6:34069262:A:G	1.05759e-39	-1.29021e-09	-1.82614	1.67692e-30	-1.29021e-09	-1.8462
34069395	chr6:34069395:G:A	9.62697e-40	-1.29021e-09	-1.92014	1.57095e-30	-1.29021e-09	-1.91148
34069676	chr6:34069676:G:C	4.77495e-40	-2.62133	-1.42404e-09	7.34642e-31	-2.67153	-1.42404e-09
34069694	chr6:34069694:G:A	9.50825e-41	-2.5651	-1.67003	1.24821e-31	-2.62297	-1.82106
34069748	chr6:34069748:A:G	8.30229e-41	-2.57889	-1.79188	1.13375e-31	-2.63241	-1.9078
34069806	chr6:34069806:G:A	1.38624e-40	-1.85425	-2.00387	2.33537e-31	-1.83581	-1.98176
34069974	chr6:34069974:C:T	1.28591e-40	-2.181	-1.75225	1.91637e-31	-2.45658	-1.55873
34069975	chr6:34069975:G:A	9.42047e-40	-1.29021e-09	-1.94183	1.54331e-30	-1.29021e-09	-1.92922
34070121	chr6:34070121:A:G	6.11257e-39	-1.29021e-09	-0.0717794	1.39663e-29	-1.29021e-09	0.273495
34070191	chr6:34070191:C:T	7.49353e-40	-2.17067	-1.42404e-09	1.37055e-30	-2.04794	-1.42404e-09
34070216	chr6:34070216:C:T	8.53778e-41	-2.57988	-1.76291	1.15403e-31	-2.63384	-1.88865
34070252	chr6:34070252:T:C	8.51936e-41	-2.5651	-1.77986	1.15408e-31	-2.6215	-1.90094
34070272	chr6:34070272:G:A	2.43932e-39	-2.19667	1.20626	2.59768e-30	-2.45588	1.04735
34070569	chr6:34070569:G:T	9.27125e-40	-1.29021e-09	-1.95779	1.50403e-30	-1.29021e-09	-1.955
34070599	chr6:34070599:C:A	9.32821e-40	-1.29021e-09	-1.95167	1.44605e-30	-1.29021e-09	-1.99432
34070622	chr6:34070622:G:A	8.94982e-40	-1.29021e-09	-1.99308	1.4227e-30	-1.29021e-09	-2.0106
34070651	chr6:34070651:G:GCCAGGAC	8.99652e-40	-1.98787	-1.42404e-09	1.68219e-30	-1.84306	-1.42404e-09
34070931	chr6:34070931:C:G	5.6288e-41	-2.77295	-1.98645	8.99229e-32	-2.76349	-2.00847
34071207	chr6:34071207:A:G	7.56974e-39	-1.29021e-09	0.142032	1.76547e-29	-1.29021e-09	0.507845
34073465	chr6:34073465:A:C	9.78467e-41	-2.40772	-1.79876	1.62351e-31	-2.4645	-1.71665
34073529	chr6:34073529:A:G	1.37657e-40	-2.18254	-1.68258	2.81945e-31	-2.06022	-1.56898
34073641	chr6:34073641:A:G	1.19135e-40	-2.20176	-1.80786	1.95527e-31	-2.08573	-1.90949
34073670	chr6:34073670:T:C	9.93194e-41	-2.38605	-1.80549	1.62975e-31	-2.44247	-1.73485
34073688	chr6:34073688:C:T	1.05509e-39	-1.29021e-09	-1.8285	1.81618e-30	-1.29021e-09	-1.76642
34073791	chr6:34073791:C:G	9.45268e-41	-2.4941	-1.7469	1.54622e-31	-2.5604	-1.66953
34073793	chr6:34073793:C:T	9.89918e-40	-1.29021e-09	-1.89226	1.55151e-30	-1.29021e-09	-1.92393
34073852	chr6:34073852:A:G	1.02149e-40	-2.42942	-1.73403	1.70035e-31	-2.48253	-1.65237
34073921	chr6:34073921:G:A	1.05726e-40	-2.40356	-1.72547	1.75992e-31	-2.45665	-1.64382
34074002	chr6:34074002:G:A	9.52426e-40	-1.29021e-09	-1.93087	1.56071e-30	-1.29021e-09	-1.91801
34074003	chr6:34074003:A:C	1.00633e-40	-2.43931	-1.7391	1.66957e-31	-2.49373	-1.65945
34074132	chr6:34074132:A:C	9.50309e-41	-2.45838	-1.7773	1.57044e-31	-2.51101	-1.70337
34074158	chr6:34074158:C:G	1.00412e-40	-2.44098	-1.73962	1.66564e-31	-2.49517	-1.66036
34074175	chr6:34074175:T:C	9.94746e-41	-2.45401	-1.73597	1.65233e-31	-2.50722	-1.65633
34074336	chr6:34074336:G:A	6.08075e-41	-2.71745	-1.96471	9.43081e-32	-2.75772	-1.96662
34074395	chr6:34074395:G:A	9.9712e-41	-2.45879	-1.7288	1.65919e-31	-2.51157	-1.64784
34074467	chr6:34074467:C:T	1.54705e-40	-1.73823	-2.01013	2.5931e-31	-1.72132	-1.99156
34074488	chr6:34074488:T:C	6.21735e-40	-2.35737	-1.42404e-09	1.08318e-30	-2.28326	-1.42404e-09
34074534	chr6:34074534:T:C	4.93908e-40	-2.58753	-1.42404e-09	8.37618e-31	-2.54035	-1.42404e-09
34074535	chr6:34074535:G:A	5.05697e-40	-2.56394	-1.42404e-09	8.59685e-31	-2.51434	-1.42404e-09
34074661	chr6:34074661:C:T	1.19912e-40	-2.74701	-1.25612	2.09365e-31	-2.7553	-1.17154
34074781	chr6:34074781:G:A	9.84886e-41	-2.46074	-1.7392	1.6359e-31	-2.51337	-1.66017
34074824	chr6:34074824:G:T	9.56959e-41	-2.47302	-1.75569	1.58663e-31	-2.52456	-1.67957
34074830	chr6:34074830:C:T	9.49007e-41	-2.45977	-1.77728	1.56815e-31	-2.51245	-1.70339
34074934	chr6:34074934:A:G	9.56705e-41	-2.47029	-1.75868	1.5868e-31	-2.52203	-1.68199
34075059	chr6:34075059:T:C	8.8617e-40	-1.29021e-09	-2.00297	1.56323e-30	-1.29021e-09	-1.9164
34075103	chr6:34075103:C:T	9.60952e-40	-1.29021e-09	-1.92196	1.55783e-30	-1.29021e-09	-1.91986
34075127	chr6:34075127:G:A	1.00659e-40	-2.45849	-1.71965	1.67527e-31	-2.51166	-1.63811
34075521	chr6:34075521:A:G	6.40369e-41	-2.60017	-2.03025	1.22445e-31	-2.46944	-1.99381
34075629	chr6:34075629:T:C	9.40907e-41	-2.44718	-1.79844	1.57675e-31	-2.47652	-1.73385
34075658	chr6:34075658:T:C	1.6318e-39	-1.29021e-09	-1.39244	2.81573e-30	-1.29021e-09	-1.32793
34075698	chr6:34075698:G:A	1.28588e-39	-1.29021e-09	-1.63068	2.12911e-30	-1.29021e-09	-1.60745
34075755	chr6:34075755:G:C	9.63139e-40	-1.91968	-1.42404e-09	1.82767e-30	-1.76011	-1.42404e-09
34075875	chr6:34075875:A:G	6.27326e-41	-2.67152	-1.97948	1.39424e-31	-2.32571	-2.00768
34075896	chr6:34075896:C:T	1.32153e-39	-1.29021e-09	-1.60333	2.214e-30	-1.29021e-09	-1.56835
34075928	chr6:34075928:A:G	9.37773e-41	-2.52369	-1.72526	1.56236e-31	-2.57032	-1.64922
34075959	chr6:34075959:A:C	1.32646e-40	-2.27239	-1.62981	2.016e-31	-2.16561	-1.79902
34076088	chr6:34076088:T:G	9.2812e-41	-2.49603	-1.76328	1.51415e-31	-2.56156	-1.68933
34076249	chr6:34076249:A:C	1.02397e-40	-2.40795	-1.75308	1.62934e-31	-2.49738	-1.68019
34076260	chr6:34076260:A:G	6.59111e-41	-2.58212	-2.01946	1.20186e-31	-2.45432	-2.02755
34076368	chr6:34076368:G:A	9.88423e-41	-2.42511	-1.77125	1.56629e-31	-2.50805	-1.70898
34076371	chr6:34076371:C:G	9.94249e-41	-2.42402	-1.76646	1.57521e-31	-2.50768	-1.70367
34076584	chr6:34076584:C:T	1.5231e-39	-1.46138	-1.42404e-09	1.78567e-30	-1.78336	-1.42404e-09
34076658	chr6:34076658:C:T	7.89688e-41	-2.41699	-2.00383	1.24402e-31	-2.47458	-1.97281
34076851	chr6:34076851:G:A	7.01686e-41	-2.60883	-1.93015	1.12755e-31	-2.64737	-1.89832
34077011	chr6:34077011:T:TGCTGGA	6.77459e-41	-2.57795	-1.99617	1.06457e-31	-2.62989	-1.97328
34077064	chr6:34077064:C:T	7.70034e-41	-2.54209	-1.90394	1.21649e-31	-2.60262	-1.86715
34077109	chr6:34077109:G:A	8.00613e-41	-2.62073	-1.78636	1.28457e-31	-2.66536	-1.74996
34077133	chr6:34077133:G:A	2.19219e-39	-1.29021e-09	-1.09722	3.19703e-30	-1.29021e-09	-1.20093
34077141	chr6:34077141:A:C	1.60137e-38	-2.74972	3.64104	1.95807e-29	-2.73068	3.34207
34077269	chr6:34077269:G:A	7.3483e-41	-2.47962	-2.01321	1.12074e-31	-2.54665	-2.0051
34077299	chr6:34077299:A:T	7.24893e-41	-2.49717	-2.00927	1.11773e-31	-2.5542	-2.00025
34077371	chr6:34077371:A:G	9.2391e-41	-2.24631	-2.01754	1.53049e-31	-2.23042	-2.00974
34077472	chr6:34077472:C:T	1.76561e-40	-1.89356	-1.72265	2.22346e-31	-2.12384	-1.74283
34077639	chr6:34077639:G:C	2.45422e-39	-1.29021e-09	-0.984316	5.39627e-30	-1.29021e-09	-0.677448
34077850	chr6:34077850:A:G	1.27423e-40	-2.74879	-1.19358	2.93699e-31	-2.58072	-1.00764
34078169	chr6:34078169:C:T	3.66746e-39	-2.31235	1.72973	4.20101e-30	-2.22968	1.30185
34078175	chr6:34078175:T:C	3.15239e-39	-2.34343	1.60946	3.62805e-30	-2.26364	1.18918
34078196	chr6:34078196:C:T	6.76483e-41	-2.72387	-1.85168	1.29106e-31	-2.5179	-1.89238
34078200	chr6:34078200:C:T	3.55625e-39	-2.26653	1.65312	4.01895e-30	-2.17264	1.20051
34078273	chr6:34078273:TTC:T	4.73991e-40	-2.72771	0.0990219	4.96811e-31	-2.77079	-0.291913
34078491	chr6:34078491:G:A	6.55072e-41	-2.61218	-1.99555	9.46814e-32	-2.69031	-2.03009
34078952	chr6:34078952:A:G	2.89937e-40	-2.69712	-0.423097	3.62569e-31	-2.76113	-0.61657
34078960	chr6:34078960:C:A	1.3803e-39	-1.29021e-09	-1.55983	2.26758e-30	-1.29021e-09	-1.54444
34079063	chr6:34079063:A:G	2.53528e-40	-2.64881	-0.605599	3.55876e-31	-2.49996	-0.896371
34079171	chr6:34079171:G:A	1.25588e-39	-1.29021e-09	-1.65429	2.11325e-30	-1.29021e-09	-1.61493
34079207	chr6:34079207:C:T	3.11157e-39	-1.29021e-09	-0.746999	5.35228e-30	-1.29021e-09	-0.685633
34079267	chr6:34079267:T:C	2.97378e-39	-2.52777	1.73548	2.40888e-30	-2.69695	1.21295
34079519	chr6:34079519:T:C	2.83975e-40	-2.75535	-0.385648	3.50364e-31	-2.69407	-0.717867
34079555	chr6:34079555:AG:A	3.61025e-39	-2.54388	1.94553	2.82189e-30	-2.70554	1.37979
34079893	chr6:34079893:C:T	7.05968e-40	-2.6945	0.464187	6.47902e-31	-2.77072	-0.0264549
34080375	chr6:34080375:T:A	1.55712e-39	-1.29021e-09	-1.43929	2.23128e-30	-1.29021e-09	-1.56058
34080639	chr6:34080639:G:A	7.07966e-41	-2.6808	-1.84927	9.4756e-32	-2.76825	-1.95135
34080835	chr6:34080835:CACACACACACAT:C	3.51699e-39	-0.62452	-1.42404e-09	5.7454e-30	-0.614756	-1.42404e-09
34080890	chr6:34080890:A:AC	3.62426e-39	-1.29021e-09	-0.594476	6.39101e-30	-1.29021e-09	-0.508264
34081011	chr6:34081011:G:A	7.31267e-40	-2.69423	0.499125	6.69081e-31	-2.77062	0.00561794
34081430	chr6:34081430:G:A	4.29685e-40	-2.72836	0.00153191	4.15924e-31	-2.76652	-0.473883
34081448	chr6:34081448:G:C	2.15041e-39	-1.11647	-1.42404e-09	1.48433e-30	-1.96819	-1.42404e-09
34081733	chr6:34081733:TGAATGTGAGACAAG:T	4.54657e-40	-0.670197	-2.00014	4.86566e-31	-1.06401	-2.01953
34081851	chr6:34081851:G:A	9.17425e-40	-1.96831	-1.42404e-09	1.41419e-30	-2.0166	-1.42404e-09
34081860	chr6:34081860:G:A	9.03854e-40	-1.98321	-1.42404e-09	1.3939e-30	-2.03105	-1.42404e-09
34082760	chr6:34082760:G:A	8.67665e-40	-1.29021e-09	-2.02408	1.42514e-30	-1.29021e-09	-2.00889
34082784	chr6:34082784:C:T	1.11169e-39	-1.77625	-1.42404e-09	1.30052e-30	-2.10039	-1.42404e-09
34083001	chr6:34083001:C:T	6.77749e-40	-2.2711	-1.42404e-09	8.94371e-31	-2.47479	-1.42404e-09
34083052	chr6:34083052:T:G	1.23961e-39	-1.29021e-09	-1.66733	2.08128e-30	-1.29021e-09	-1.63017
34083140	chr6:34083140:C:T	1.11552e-40	-2.7644	-1.31099	1.50476e-31	-2.70762	-1.54949
34083318	chr6:34083318:C:T	9.99917e-40	-1.29021e-09	-1.88221	1.67282e-30	-1.29021e-09	-1.84865
34083334	chr6:34083334:G:A	1.98999e-39	-1.29021e-09	-1.19399	4.09579e-30	-1.29021e-09	-0.953195
34083354	chr6:34083354:C:T	1.25294e-39	-1.29021e-09	-1.65664	2.11569e-30	-1.29021e-09	-1.61377
34083557	chr6:34083557:G:A	2.0186e-40	-2.77085	-0.711453	2.38012e-31	-2.7303	-1.06829
34083665	chr6:34083665:G:A	2.02965e-40	-2.42714	-1.0497	2.12214e-31	-2.6488	-1.26452
34083909	chr6:34083909:A:G	1.26141e-39	-1.29021e-09	-1.64989	2.11986e-30	-1.29021e-09	-1.6118
34084022	chr6:34084022:G:A	1.61682e-39	-1.29021e-09	-1.40167	2.75101e-30	-1.29021e-09	-1.35119
34084089	chr6:34084089:G:A	9.88708e-40	-1.29021e-09	-1.89348	1.65203e-30	-1.29021e-09	-1.86115
34084182	chr6:34084182:G:A	1.41778e-39	-1.29021e-09	-1.53303	2.50706e-30	-1.29021e-09	-1.44405
34084513	chr6:34084513:G:A	4.13702e-39	-1.29021e-09	-0.46215	7.35677e-30	-1.29021e-09	-0.367535
34084685	chr6:34084685:C:T	1.20289e-39	-2.6849	0.987497	9.63418e-31	-2.76916	0.368735
34085006	chr6:34085006:C:T	1.06673e-39	-1.29021e-09	-1.81753	1.66748e-30	-1.29021e-09	-1.85184
34085187	chr6:34085187:C:A	1.9147e-40	-1.60156	-1.93359	2.33251e-31	-1.95406	-1.86474
34085526	chr6:34085526:G:A	9.76292e-40	-1.29021e-09	-1.90612	1.63587e-30	-1.29021e-09	-1.87098
34085575	chr6:34085575:C:T	5.56603e-39	-1.29021e-09	-0.165443	1.31681e-29	-1.29021e-09	0.214645
34085647	chr6:34085647:A:G	1.6229e-40	-2.75084	-0.949654	2.2788e-31	-2.66098	-1.18111
34085889	chr6:34085889:T:C	4.2086e-40	-2.63143	-0.116148	5.67821e-31	-2.6158	-0.313303
34085916	chr6:34085916:G:A	3.01913e-40	-1.09918	-1.98056	3.37776e-31	-1.43283	-2.0157
34086010	chr6:34086010:G:C	2.93764e-39	-0.804519	-1.42404e-09	2.88954e-30	-1.30206	-1.42404e-09
34086037	chr6:34086037:G:A	1.48593e-39	-1.29021e-09	-1.48609	2.63086e-30	-1.29021e-09	-1.39585
34086080	chr6:34086080:G:A	8.99238e-40	-1.29021e-09	-1.98833	1.48508e-30	-1.29021e-09	-1.96769
34086536	chr6:34086536:A:G	1.05785e-39	-1.29021e-09	-1.82589	1.65783e-30	-1.29021e-09	-1.85764
34087334	chr6:34087334:G:A	1.13923e-39	-1.29021e-09	-1.75177	1.7977e-30	-1.29021e-09	-1.77665
34087401	chr6:34087401:A:G	3.18494e-39	-1.29021e-09	-0.723693	4.6783e-30	-1.29021e-09	-0.82022
34087648	chr6:34087648:A:G	1.56226e-40	-2.55563	-1.18295	2.40113e-31	-2.64414	-1.14566
34088106	chr6:34088106:T:C	4.25355e-40	-2.73696	-1.42404e-09	7.03371e-31	-2.71503	-1.42404e-09
34088121	chr6:34088121:C:T	7.87343e-41	-2.44857	-1.97524	1.19804e-31	-2.50097	-1.98408
34088192	chr6:34088192:G:A	1.56511e-39	-1.29021e-09	-1.43417	2.25187e-30	-1.29021e-09	-1.55139
34088307	chr6:34088307:A:G	1.04738e-39	-1.29021e-09	-1.83584	1.68241e-30	-1.29021e-09	-1.84293
34088507	chr6:34088507:C:T	8.62353e-40	-1.29021e-09	-2.03022	1.39475e-30	-1.29021e-09	-2.03044
34088687	chr6:34088687:A:C	1.03517e-39	-1.29021e-09	-1.84756	1.73751e-30	-1.29021e-09	-1.8107
34088946	chr6:34088946:C:G	1.25952e-39	-1.29021e-09	-1.65139	2.11138e-30	-1.29021e-09	-1.61581
34088949	chr6:34088949:T:G	5.73902e-40	-2.61194	0.174519	7.27376e-31	-2.5951	-0.0863643
34089448	chr6:34089448:G:A	6.36905e-40	-2.33326	-1.42404e-09	9.98563e-31	-2.36459	-1.42404e-09
34089855	chr6:34089855:T:C	1.03567e-39	-1.29021e-09	-1.84708	1.73844e-30	-1.29021e-09	-1.81017
34090200	chr6:34090200:C:T	1.00632e-39	-1.29021e-09	-1.87582	1.59202e-30	-1.29021e-09	-1.89815
34090303	chr6:34090303:A:C	1.18848e-39	-1.29021e-09	-1.70945	1.59243e-30	-1.29021e-09	-1.8979
34090335	chr6:34090335:G:A	8.80084e-40	-1.29021e-09	-2.00986	1.42884e-30	-1.29021e-09	-2.00629
34090397	chr6:34090397:T:C	9.93781e-40	-1.29021e-09	-1.88836	1.52437e-30	-1.29021e-09	-1.94157
34090703	chr6:34090703:G:T	1.24243e-39	-1.29021e-09	-1.66506	2.00568e-30	-1.29021e-09	-1.66717
34091223	chr6:34091223:G:A	9.6048e-40	-1.29021e-09	-1.92245	1.5988e-30	-1.29021e-09	-1.8939
34091337	chr6:34091337:G:A	8.98499e-40	-1.29021e-09	-1.98916	1.42048e-30	-1.29021e-09	-2.01216
34091462	chr6:34091462:G:A	1.45341e-39	-1.85826	0.350047	9.08575e-31	-2.6017	0.142665
34091707	chr6:34091707:C:G	1.08484e-39	-1.29021e-09	-1.80069	1.71832e-30	-1.29021e-09	-1.82181
34092770	chr6:34092770:G:A	1.43578e-40	-1.79845	-2.02456	2.29273e-31	-1.8057	-2.0303
34093090	chr6:34093090:T:C	1.83952e-40	-2.77345	-0.801761	3.24962e-31	-2.55947	-0.927735
34093476	chr6:34093476:A:G	4.60939e-40	-2.4769	-0.179714	6.03999e-31	-2.46896	-0.398381
34093781	chr6:34093781:C:T	8.76933e-40	-1.29021e-09	-2.01345	1.41518e-30	-1.29021e-09	-2.0159
34094473	chr6:34094473:G:A	4.82529e-40	-2.61084	-1.42404e-09	1.97231e-30	-1.68395	-1.42404e-09
34094703	chr6:34094703:G:T	9.33481e-40	-1.29021e-09	-1.95096	1.54986e-30	-1.29021e-09	-1.92499
34095229	chr6:34095229:G:A	2.22989e-40	-1.43226	-1.9505	3.74823e-31	-1.45428	-1.89018
34095366	chr6:34095366:G:A	1.45067e-39	-1.29021e-09	-1.5101	2.47111e-30	-1.29021e-09	-1.45849
34095468	chr6:34095468:TC:T	5.72576e-41	-2.71255	-2.02977	8.91825e-32	-2.75954	-2.02069
34095666	chr6:34095666:CCT:C	4.12252e-39	-0.228092	-0.237569	5.34946e-30	-0.108997	-0.577162
34095980	chr6:34095980:C:T	1.21644e-39	-1.29021e-09	-1.6862	2.03545e-30	-1.29021e-09	-1.65244
34096143	chr6:34096143:C:G	1.40339e-39	-1.29021e-09	-1.54324	2.39245e-30	-1.29021e-09	-1.49084
34096493	chr6:34096493:A:C	9.46662e-40	-1.29021e-09	-1.93694	1.5703e-30	-1.29021e-09	-1.91189
34096602	chr6:34096602:G:A	1.68378e-39	-1.29021e-09	-1.36108	2.50523e-30	-1.29021e-09	-1.44478
34096804	chr6:34096804:C:T	1.0856e-39	-1.29021e-09	-1.79999	1.82482e-30	-1.29021e-09	-1.76168
34096914	chr6:34096914:G:A	1.96652e-39	-1.29021e-09	-1.20586	3.34451e-30	-1.29021e-09	-1.15583
34097294	chr6:34097294:G:C	1.09879e-39	-1.29021e-09	-1.78791	1.63499e-30	-1.29021e-09	-1.87152
34097438	chr6:34097438:TGTGTGTGTGTGTGC:T	4.34568e-40	-2.69249	-0.0230421	7.12964e-31	-2.72224	0.0207559
34097684	chr6:34097684:A:C	1.02741e-39	-1.85509	-1.42404e-09	1.54038e-30	-1.93113	-1.42404e-09
34098205	chr6:34098205:A:G	8.29867e-41	-2.76599	-1.60521	1.84061e-31	-2.57235	-1.48329
34098297	chr6:34098297:G:A	1.31247e-39	-1.29021e-09	-1.61022	2.09913e-30	-1.29021e-09	-1.62163
34098694	chr6:34098694:T:TA	2.03122e-39	-1.29021e-09	-1.17349	3.43687e-30	-1.29021e-09	-1.1286
34098824	chr6:34098824:G:A	9.09757e-40	-1.29021e-09	-1.9767	1.51066e-30	-1.29021e-09	-1.95061
34098888	chr6:34098888:G:T	9.26441e-40	-1.29021e-09	-1.95853	1.51792e-30	-1.29021e-09	-1.94582
34099121	chr6:34099121:T:C	2.70085e-40	-2.73646	-0.454686	3.94105e-31	-2.75715	-0.537144
34099421	chr6:34099421:G:A	3.59779e-40	-2.42046	-0.483932	5.0143e-31	-2.48499	-0.568458
34099463	chr6:34099463:C:CA	2.65194e-38	1.4385	-0.0427458	4.48187e-29	1.67477	-0.2353
34099642	chr6:34099642:G:A	2.71959e-39	-1.29021e-09	-0.881645	4.58896e-30	-1.29021e-09	-0.839503
34100015	chr6:34100015:T:C	1.39689e-40	-2.54753	-1.30293	2.79766e-31	-2.20112	-1.43584
34100059	chr6:34100059:C:G	2.03392e-39	-1.29021e-09	-1.17216	3.4413e-30	-1.29021e-09	-1.12731
34100267	chr6:34100267:G:A	1.30015e-39	-1.29021e-09	-1.61964	2.08693e-30	-1.29021e-09	-1.62746
34100942	chr6:34100942:T:A	6.58474e-41	-2.76988	-1.83266	1.06733e-31	-2.70215	-1.89843
34101146	chr6:34101146:G:A	2.72876e-39	-0.878281	-1.42404e-09	8.05496e-30	-0.276867	-1.42404e-09
34101270	chr6:34101270:T:G	1.51547e-39	-1.4664	-1.42404e-09	3.28248e-30	-1.17456	-1.42404e-09
34101285	chr6:34101285:T:C	9.82009e-41	-2.55633	-1.64654	2.08146e-31	-2.21268	-1.71999
34101629	chr6:34101629:G:A	8.83319e-40	-1.29021e-09	-2.0062	1.43044e-30	-1.29021e-09	-2.00517
34101687	chr6:34101687:A:C	9.16933e-40	-1.29021e-09	-1.96885	1.47743e-30	-1.29021e-09	-1.97285
34102045	chr6:34102045:G:A	4.98523e-40	-1.44735	-1.13088	6.07549e-31	-1.82154	-1.03993
34102190	chr6:34102190:A:G	1.06804e-39	-1.29021e-09	-1.8163	1.83928e-30	-1.29021e-09	-1.75378
34102199	chr6:34102199:A:G	1.35269e-39	-1.29021e-09	-1.58003	2.17073e-30	-1.29021e-09	-1.58809
34102482	chr6:34102482:A:G	5.87055e-41	-2.70534	-2.01201	1.29618e-31	-2.41531	-1.99101
34102628	chr6:34102628:A:G	9.86436e-40	-1.29021e-09	-1.89578	1.66749e-30	-1.29021e-09	-1.85184
34102857	chr6:34102857:C:A	4.7107e-40	-2.76737	0.132496	7.01964e-31	-2.60066	-0.116369
34103396	chr6:34103396:C:T	4.10395e-40	-2.77276	-1.42404e-09	7.49108e-31	-2.65203	-1.42404e-09
34103397	chr6:34103397:G:A	1.16716e-39	-1.29021e-09	-1.72755	1.91171e-30	-1.29021e-09	-1.71516
34103472	chr6:34103472:C:T	8.65699e-40	-1.29021e-09	-2.02634	1.39534e-30	-1.29021e-09	-2.03002
34103720	chr6:34103720:G:A	8.98128e-40	-1.29021e-09	-1.98957	1.46469e-30	-1.29021e-09	-1.98151
34104133	chr6:34104133:C:G	5.52513e-41	-2.74735	-2.03064	8.72297e-32	-2.7731	-2.02926
34104222	chr6:34104222:C:T	1.06329e-39	-1.82076	-1.42404e-09	5.93176e-30	-0.582835	-1.42404e-09
34104324	chr6:34104324:C:T	5.42773e-40	-2.49319	-1.42404e-09	1.00905e-30	-2.35414	-1.42404e-09
34104438	chr6:34104438:C:T	2.00163e-40	-2.60149	-0.889258	2.24724e-31	-2.75854	-1.0975
34104529	chr6:34104529:A:C	1.16095e-40	-2.59454	-1.44092	1.78793e-31	-2.68095	-1.40373
34104587	chr6:34104587:C:T	1.25559e-39	-1.65452	-1.42404e-09	1.8959e-30	-1.72346	-1.42404e-09
34104673	chr6:34104673:C:T	1.24304e-39	-1.29021e-09	-1.66457	1.83394e-30	-1.29021e-09	-1.75669
34104784	chr6:34104784:T:C	3.48451e-40	-2.73343	-0.202953	5.62224e-31	-2.74523	-0.193779
34104786	chr6:34104786:C:T	4.10441e-40	-2.77265	-1.42404e-09	6.64937e-31	-2.77122	-1.42404e-09
34104958	chr6:34104958:C:T	3.67838e-39	-1.74135	1.1617	4.37144e-30	-1.93938	1.05132
34104987	chr6:34104987:A:G	5.91428e-39	-2.00106	1.8963	6.57226e-30	-2.40895	1.92865
34105161	chr6:34105161:T:C	6.53467e-41	-2.60682	-2.00336	9.27816e-32	-2.76348	-1.97719
34105292	chr6:34105292:G:C	4.10456e-40	-2.77261	-1.42404e-09	6.74002e-31	-2.75768	-1.42404e-09
34105561	chr6:34105561:T:C	6.11659e-40	-1.45238	-0.921327	4.70826e-31	-1.93331	-1.18311
34105573	chr6:34105573:G:T	1.76551e-39	-1.23693	-0.0767633	1.55854e-30	-1.63149	-0.287913
34105584	chr6:34105584:T:C	1.20883e-39	-1.29021e-09	-1.69247	2.32239e-30	-1.29021e-09	-1.52056
34105630	chr6:34105630:C:T	1.10917e-39	-2.63881	0.860302	1.51014e-30	-2.40949	0.458539
34105758	chr6:34105758:G:A	5.30737e-40	-2.51561	-1.42404e-09	1.19248e-30	-2.18712	-1.42404e-09
34105940	chr6:34105940:C:T	1.16301e-39	-1.29021e-09	-1.73111	1.8521e-30	-1.29021e-09	-1.74684
34105969	chr6:34105969:T:G	1.7482e-39	-1.29021e-09	-1.32354	3.2763e-30	-1.29021e-09	-1.17644
34105976	chr6:34105976:T:C	4.11152e-40	-2.77092	-1.42404e-09	7.60695e-31	-2.63668	-1.42404e-09
34105997	chr6:34105997:C:T	2.39173e-38	-2.74991	4.04239	2.70829e-29	-2.63985	3.57559
34106002	chr6:34106002:A:G	7.24742e-40	-2.60507	0.401005	1.03729e-30	-2.35562	0.0290741
34106020	chr6:34106020:A:G	8.76944e-40	-1.29021e-09	-2.01344	1.39999e-30	-1.29021e-09	-2.02669
34106058	chr6:34106058:A:G	2.09475e-40	-1.65483	-1.79045	2.46953e-31	-1.88356	-1.87816
34106288	chr6:34106288:G:A	1.75359e-39	-1.29021e-09	-1.32046	3.27748e-30	-1.29021e-09	-1.17608
34106347	chr6:34106347:G:A	1.59975e-39	-1.29021e-09	-1.41228	2.97154e-30	-1.29021e-09	-1.27408
34106477	chr6:34106477:G:GT	2.72977e-40	-2.11311	-1.06738	6.0413e-31	-1.72483	-1.14229
34106742	chr6:34106742:T:G	1.1141e-39	-1.29021e-09	-1.77408	1.71887e-30	-1.29021e-09	-1.82149
34106943	chr6:34106943:T:C	4.13892e-40	-2.76428	-1.42404e-09	6.63376e-31	-2.77357	-1.42404e-09
34107190	chr6:34107190:G:A	1.67525e-39	-1.29021e-09	-1.36617	3.12648e-30	-1.29021e-09	-1.22325
34107302	chr6:34107302:A:C	1.08844e-39	-1.29021e-09	-1.79738	1.73245e-30	-1.29021e-09	-1.81362
34107379	chr6:34107379:T:C	1.18905e-40	-2.37226	-1.6393	2.05761e-31	-2.28844	-1.65575
34107495	chr6:34107495:C:T	1.14473e-40	-2.24941	-1.80013	2.06381e-31	-2.06181	-1.87938
34107602	chr6:34107602:G:A	1.58519e-40	-2.09048	-1.63353	1.37897e-31	-2.57082	-1.77358
34107777	chr6:34107777:A:G	1.64873e-40	-2.41178	-1.27292	3.41906e-31	-2.09515	-1.34122
34107827	chr6:34107827:G:A	1.46655e-39	-1.29021e-09	-1.49921	2.25761e-30	-1.29021e-09	-1.54885
34108000	chr6:34108000:A:C	1.64365e-39	-1.29021e-09	-1.38521	3.06554e-30	-1.29021e-09	-1.24293
34108043	chr6:34108043:G:T	1.19226e-39	-1.29021e-09	-1.70628	1.95106e-30	-1.29021e-09	-1.69478
34108150	chr6:34108150:T:A	5.77477e-41	-2.77176	-1.96204	1.00073e-31	-2.7451	-1.91991
34108351	chr6:34108351:G:A	7.36748e-40	-0.723335	-1.4643	8.75867e-31	-0.852597	-1.6431
34108621	chr6:34108621:AAGGAT:A	1.19728e-39	-1.29021e-09	-1.70208	1.85408e-30	-1.29021e-09	-1.74577
34108795	chr6:34108795:T:C	1.3437e-39	-1.29021e-09	-1.5867	2.03266e-30	-1.29021e-09	-1.65381
34108871	chr6:34108871:G:A	4.91906e-40	-2.5138	-0.0777884	6.55726e-31	-2.45897	-0.326202
34109117	chr6:34109117:G:A	7.3329e-40	-2.19234	-1.42404e-09	9.38527e-31	-2.4266	-1.42404e-09
34109717	chr6:34109717:G:A	8.59208e-41	-2.37544	-1.96101	9.56772e-32	-2.7533	-1.95663
34110219	chr6:34110219:G:A	8.74244e-40	-1.29021e-09	-2.01652	1.43943e-30	-1.29021e-09	-1.99891
34110238	chr6:34110238:G:A	1.17567e-40	-2.38884	-1.63404	1.94606e-31	-2.23744	-1.7625
34110476	chr6:34110476:G:A	5.23568e-40	-1.53822	-0.990994	5.30446e-31	-1.89344	-1.10375
34110686	chr6:34110686:G:A	2.00812e-40	-1.84793	-1.63958	2.89473e-31	-1.91176	-1.69109
34110829	chr6:34110829:C:T	9.04022e-40	-1.29021e-09	-1.98303	1.55636e-30	-1.29021e-09	-1.9208
34111050	chr6:34111050:C:G	9.13261e-40	-1.29021e-09	-1.97286	1.43658e-30	-1.29021e-09	-2.00089
34111806	chr6:34111806:A:G	8.92482e-41	-2.43146	-1.867	1.47203e-31	-2.45337	-1.82573
34112247	chr6:34112247:C:G	7.61143e-40	-1.47008	-0.684982	9.03063e-31	-1.7213	-0.743819
34112547	chr6:34112547:G:A	2.77375e-39	-1.29021e-09	-0.861924	5.70818e-30	-1.29021e-09	-0.621255
34112756	chr6:34112756:C:CCCT	9.06117e-40	-1.29021e-09	-1.98071	1.50737e-30	-1.29021e-09	-1.95279
34112963	chr6:34112963:C:T	9.5576e-40	-1.29021e-09	-1.92738	1.51067e-30	-1.29021e-09	-1.9506
34113040	chr6:34113040:C:T	9.71951e-40	-1.29021e-09	-1.91058	1.53327e-30	-1.29021e-09	-1.93575
34113241	chr6:34113241:G:A	4.39733e-40	-0.879213	-1.8245	7.3756e-31	-0.950423	-1.71714
34113459	chr6:34113459:G:A	2.87124e-39	-1.29021e-09	-0.827382	5.93301e-30	-1.29021e-09	-0.582624
34113514	chr6:34113514:T:C	3.05512e-40	-1.59512	-1.47277	3.76351e-31	-1.84038	-1.50001
34114255	chr6:34114255:G:A	5.05415e-40	-2.02519	-0.539314	5.98019e-31	-2.19911	-0.678183
34114558	chr6:34114558:A:G	5.88113e-40	-2.70668	0.293721	6.57417e-31	-2.58348	-0.19911
34115111	chr6:34115111:G:A	1.02998e-39	-1.29021e-09	-1.85259	1.62237e-30	-1.29021e-09	-1.87927
34115283	chr6:34115283:C:T	4.1078e-40	-2.77182	-1.42404e-09	6.73795e-31	-2.75798	-1.42404e-09
34115682	chr6:34115682:C:T	8.49124e-41	-2.4946	-1.85366	1.4325e-31	-2.40453	-1.90179
34115896	chr6:34115896:A:G	1.20308e-39	-1.29021e-09	-1.69724	1.87412e-30	-1.29021e-09	-1.73502
34116361	chr6:34116361:A:G	1.32227e-39	-1.45363	-0.149141	1.76791e-30	-1.66832	-0.125039
34116465	chr6:34116465:G:T	9.16386e-40	-1.29021e-09	-1.96944	1.53082e-30	-1.29021e-09	-1.93735
34116631	chr6:34116631:T:A	9.59919e-40	-1.29021e-09	-1.92303	1.51719e-30	-1.29021e-09	-1.94629
34116777	chr6:34116777:C:G	1.21258e-39	-1.68938	-1.42404e-09	1.84149e-30	-1.75258	-1.42404e-09
34117036	chr6:34117036:C:G	6.77405e-38	-2.7295	5.06305	6.52168e-29	-2.64384	4.4584
34117085	chr6:34117085:A:C	1.25489e-40	-2.35406	-1.6036	2.12383e-31	-2.14304	-1.76948
34117093	chr6:34117093:T:C	1.66457e-39	-1.29021e-09	-1.37256	2.08983e-30	-1.29021e-09	-1.62607
34117151	chr6:34117151:T:C	5.11695e-40	-1.90565	-0.646507	5.74937e-31	-2.15926	-0.757388
34117258	chr6:34117258:G:T	3.80575e-38	-2.69456	4.45153	3.9963e-29	-2.58358	3.90837
34117273	chr6:34117273:C:T	6.52474e-39	-1.29021e-09	-0.0065244	1.11611e-29	-1.29021e-09	0.0492797
34117322	chr6:34117322:G:C	1.20812e-38	-1.29021e-09	0.609526	2.86019e-29	-1.29021e-09	0.990318
34117334	chr6:34117334:G:A	8.6406e-40	-1.29021e-09	-2.02824	1.40718e-30	-1.29021e-09	-2.02156
34117347	chr6:34117347:C:T	8.56082e-40	-0.891944	-1.14557	8.27593e-31	-1.30085	-1.25154
34117777	chr6:34117777:C:A	6.51337e-41	-2.72858	-1.88486	9.6481e-32	-2.77338	-1.92818
34117821	chr6:34117821:C:T	1.34062e-39	-1.29021e-09	-1.589	2.08477e-30	-1.29021e-09	-1.6285
34117910	chr6:34117910:G:A	1.75749e-40	-2.75682	-0.864004	2.41078e-31	-2.71266	-1.07313
34118274	chr6:34118274:C:G	1.69479e-38	-1.29021e-09	0.948019	4.07022e-29	-1.29021e-09	1.34313
34118291	chr6:34118291:G:A	4.10371e-40	-2.77282	-1.42404e-09	6.65166e-31	-2.77087	-1.42404e-09
34118412	chr6:34118412:C:T	2.99081e-39	-1.29021e-09	-0.786581	4.83228e-30	-1.29021e-09	-0.787837
34118447	chr6:34118447:G:A	1.62585e-39	-1.29021e-09	-1.3961	2.24974e-30	-1.29021e-09	-1.55234
34118539	chr6:34118539:G:A	1.26874e-39	-1.29021e-09	-1.6441	2.39733e-30	-1.29021e-09	-1.4888
34118817	chr6:34118817:C:A	8.69904e-40	-1.29021e-09	-2.0215	1.39605e-30	-1.29021e-09	-2.02951
34118894	chr6:34118894:C:A	1.69203e-40	-2.72984	-0.928936	4.13982e-31	-2.24517	-0.999922
34119035	chr6:34119035:A:C	2.22641e-40	-2.50341	-0.880906	3.9215e-31	-2.42672	-0.872544
34119143	chr6:34119143:C:T	8.10401e-40	-0.99589	-1.09646	8.00673e-31	-1.37851	-1.20695
34119464	chr6:34119464:A:G	1.13459e-40	-2.12971	-1.92873	1.78627e-31	-2.14954	-1.93607
34119859	chr6:34119859:A:G	2.04476e-40	-2.57193	-0.897507	3.54635e-31	-2.50572	-0.894097
34119916	chr6:34119916:G:C	5.92613e-41	-2.76762	-1.94031	9.95294e-32	-2.77203	-1.89843
34120130	chr6:34120130:G:C	9.22126e-40	-1.29021e-09	-1.9632	1.47871e-30	-1.29021e-09	-1.97199
34120377	chr6:34120377:A:G	1.32168e-39	-1.29021e-09	-1.60323	1.95723e-30	-1.29021e-09	-1.69162
34120879	chr6:34120879:C:T	1.73435e-40	-2.64588	-0.988196	2.98311e-31	-2.59667	-0.976106
34121006	chr6:34121006:T:C	1.2393e-39	-1.29021e-09	-1.66758	2.02316e-30	-1.29021e-09	-1.6585
34121180	chr6:34121180:G:A	7.44112e-41	-2.48217	-1.99811	8.87465e-32	-2.77139	-2.01374
34121348	chr6:34121348:T:C	8.73629e-40	-1.29021e-09	-2.01723	1.42914e-30	-1.29021e-09	-2.00608
34121514	chr6:34121514:T:C	9.89401e-40	-1.29021e-09	-1.89278	1.64407e-30	-1.29021e-09	-1.86598
34121576	chr6:34121576:C:T	1.87262e-39	-1.29021e-09	-1.25479	2.97474e-30	-1.29021e-09	-1.273
34121817	chr6:34121817:C:T	7.91542e-40	-2.55827	0.442376	1.18626e-30	-2.43021	0.237854
34122154	chr6:34122154:G:A	7.72414e-41	-2.66821	-1.77474	1.08519e-31	-2.7464	-1.83758
34122258	chr6:34122258:A:C	1.09205e-39	-1.29021e-09	-1.79407	1.79789e-30	-1.29021e-09	-1.77654
34122372	chr6:34122372:G:A	5.61461e-41	-2.76607	-1.99585	9.24478e-32	-2.75894	-1.98533
34122416	chr6:34122416:C:T	1.01581e-40	-2.13928	-2.02974	9.62399e-32	-2.6736	-2.03047
34122707	chr6:34122707:C:T	6.48845e-40	-2.56146	0.246775	9.21287e-31	-2.43525	-0.00988523
34122833	chr6:34122833:A:G	3.15902e-39	0.931705	-1.66357	1.5039e-30	-0.141302	-1.81379
34122919	chr6:34122919:T:C	3.25608e-40	-2.27152	-0.732666	3.85003e-31	-2.47798	-0.83968
34122966	chr6:34122966:C:G	9.9256e-41	-2.1639	-2.02828	9.551e-32	-2.68195	-2.02973
34122987	chr6:34122987:C:T	9.55545e-41	-2.64346	-1.58673	1.42159e-31	-2.74959	-1.56437
34123154	chr6:34123154:A:G	7.51298e-41	-2.66967	-1.801	1.06313e-31	-2.74623	-1.85829
34123388	chr6:34123388:C:T	6.95553e-40	-2.35582	0.110643	1.07815e-30	-2.20027	-0.0876392
34123503	chr6:34123503:G:A	3.62744e-39	-1.29021e-09	-0.593599	4.09271e-30	-1.29021e-09	-0.953948
34123591	chr6:34123591:G:A	1.43322e-40	-2.69178	-1.133	2.08341e-31	-2.77084	-1.16089
34123664	chr6:34123664:C:T	1.12652e-39	-1.98846	0.225466	1.21594e-30	-2.20016	0.0325276
34123812	chr6:34123812:C:T	1.07345e-39	-1.29021e-09	-1.81125	1.61239e-30	-1.29021e-09	-1.88544
34123838	chr6:34123838:G:A	3.66773e-39	-1.29021e-09	-0.582554	4.10612e-30	-1.29021e-09	-0.950677
34123878	chr6:34123878:C:T	5.89149e-41	-2.76699	-1.94679	9.97791e-32	-2.77223	-1.89572
34123925	chr6:34123925:C:T	1.40925e-39	-2.15641	0.617342	1.54444e-30	-2.35425	0.425758
34124130	chr6:34124130:C:A	5.20889e-40	-2.53018	-0.00416216	7.34245e-31	-2.45608	-0.215987
34124235	chr6:34124235:C:T	1.53794e-40	-1.79456	-1.95971	2.62243e-31	-1.72185	-1.97979
34124298	chr6:34124298:G:A	1.61777e-40	-1.706	-1.99766	2.8134e-31	-1.62938	-2.00197
34124317	chr6:34124317:G:T	9.65963e-41	-2.22989	-1.98945	9.64236e-32	-2.70709	-1.99507
34124507	chr6:34124507:G:A	1.32824e-40	-1.87076	-2.0301	2.39991e-31	-1.75981	-2.0305
34124804	chr6:34124804:C:G	9.00984e-40	-1.29021e-09	-1.98639	1.50702e-30	-1.29021e-09	-1.95302
34125035	chr6:34125035:G:A	9.01223e-40	-1.29021e-09	-1.98613	1.50749e-30	-1.29021e-09	-1.95271
34125240	chr6:34125240:G:A	1.42129e-39	-1.29021e-09	-1.53056	1.99827e-30	-1.29021e-09	-1.67088
34125459	chr6:34125459:T:C	1.25695e-39	-1.29021e-09	-1.65344	2.35409e-30	-1.29021e-09	-1.507
34125567	chr6:34125567:G:A	4.009e-39	-1.29021e-09	-0.493584	4.36909e-30	-1.29021e-09	-0.888601
34126054	chr6:34126054:C:T	7.27794e-41	-2.71146	-1.79099	1.05731e-31	-2.76323	-1.84679
34126282	chr6:34126282:G:A	8.84056e-40	-1.29021e-09	-2.00536	1.48021e-30	-1.29021e-09	-1.97097
34126364	chr6:34126364:C:T	1.16999e-39	-2.47591	0.750779	1.13779e-30	-2.66202	0.427958
34126566	chr6:34126566:A:G	9.73357e-40	-1.90913	-1.42404e-09	1.60484e-30	-1.89013	-1.42404e-09
34127142	chr6:34127142:A:G	1.21117e-39	-1.69054	-1.42404e-09	1.80532e-30	-1.77242	-1.42404e-09
34127919	chr6:34127919:G:A	5.83121e-40	-2.59128	0.16979	6.32866e-31	-2.73313	-0.0875216
34128122	chr6:34128122:C:T	6.85369e-40	-2.6298	0.369872	7.46753e-31	-2.75009	0.0949126
34128318	chr6:34128318:T:A	3.95432e-39	-1.29021e-09	-0.507318	7.0654e-30	-1.29021e-09	-0.407947
34128409	chr6:34128409:G:A	9.26391e-40	-1.29021e-09	-1.95859	1.43086e-30	-1.29021e-09	-2.00488
34128658	chr6:34128658:G:A	6.16556e-41	-2.65061	-2.01771	1.09495e-31	-2.5713	-2.00373
34128675	chr6:34128675:G:C	6.57666e-40	-2.57009	0.268908	6.92759e-31	-2.72328	-0.0069495
34128783	chr6:34128783:A:G	7.80946e-41	-2.40138	-2.03058	8.88648e-32	-2.75442	-2.02938
34128942	chr6:34128942:A:C	1.21491e-39	-0.182515	-1.50494	3.36805e-30	0.156425	-1.30525
34129007	chr6:34129007:T:C	7.06145e-40	-2.58386	0.353801	7.5406e-31	-2.73098	0.0855362
34129276	chr6:34129276:A:G	7.23783e-40	-2.57722	0.37183	7.6423e-31	-2.72637	0.0943317
34129384	chr6:34129384:C:T	4.11549e-40	-2.76995	-1.42404e-09	1.07174e-30	-2.29388	-1.42404e-09
34129627	chr6:34129627:T:C	8.58534e-41	-2.73856	-1.59868	1.27724e-31	-2.77134	-1.6497
34129774	chr6:34129774:C:T	2.45548e-40	-2.75926	-0.527131	2.72162e-31	-2.77063	-0.893885
34130008	chr6:34130008:C:T	9.03841e-41	-2.58496	-1.70085	1.27508e-31	-2.69024	-1.73249
34130113	chr6:34130113:C:A	3.18043e-39	-1.74723	1.02212	3.75625e-30	-1.89502	0.855285
34130519	chr6:34130519:C:T	9.84798e-40	-1.29021e-09	-1.89744	1.50417e-30	-1.29021e-09	-1.95491
34130992	chr6:34130992:G:A	3.43105e-39	-1.29021e-09	-0.64926	6.06343e-30	-1.29021e-09	-0.560879
34131121	chr6:34131121:A:G	1.28965e-39	-1.29021e-09	-1.62775	2.05615e-30	-1.29021e-09	-1.64232
34131252	chr6:34131252:G:A	4.31189e-39	1.04956	-1.47031	1.40241e-29	1.48937	-1.21174
34131506	chr6:34131506:A:G	1.5385e-39	0.00888525	-1.4602	4.3507e-30	0.357467	-1.25029
34131574	chr6:34131574:C:G	2.81997e-39	0.297661	-1.14306	7.3612e-30	0.475638	-0.842571
34132410	chr6:34132410:G:T	2.09571e-39	-1.29021e-09	-1.14224	3.51801e-30	-1.29021e-09	-1.10526
34132611	chr6:34132611:A:G	1.434e-40	-2.58495	-1.2393	1.96348e-31	-2.68031	-1.31071
34133191	chr6:34133191:G:A	5.16906e-40	-2.54202	-1.42404e-09	8.30394e-31	-2.54901	-1.42404e-09
34133934	chr6:34133934:A:G	7.44315e-41	-2.76679	-1.71321	1.40893e-31	-2.70261	-1.6203
34133968	chr6:34133968:G:A	1.41383e-39	-0.0385221	-1.4973	3.96153e-30	0.308961	-1.29549
34134284	chr6:34134284:G:T	2.03311e-40	-2.74925	-0.725891	2.28213e-31	-2.76537	-1.07527
34134445	chr6:34134445:C:T	4.04566e-40	-0.97723	-1.80984	5.64252e-31	-1.03811	-1.8973
34134563	chr6:34134563:T:C	4.23133e-40	-1.60977	-1.13243	1.11095e-30	-1.28376	-0.974175
34134899	chr6:34134899:C:T	6.72751e-41	-2.76707	-1.81402	1.2564e-31	-2.70118	-1.73631
34134920	chr6:34134920:C:A	8.50145e-41	-2.4807	-1.86635	1.32796e-31	-2.48874	-1.89336
34135165	chr6:34135165:A:T	1.51484e-39	-1.29021e-09	-1.46682	2.54329e-30	-1.29021e-09	-1.4297
34135469	chr6:34135469:C:T	1.20709e-40	-2.48308	-1.51342	1.62794e-31	-2.61174	-1.56669
34135573	chr6:34135573:A:G	9.90528e-41	-2.16357	-2.03065	1.90747e-31	-1.98934	-2.03062
34135578	chr6:34135578:C:T	5.20748e-40	-2.53461	-1.42404e-09	9.26102e-31	-2.43993	-1.42404e-09
34135688	chr6:34135688:G:A	9.39694e-41	-2.23762	-2.00929	9.97572e-32	-2.68661	-1.98156
34135710	chr6:34135710:T:C	2.92639e-39	-1.29021e-09	-0.808355	4.96595e-30	-1.29021e-09	-0.760551
34135885	chr6:34135885:G:A	2.269e-40	-1.58122	-1.78415	2.29381e-31	-1.93251	-1.90302
34136071	chr6:34136071:T:C	8.70917e-40	-1.29021e-09	-2.02033	1.3945e-30	-1.29021e-09	-2.03062
34136076	chr6:34136076:G:A	8.59771e-41	-2.30524	-2.03056	9.10411e-32	-2.73029	-2.02931
34136559	chr6:34136559:T:C	8.63871e-40	-1.29021e-09	-2.02846	1.40525e-30	-1.29021e-09	-2.02294
34137007	chr6:34137007:A:G	8.73235e-40	-1.29021e-09	-2.01768	1.39502e-30	-1.29021e-09	-2.03025
34137193	chr6:34137193:T:A	1.27077e-40	-2.77262	-1.17247	1.39628e-31	-2.77226	-1.55967
34137197	chr6:34137197:C:T	2.58483e-39	-1.29021e-09	-0.932468	4.39038e-30	-1.29021e-09	-0.883739
34137677	chr6:34137677:A:G	1.23954e-39	-1.29021e-09	-1.66739	1.974e-30	-1.29021e-09	-1.68309
34137737	chr6:34137737:T:C	3.02907e-39	-1.29021e-09	-0.773871	4.23927e-30	-1.29021e-09	-0.918766
34137816	chr6:34137816:G:A	9.0668e-41	-2.25291	-2.02976	9.23824e-32	-2.71755	-2.02742
34137875	chr6:34137875:T:C	1.20177e-39	-1.29021e-09	-1.69833	1.92904e-30	-1.29021e-09	-1.70614
34137892	chr6:34137892:G:A	9.3601e-40	-1.29021e-09	-1.94826	1.5542e-30	-1.29021e-09	-1.9222
34138238	chr6:34138238:G:T	1.04477e-39	-1.29021e-09	-1.83833	1.72238e-30	-1.29021e-09	-1.81945
34138560	chr6:34138560:G:C	2.17695e-40	-2.74085	-0.665934	2.67875e-31	-2.75888	-0.921513
34138677	chr6:34138677:G:A	6.46982e-41	-2.67418	-1.94596	9.45532e-32	-2.69856	-2.02319
34138759	chr6:34138759:G:A	2.10789e-40	-2.44237	-0.996656	3.10087e-31	-2.48043	-1.05362
34138771	chr6:34138771:T:C	5.45038e-41	-2.77348	-2.01813	9.53579e-32	-2.77357	-1.9397
34138785	chr6:34138785:C:T	9.2314e-40	-1.29021e-09	-1.9621	1.49131e-30	-1.29021e-09	-1.9635
34138807	chr6:34138807:G:A	5.84513e-41	-2.75899	-1.9627	8.85586e-32	-2.75709	-2.03015
34138890	chr6:34138890:A:G	8.62047e-40	-1.29021e-09	-2.03057	1.39848e-30	-1.29021e-09	-2.02777
34138962	chr6:34138962:A:G	1.2158e-40	-2.31144	-1.67787	1.61852e-31	-2.48736	-1.69687
34139126	chr6:34139126:C:T	1.19526e-39	-1.29021e-09	-1.70376	1.58724e-30	-1.29021e-09	-1.90116
34139166	chr6:34139166:G:A	1.41723e-39	-1.29021e-09	-1.53342	2.10645e-30	-1.29021e-09	-1.61815
34139337	chr6:34139337:G:C	9.89052e-41	-2.40335	-1.79237	1.34344e-31	-2.56287	-1.80764
34139439	chr6:34139439:T:C	9.90832e-40	-1.29021e-09	-1.89134	1.66498e-30	-1.29021e-09	-1.85334
34139763	chr6:34139763:G:A	8.89799e-40	-1.29021e-09	-1.99889	1.41388e-30	-1.29021e-09	-2.01682
34139920	chr6:34139920:G:A	8.70534e-40	-1.29021e-09	-2.02077	1.39607e-30	-1.29021e-09	-2.02949
34139978	chr6:34139978:C:T	9.74667e-40	-1.29021e-09	-1.90779	1.55148e-30	-1.29021e-09	-1.92395
34140003	chr6:34140003:C:T	1.59722e-39	-1.29021e-09	-1.41386	2.50776e-30	-1.29021e-09	-1.44377
34140084	chr6:34140084:G:T	1.00498e-39	-1.29021e-09	-1.87716	1.60254e-30	-1.29021e-09	-1.89157
34140280	chr6:34140280:G:A	3.30933e-40	-1.02491	-1.96305	2.31448e-31	-1.94902	-1.87753
34140655	chr6:34140655:T:C	1.09478e-39	-1.29021e-09	-1.79157	1.74702e-30	-1.29021e-09	-1.80524
34140688	chr6:34140688:C:T	8.79146e-41	-2.37739	-1.93613	1.60253e-31	-2.26215	-1.932
34140787	chr6:34140787:G:A	1.0513e-39	-1.29021e-09	-1.8321	1.63812e-30	-1.29021e-09	-1.86961
34140950	chr6:34140950:C:T	1.92211e-40	-2.5211	-1.01018	2.18182e-31	-2.77089	-1.11469
34141195	chr6:34141195:G:A	8.65133e-40	-1.29021e-09	-2.027	1.39925e-30	-1.29021e-09	-2.02722
34141345	chr6:34141345:C:A	1.00465e-39	-1.29021e-09	-1.87749	1.56182e-30	-1.29021e-09	-1.9173
34141660	chr6:34141660:G:T	1.00628e-40	-2.22672	-1.95173	1.89767e-31	-2.09176	-1.93336
34141890	chr6:34141890:A:C	6.40873e-40	-2.32705	-1.42404e-09	9.40592e-31	-2.4244	-1.42404e-09
34142480	chr6:34142480:C:T	9.99407e-39	-2.32524	2.7451	7.19767e-30	-2.68841	2.29901
34142484	chr6:34142484:A:T	1.39662e-40	-2.14829	-1.70236	2.26004e-31	-2.0272	-1.82315
34143227	chr6:34143227:C:T	1.67581e-40	-1.653	-2.01541	2.92587e-31	-1.56741	-2.02474
34143284	chr6:34143284:A:G	5.82713e-40	-0.399136	-2.02305	1.26276e-30	-0.106882	-2.02298
34143673	chr6:34143673:G:C	1.12985e-39	-0.34725	-1.41279	2.37839e-30	-0.0413437	-1.45539
34143702	chr6:34143702:G:T	9.05027e-40	-1.29021e-09	-1.98192	1.44325e-30	-1.29021e-09	-1.99626
34144724	chr6:34144724:G:A	3.13572e-40	-1.23518	-1.80668	5.29628e-31	-1.21083	-1.78791
34144958	chr6:34144958:C:T	9.60886e-41	-2.65372	-1.57089	1.66683e-31	-2.61673	-1.53809
34144999	chr6:34144999:C:T	6.94899e-40	-0.272226	-1.97389	1.57691e-30	0.0588134	-1.9665
34145033	chr6:34145033:C:G	1.08551e-39	-1.29021e-09	-1.80008	1.71184e-30	-1.29021e-09	-1.82559
34145227	chr6:34145227:G:A	1.24695e-39	-1.29021e-09	-1.66142	2.01443e-30	-1.29021e-09	-1.66282
34145675	chr6:34145675:C:A	1.00335e-39	-1.87878	-1.42404e-09	1.99481e-30	-1.67261	-1.42404e-09
34145901	chr6:34145901:C:A	3.45681e-40	-2.55156	-0.392804	2.69225e-31	-2.76552	-0.90984
34146213	chr6:34146213:A:G	1.82973e-39	-1.21023	-0.0677291	3.67318e-30	-0.919852	-0.142247
34147562	chr6:34147562:C:T	1.45055e-39	-1.29021e-09	-1.51019	2.29435e-30	-1.29021e-09	-1.5327
34147840	chr6:34147840:G:A	4.44017e-40	-2.69402	-1.42404e-09	7.78448e-31	-2.61361	-1.42404e-09
34148216	chr6:34148216:G:A	8.89308e-40	-1.29021e-09	-1.99944	1.44426e-30	-1.29021e-09	-1.99556
34148249	chr6:34148249:C:T	2.79961e-39	-1.29021e-09	-0.852646	3.95875e-30	-1.29021e-09	-0.987228
34148338	chr6:34148338:G:A	4.95384e-39	-1.29021e-09	-0.281964	1.55522e-29	-1.29021e-09	0.381045
34148598	chr6:34148598:G:A	8.96847e-40	-1.29021e-09	-1.991	1.4648e-30	-1.29021e-09	-1.98144
34148873	chr6:34148873:G:A	8.87442e-40	-1.29021e-09	-2.00154	1.44687e-30	-1.29021e-09	-1.99375
34148956	chr6:34148956:G:C	2.61269e-40	-2.0462	-1.17813	4.57326e-31	-1.8884	-1.25712
34149130	chr6:34149130:G:A	2.97118e-40	-1.96562	-1.13013	5.23771e-31	-1.79806	-1.21179
34149234	chr6:34149234:C:T	2.78629e-40	-1.98058	-1.17942	4.91734e-31	-1.81446	-1.25851
34149252	chr6:34149252:C:T	6.49056e-41	-2.62314	-1.99381	1.22491e-31	-2.45333	-2.00955
34149366	chr6:34149366:A:T	3.09141e-40	-1.9241	-1.13198	5.47691e-31	-1.75096	-1.21424
34149553	chr6:34149553:C:G	2.91761e-40	-1.98457	-1.12937	5.12784e-31	-1.81901	-1.21205
34149604	chr6:34149604:C:T	1.88058e-39	-1.29021e-09	-1.25055	2.80196e-30	-1.29021e-09	-1.33284
34149659	chr6:34149659:G:A	2.86323e-40	-1.98866	-1.1441	5.03449e-31	-1.82335	-1.22608
34149977	chr6:34149977:C:G	8.87009e-40	-1.29021e-09	-2.00203	1.42844e-30	-1.29021e-09	-2.00658
34150007	chr6:34150007:C:T	8.6884e-40	-1.29021e-09	-2.02272	1.40422e-30	-1.29021e-09	-2.02367
34150096	chr6:34150096:A:T	1.03836e-39	-1.20938	-0.635102	1.44788e-30	-1.21464	-0.778415
34150158	chr6:34150158:G:A	4.51435e-40	-2.67745	-1.42404e-09	7.27536e-31	-2.68125	-1.42404e-09
34150289	chr6:34150289:G:C	1.79583e-40	-2.32133	-1.27791	3.36273e-31	-2.10394	-1.34905
34150809	chr6:34150809:A:G	6.96998e-41	-2.73665	-1.80904	1.71518e-31	-2.34246	-1.78377
34150884	chr6:34150884:G:A	6.09228e-41	-2.64961	-2.03066	1.13167e-31	-2.51279	-2.02926
34150962	chr6:34150962:C:T	1.88567e-39	-1.29021e-09	-1.24784	3.22272e-30	-1.29021e-09	-1.19293
34151008	chr6:34151008:C:T	8.83764e-40	-1.29021e-09	-2.00569	1.4337e-30	-1.29021e-09	-2.0029
34151055	chr6:34151055:TAA:T	9.12863e-40	-1.55999	-0.413309	9.87461e-31	-1.85174	-0.524033
34151282	chr6:34151282:C:T	2.05636e-40	-2.41404	-1.04974	3.6928e-31	-2.1869	-1.17246
34151365	chr6:34151365:T:C	1.50233e-39	-1.29021e-09	-1.47511	2.28176e-30	-1.29021e-09	-1.53821
34151440	chr6:34151440:G:A	1.47953e-39	-1.29021e-09	-1.4904	2.24778e-30	-1.29021e-09	-1.55321
34151496	chr6:34151496:A:G	1.90654e-39	-1.29021e-09	-1.23684	2.90288e-30	-1.29021e-09	-1.29745
34151568	chr6:34151568:G:A	9.0451e-40	-1.29021e-09	-1.98249	1.45657e-30	-1.29021e-09	-1.98707
34151659	chr6:34151659:C:G	1.19998e-39	-1.66455	-0.0352661	1.28048e-30	-1.95425	-0.161665
34151801	chr6:34151801:C:T	8.96199e-40	-1.29021e-09	-1.99172	1.44441e-30	-1.29021e-09	-1.99545
34152079	chr6:34152079:G:A	9.55428e-40	-1.29021e-09	-1.92772	1.5603e-30	-1.29021e-09	-1.91828
34152112	chr6:34152112:G:A	5.80968e-41	-2.70161	-2.02616	1.02627e-31	-2.6118	-2.02801
34152299	chr6:34152299:C:G	5.58917e-41	-2.73939	-2.02708	9.39406e-32	-2.70524	-2.023
34152601	chr6:34152601:A:AC	9.05276e-40	-1.29021e-09	-1.98164	1.43998e-30	-1.29021e-09	-1.99853
34152663	chr6:34152663:G:A	1.0554e-39	-1.29021e-09	-1.8282	1.5929e-30	-1.29021e-09	-1.8976
34152697	chr6:34152697:G:A	9.43981e-40	-1.29021e-09	-1.93978	1.51179e-30	-1.29021e-09	-1.94986
34153688	chr6:34153688:C:A	5.77038e-40	-2.43197	-1.42404e-09	8.39827e-31	-2.53771	-1.42404e-09
34153945	chr6:34153945:T:C	6.91774e-40	-0.239854	-2.01077	1.08793e-30	-0.255423	-2.02346
34154022	chr6:34154022:T:C	6.44667e-40	-0.326929	-1.99422	9.96678e-31	-0.35335	-2.01313
34154088	chr6:34154088:T:C	5.83485e-41	-2.77148	-1.95197	1.19885e-31	-2.55982	-1.92456
34154383	chr6:34154383:T:C	1.21039e-40	-2.54999	-1.44378	2.49785e-31	-2.35675	-1.39356
34154561	chr6:34154561:G:A	8.91492e-40	-1.29021e-09	-1.99699	1.426e-30	-1.29021e-09	-2.00828
34154642	chr6:34154642:G:A	9.15319e-40	-1.29021e-09	-1.97061	1.45508e-30	-1.29021e-09	-1.98809
34154746	chr6:34154746:G:A	1.8748e-40	-2.7733	-0.782913	2.31099e-31	-2.61395	-1.21412
34154830	chr6:34154830:G:A	1.45225e-39	-1.29021e-09	-1.50901	2.4761e-30	-1.29021e-09	-1.45647
34154979	chr6:34154979:T:A	8.73002e-40	-1.29021e-09	-2.01794	1.39481e-30	-1.29021e-09	-2.03039
34155020	chr6:34155020:T:C	4.27667e-40	-0.704712	-2.02683	7.57059e-31	-0.610905	-2.03056
34155556	chr6:34155556:C:T	1.32606e-40	-2.7632	-1.1393	2.60604e-31	-2.70842	-0.999485
34155614	chr6:34155614:G:T	5.72671e-41	-2.7718	-1.97036	1.27313e-31	-2.5534	-1.87087
34155713	chr6:34155713:G:T	5.73298e-41	-2.77071	-1.97035	1.28791e-31	-2.54226	-1.87046
34156101	chr6:34156101:G:A	5.8332e-41	-2.77323	-1.9505	1.24375e-31	-2.60868	-1.83893
34156307	chr6:34156307:T:C	5.99981e-40	-2.39298	-1.42404e-09	1.02261e-30	-2.3408	-1.42404e-09
34156336	chr6:34156336:C:A	1.12191e-39	-1.29021e-09	-1.76709	1.89895e-30	-1.29021e-09	-1.72185
34156446	chr6:34156446:A:C	8.84894e-41	-2.58062	-1.72637	1.79758e-31	-2.39841	-1.68089
34156459	chr6:34156459:A:G	6.47864e-40	-0.332284	-1.98392	1.00044e-30	-0.358682	-2.00404
34156592	chr6:34156592:C:T	9.69216e-41	-2.55569	-1.66029	1.82612e-31	-2.45192	-1.61163
34156958	chr6:34156958:TCCTTC:T	9.04114e-41	-2.43871	-1.8468	2.84034e-31	-1.77872	-1.8431
34157004	chr6:34157004:A:G	6.47489e-40	-0.336891	-1.97989	9.97301e-31	-0.363559	-2.0023
34157111	chr6:34157111:G:A	2.66042e-40	-2.64896	-0.557274	5.52487e-31	-2.18345	-0.773033
34157504	chr6:34157504:G:A	8.12024e-41	-2.50041	-1.89253	2.43042e-31	-1.88641	-1.89127
34157696	chr6:34157696:C:T	1.12387e-39	-1.29021e-09	-1.76535	1.90275e-30	-1.29021e-09	-1.71986
34157777	chr6:34157777:A:G	6.40953e-40	-0.343606	-1.98332	9.88278e-31	-0.369984	-2.00496
34158218	chr6:34158218:C:T	8.70129e-40	-1.29021e-09	-2.02124	1.4005e-30	-1.29021e-09	-2.02632
34158499	chr6:34158499:A:G	6.27563e-41	-2.68812	-1.9625	1.64111e-31	-2.21625	-1.95412
34158565	chr6:34158565:T:C	6.43168e-40	-0.346799	-1.97668	9.90293e-31	-0.372866	-2.00004
34158899	chr6:34158899:CA:C	1.25273e-39	-1.29021e-09	-1.6568	1.93654e-30	-1.29021e-09	-1.70225
34159089	chr6:34159089:T:C	4.46602e-40	-0.683873	-2.00434	7.84459e-31	-0.586814	-2.0191
34159278	chr6:34159278:G:A	9.93739e-40	-1.29021e-09	-1.88841	1.66255e-30	-1.29021e-09	-1.8548
34159386	chr6:34159386:A:G	5.29854e-40	-0.501483	-2.0158	8.24549e-31	-0.530228	-2.02585
34159629	chr6:34159629:A:G	7.44527e-40	-2.17713	-1.42404e-09	8.75582e-31	-2.49602	-1.42404e-09
34159774	chr6:34159774:T:C	6.64748e-40	-0.317982	-1.97249	1.02539e-30	-0.342374	-1.99571
34159921	chr6:34159921:T:C	6.76099e-40	-0.271029	-2.00251	1.05536e-30	-0.292378	-2.01689
34160061	chr6:34160061:G:A	6.59645e-40	-0.329607	-1.96857	1.01738e-30	-0.353528	-1.99239
34160313	chr6:34160313:C:A	5.82108e-41	-2.7629	-1.96291	1.26429e-31	-2.49514	-1.93609
34160325	chr6:34160325:T:C	6.85579e-40	-2.25962	-1.42404e-09	1.38025e-30	-2.04089	-1.42404e-09
34160554	chr6:34160554:G:A	1.89104e-39	-1.29021e-09	-1.245	3.25816e-30	-1.29021e-09	-1.18199
34160638	chr6:34160638:C:T	7.30991e-40	-0.213821	-1.98166	1.12373e-30	-0.243753	-2.00275
34160796	chr6:34160796:A:T	5.66274e-41	-2.77353	-1.97986	1.1334e-31	-2.58285	-1.95767
34160812	chr6:34160812:A:C	9.52813e-40	-1.29021e-09	-1.93046	1.49095e-30	-1.29021e-09	-1.96374
34161056	chr6:34161056:C:T	2.10971e-39	-1.29021e-09	-1.13557	3.61279e-30	-1.29021e-09	-1.07867
34161184	chr6:34161184:C:T	1.05058e-39	-1.29021e-09	-1.83279	1.66329e-30	-1.29021e-09	-1.85436
34161340	chr6:34161340:C:T	8.76262e-40	-0.0367812	-1.97743	1.33288e-30	-0.0766099	-1.99921
34161427	chr6:34161427:G:A	3.99781e-40	-0.791044	-2.00792	7.11765e-31	-0.682366	-2.0208
34161443	chr6:34161443:G:A	8.87521e-40	-1.29021e-09	-2.00145	1.41417e-30	-1.29021e-09	-2.01661
34161460	chr6:34161460:G:A	4.19158e-40	-2.75163	-1.42404e-09	9.09202e-31	-2.45834	-1.42404e-09
34161723	chr6:34161723:C:T	6.89095e-41	-2.62034	-1.93675	1.89533e-31	-2.093	-1.93335
34161743	chr6:34161743:C:T	6.39338e-40	-0.350794	-1.97865	9.85265e-31	-0.376896	-2.0011
34161746	chr6:34161746:C:T	7.50907e-41	-2.57173	-1.89946	2.13791e-31	-2.00961	-1.8963
34161787	chr6:34161787:A:T	5.69299e-41	-2.77197	-1.97609	1.11526e-31	-2.5836	-1.97305
34161839	chr6:34161839:A:G	5.84957e-40	-0.438301	-1.98004	9.0502e-31	-0.461598	-2.00136
34162073	chr6:34162073:T:C	7.63499e-41	-2.54547	-1.90909	2.22549e-31	-1.96033	-1.90543
34162159	chr6:34162159:A:G	7.75851e-40	-0.16509	-1.97083	1.20197e-30	-0.184973	-1.99422
34162204	chr6:34162204:G:A	8.93276e-40	-1.29021e-09	-1.99499	1.4051e-30	-1.29021e-09	-2.02305
34162242	chr6:34162242:G:A	6.01043e-41	-2.77284	-1.92096	1.14453e-31	-2.57014	-1.9606
34162248	chr6:34162248:T:C	8.707e-40	-1.29021e-09	-2.02058	1.40594e-30	-1.29021e-09	-2.02245
34162292	chr6:34162292:A:G	2.11471e-39	0.139251	-1.27246	2.93152e-30	0.116348	-1.40398
34162320	chr6:34162320:G:A	7.48409e-40	-0.18531	-1.98662	1.16096e-30	-0.207391	-2.00651
34162394	chr6:34162394:G:T	2.03064e-39	-1.29021e-09	-1.17377	3.47078e-30	-1.29021e-09	-1.11878
34162419	chr6:34162419:G:A	1.58508e-39	-1.29021e-09	-1.42149	2.77559e-30	-1.29021e-09	-1.34229
34162905	chr6:34162905:GC:G	7.52552e-40	-0.24329	-1.92312	1.15627e-30	-0.261218	-1.95674
34162954	chr6:34162954:T:A	6.69114e-40	-0.338735	-1.94519	1.03337e-30	-0.355397	-1.97493
34162981	chr6:34162981:G:A	3.76055e-40	-0.842547	-2.0176	7.55469e-31	-0.621739	-2.02183
34163232	chr6:34163232:G:A	8.77704e-40	-1.29021e-09	-2.01257	1.42106e-30	-1.29021e-09	-2.01176
34163599	chr6:34163599:A:G	6.22742e-41	-2.66285	-1.99549	1.00019e-31	-2.68876	-1.97678
34163695	chr6:34163695:A:G	8.35008e-40	-0.0493627	-2.01308	1.47274e-30	0.0384066	-2.01444
34163817	chr6:34163817:C:T	1.1e-40	-2.06794	-2.02147	1.83266e-31	-2.05072	-2.00926
34163833	chr6:34163833:C:A	5.44879e-41	-2.77314	-2.01877	1.00963e-31	-2.6278	-2.02836
34163886	chr6:34163886:C:G	1.09306e-39	-1.29021e-09	-1.79314	1.73628e-30	-1.29021e-09	-1.81141
34164108	chr6:34164108:G:A	6.53979e-41	-2.5854	-2.02399	1.05337e-31	-2.58352	-2.03023
34164148	chr6:34164148:G:C	7.02465e-41	-2.50722	-2.03065	1.14199e-31	-2.50573	-2.02723
34164428	chr6:34164428:T:C	6.65522e-41	-2.57546	-2.01644	1.06335e-31	-2.57685	-2.02746
34164708	chr6:34164708:C:T	8.44547e-40	-0.179293	-1.87179	1.41577e-30	-0.12938	-1.8861
34164786	chr6:34164786:C:T	1.40809e-39	-1.29021e-09	-1.53989	2.42453e-30	-1.29021e-09	-1.47752
34164859	chr6:34164859:G:A	8.81567e-40	-1.29021e-09	-2.00818	1.42113e-30	-1.29021e-09	-2.0117
34165079	chr6:34165079:T:C	1.16287e-40	-2.01012	-2.0237	1.8825e-31	-2.01226	-2.02088
34165095	chr6:34165095:A:G	4.94184e-40	-0.642564	-1.94441	9.48925e-31	-0.462272	-1.95331
34165101	chr6:34165101:A:G	8.04607e-40	-0.19992	-1.89961	1.35532e-30	-0.147354	-1.91176
34165174	chr6:34165174:C:T	1.11236e-40	-2.05862	-2.01961	1.80238e-31	-2.06058	-2.01605
34165455	chr6:34165455:T:C	8.77834e-40	-0.101782	-1.91064	1.48009e-30	-0.0485447	-1.92251
34165749	chr6:34165749:A:G	3.43243e-39	-1.29021e-09	-0.648859	7.65827e-30	-1.29021e-09	-0.32737
34165766	chr6:34165766:C:T	1.12786e-40	-2.0435	-2.0209	1.82662e-31	-2.04569	-2.01759
34166012	chr6:34166012:T:C	8.74877e-40	-0.10922	-1.90658	1.47485e-30	-0.0558389	-1.91876
34166024	chr6:34166024:G:A	6.73094e-41	-2.56673	-2.01385	1.07678e-31	-2.5713	-2.02047
34166049	chr6:34166049:C:A	1.08716e-40	-2.08306	-2.01808	1.7605e-31	-2.0857	-2.01445
34166066	chr6:34166066:G:A	1.23783e-40	-2.76442	-1.20693	2.38565e-31	-2.70808	-1.08819
34166237	chr6:34166237:C:T	6.73519e-41	-2.57123	-2.00872	1.07617e-31	-2.5759	-2.01643
34166359	chr6:34166359:C:T	1.42378e-39	-1.29021e-09	-1.52881	2.45968e-30	-1.29021e-09	-1.46313
34166512	chr6:34166512:G:A	6.19261e-41	-2.77359	-1.89035	1.05144e-31	-2.7541	-1.86148
34166710	chr6:34166710:T:C	1.29705e-39	-1.29021e-09	-1.62204	1.82143e-30	-1.29021e-09	-1.76353
34166724	chr6:34166724:A:ATTTG	1.13379e-40	-2.04603	-2.01311	1.83921e-31	-2.04765	-2.00876
34166743	chr6:34166743:G:T	1.12373e-40	-2.05195	-2.01612	1.82109e-31	-2.0543	-2.01201
34166851	chr6:34166851:T:A	1.4668e-39	-1.49904	-1.42404e-09	2.50069e-30	-1.44659	-1.42404e-09
34166866	chr6:34166866:G:C	8.40465e-40	-0.150608	-1.90532	1.41615e-30	-0.0977812	-1.91743
34166938	chr6:34166938:G:A	4.54165e-40	-2.67142	-1.42404e-09	6.97094e-31	-2.72399	-1.42404e-09
34166940	chr6:34166940:A:G	6.7027e-41	-2.56939	-2.01539	1.07251e-31	-2.57407	-2.02167
34166979	chr6:34166979:C:T	8.90176e-40	-0.101134	-1.89733	1.50039e-30	-0.047799	-1.90963
34167043	chr6:34167043:G:A	8.72589e-40	-0.105543	-1.91287	1.47219e-30	-0.0521323	-1.92427
34167087	chr6:34167087:G:T	6.63046e-41	-2.57311	-2.02251	1.06286e-31	-2.5779	-2.02687
34167458	chr6:34167458:A:G	6.73704e-41	-2.56445	-2.01523	1.07814e-31	-2.56895	-2.02155
34167492	chr6:34167492:T:C	2.75104e-39	-1.29021e-09	-0.870145	4.2148e-30	-1.29021e-09	-0.924554
34167602	chr6:34167602:A:G	1.12901e-40	-2.04312	-2.02025	1.82951e-31	-2.04513	-2.01656
34167779	chr6:34167779:A:G	1.04914e-40	-2.25292	-1.88382	1.63064e-31	-2.31308	-1.86368
34167837	chr6:34167837:G:A	1.08275e-40	-2.08762	-2.01758	1.76066e-31	-2.08661	-2.01344
34167898	chr6:34167898:G:C	5.67862e-41	-2.75928	-1.99131	9.18766e-32	-2.77321	-1.97726
34167957	chr6:34167957:A:G	1.04123e-39	-1.29021e-09	-1.84173	1.69948e-30	-1.29021e-09	-1.83283
34167967	chr6:34167967:C:T	1.09828e-40	-2.06908	-2.02188	1.77571e-31	-2.07288	-2.01867
34168426	chr6:34168426:C:T	1.13477e-40	-2.04136	-2.01693	1.83903e-31	-2.04361	-2.01289
34168438	chr6:34168438:C:A	8.81022e-40	-0.105787	-1.90301	1.48598e-30	-0.0522773	-1.9148
34168489	chr6:34168489:A:C	6.7792e-41	-2.55767	-2.01577	1.08451e-31	-2.56264	-2.02198
34168548	chr6:34168548:T:C	6.6759e-41	-2.57587	-2.01293	1.06776e-31	-2.58045	-2.01973
34168696	chr6:34168696:CT:C	8.7445e-40	-0.101552	-1.91473	1.47572e-30	-0.0479223	-1.92609
34169129	chr6:34169129:G:T	6.15843e-41	-2.65694	-2.01254	9.86624e-32	-2.65926	-2.01995
34169219	chr6:34169219:G:T	1.2082e-40	-1.98183	-2.01375	1.95717e-31	-1.985	-2.00924
34169281	chr6:34169281:C:T	6.88707e-41	-2.55032	-2.00733	1.09758e-31	-2.55769	-2.01495
34169640	chr6:34169640:C:T	5.93979e-40	-2.40304	-1.42404e-09	1.40675e-30	-2.02187	-1.42404e-09
34169952	chr6:34169952:G:A	5.66458e-40	-0.492043	-1.95844	1.09527e-30	-0.306595	-1.96556
34169967	chr6:34169967:T:C	1.41523e-40	-1.83924	-1.99818	2.29233e-31	-1.84625	-1.98992
34170312	chr6:34170312:A:G	1.13535e-40	-2.04758	-2.01019	1.71845e-31	-2.11945	-2.00486
34170401	chr6:34170401:C:T	8.67895e-40	-1.29021e-09	-2.02381	1.39453e-30	-1.29021e-09	-2.0306
34170453	chr6:34170453:T:G	1.06328e-39	-1.29021e-09	-1.82077	1.72611e-30	-1.29021e-09	-1.81729
34170622	chr6:34170622:T:C	1.16847e-39	-1.29021e-09	-1.72643	1.9967e-30	-1.29021e-09	-1.67166
34170623	chr6:34170623:G:A	1.16664e-39	-1.29021e-09	-1.728	1.99324e-30	-1.29021e-09	-1.67339
34170971	chr6:34170971:C:T	1.17052e-39	-1.29021e-09	-1.72468	1.85653e-30	-1.29021e-09	-1.74444
34170991	chr6:34170991:C:T	6.0039e-41	-2.72951	-1.96537	9.13718e-32	-2.77181	-1.98416
34171002	chr6:34171002:A:G	6.06529e-41	-2.71953	-1.96518	9.15979e-32	-2.76917	-1.98433
34171026	chr6:34171026:T:C	5.65486e-41	-2.74274	-2.01204	8.83625e-32	-2.77178	-2.01769
34171033	chr6:34171033:G:A	4.18287e-40	-2.75371	-1.42404e-09	6.65826e-31	-2.76988	-1.42404e-09
34171094	chr6:34171094:C:T	1.72839e-39	-1.29021e-09	-1.33494	2.74765e-30	-1.29021e-09	-1.35241
34171281	chr6:34171281:A:C	1.20266e-40	-2.02008	-1.98009	1.19762e-31	-2.50458	-1.98083
34171596	chr6:34171596:C:T	5.69754e-41	-2.73982	-2.00744	8.88818e-32	-2.77134	-2.01227
34171602	chr6:34171602:C:T	1.13374e-39	-1.29021e-09	-1.7566	1.86281e-30	-1.29021e-09	-1.74107
34171753	chr6:34171753:C:A	2.88359e-39	-1.29021e-09	-0.823089	4.87466e-30	-1.29021e-09	-0.779105
34172106	chr6:34172106:T:G	8.62302e-40	-1.29021e-09	-2.03028	1.39967e-30	-1.29021e-09	-2.02692
34172352	chr6:34172352:G:A	9.16019e-40	-1.29021e-09	-1.96984	1.4759e-30	-1.29021e-09	-1.97389
34172387	chr6:34172387:G:A	1.67787e-39	-1.3646	-1.42404e-09	1.98828e-30	-1.67589	-1.42404e-09
34172399	chr6:34172399:C:T	8.98133e-40	-1.29021e-09	-1.98956	1.45302e-30	-1.29021e-09	-1.98951
34172483	chr6:34172483:A:G	1.65982e-40	-2.42655	-1.25145	2.55805e-31	-2.61343	-1.11307
34172543	chr6:34172543:A:G	6.37832e-41	-2.69812	-1.93627	9.62933e-32	-2.76032	-1.94319
34172670	chr6:34172670:G:A	8.6229e-40	-1.29021e-09	-2.03029	1.39774e-30	-1.29021e-09	-2.0283
34173027	chr6:34173027:T:C	9.1794e-40	-1.29021e-09	-1.96775	1.46312e-30	-1.29021e-09	-1.98259
34173191	chr6:34173191:C:T	6.09266e-41	-2.72721	-1.953	9.30791e-32	-2.77043	-1.96703
34173513	chr6:34173513:C:T	8.74588e-40	-1.29021e-09	-2.01613	1.40889e-30	-1.29021e-09	-2.02036
34173527	chr6:34173527:G:T	8.62317e-40	-1.29021e-09	-2.03026	1.39446e-30	-1.29021e-09	-2.03065
34173532	chr6:34173532:C:T	9.19927e-40	-1.29021e-09	-1.96559	1.44806e-30	-1.29021e-09	-1.99293
34173700	chr6:34173700:C:T	8.72235e-40	-1.29021e-09	-2.01882	1.42631e-30	-1.29021e-09	-2.00807
34173867	chr6:34173867:G:C	8.62234e-40	-1.29021e-09	-2.03035	1.39448e-30	-1.29021e-09	-2.03063
34173923	chr6:34173923:C:A	2.57457e-39	-0.936445	-1.42404e-09	3.80547e-30	-1.02672	-1.42404e-09
34173933	chr6:34173933:A:G	2.72089e-39	-0.881167	-1.42404e-09	4.01694e-30	-0.972635	-1.42404e-09
34174729	chr6:34174729:C:T	7.63987e-41	-2.71964	-1.73427	1.27303e-31	-2.76712	-1.65722
34174763	chr6:34174763:C:T	5.95969e-41	-2.72401	-1.97826	9.50921e-32	-2.76843	-1.94764
34174978	chr6:34174978:T:C	7.68495e-41	-2.65034	-1.7977	1.23999e-31	-2.72973	-1.72091
34174979	chr6:34174979:G:A	1.28087e-39	-1.29021e-09	-1.63459	2.1762e-30	-1.29021e-09	-1.58558
34175002	chr6:34175002:G:T	5.85894e-40	-2.41674	-1.42404e-09	1.09709e-30	-2.2705	-1.42404e-09
34175220	chr6:34175220:C:T	9.12104e-40	-1.29021e-09	-1.97413	1.48461e-30	-1.29021e-09	-1.968
34175447	chr6:34175447:C:T	1.34583e-39	-1.29021e-09	-1.58512	2.28844e-30	-1.29021e-09	-1.53529
34175448	chr6:34175448:A:G	1.47321e-40	-1.89171	-1.90556	1.87305e-31	-2.18618	-1.85199
34175515	chr6:34175515:A:G	7.66353e-41	-2.65732	-1.7935	1.23742e-31	-2.72296	-1.72975
34176296	chr6:34176296:C:T	1.0495e-40	-2.69653	-1.43987	1.74512e-31	-2.74986	-1.35906
34176368	chr6:34176368:G:A	9.67715e-40	-1.29021e-09	-1.91494	1.53469e-30	-1.29021e-09	-1.93483
34176412	chr6:34176412:C:G	3.89974e-39	-0.521216	-1.42404e-09	5.33605e-30	-0.68867	-1.42404e-09
34176503	chr6:34176503:T:C	8.62622e-40	-1.29021e-09	-2.02991	1.3965e-30	-1.29021e-09	-2.02919
34176904	chr6:34176904:A:G	1.28787e-39	-1.29021e-09	-1.62914	2.04152e-30	-1.29021e-09	-1.64946
34177375	chr6:34177375:G:T	2.83719e-39	-1.29021e-09	-0.839311	4.37846e-30	-1.29021e-09	-0.886458
34177584	chr6:34177584:A:G	7.19815e-41	-2.77354	-1.73994	1.25956e-31	-2.75068	-1.6843
34177588	chr6:34177588:C:T	2.46991e-39	-1.29021e-09	-0.977943	3.83638e-30	-1.29021e-09	-1.01863
34177749	chr6:34177749:G:A	2.94086e-39	-1.29021e-09	-0.803424	4.93632e-30	-1.29021e-09	-0.766536
34178018	chr6:34178018:G:A	1.0147e-39	-1.29021e-09	-1.86753	1.6011e-30	-1.29021e-09	-1.89247
34178049	chr6:34178049:C:G	8.45284e-41	-2.66757	-1.68523	1.34183e-31	-2.73125	-1.64046
34178118	chr6:34178118:T:C	1.84321e-39	-1.29021e-09	-1.27062	2.87422e-30	-1.29021e-09	-1.30738
34178396	chr6:34178396:G:C	8.34115e-41	-2.66235	-1.70375	1.32355e-31	-2.72791	-1.65751
34178541	chr6:34178541:C:T	2.88412e-39	-0.822906	-1.42404e-09	3.748e-30	-1.04193	-1.42404e-09
34178739	chr6:34178739:C:A	3.09108e-39	-1.29021e-09	-0.753606	5.06058e-30	-1.29021e-09	-0.741675
34179014	chr6:34179014:G:A	1.04223e-39	-1.29021e-09	-1.84076	1.78941e-30	-1.29021e-09	-1.78127
34179034	chr6:34179034:G:A	9.21257e-40	-0.055708	-1.90843	1.34374e-30	-0.181317	-1.88638
34179499	chr6:34179499:G:A	2.57017e-40	-1.73193	-1.50881	3.15468e-31	-2.07885	-1.438
34179561	chr6:34179561:G:T	1.26568e-39	-1.29021e-09	-1.64652	2.00688e-30	-1.29021e-09	-1.66657
34179608	chr6:34179608:G:A	2.67349e-39	-1.29021e-09	-0.898742	4.14883e-30	-1.29021e-09	-0.94033
34179906	chr6:34179906:C:G	2.1355e-39	-1.29021e-09	-1.12343	3.05129e-30	-1.29021e-09	-1.24759
34180500	chr6:34180500:T:C	9.20852e-40	-1.29021e-09	-1.96458	1.50971e-30	-1.29021e-09	-1.95124
34180672	chr6:34180672:C:T	1.31175e-40	-2.65159	-1.26176	2.06195e-31	-2.76848	-1.17361
34180725	chr6:34180725:C:T	8.74211e-40	-1.29021e-09	-2.01656	1.41194e-30	-1.29021e-09	-2.01819
34181220	chr6:34181220:A:T	7.43524e-39	0.801755	-0.67765	3.17412e-30	-0.53568	-0.672446
34181249	chr6:34181249:G:A	8.91186e-40	-1.29021e-09	-1.99733	1.40195e-30	-1.29021e-09	-2.02529
34181396	chr6:34181396:T:C	9.17437e-41	-2.50994	-1.76094	1.86033e-31	-2.15825	-1.88674
34181412	chr6:34181412:T:C	1.80762e-40	-2.71073	-0.881975	2.88422e-31	-2.65013	-0.956354
34181442	chr6:34181442:T:C	1.71695e-39	0.627491	-1.96907	2.46439e-30	0.499738	-1.96095
34181457	chr6:34181457:A:C	8.79147e-40	-1.29021e-09	-2.01093	1.39452e-30	-1.29021e-09	-2.03061
34181492	chr6:34181492:A:G	1.14881e-39	-0.924136	-0.819266	1.29911e-30	-1.07865	-1.02283
34182161	chr6:34182161:T:C	6.92772e-39	0.0534051	-1.42404e-09	1.45408e-29	0.313801	-1.42404e-09
34182381	chr6:34182381:C:T	1.05227e-40	-2.1738	-1.95997	2.70708e-31	-1.70508	-1.96479
34182491	chr6:34182491:C:G	8.62011e-40	-1.29021e-09	-2.03061	1.40399e-30	-1.29021e-09	-2.02384
34182595	chr6:34182595:C:G	3.59176e-40	-1.12722	-1.77885	4.90434e-31	-1.20915	-1.86647
34182623	chr6:34182623:G:A	8.68046e-40	-1.29021e-09	-2.02364	1.43047e-30	-1.29021e-09	-2.00515
34182770	chr6:34182770:A:G	1.44494e-39	-1.29021e-09	-1.51406	2.31139e-30	-1.29021e-09	-1.52531
34182850	chr6:34182850:T:C	1.07317e-39	-1.29021e-09	-1.81151	1.71889e-30	-1.29021e-09	-1.82148
34183618	chr6:34183618:A:T	5.11808e-39	-0.249347	-1.42404e-09	1.01643e-29	-0.0442782	-1.42404e-09
34183737	chr6:34183737:T:C	8.6302e-40	-1.29021e-09	-2.02944	1.39762e-30	-1.29021e-09	-2.02838
34183787	chr6:34183787:A:G	2.44446e-40	-1.316	-1.97489	2.38097e-31	-1.77495	-2.02329
34184112	chr6:34184112:CT:C	6.39004e-38	3.83949	-1.56429	2.29286e-29	2.48989	-1.72066
34184175	chr6:34184175:T:C	4.73185e-39	0.508929	-0.836739	2.58269e-30	-0.3389	-1.07542
34184793	chr6:34184793:A:G	1.79074e-39	-1.29021e-09	-1.2995	3.26331e-30	-1.29021e-09	-1.18041
34184948	chr6:34184948:G:A	4.25696e-39	-0.43357	-1.42404e-09	3.1961e-30	-1.20123	-1.42404e-09
34185182	chr6:34185182:A:G	9.12806e-40	-1.29021e-09	-1.97336	1.4718e-30	-1.29021e-09	-1.97667
34185214	chr6:34185214:G:C	8.46435e-40	-0.0225982	-2.02625	4.39436e-30	1.14229	-2.02512
34185664	chr6:34185664:G:A	1.02566e-40	-2.59637	-1.563	1.53616e-31	-2.60068	-1.63578
34185875	chr6:34185875:A:G	7.48353e-41	-2.58147	-1.89312	9.77853e-32	-2.7674	-1.92074
34186037	chr6:34186037:A:AT	7.36521e-41	-2.67283	-1.8177	1.12241e-31	-2.67273	-1.87753
34186105	chr6:34186105:G:A	1.34324e-38	-1.29021e-09	0.71554	2.37453e-29	-1.29021e-09	0.80423
34186197	chr6:34186197:C:T	1.19035e-39	-1.29021e-09	-1.70788	2.1778e-30	-1.29021e-09	-1.58484
34186379	chr6:34186379:T:G	9.66096e-40	-1.29021e-09	-1.91662	1.57247e-30	-1.29021e-09	-1.91051
34186669	chr6:34186669:G:A	6.69711e-41	-2.74524	-1.84038	9.71154e-32	-2.75696	-1.93805
34186763	chr6:34186763:T:C	1.16634e-39	-1.29021e-09	-1.72826	1.87315e-30	-1.29021e-09	-1.73553
34186803	chr6:34186803:G:A	8.61982e-40	-1.29021e-09	-2.03065	1.39848e-30	-1.29021e-09	-2.02777
34187171	chr6:34187171:C:T	9.04614e-40	-1.29021e-09	-1.98237	1.52097e-30	-1.29021e-09	-1.94381
34187294	chr6:34187294:G:A	1.16155e-40	-2.69795	-1.337	1.7361e-31	-2.709	-1.4051
34187339	chr6:34187339:T:C	1.12246e-39	-1.29021e-09	-1.7666	1.80339e-30	-1.29021e-09	-1.77349
34187340	chr6:34187340:T:A	3.96867e-40	-0.779086	-2.02719	3.97854e-31	-1.25764	-2.02719
34187569	chr6:34187569:G:A	1.0973e-39	-1.29021e-09	-1.78927	1.90347e-30	-1.29021e-09	-1.71948
34188513	chr6:34188513:T:C	4.27538e-40	-2.73184	-1.42404e-09	7.30766e-31	-2.67682	-1.42404e-09
34188546	chr6:34188546:T:C	1.46163e-40	-1.83456	-1.9706	1.40018e-31	-2.33701	-1.99213
34188583	chr6:34188583:A:G	2.47187e-39	-0.883075	-0.0940752	5.33724e-30	-0.699823	0.0113768
34188667	chr6:34188667:C:T	1.44828e-40	-1.84369	-1.97065	1.39884e-31	-2.33856	-1.99154
34188790	chr6:34188790:G:A	5.21533e-39	-0.230523	-1.42404e-09	5.69078e-30	-0.624309	-1.42404e-09
34189193	chr6:34189193:T:C	4.68681e-40	-0.686121	-1.95384	3.15887e-31	-1.54084	-1.97468
34189201	chr6:34189201:C:T	1.69734e-40	-1.66182	-1.99383	1.58291e-31	-2.19655	-2.00993
34189310	chr6:34189310:G:A	7.18939e-39	-1.29021e-09	0.0904806	1.22384e-29	-1.29021e-09	0.141426
34189857	chr6:34189857:CCCAGCTGGTCAGCGGCACAGCCAGCGTCTATGCAGATG:C	9.32627e-40	-1.29021e-09	-1.95188	1.42889e-30	-1.29021e-09	-2.00625
34190230	chr6:34190230:G:T	9.79204e-40	-1.29021e-09	-1.90314	1.59663e-30	-1.29021e-09	-1.89526
34190231	chr6:34190231:T:C	9.79204e-40	-1.29021e-09	-1.90314	1.59663e-30	-1.29021e-09	-1.89526
34190366	chr6:34190366:T:C	8.50191e-40	-0.377018	-1.6674	3.2764e-30	0.57593	-1.75234
34190428	chr6:34190428:C:CA	1.60933e-40	-1.70188	-2.00702	1.52428e-31	-2.2246	-2.01962
34190554	chr6:34190554:T:G	1.68378e-40	-1.70509	-1.95858	1.57783e-31	-2.22485	-1.98484
34190575	chr6:34190575:C:T	1.038e-39	-1.29021e-09	-1.84483	1.64194e-30	-1.29021e-09	-1.86728
34190660	chr6:34190660:C:T	4.27745e-40	-0.91286	-1.81849	1.58811e-30	-0.0404231	-1.86019
34190678	chr6:34190678:G:A	6.13679e-41	-2.77219	-1.90081	9.12789e-32	-2.77358	-1.98341
34191115	chr6:34191115:G:A	8.83028e-40	-1.29021e-09	-2.00652	1.42523e-30	-1.29021e-09	-2.00882
34191195	chr6:34191195:A:T	2.9594e-40	-1.49242	-1.60731	5.43137e-31	-1.34621	-1.62734
34191529	chr6:34191529:C:T	5.81351e-39	-0.121942	-1.42404e-09	2.28273e-29	0.764803	-1.42404e-09
34191533	chr6:34191533:C:T	2.42147e-39	0.873674	-1.87143	8.64123e-30	1.73354	-1.94015
34191642	chr6:34191642:T:C	2.53822e-38	2.58528	-1.23336	1.08675e-29	1.33228	-1.30966
34192503	chr6:34192503:AG:A	7.90867e-39	0.185834	-1.42404e-09	3.19806e-29	1.10197	-1.42404e-09
34193168	chr6:34193168:G:A	1.21502e-36	5.31944	-0.0990537	3.88361e-28	3.86044	-0.261661
34193522	chr6:34193522:C:T	1.01012e-35	6.31377	1.02451	1.62206e-27	4.24588	0.782418
34193538	chr6:34193538:T:G	1.27241e-39	-1.29021e-09	-1.64121	1.94084e-30	-1.29021e-09	-1.70004
34193987	chr6:34193987:G:A	1.49016e-37	3.34925	-0.227326	3.64381e-29	1.66531	-0.43285
34194229	chr6:34194229:G:A	9.91355e-40	-1.29021e-09	-1.89081	1.59312e-30	-1.29021e-09	-1.89746
34194257	chr6:34194257:T:A	4.62426e-36	6.15666	0.400282	8.03129e-28	4.09395	0.23141
34194968	chr6:34194968:G:A	8.69676e-40	-1.29021e-09	-2.02176	1.39883e-30	-1.29021e-09	-2.02752
34195443	chr6:34195443:G:A	8.85859e-40	-1.29021e-09	-2.00332	1.41714e-30	-1.29021e-09	-2.01452
34195464	chr6:34195464:C:A	2.58958e-37	3.7543	-0.0797652	6.00274e-29	2.00633	-0.274682
34195568	chr6:34195568:G:A	8.67749e-40	-1.29021e-09	-2.02398	1.39591e-30	-1.29021e-09	-2.02961
34195802	chr6:34195802:C:T	8.69594e-40	-1.29021e-09	-2.02185	1.4284e-30	-1.29021e-09	-2.0066
34195914	chr6:34195914:G:A	8.75503e-40	-1.29021e-09	-2.01508	1.40494e-30	-1.29021e-09	-2.02316
34196043	chr6:34196043:C:G	3.27976e-39	-1.29021e-09	-0.694356	5.38346e-30	-1.29021e-09	-0.679824
34196524	chr6:34196524:C:T	2.81201e-40	-1.20154	-1.94927	8.00881e-31	-0.570997	-2.0142
34197944	chr6:34197944:A:G	3.83878e-34	9.95139	1.02456	4.32984e-26	7.48955	0.823161
34198333	chr6:34198333:G:C	8.62094e-40	-1.29021e-09	-2.03052	1.39448e-30	-1.29021e-09	-2.03064
34198395	chr6:34198395:C:G	1.20885e-39	-1.29021e-09	-1.69246	2.0357e-30	-1.29021e-09	-1.65231
34198510	chr6:34198510:A:G	9.13428e-40	-1.29021e-09	-1.97268	1.47115e-30	-1.29021e-09	-1.97711
34198756	chr6:34198756:T:C	2.13913e-38	1.18086	-1.42404e-09	2.85204e-29	0.987463	-1.42404e-09
34198901	chr6:34198901:T:C	8.69074e-40	-1.29021e-09	-2.02245	1.39824e-30	-1.29021e-09	-2.02794
34199115	chr6:34199115:C:T	1.05686e-39	-1.29021e-09	-1.82683	1.69246e-30	-1.29021e-09	-1.83697
34199131	chr6:34199131:AT:A	9.28005e-40	-1.29021e-09	-1.95684	1.55333e-30	-1.29021e-09	-1.92276
34199567	chr6:34199567:T:G	4.5295e-39	-1.29021e-09	-0.371515	7.8172e-30	-1.29021e-09	-0.30683
34199655	chr6:34199655:C:T	1.4873e-38	0.817421	-1.42404e-09	1.9924e-29	0.628769	-1.42404e-09
34200024	chr6:34200024:CA:C	8.62394e-40	-1.29021e-09	-2.03017	1.39492e-30	-1.29021e-09	-2.03032
34200849	chr6:34200849:C:T	1.36999e-38	0.735264	-1.42404e-09	3.49419e-29	1.19053	-1.42404e-09
34201336	chr6:34201336:C:T	8.63233e-40	-1.29021e-09	-2.0292	1.39536e-30	-1.29021e-09	-2.03
34201640	chr6:34201640:T:C	3.05943e-38	3.56131	-2.02262	3.32886e-29	3.16578	-2.02372
34201716	chr6:34201716:C:T	2.009e-38	1.1181	-1.42404e-09	2.69527e-29	0.930929	-1.42404e-09
34201825	chr6:34201825:C:A	9.86598e-40	-1.29021e-09	-1.89562	1.57673e-30	-1.29021e-09	-1.90781
34201963	chr6:34201963:A:G	9.32301e-40	-1.29021e-09	-1.95223	1.5036e-30	-1.29021e-09	-1.95529
34201998	chr6:34201998:A:T	8.13263e-35	8.63395	0.790151	9.79804e-27	6.19741	0.629372
34202062	chr6:34202062:C:T	1.0204e-39	-1.29021e-09	-1.86194	1.58464e-30	-1.29021e-09	-1.9028
34202414	chr6:34202414:C:T	1.01845e-39	-1.29021e-09	-1.86384	1.58489e-30	-1.29021e-09	-1.90264
34202575	chr6:34202575:G:A	1.07233e-39	-1.29021e-09	-1.8123	1.70296e-30	-1.29021e-09	-1.83079
34202729	chr6:34202729:A:G	2.9809e-40	-1.59765	-1.49484	7.93139e-31	-1.00034	-1.59458
34203567	chr6:34203567:G:A	1.22039e-40	-2.33538	-1.65016	1.97166e-31	-2.27745	-1.70941
34203719	chr6:34203719:T:C	1.00809e-39	-1.29021e-09	-1.87407	1.56937e-30	-1.29021e-09	-1.91248
34203866	chr6:34203866:G:A	1.2125e-40	-2.33224	-1.65979	1.95789e-31	-2.27419	-1.71968
34204078	chr6:34204078:C:T	1.52132e-38	0.840039	-1.42404e-09	2.03366e-29	0.649265	-1.42404e-09
34204324	chr6:34204324:G:A	8.80392e-40	-1.29021e-09	-2.00951	1.43002e-30	-1.29021e-09	-2.00547
34204337	chr6:34204337:G:A	1.96129e-40	-1.48045	-2.03066	5.61275e-31	-0.911101	-2.0296
34204472	chr6:34204472:G:A	8.82931e-40	-1.29021e-09	-2.00663	1.42407e-30	-1.29021e-09	-2.00964
34204484	chr6:34204484:A:G	1.01211e-39	-1.29021e-09	-1.87008	1.74086e-30	-1.29021e-09	-1.80878
34204487	chr6:34204487:T:C	8.64676e-40	-1.29021e-09	-2.02753	1.42049e-30	-1.29021e-09	-2.01215
34204574	chr6:34204574:C:T	9.07972e-40	-1.29021e-09	-1.97867	1.46606e-30	-1.29021e-09	-1.98058
34204878	chr6:34204878:G:T	2.71243e-40	-1.5655	-1.62137	7.47416e-31	-0.956242	-1.69805
34204880	chr6:34204880:G:A	8.84724e-40	-1.29021e-09	-2.00461	1.46374e-30	-1.29021e-09	-1.98216
34205064	chr6:34205064:G:A	8.75972e-40	-1.29021e-09	-2.01455	1.4179e-30	-1.29021e-09	-2.01398
34205090	chr6:34205090:T:C	1.2336e-39	-1.29021e-09	-1.67219	1.987e-30	-1.29021e-09	-1.67653
34205368	chr6:34205368:C:CA	9.1905e-40	-1.29021e-09	-1.96654	1.47852e-30	-1.29021e-09	-1.97211
34205553	chr6:34205553:T:G	1.38289e-38	2.77198	-2.02734	1.56925e-29	2.42003	-2.03
34206170	chr6:34206170:G:A	4.80571e-40	-2.61491	-1.42404e-09	7.36384e-31	-2.66916	-1.42404e-09
34206885	chr6:34206885:C:T	1.02431e-38	0.243032	0.201442	7.41021e-30	-0.109639	-0.250658
34207131	chr6:34207131:G:A	8.32771e-35	8.89174	0.556066	9.2772e-27	6.37724	0.394917
34207398	chr6:34207398:A:T	9.99847e-40	-1.29021e-09	-1.88228	1.60901e-30	-1.29021e-09	-1.88754
34207659	chr6:34207659:TG:T	4.71253e-40	-2.63449	-1.42404e-09	7.40208e-31	-2.66398	-1.42404e-09
34208044	chr6:34208044:T:C	9.41556e-40	-1.29021e-09	-1.94235	1.50152e-30	-1.29021e-09	-1.95668
34208363	chr6:34208363:A:G	9.34906e-40	-1.29021e-09	-1.94944	1.48943e-30	-1.29021e-09	-1.96476
34208589	chr6:34208589:T:C	9.71304e-40	-1.29021e-09	-1.91124	1.5648e-30	-1.29021e-09	-1.9154
34208612	chr6:34208612:G:T	9.89471e-40	-1.29021e-09	-1.89271	1.51927e-30	-1.29021e-09	-1.94493
34209001	chr6:34209001:C:T	1.11714e-39	-1.29021e-09	-1.77135	1.81226e-30	-1.29021e-09	-1.76858
34209257	chr6:34209257:C:T	1.32284e-39	-1.29021e-09	-1.60235	2.26735e-30	-1.29021e-09	-1.54454
34209263	chr6:34209263:C:T	8.75279e-40	-1.29021e-09	-2.01534	1.40898e-30	-1.29021e-09	-2.02029
34209733	chr6:34209733:T:A	6.21656e-40	-2.35749	-1.42404e-09	1.03305e-30	-2.33064	-1.42404e-09
34210083	chr6:34210083:A:G	9.07918e-40	-1.29021e-09	-1.97873	1.47295e-30	-1.29021e-09	-1.97589
34210172	chr6:34210172:T:C	1.03404e-39	-1.29021e-09	-1.84866	1.60847e-30	-1.29021e-09	-1.88787
34210304	chr6:34210304:G:A	9.60472e-40	-1.29021e-09	-1.92246	1.54928e-30	-1.29021e-09	-1.92536
34210351	chr6:34210351:C:G	1.41389e-39	-1.29021e-09	-1.53578	2.12599e-30	-1.29021e-09	-1.60892
34210987	chr6:34210987:A:C	8.19392e-38	1.04548	1.47837	3.40114e-29	-0.0763836	1.23992
34211566	chr6:34211566:G:A	1.69774e-38	0.949759	-1.42404e-09	2.2989e-29	0.77186	-1.42404e-09
34211613	chr6:34211613:A:G	3.79882e-38	1.16417	0.590982	1.45473e-29	-0.122447	0.436696
34212308	chr6:34212308:G:A	4.85198e-39	-1.29021e-09	-0.30274	6.65108e-30	-1.29021e-09	-0.468376
34212335	chr6:34212335:C:T	1.2603e-39	-1.29021e-09	-1.65078	2.12001e-30	-1.29021e-09	-1.61173
34212499	chr6:34212499:C:T	4.26072e-39	-1.29021e-09	-0.432689	7.24248e-30	-1.29021e-09	-0.383192
34212520	chr6:34212520:C:T	1.93986e-38	1.08307	-1.42404e-09	2.57984e-29	0.887157	-1.42404e-09
34212533	chr6:34212533:G:A	1.15281e-39	-1.29021e-09	-1.73992	1.76582e-30	-1.29021e-09	-1.79454
34212834	chr6:34212834:C:A	6.24204e-40	-2.3534	-1.42404e-09	1.07982e-30	-2.28636	-1.42404e-09
34212954	chr6:34212954:C:G	1.36825e-39	-1.29021e-09	-1.56859	1.90902e-30	-1.29021e-09	-1.71657
34213004	chr6:34213004:C:T	1.24769e-39	-1.29021e-09	-1.66084	2.22652e-30	-1.29021e-09	-1.56272
34213243	chr6:34213243:T:G	1.55115e-40	-2.11632	-1.6294	2.56577e-31	-2.03274	-1.69074
34213293	chr6:34213293:T:C	9.03434e-40	-1.29021e-09	-1.98368	1.44965e-30	-1.29021e-09	-1.99183
34213471	chr6:34213471:T:A	9.7315e-40	-1.29021e-09	-1.90934	1.5478e-30	-1.29021e-09	-1.92632
34213608	chr6:34213608:C:CT	8.92989e-40	-1.29021e-09	-1.99531	1.43417e-30	-1.29021e-09	-2.00257
34213780	chr6:34213780:T:C	8.92481e-40	-1.29021e-09	-1.99588	1.45359e-30	-1.29021e-09	-1.98912
34213903	chr6:34213903:C:T	9.66143e-40	-1.29021e-09	-1.91657	1.57651e-30	-1.29021e-09	-1.90794
34214218	chr6:34214218:C:T	3.17865e-35	7.4418	1.04287	4.01827e-27	5.1056	0.829852
34214275	chr6:34214275:A:C	1.87787e-39	-1.25199	-1.42404e-09	6.03013e-30	-0.566387	-1.42404e-09
34214279	chr6:34214279:AAAC:A	8.67332e-40	-1.29021e-09	-2.02446	1.40544e-30	-1.29021e-09	-2.0228
34215087	chr6:34215087:G:C	1.53906e-39	-1.29021e-09	-1.45095	2.65249e-30	-1.29021e-09	-1.38766
34215249	chr6:34215249:C:T	3.97085e-34	9.97343	1.03635	3.56601e-26	7.33171	0.786917
34215280	chr6:34215280:G:A	4.86538e-39	-1.29021e-09	-0.299982	6.78135e-30	-1.29021e-09	-0.448979
34215317	chr6:34215317:A:G	1.30078e-38	-1.29021e-09	0.683424	1.60959e-29	-1.29021e-09	0.415406
34215433	chr6:34215433:C:T	1.08944e-39	-1.29021e-09	-1.79647	1.70953e-30	-1.29021e-09	-1.82694
34215505	chr6:34215505:T:G	1.13903e-39	-1.29021e-09	-1.75195	1.78204e-30	-1.29021e-09	-1.78539
34215671	chr6:34215671:C:T	9.91462e-40	-1.29021e-09	-1.8907	1.62525e-30	-1.29021e-09	-1.87749
34215693	chr6:34215693:G:A	8.99346e-40	-1.29021e-09	-1.98821	1.4599e-30	-1.29021e-09	-1.98478
34216131	chr6:34216131:G:C	1.83733e-39	-1.29021e-09	-1.27381	2.82398e-30	-1.29021e-09	-1.32501
34216597	chr6:34216597:G:T	1.68977e-38	0.945049	-1.42404e-09	2.29593e-29	0.770566	-1.42404e-09
34216690	chr6:34216690:C:T	3.2698e-39	-1.29021e-09	-0.697398	5.2814e-30	-1.29021e-09	-0.698965
34216849	chr6:34216849:ACT:A	1.76012e-38	0.985841	-1.42404e-09	2.40825e-29	0.818329	-1.42404e-09
34217104	chr6:34217104:T:C	1.57522e-38	0.874857	-1.42404e-09	2.16449e-29	0.711612	-1.42404e-09
34217161	chr6:34217161:G:A	1.87596e-33	10.9065	1.65602	4.2789e-26	7.15961	1.14127
34217235	chr6:34217235:T:C	1.02521e-38	-1.29021e-09	0.445357	1.29627e-29	-1.29021e-09	0.198924
34217380	chr6:34217380:C:G	1.37387e-38	0.738088	-1.42404e-09	1.88904e-29	0.5755	-1.42404e-09
34217716	chr6:34217716:G:A	5.16774e-40	-0.517375	-2.0249	5.98341e-31	-0.848189	-2.02856
34217772	chr6:34217772:A:G	1.42183e-38	0.772403	-1.42404e-09	1.95013e-29	0.607327	-1.42404e-09
34217972	chr6:34217972:C:T	1.20546e-36	4.82502	0.387467	7.63778e-29	1.77893	0.193604
34217978	chr6:34217978:C:T	6.54567e-36	6.94079	-0.0363595	2.82197e-28	3.43037	-0.150925
34217995	chr6:34217995:T:C	3.00538e-39	-1.29021e-09	-0.781723	4.8512e-30	-1.29021e-09	-0.783929
34218086	chr6:34218086:G:A	1.58114e-38	0.878603	-1.42404e-09	2.15303e-29	0.706305	-1.42404e-09
34218441	chr6:34218441:G:A	1.38029e-39	-1.29021e-09	-1.55983	2.10415e-30	-1.29021e-09	-1.61924
34218691	chr6:34218691:T:A	1.71353e-38	0.959012	-1.42404e-09	2.34657e-29	0.792386	-1.42404e-09
34219589	chr6:34219589:T:C	1.52731e-38	0.843969	-1.42404e-09	2.10009e-29	0.68141	-1.42404e-09
34219693	chr6:34219693:G:A	1.15912e-39	-1.29021e-09	-1.73447	1.84158e-30	-1.29021e-09	-1.75253
34219698	chr6:34219698:T:TAAG	1.6436e-38	0.917347	-1.42404e-09	2.25794e-29	0.753882	-1.42404e-09
34219774	chr6:34219774:G:A	1.04086e-39	-1.29021e-09	-1.84208	1.6555e-30	-1.29021e-09	-1.85905
34219947	chr6:34219947:C:T	3.41872e-39	-1.29021e-09	-0.65286	5.50142e-30	-1.29021e-09	-0.658149
34220189	chr6:34220189:T:C	9.10836e-40	-1.29021e-09	-1.97552	1.43605e-30	-1.29021e-09	-2.00126
34220328	chr6:34220328:G:A	1.5101e-39	-1.29021e-09	-1.46995	2.22285e-30	-1.29021e-09	-1.56437
34220615	chr6:34220615:G:C	5.87012e-40	-2.41484	-1.42404e-09	9.8842e-31	-2.3748	-1.42404e-09
34220690	chr6:34220690:G:A	6.37181e-36	6.89918	-0.0216678	2.86716e-28	3.43552	-0.140182
34220838	chr6:34220838:T:C	1.03403e-39	-1.29021e-09	-1.84866	1.59746e-30	-1.29021e-09	-1.89474
34221089	chr6:34221089:C:T	8.5489e-36	6.89193	0.279501	3.88456e-28	3.43999	0.159031
34221115	chr6:34221115:A:C	2.55546e-38	3.33654	-1.97785	4.05168e-29	3.32787	-1.98931
34221426	chr6:34221426:G:A	5.06196e-40	-2.56296	-1.42404e-09	7.83662e-31	-2.60693	-1.42404e-09
34221433	chr6:34221433:C:T	5.37042e-40	-2.5038	-1.42404e-09	8.1524e-31	-2.56743	-1.42404e-09
34221560	chr6:34221560:G:A	1.25974e-38	0.651365	-1.42404e-09	1.73237e-29	0.488922	-1.42404e-09
34221696	chr6:34221696:T:C	2.99671e-40	-1.06685	-2.02034	9.49166e-31	-0.401366	-2.01396
34221746	chr6:34221746:G:A	1.86186e-38	1.04204	-1.42404e-09	2.5424e-29	0.872538	-1.42404e-09
34221835	chr6:34221835:A:G	1.48493e-38	-1.29021e-09	0.815825	1.79891e-29	-1.29021e-09	0.526613
34222546	chr6:34222546:T:C	9.74705e-40	-1.29021e-09	-1.90775	1.62348e-30	-1.29021e-09	-1.87858
34222602	chr6:34222602:G:A	9.19473e-40	-1.29021e-09	-1.96608	1.4644e-30	-1.29021e-09	-1.98171
34222672	chr6:34222672:C:T	1.67902e-39	0.662095	-2.02601	2.24867e-30	0.469493	-2.02231
34222906	chr6:34222906:G:A	1.63914e-39	-1.29021e-09	-1.38795	2.40285e-30	-1.29021e-09	-1.4865
34222977	chr6:34222977:C:T	8.66549e-40	-1.29021e-09	-2.02536	1.42206e-30	-1.29021e-09	-2.01105
34223158	chr6:34223158:A:G	3.80617e-39	-1.29021e-09	-0.545502	6.23334e-30	-1.29021e-09	-0.533243
34223754	chr6:34223754:T:C	2.00346e-38	1.11534	-1.42404e-09	2.7591e-29	0.954335	-1.42404e-09
34224025	chr6:34224025:C:T	4.37272e-40	-2.70933	-1.42404e-09	6.90272e-31	-2.73383	-1.42404e-09
34224114	chr6:34224114:C:T	8.68042e-40	-1.29021e-09	-2.02364	1.42261e-30	-1.29021e-09	-2.01066
34224197	chr6:34224197:C:T	2.81203e-39	-1.29021e-09	-0.848219	4.55941e-30	-1.29021e-09	-0.845963
34224259	chr6:34224259:C:A	6.11091e-39	-0.0720497	-1.42404e-09	9.29237e-30	-0.133962	-1.42404e-09
34224515	chr6:34224515:G:A	8.65272e-40	-1.29021e-09	-2.02684	1.40215e-30	-1.29021e-09	-2.02515
34224741	chr6:34224741:G:C	1.62008e-39	-1.29021e-09	-1.39965	2.2157e-30	-1.29021e-09	-1.56759
34224800	chr6:34224800:G:A	9.04678e-40	-1.29021e-09	-1.9823	1.56352e-30	-1.29021e-09	-1.91622
34225107	chr6:34225107:T:C	1.49686e-39	-1.29021e-09	-1.47876	2.27108e-30	-1.29021e-09	-1.5429
34225237	chr6:34225237:C:T	9.47523e-40	-1.29021e-09	-1.93603	1.53855e-30	-1.29021e-09	-1.93232
34225526	chr6:34225526:TTTTC:T	1.01731e-40	-2.458	-1.70955	1.68642e-31	-2.37524	-1.76789
34226315	chr6:34226315:C:T	5.78599e-38	2.1759	-1.42404e-09	1.20235e-29	0.123703	-1.42404e-09
34226705	chr6:34226705:A:G	9.47767e-40	-1.29021e-09	-1.93577	1.49676e-30	-1.29021e-09	-1.95985
34227739	chr6:34227739:CT:C	8.62412e-40	-1.29021e-09	-2.03015	1.39569e-30	-1.29021e-09	-2.02977
34227839	chr6:34227839:G:A	5.56338e-40	-2.4685	-1.42404e-09	1.0293e-30	-2.33428	-1.42404e-09
34228263	chr6:34228263:G:A	1.40938e-39	-1.29021e-09	-1.53897	2.26448e-30	-1.29021e-09	-1.54581
34228348	chr6:34228348:A:C	2.95949e-40	-1.1395	-1.96019	8.66886e-31	-0.488021	-2.01798
34228534	chr6:34228534:G:A	1.18323e-39	-1.29021e-09	-1.71388	2.09195e-30	-1.29021e-09	-1.62506
34228854	chr6:34228854:A:C	1.22813e-39	-1.29021e-09	-1.67664	2.05193e-30	-1.29021e-09	-1.64438
34228961	chr6:34228961:C:T	9.53329e-40	-1.29021e-09	-1.92992	1.59514e-30	-1.29021e-09	-1.89619
34229328	chr6:34229328:C:T	3.19184e-34	9.55155	1.23985	3.36202e-26	6.89726	1.16247
34229329	chr6:34229329:G:A	9.88084e-40	-1.29021e-09	-1.89411	1.57438e-30	-1.29021e-09	-1.9093
34229680	chr6:34229680:C:T	1.11388e-39	-0.17099	-1.60329	3.4972e-30	0.449638	-1.56083
34230254	chr6:34230254:C:T	1.58205e-38	0.87918	-1.42404e-09	2.18711e-29	0.722011	-1.42404e-09
34230485	chr6:34230485:C:T	1.16061e-39	-1.29021e-09	-1.73318	1.83941e-30	-1.29021e-09	-1.75371
34230896	chr6:34230896:G:A	1.5404e-39	-1.29021e-09	-1.45009	2.60054e-30	-1.29021e-09	-1.40744
34230919	chr6:34230919:CCT:C	1.36236e-39	-1.29021e-09	-1.5729	2.19521e-30	-1.29021e-09	-1.57688
34231032	chr6:34231032:C:A	1.40101e-39	-1.29021e-09	-1.54493	2.25696e-30	-1.29021e-09	-1.54914
34231037	chr6:34231037:G:C	8.93785e-40	-1.29021e-09	-1.99442	1.42151e-30	-1.29021e-09	-2.01144
34231476	chr6:34231476:G:C	1.38731e-39	-1.29021e-09	-1.55476	2.23455e-30	-1.29021e-09	-1.55911
34231671	chr6:34231671:G:A	1.04428e-39	-1.29021e-09	-1.8388	1.66033e-30	-1.29021e-09	-1.85614
34231685	chr6:34231685:T:C	8.792e-40	-1.29021e-09	-2.01087	1.49806e-30	-1.29021e-09	-1.95898
34231894	chr6:34231894:C:T	8.62433e-40	-1.29021e-09	-2.03012	1.39871e-30	-1.29021e-09	-2.0276
34232038	chr6:34232038:C:T	1.67022e-38	0.933416	-1.42404e-09	2.30624e-29	0.775046	-1.42404e-09
34232326	chr6:34232326:G:T	9.01293e-40	-1.29021e-09	-1.98605	1.47479e-30	-1.29021e-09	-1.97464
34232387	chr6:34232387:C:T	8.20303e-40	-2.08021	-1.42404e-09	9.07552e-31	-2.46016	-1.42404e-09
34233350	chr6:34233350:C:A	1.39102e-38	0.750494	-1.42404e-09	1.92808e-29	0.595952	-1.42404e-09
34233446	chr6:34233446:A:G	9.3356e-40	-1.29021e-09	-1.95088	1.46984e-30	-1.29021e-09	-1.97801
34233522	chr6:34233522:C:G	1.00498e-39	-1.29021e-09	-1.87716	1.71214e-30	-1.29021e-09	-1.82541
34233630	chr6:34233630:C:A	8.81847e-40	-1.29021e-09	-2.00786	1.41194e-30	-1.29021e-09	-2.01819
34234326	chr6:34234326:G:T	8.6197e-40	-1.29021e-09	-2.03066	1.39592e-30	-1.29021e-09	-2.0296
34234849	chr6:34234849:CG:C	9.85887e-40	-1.29021e-09	-1.89634	1.57614e-30	-1.29021e-09	-1.90818
34234852	chr6:34234852:G:T	6.41736e-40	-0.459484	-1.86622	1.99779e-30	0.172792	-1.84391
34234916	chr6:34234916:G:A	3.22157e-40	-0.988941	-2.0259	1.054e-30	-0.288217	-2.02235
34235102	chr6:34235102:C:A	1.69956e-38	0.950828	-1.42404e-09	2.34112e-29	0.790058	-1.42404e-09
34235974	chr6:34235974:C:G	1.32722e-39	-1.29021e-09	-1.59904	2.18994e-30	-1.29021e-09	-1.57928
34236107	chr6:34236107:C:G	9.51148e-40	-1.29021e-09	-1.93221	1.50139e-30	-1.29021e-09	-1.95676
34236116	chr6:34236116:G:A	6.74717e-39	0.0269968	-1.42404e-09	9.78819e-30	-0.0819796	-1.42404e-09
34236394	chr6:34236394:C:G	1.60082e-39	-1.29021e-09	-1.41161	2.70098e-30	-1.29021e-09	-1.36954
34237495	chr6:34237495:G:A	3.11483e-39	0.50893	-1.25488	4.59748e-30	0.356626	-1.19427
34237755	chr6:34237755:G:T	2.5541e-39	-1.29021e-09	-0.944426	4.13704e-30	-1.29021e-09	-0.943176
34237936	chr6:34237936:G:A	8.61999e-40	-1.29021e-09	-2.03063	1.39763e-30	-1.29021e-09	-2.02838
34238185	chr6:34238185:C:T	9.65538e-40	-1.29021e-09	-1.9172	1.50939e-30	-1.29021e-09	-1.95145
34238268	chr6:34238268:C:G	2.36932e-39	-1.29021e-09	-1.01952	3.8424e-30	-1.29021e-09	-1.01706
34238341	chr6:34238341:C:G	9.3227e-40	-1.29021e-09	-1.95226	1.51672e-30	-1.29021e-09	-1.94661
34238428	chr6:34238428:C:T	3.4577e-40	-0.979528	-1.96458	1.0583e-30	-0.286548	-2.01995
34238442	chr6:34238442:A:G	8.68749e-40	-1.29021e-09	-2.02283	1.39543e-30	-1.29021e-09	-2.02996
34238868	chr6:34238868:C:G	9.11181e-40	-1.29021e-09	-1.97514	1.4752e-30	-1.29021e-09	-1.97436
34239329	chr6:34239329:G:A	1.28395e-39	-1.29021e-09	-1.63218	2.29486e-30	-1.29021e-09	-1.53249
34239332	chr6:34239332:C:G	9.64421e-40	-1.29021e-09	-1.91835	1.52024e-30	-1.29021e-09	-1.94428
34239348	chr6:34239348:GTCC:G	6.30915e-40	-2.34271	-1.42404e-09	7.85165e-31	-2.60502	-1.42404e-09
34239741	chr6:34239741:A:G	1.11776e-39	-1.29021e-09	-1.7708	1.77685e-30	-1.29021e-09	-1.78831
34240188	chr6:34240188:T:C	1.24386e-39	-1.29021e-09	-1.66391	2.04683e-30	-1.29021e-09	-1.64686
34240213	chr6:34240213:C:T	1.46407e-38	0.801682	-1.42404e-09	2.0198e-29	0.642429	-1.42404e-09
34240315	chr6:34240315:T:G	2.17426e-39	-1.29021e-09	-1.10544	3.04214e-30	-1.29021e-09	-1.2506
34240599	chr6:34240599:C:T	1.42019e-39	-1.29021e-09	-1.53134	2.27958e-30	-1.29021e-09	-1.53916
34240837	chr6:34240837:C:T	8.63493e-40	-1.29021e-09	-2.0289	1.39462e-30	-1.29021e-09	-2.03053
34240941	chr6:34240941:T:G	8.62031e-40	-1.29021e-09	-2.03059	1.39667e-30	-1.29021e-09	-2.02907
34241072	chr6:34241072:C:T	9.74012e-40	-1.29021e-09	-1.90846	1.53613e-30	-1.29021e-09	-1.93389
34241579	chr6:34241579:A:G	1.11644e-39	-1.29021e-09	-1.77198	1.77494e-30	-1.29021e-09	-1.78939
34241739	chr6:34241739:C:T	3.53676e-40	-0.90007	-2.02143	1.17963e-30	-0.188277	-2.00968
34242015	chr6:34242015:C:T	1.33321e-39	-1.29021e-09	-1.59453	1.90497e-30	-1.29021e-09	-1.71869
34242054	chr6:34242054:C:T	1.17932e-38	0.585396	-1.42404e-09	1.63854e-29	0.433238	-1.42404e-09
34242120	chr6:34242120:G:A	1.17268e-39	-1.29021e-09	-1.72283	1.85585e-30	-1.29021e-09	-1.74481
34242536	chr6:34242536:C:T	1.0095e-39	-1.29021e-09	-1.87268	1.61007e-30	-1.29021e-09	-1.88688
34243564	chr6:34243564:GT:G	1.52333e-39	-1.29021e-09	-1.46123	2.1657e-30	-1.29021e-09	-1.59041
34244159	chr6:34244159:G:A	1.28322e-39	-1.29021e-09	-1.63276	2.12057e-30	-1.29021e-09	-1.61147
34244561	chr6:34244561:G:C	1.90252e-39	-1.29021e-09	-1.23895	2.77645e-30	-1.29021e-09	-1.34198
34244646	chr6:34244646:C:T	1.42297e-39	-1.29021e-09	-1.52938	2.32214e-30	-1.29021e-09	-1.52067
34245519	chr6:34245519:T:C	1.11092e-39	-1.29021e-09	-1.77694	1.72423e-30	-1.29021e-09	-1.81837
34246091	chr6:34246091:A:G	1.00358e-39	-1.29021e-09	-1.87855	1.57683e-30	-1.29021e-09	-1.90774
34246353	chr6:34246353:C:T	1.2336e-40	-1.98221	-1.99257	1.71567e-31	-2.11721	-2.00873
34246571	chr6:34246571:C:T	3.39905e-40	-0.954379	-2.00684	1.06545e-30	-0.269194	-2.03057
34246893	chr6:34246893:A:G	1.96716e-39	-1.29021e-09	-1.20553	3.18546e-30	-1.29021e-09	-1.20456
34246933	chr6:34246933:T:TA	1.17642e-39	-1.29021e-09	-1.71965	1.87818e-30	-1.29021e-09	-1.73285
34246958	chr6:34246958:C:A	1.23431e-39	-1.29021e-09	-1.67161	2.04301e-30	-1.29021e-09	-1.64873
34247675	chr6:34247675:C:T	9.21246e-40	-1.29021e-09	-1.96415	1.52908e-30	-1.29021e-09	-1.93849
34248092	chr6:34248092:C:T	7.58127e-39	0.143554	-1.42404e-09	7.14923e-30	-0.396151	-1.42404e-09
34248142	chr6:34248142:C:T	4.58636e-39	-1.29021e-09	-0.35904	6.59132e-30	-1.29021e-09	-0.477402
34248648	chr6:34248648:T:C	1.24099e-38	0.636372	-1.42404e-09	1.76587e-29	0.508071	-1.42404e-09
34249404	chr6:34249404:C:A	3.19566e-36	5.51112	0.676302	4.76744e-28	3.22784	0.575981
34249849	chr6:34249849:T:C	9.01065e-40	-1.29021e-09	-1.9863	1.4341e-30	-1.29021e-09	-2.00261
34250101	chr6:34250101:G:T	8.97186e-40	-1.29021e-09	-1.99062	1.42923e-30	-1.29021e-09	-2.00602
34250105	chr6:34250105:C:T	9.0123e-40	-1.29021e-09	-1.98612	1.47146e-30	-1.29021e-09	-1.9769
34250388	chr6:34250388:A:G	1.25225e-36	5.04401	0.20656	2.58782e-28	3.01963	0.1732
34251233	chr6:34251233:C:T	2.86333e-39	-1.29021e-09	-0.83014	3.91032e-30	-1.29021e-09	-0.999537
34252034	chr6:34252034:A:G	9.1187e-40	-1.29021e-09	-1.97438	1.45261e-30	-1.29021e-09	-1.9898
34252249	chr6:34252249:G:T	9.12039e-40	-1.29021e-09	-1.9742	1.48995e-30	-1.29021e-09	-1.96441
34252903	chr6:34252903:C:A	3.00052e-39	-1.29021e-09	-0.78334	3.99476e-30	-1.29021e-09	-0.978171
34253481	chr6:34253481:AAAAAAAAAAAAAAAG:A	1.24454e-34	7.64777	2.2018	1.1406e-26	5.0476	1.93113
34253507	chr6:34253507:A:C	8.97827e-40	-1.29021e-09	-1.9899	1.46193e-30	-1.29021e-09	-1.98339
34253549	chr6:34253549:C:T	9.08647e-40	-1.29021e-09	-1.97792	1.44868e-30	-1.29021e-09	-1.9925
34253827	chr6:34253827:C:T	1.93985e-34	8.96029	1.33312	1.94523e-26	6.29734	1.21522
34254424	chr6:34254424:G:T	1.70546e-38	0.954293	-1.42404e-09	2.43977e-29	0.831335	-1.42404e-09
34254514	chr6:34254514:T:C	9.11264e-40	-1.29021e-09	-1.97505	1.44753e-30	-1.29021e-09	-1.9933
34254817	chr6:34254817:G:C	2.76312e-39	-1.29021e-09	-0.865766	3.69352e-30	-1.29021e-09	-1.05658
34255082	chr6:34255082:C:T	1.54942e-38	0.858341	-1.42404e-09	2.21647e-29	0.735344	-1.42404e-09
34255162	chr6:34255162:A:G	3.55443e-35	7.5217	1.07471	3.41907e-27	4.816	0.957965
34255321	chr6:34255321:A:G	3.26241e-38	2.83102	-1.22809	1.43205e-28	3.61715	-1.01603
34255335	chr6:34255335:C:T	1.10328e-40	-2.25285	-1.83358	1.48358e-31	-2.35098	-1.9203
34255387	chr6:34255387:A:G	9.39267e-40	-0.481361	-1.46342	3.5202e-30	0.200096	-1.30473
34255666	chr6:34255666:G:A	3.31987e-38	2.90136	-1.28097	1.45712e-28	3.69455	-1.07607
34255893	chr6:34255893:G:A	8.62052e-40	-1.29021e-09	-2.03057	1.39647e-30	-1.29021e-09	-2.02921
34255895	chr6:34255895:G:A	1.71759e-40	-1.9142	-1.72959	4.18221e-31	-1.62863	-1.60627
34256234	chr6:34256234:A:G	3.13561e-39	-1.29021e-09	-0.739301	3.99795e-30	-1.29021e-09	-0.977374
34256434	chr6:34256434:A:G	8.70922e-40	-1.29021e-09	-2.02033	1.40174e-30	-1.29021e-09	-2.02544
34256449	chr6:34256449:G:T	4.81408e-40	-2.61317	-1.42404e-09	8.60689e-31	-2.51318	-1.42404e-09
34256539	chr6:34256539:C:A	1.02995e-39	-1.29021e-09	-1.85261	1.51799e-30	-1.29021e-09	-1.94577
34256769	chr6:34256769:G:A	3.42436e-39	-1.29021e-09	-0.651212	4.30941e-30	-1.29021e-09	-0.902354
34257089	chr6:34257089:G:A	9.33707e-40	-1.29021e-09	-1.95072	1.49677e-30	-1.29021e-09	-1.95984
34257144	chr6:34257144:C:T	9.19681e-40	-1.29021e-09	-1.96585	1.55493e-30	-1.29021e-09	-1.92172
34257298	chr6:34257298:T:C	2.75828e-39	-1.29021e-09	-0.867518	3.50401e-30	-1.29021e-09	-1.10925
34257598	chr6:34257598:G:A	5.97983e-40	-0.557743	-1.83858	1.82478e-30	0.0614734	-1.82317
34257707	chr6:34257707:G:C	3.29559e-39	-1.29021e-09	-0.689541	4.18918e-30	-1.29021e-09	-0.93065
34257828	chr6:34257828:AT:A	3.06178e-38	1.59472	-0.0552629	1.31547e-29	0.37755	-0.163926
34258154	chr6:34258154:T:C	8.1328e-35	8.00235	1.42177	7.25281e-27	5.22246	1.30353
34259149	chr6:34259149:C:T	2.83406e-39	-1.29021e-09	-0.840414	3.79839e-30	-1.29021e-09	-1.02858
34259331	chr6:34259331:C:T	5.93849e-40	-2.40326	-1.42404e-09	9.38696e-31	-2.42642	-1.42404e-09
34259706	chr6:34259706:A:T	1.16424e-38	0.572531	-1.42404e-09	1.67768e-29	0.456842	-1.42404e-09
34259790	chr6:34259790:A:G	9.8787e-40	-1.29021e-09	-1.89433	1.65026e-30	-1.29021e-09	-1.86222
34259830	chr6:34259830:C:T	9.45719e-41	-2.31231	-1.92821	1.62035e-31	-2.22774	-1.95536
34259832	chr6:34259832:T:C	3.02196e-39	-1.29021e-09	-0.776221	4.03847e-30	-1.29021e-09	-0.967289
34259904	chr6:34259904:G:GA	1.31192e-39	-0.11651	-1.49413	3.71392e-30	0.368746	-1.41981
34259981	chr6:34259981:G:A	9.33085e-40	-1.29021e-09	-1.95138	1.58465e-30	-1.29021e-09	-1.90279
34260158	chr6:34260158:T:C	2.54465e-40	-1.51495	-1.73577	5.08545e-31	-1.35725	-1.68211
34260344	chr6:34260344:T:C	8.71669e-40	-1.29021e-09	-2.01947	1.40267e-30	-1.29021e-09	-2.02478
34260438	chr6:34260438:C:T	8.72488e-40	-1.29021e-09	-2.01853	1.41979e-30	-1.29021e-09	-2.01265
34260472	chr6:34260472:G:A	9.77197e-39	0.397392	-1.42404e-09	1.40842e-29	0.281897	-1.42404e-09
34260581	chr6:34260581:C:G	9.08263e-40	-1.29021e-09	-1.97835	1.44848e-30	-1.29021e-09	-1.99264
34260669	chr6:34260669:T:C	4.55745e-40	-2.66795	-1.42404e-09	6.97776e-31	-2.72301	-1.42404e-09
34260907	chr6:34260907:G:A	2.90946e-38	1.86073	-0.372306	5.01883e-30	-0.194386	-0.555573
34260983	chr6:34260983:A:T	2.42653e-38	1.88872	-0.581798	4.9823e-30	-0.0335525	-0.723711
34261766	chr6:34261766:G:A	2.45207e-39	-1.29021e-09	-0.985192	3.9868e-30	-1.29021e-09	-0.980166
34261806	chr6:34261806:C:T	9.08379e-40	-1.29021e-09	-1.97822	1.44866e-30	-1.29021e-09	-1.99252
34262134	chr6:34262134:A:G	1.71482e-39	-1.29021e-09	-1.34282	2.82739e-30	-1.29021e-09	-1.3238
34262794	chr6:34262794:G:A	9.11379e-40	-1.29021e-09	-1.97492	1.45304e-30	-1.29021e-09	-1.9895
34263015	chr6:34263015:T:C	9.31939e-40	-1.29021e-09	-1.95261	1.54347e-30	-1.29021e-09	-1.92912
34263049	chr6:34263049:G:A	8.94375e-40	-1.29021e-09	-1.99376	1.42932e-30	-1.29021e-09	-2.00596
34263651	chr6:34263651:T:A	8.69052e-40	-1.29021e-09	-2.02248	1.40148e-30	-1.29021e-09	-2.02563
34263793	chr6:34263793:T:C	3.27693e-38	1.7734	-0.166031	7.25008e-30	-0.124643	-0.2575
34264118	chr6:34264118:G:A	8.71123e-40	-1.29021e-09	-2.0201	1.40022e-30	-1.29021e-09	-2.02652
34264171	chr6:34264171:T:C	9.31993e-40	-1.29021e-09	-1.95256	1.48136e-30	-1.29021e-09	-1.9702
34264172	chr6:34264172:T:A	9.83612e-40	-1.29021e-09	-1.89865	1.84998e-30	-1.29021e-09	-1.74798
34264346	chr6:34264346:C:T	3.63162e-38	1.67704	0.0331006	8.1146e-30	-0.196076	-0.0734151
34264482	chr6:34264482:G:C	1.77914e-39	-1.29021e-09	-1.306	2.45396e-30	-1.29021e-09	-1.46545
34264564	chr6:34264564:T:C	2.50132e-38	1.89459	-0.557311	5.40736e-30	-0.0340336	-0.641362
34264883	chr6:34264883:TCTC:T	2.10598e-35	7.22126	0.85174	2.1486e-27	4.55996	0.749461
34265019	chr6:34265019:A:C	6.67773e-39	0.0166512	-1.42404e-09	9.96113e-30	-0.0644654	-1.42404e-09
34265377	chr6:34265377:T:C	9.36892e-40	-1.29021e-09	-1.94731	1.53714e-30	-1.29021e-09	-1.93323
34265675	chr6:34265675:A:G	3.41618e-39	-1.29021e-09	-0.653605	4.5736e-30	-1.29021e-09	-0.842856
34266065	chr6:34266065:C:T	1.00067e-39	-1.29021e-09	-1.88146	1.63605e-30	-1.29021e-09	-1.87087
34266243	chr6:34266243:C:A	3.52289e-39	-1.29021e-09	-0.622843	4.72833e-30	-1.29021e-09	-0.809583
34267462	chr6:34267462:C:T	3.31242e-38	1.73285	-0.114713	7.34743e-30	-0.150654	-0.218151
34267480	chr6:34267480:A:C	2.77613e-38	1.58687	-0.145356	6.37355e-30	-0.261721	-0.249278
34267515	chr6:34267515:T:C	2.92744e-38	1.58435	-0.0897595	6.71852e-30	-0.263732	-0.194556
34267601	chr6:34267601:T:C	8.45314e-39	0.252412	-1.42404e-09	1.239e-29	0.153731	-1.42404e-09
34267630	chr6:34267630:C:T	4.3079e-38	2.03179	-0.150883	8.02436e-30	-0.0045116	-0.276162
34268094	chr6:34268094:CTTGTAATCCCAGCACT:C	8.71877e-40	-1.29021e-09	-2.01923	1.40682e-30	-1.29021e-09	-2.02183
34268357	chr6:34268357:A:AAAAAAC	3.23239e-38	1.59674	-0.00305587	7.40154e-30	-0.252704	-0.108763
34268654	chr6:34268654:T:C	8.8041e-40	-1.29021e-09	-2.00949	1.42535e-30	-1.29021e-09	-2.00874
34268682	chr6:34268682:C:T	8.37991e-38	2.0518	0.494497	2.1914e-29	0.339361	0.38461
34268857	chr6:34268857:A:G	6.08332e-41	-2.68114	-2.00061	9.25275e-32	-2.73023	-2.01317
34269021	chr6:34269021:G:A	1.23211e-39	-1.29021e-09	-1.6734	2.00396e-30	-1.29021e-09	-1.66803
34269196	chr6:34269196:A:G	1.2344e-38	1.29279	-0.66174	3.78927e-30	-0.485907	-0.545074
34269213	chr6:34269213:G:A	2.36264e-39	-1.29021e-09	-1.02235	4.0059e-30	-1.29021e-09	-0.975387
34269347	chr6:34269347:A:G	1.52239e-38	0.840738	-1.42404e-09	2.18799e-29	0.722415	-1.42404e-09
34269353	chr6:34269353:C:T	1.31567e-37	2.40548	0.591913	3.40311e-29	0.686171	0.477948
34269372	chr6:34269372:G:A	9.77818e-39	0.398027	-1.42404e-09	1.41904e-29	0.28941	-1.42404e-09
34269415	chr6:34269415:G:A	7.82685e-39	0.175434	-1.42404e-09	1.12614e-29	0.0582221	-1.42404e-09
34269422	chr6:34269422:G:A	2.28484e-39	0.885728	-1.94156	2.54739e-30	0.560262	-1.98835
34269599	chr6:34269599:T:A	1.05994e-38	-0.0490349	0.527705	4.49178e-30	-1.34609	0.485187
34269834	chr6:34269834:T:C	8.89499e-40	-1.29021e-09	-1.99922	1.42449e-30	-1.29021e-09	-2.00934
34269903	chr6:34269903:T:G	1.07963e-39	-1.29021e-09	-1.80551	1.73807e-30	-1.29021e-09	-1.81038
34269951	chr6:34269951:G:A	9.24069e-40	-1.29021e-09	-1.96109	1.55745e-30	-1.29021e-09	-1.92011
34270013	chr6:34270013:G:T	9.64403e-41	-2.28196	-1.939	1.2915e-31	-2.41883	-1.9911
34270164	chr6:34270164:T:C	7.36498e-40	-1.39542	-0.792551	2.25922e-30	-1.0464	-0.501732
34270199	chr6:34270199:C:G	7.72038e-40	-0.708387	-1.43246	2.98013e-30	-0.0720728	-1.19912
34270227	chr6:34270227:C:T	8.19432e-40	-0.649587	-1.43168	3.18424e-30	-0.00698536	-1.19796
34270731	chr6:34270731:A:G	8.65308e-40	-1.29021e-09	-2.0268	1.41922e-30	-1.29021e-09	-2.01305
34270737	chr6:34270737:G:A	2.1773e-37	2.49608	1.00505	5.3724e-29	0.644099	0.976604
34270782	chr6:34270782:C:T	8.87291e-40	-1.29021e-09	-2.00171	1.45787e-30	-1.29021e-09	-1.98618
34270913	chr6:34270913:C:T	8.77516e-40	-1.29021e-09	-2.01279	1.42419e-30	-1.29021e-09	-2.00955
34270914	chr6:34270914:A:G	8.8115e-40	-1.29021e-09	-2.00865	1.43009e-30	-1.29021e-09	-2.00542
34271115	chr6:34271115:C:T	9.15776e-40	-1.29021e-09	-1.97011	1.458e-30	-1.29021e-09	-1.98609
34271169	chr6:34271169:C:T	4.02724e-38	2.3773	-0.563763	9.60688e-30	0.617282	-0.717959
34271173	chr6:34271173:C:T	1.0883e-39	-1.29021e-09	-1.79751	1.79626e-30	-1.29021e-09	-1.77745
34271294	chr6:34271294:C:T	7.5936e-41	-2.48258	-1.97742	1.07986e-31	-2.5788	-2.01011
34271383	chr6:34271383:A:G	2.58748e-39	-1.29021e-09	-0.931444	4.07387e-30	-1.29021e-09	-0.958562
34271547	chr6:34271547:C:T	8.80575e-40	-1.29021e-09	-2.00931	1.44313e-30	-1.29021e-09	-1.99634
34271616	chr6:34271616:T:C	8.35323e-40	-0.0620412	-2.00002	4.24925e-31	-1.1886	-2.0304
34271696	chr6:34271696:G:A	2.17293e-38	2.09259	-0.896059	2.158e-30	-0.692918	-0.901057
34271851	chr6:34271851:A:G	5.40495e-41	-2.77069	-2.02929	9.36544e-32	-2.70307	-2.02823
34272212	chr6:34272212:A:G	2.31914e-39	-1.29021e-09	-1.04093	3.63527e-30	-1.29021e-09	-1.07247
34272299	chr6:34272299:A:G	2.43179e-39	-1.29021e-09	-0.993498	3.20983e-30	-1.29021e-09	-1.19694
34272545	chr6:34272545:C:A	1.23713e-39	-1.66933	-1.42404e-09	3.15622e-30	-1.21378	-1.42404e-09
34272705	chr6:34272705:C:T	9.67266e-40	-1.29021e-09	-1.91541	1.70326e-30	-1.29021e-09	-1.83061
34272740	chr6:34272740:G:A	9.5911e-40	-1.29021e-09	-1.92388	1.54821e-30	-1.29021e-09	-1.92606
34272759	chr6:34272759:G:A	8.94961e-40	-1.29021e-09	-1.9931	1.50344e-30	-1.29021e-09	-1.9554
34272798	chr6:34272798:C:T	4.49997e-40	-2.68064	-1.42404e-09	8.49897e-31	-2.5258	-1.42404e-09
34273027	chr6:34273027:T:C	7.72588e-41	-2.61943	-1.82329	1.72475e-31	-2.41895	-1.70171
34273109	chr6:34273109:G:A	2.934e-37	2.76292	1.03649	1.21196e-28	1.30979	1.12445
34273363	chr6:34273363:TCTC:T	9.08388e-40	-1.29021e-09	-1.97821	1.49359e-30	-1.29021e-09	-1.96198
34273391	chr6:34273391:T:G	1.15455e-39	-1.29021e-09	-1.73842	1.85141e-30	-1.29021e-09	-1.74721
34274000	chr6:34274000:G:T	5.98864e-41	-2.71369	-1.98374	1.24617e-31	-2.54358	-1.90209
34274426	chr6:34274426:C:T	4.7626e-40	-2.62392	-1.42404e-09	9.08621e-31	-2.45898	-1.42404e-09
34275217	chr6:34275217:C:T	1.16759e-39	-1.29021e-09	-1.72718	1.8616e-30	-1.29021e-09	-1.74172
34275703	chr6:34275703:A:G	2.19205e-40	-1.59535	-1.80453	6.54402e-31	-1.15557	-1.63162
34275736	chr6:34275736:C:T	3.47737e-40	-1.20336	-1.73508	6.33564e-31	-0.982428	-1.83712
34275876	chr6:34275876:TC:T	2.61934e-39	-1.29021e-09	-0.919203	4.44954e-30	-1.29021e-09	-0.870354
34275926	chr6:34275926:A:G	1.21986e-39	-1.29021e-09	-1.68339	2.03876e-30	-1.29021e-09	-1.65081
34275975	chr6:34275975:CTTAGA:C	5.24595e-39	-0.22467	-1.42404e-09	7.40785e-30	-0.360616	-1.42404e-09
34276039	chr6:34276039:TG:T	2.47086e-39	-1.29021e-09	-0.977559	3.31074e-30	-1.29021e-09	-1.16598
34276110	chr6:34276110:A:G	1.41928e-40	-2.29378	-1.54078	3.64481e-31	-1.86191	-1.51052
34276212	chr6:34276212:G:A	2.96105e-40	-1.75322	-1.34595	9.60322e-31	-1.34129	-1.06236
34276213	chr6:34276213:C:T	2.22641e-39	-1.08174	-1.42404e-09	4.42223e-30	-0.87651	-1.42404e-09
34276355	chr6:34276355:T:C	7.86711e-39	0.180565	-1.42404e-09	1.10088e-29	0.0355382	-1.42404e-09
34276468	chr6:34276468:C:A	5.75167e-39	-1.29021e-09	-0.132636	9.68655e-30	-1.29021e-09	-0.0924175
34276986	chr6:34276986:A:G	8.68321e-40	-1.29021e-09	-2.02332	1.41704e-30	-1.29021e-09	-2.01459
34277258	chr6:34277258:T:C	5.75461e-41	-2.73544	-2.00185	1.03464e-31	-2.60297	-2.02872
34278155	chr6:34278155:G:A	8.85263e-40	-1.29021e-09	-2.004	1.44129e-30	-1.29021e-09	-1.99762
34278288	chr6:34278288:AG:A	6.58344e-41	-2.64596	-1.95678	1.2591e-31	-2.41351	-2.02182
34278632	chr6:34278632:T:A	8.69969e-40	-1.29021e-09	-2.02142	1.40678e-30	-1.29021e-09	-2.02185
34278701	chr6:34278701:G:T	8.63392e-40	-1.29021e-09	-2.02901	1.39444e-30	-1.29021e-09	-2.03066
34279236	chr6:34279236:T:C	9.96691e-40	-1.29021e-09	-1.88544	1.6886e-30	-1.29021e-09	-1.83926
34279270	chr6:34279270:C:T	3.45243e-39	-0.643049	-1.42404e-09	5.56186e-30	-0.647223	-1.42404e-09
34279352	chr6:34279352:A:G	1.11383e-40	-2.49147	-1.58543	2.68528e-31	-2.20457	-1.47338
34279412	chr6:34279412:G:C	1.12187e-40	-2.45393	-1.61579	2.72997e-31	-2.15422	-1.50723
34280034	chr6:34280034:A:C	1.28963e-39	-1.29021e-09	-1.62777	2.04424e-30	-1.29021e-09	-1.64813
34280057	chr6:34280057:CCTTT:C	8.83351e-40	-1.29021e-09	-2.00616	1.44951e-30	-1.29021e-09	-1.99193
34281426	chr6:34281426:A:T	7.48003e-41	-2.53248	-1.94258	1.78437e-31	-2.25134	-1.83534
34281505	chr6:34281505:AACC:A	1.08291e-36	5.94117	-0.835891	1.11124e-28	3.25144	-0.903945
34281577	chr6:34281577:ACAT:A	1.37452e-39	-1.29021e-09	-1.56402	2.25297e-30	-1.29021e-09	-1.5509
34281982	chr6:34281982:C:T	5.07269e-40	-2.56084	-1.42404e-09	7.80832e-31	-2.61055	-1.42404e-09
34282306	chr6:34282306:A:G	7.64229e-41	-2.53184	-1.92176	1.84093e-31	-2.25058	-1.80489
34282390	chr6:34282390:G:A	7.72606e-41	-2.51943	-1.92327	1.86742e-31	-2.23423	-1.80696
34282425	chr6:34282425:T:C	1.24825e-40	-2.4172	-1.54576	3.15083e-31	-2.10136	-1.41672
34282659	chr6:34282659:G:A	9.77513e-40	-1.29021e-09	-1.90487	1.62583e-30	-1.29021e-09	-1.87714
34282737	chr6:34282737:G:A	9.3146e-40	-1.29021e-09	-1.95313	1.46703e-30	-1.29021e-09	-1.97991
34283185	chr6:34283185:G:A	9.21091e-40	-1.29021e-09	-1.96432	1.50313e-30	-1.29021e-09	-1.95561
34283199	chr6:34283199:TTTC:T	5.57998e-41	-2.74818	-2.01993	9.10304e-32	-2.77217	-1.98755
34283422	chr6:34283422:C:T	1.41135e-39	-1.29021e-09	-1.53758	2.28387e-30	-1.29021e-09	-1.53728
34283675	chr6:34283675:C:T	6.5553e-41	-2.63882	-1.9682	1.27205e-31	-2.3988	-2.02631
34283693	chr6:34283693:G:A	9.40976e-40	-1.29021e-09	-1.94296	1.56709e-30	-1.29021e-09	-1.91394
34283817	chr6:34283817:T:C	1.01301e-39	-1.29021e-09	-1.8692	1.71402e-30	-1.29021e-09	-1.82431
34284055	chr6:34284055:C:T	8.04536e-41	-2.51785	-1.88435	2.03679e-31	-2.20537	-1.74899
34284575	chr6:34284575:C:T	6.38665e-40	-2.16882	-0.161686	4.80475e-31	-2.48526	-0.610878
34284636	chr6:34284636:G:A	1.1496e-39	-1.29021e-09	-1.74271	1.94287e-30	-1.29021e-09	-1.69899
34284909	chr6:34284909:G:A	1.47521e-39	-1.29021e-09	-1.49332	2.38607e-30	-1.29021e-09	-1.49351
34285225	chr6:34285225:A:G	9.72262e-40	-1.29021e-09	-1.91026	1.52503e-30	-1.29021e-09	-1.94114
34285331	chr6:34285331:G:A	3.90549e-39	-1.29021e-09	-0.519744	5.99253e-30	-1.29021e-09	-0.572643
34285390	chr6:34285390:T:C	1.08297e-39	-1.29021e-09	-1.80242	1.67147e-30	-1.29021e-09	-1.84945
34286273	chr6:34286273:G:C	7.75336e-41	-2.53722	-1.90195	1.93072e-31	-2.23428	-1.77356
34286282	chr6:34286282:T:C	7.45192e-41	-2.56565	-1.91318	1.77098e-31	-2.30265	-1.79156
34286401	chr6:34286401:G:T	3.97235e-40	-1.07162	-1.73374	2.71676e-31	-1.85222	-1.81408
34286864	chr6:34286864:C:T	8.19551e-41	-2.44926	-1.93445	2.03089e-31	-2.13635	-1.82092
34287429	chr6:34287429:C:G	1.21781e-39	-1.29021e-09	-1.68507	1.92781e-30	-1.29021e-09	-1.70677
34287699	chr6:34287699:T:C	4.31083e-37	5.26349	-1.07931	5.3827e-29	2.74918	-1.12656
34287717	chr6:34287717:G:A	4.14314e-40	-2.76326	-1.42404e-09	6.73515e-31	-2.7584	-1.42404e-09
34287854	chr6:34287854:C:A	1.20471e-40	-2.39216	-1.60631	3.03392e-31	-2.06897	-1.48692
34287953	chr6:34287953:A:T	7.32275e-41	-2.56825	-1.92807	1.76832e-31	-2.28376	-1.81195
34288051	chr6:34288051:C:G	8.63171e-40	-1.29021e-09	-2.02927	1.40732e-30	-1.29021e-09	-2.02147
34288543	chr6:34288543:C:T	8.63038e-40	-1.29021e-09	-2.02942	1.39449e-30	-1.29021e-09	-2.03063
34289022	chr6:34289022:A:G	1.42162e-40	-1.80681	-2.0261	3.78612e-31	-1.30586	-2.02854
34289393	chr6:34289393:T:C	1.89564e-40	-1.59725	-1.94791	5.36091e-31	-1.04843	-1.93818
34289454	chr6:34289454:C:A	8.69075e-40	-1.29021e-09	-2.02245	1.42363e-30	-1.29021e-09	-2.00995
34289773	chr6:34289773:A:C	6.80124e-41	-2.6608	-1.90939	1.24629e-31	-2.44298	-2.0026
34290137	chr6:34290137:C:T	8.06737e-40	-2.09688	-1.42404e-09	6.87494e-31	-2.73786	-1.42404e-09
34290348	chr6:34290348:C:T	1.02771e-39	-1.29021e-09	-1.85479	1.68257e-30	-1.29021e-09	-1.84283
34290710	chr6:34290710:C:T	7.51195e-40	-2.16822	-1.42404e-09	1.76466e-30	-1.7952	-1.42404e-09
34290732	chr6:34290732:G:C	1.26127e-39	-1.29021e-09	-1.65001	2.0765e-30	-1.29021e-09	-1.63247
34290794	chr6:34290794:T:G	6.22932e-40	-2.35544	-1.42404e-09	1.07083e-30	-2.29472	-1.42404e-09
34290949	chr6:34290949:C:A	4.47113e-39	0.363285	-0.74777	2.9473e-30	-0.866143	-0.416125
34291057	chr6:34291057:T:G	1.3905e-39	-1.29021e-09	-1.55246	3.08172e-30	-1.29021e-09	-1.23767
34291211	chr6:34291211:G:A	1.25241e-39	-1.29021e-09	-1.65706	2.25653e-30	-1.29021e-09	-1.54933
34291223	chr6:34291223:T:C	4.08856e-39	-0.473933	-1.42404e-09	3.37777e-30	-1.14594	-1.42404e-09
34291387	chr6:34291387:C:A	1.12471e-39	-1.29021e-09	-1.76461	1.91242e-30	-1.29021e-09	-1.71479
34291513	chr6:34291513:T:A	9.01534e-40	-1.29021e-09	-1.98578	1.4439e-30	-1.29021e-09	-1.99581
34291618	chr6:34291618:T:A	9.99236e-40	-1.29021e-09	-1.88289	1.6078e-30	-1.29021e-09	-1.88829
34291767	chr6:34291767:C:T	1.29339e-39	-1.29021e-09	-1.62486	2.1997e-30	-1.29021e-09	-1.57484
34291856	chr6:34291856:G:A	6.82661e-41	-2.55094	-2.01553	1.53403e-31	-2.28205	-1.95579
34292082	chr6:34292082:G:A	6.76731e-41	-2.56638	-2.00882	1.55713e-31	-2.28316	-1.93974
34292400	chr6:34292400:C:T	1.24392e-36	6.18141	-0.937511	1.2567e-28	3.46603	-0.995533
34292480	chr6:34292480:T:C	6.62427e-41	-2.58777	-2.00879	1.50385e-31	-2.31746	-1.94025
34293320	chr6:34293320:C:G	1.96236e-39	-1.29021e-09	-1.20798	3.23358e-30	-1.29021e-09	-1.18957
34294435	chr6:34294435:A:T	1.51812e-39	-1.29021e-09	-1.46465	2.51688e-30	-1.29021e-09	-1.44013
34294510	chr6:34294510:T:C	9.33875e-40	-1.29021e-09	-1.95054	1.47251e-30	-1.29021e-09	-1.97619
34294593	chr6:34294593:G:A	1.22572e-39	-1.29021e-09	-1.6786	1.9499e-30	-1.29021e-09	-1.69538
34294661	chr6:34294661:G:C	4.02947e-39	-0.488492	-1.42404e-09	1.38806e-29	0.267337	-1.42404e-09
34294740	chr6:34294740:G:C	2.43714e-39	0.923484	-1.91479	1.22078e-30	-0.149768	-2.0139
34294775	chr6:34294775:T:G	7.10047e-41	-2.50302	-2.02411	1.61159e-31	-2.21105	-1.97747
34294939	chr6:34294939:G:C	2.72948e-39	0.69708	-1.57509	1.55053e-30	-0.252133	-1.67242
34295067	chr6:34295067:A:G	6.4892e-39	-1.29021e-09	-0.0119874	9.97951e-30	-1.29021e-09	-0.0626217
34295310	chr6:34295310:C:T	1.58702e-39	0.479908	-1.90017	8.25218e-31	-0.547491	-2.00777
34295543	chr6:34295543:A:G	1.22787e-39	-1.29021e-09	-1.67684	1.95386e-30	-1.29021e-09	-1.69335
34295787	chr6:34295787:G:T	6.85029e-41	-2.65305	-1.90995	1.26283e-31	-2.4295	-2.00289
34295838	chr6:34295838:T:C	9.06158e-40	-1.29021e-09	-1.98067	1.4506e-30	-1.29021e-09	-1.99118
34295966	chr6:34295966:A:G	1.85828e-39	-1.47867	0.216197	9.04948e-31	-2.14515	-0.317884
34296016	chr6:34296016:C:G	8.99194e-40	-1.29021e-09	-1.98838	1.44074e-30	-1.29021e-09	-1.998
34296048	chr6:34296048:G:A	9.62187e-40	-1.29021e-09	-1.92067	1.61592e-30	-1.29021e-09	-1.88325
34296204	chr6:34296204:G:T	6.93826e-41	-2.56083	-1.98942	1.63186e-31	-2.27276	-1.90326
34297016	chr6:34297016:C:T	7.07402e-41	-2.50696	-2.02391	1.59971e-31	-2.21922	-1.9767
34297064	chr6:34297064:T:G	1.1398e-39	-1.29021e-09	-1.75127	1.93809e-30	-1.29021e-09	-1.70145
34297116	chr6:34297116:T:C	9.35147e-40	-1.29021e-09	-1.94918	1.55692e-30	-1.29021e-09	-1.92044
34297301	chr6:34297301:C:T	1.5412e-39	-1.29021e-09	-1.44956	2.20411e-30	-1.29021e-09	-1.57283
34297649	chr6:34297649:T:C	6.4507e-41	-2.6263	-1.99681	1.41985e-31	-2.39795	-1.91724
34298210	chr6:34298210:A:C	6.69898e-41	-2.57593	-2.00941	1.53172e-31	-2.29814	-1.94121
34299732	chr6:34299732:C:T	9.39134e-40	-1.29021e-09	-1.94492	1.5641e-30	-1.29021e-09	-1.91585
34299768	chr6:34299768:T:C	6.83005e-41	-2.55554	-2.01042	1.57829e-31	-2.26653	-1.94287
34299779	chr6:34299779:C:T	7.13426e-41	-2.50621	-2.01618	1.63549e-31	-2.21645	-1.95734
34299909	chr6:34299909:A:T	7.61113e-41	-2.53484	-1.92285	1.83208e-31	-2.25952	-1.80077
34299911	chr6:34299911:A:T	7.94e-41	-2.54004	-1.87535	1.90131e-31	-2.27043	-1.75277
34300907	chr6:34300907:T:C	6.5932e-41	-2.75337	-1.84789	1.04892e-31	-2.69257	-1.92541
34301010	chr6:34301010:T:G	8.87978e-40	-1.29021e-09	-2.00093	1.45515e-30	-1.29021e-09	-1.98805
34301030	chr6:34301030:A:G	6.89039e-41	-2.54774	-2.00943	1.60006e-31	-2.2547	-1.941
34301556	chr6:34301556:C:T	8.63396e-40	-1.29021e-09	-2.02901	1.40312e-30	-1.29021e-09	-2.02446
34301774	chr6:34301774:A:T	6.798e-41	-2.5633	-2.00736	1.57152e-31	-2.27743	-1.93627
34301830	chr6:34301830:T:C	6.71278e-41	-2.57389	-2.00939	1.53736e-31	-2.29477	-1.94091
34301866	chr6:34301866:C:T	6.03756e-40	-2.38671	-1.42404e-09	9.40618e-31	-2.42437	-1.42404e-09
34302079	chr6:34302079:A:T	3.50834e-36	6.59254	-0.311769	3.2891e-28	3.81587	-0.383242
34302222	chr6:34302222:G:A	8.62099e-40	-1.29021e-09	-2.03051	1.39599e-30	-1.29021e-09	-2.02955
34302581	chr6:34302581:A:C	6.98769e-41	-2.53532	-2.00783	1.59671e-31	-2.2585	-1.93929
34302781	chr6:34302781:A:C	6.7639e-41	-2.56543	-2.01027	1.55481e-31	-2.2818	-1.94258
34302880	chr6:34302880:G:A	9.35692e-40	-1.29021e-09	-1.9486	1.47354e-30	-1.29021e-09	-1.97548
34302891	chr6:34302891:C:T	1.10587e-36	6.00057	-0.874307	1.13822e-28	3.31634	-0.94486
34303057	chr6:34303057:C:T	1.22256e-39	-1.29021e-09	-1.68118	1.94483e-30	-1.29021e-09	-1.69798
34303102	chr6:34303102:G:A	9.35287e-40	-1.29021e-09	-1.94903	1.47294e-30	-1.29021e-09	-1.97589
34303961	chr6:34303961:T:A	1.12447e-39	-1.29021e-09	-1.76481	1.71951e-30	-1.29021e-09	-1.82112
34303962	chr6:34303962:C:T	1.24231e-39	-1.29021e-09	-1.66515	2.05681e-30	-1.29021e-09	-1.642
34304001	chr6:34304001:T:C	1.18814e-36	6.08989	-0.891876	1.22004e-28	3.39229	-0.951392
34304139	chr6:34304139:G:C	1.22223e-39	-1.29021e-09	-1.68145	1.94507e-30	-1.29021e-09	-1.69786
34304314	chr6:34304314:C:G	1.40079e-39	-1.29021e-09	-1.54509	2.13074e-30	-1.29021e-09	-1.60669
34304499	chr6:34304499:C:T	8.64397e-40	-1.29021e-09	-2.02785	1.39453e-30	-1.29021e-09	-2.0306
34304605	chr6:34304605:C:T	1.31523e-39	-1.29021e-09	-1.60811	2.01195e-30	-1.29021e-09	-1.66405
34304702	chr6:34304702:C:T	1.13642e-39	-1.29021e-09	-1.75425	1.93045e-30	-1.29021e-09	-1.7054
34305006	chr6:34305006:A:G	4.99561e-40	-2.57615	-1.42404e-09	1.03498e-30	-2.32877	-1.42404e-09
34305465	chr6:34305465:C:T	8.71082e-40	-1.29021e-09	-2.02015	1.4114e-30	-1.29021e-09	-2.01857
34305641	chr6:34305641:G:A	8.82974e-40	-1.29021e-09	-2.00659	1.41852e-30	-1.29021e-09	-2.01354
34305805	chr6:34305805:T:C	9.08068e-40	-1.29021e-09	-1.97856	1.50898e-30	-1.29021e-09	-1.95172
34305838	chr6:34305838:C:T	6.89668e-41	-2.6429	-1.91335	1.28506e-31	-2.41024	-2.00469
34306181	chr6:34306181:T:C	6.74229e-41	-2.56946	-2.00943	1.54779e-31	-2.28791	-1.941
34306199	chr6:34306199:T:A	2.06186e-39	-1.29021e-09	-1.15852	3.39471e-30	-1.29021e-09	-1.14094
34306255	chr6:34306255:T:C	8.70241e-40	-1.29021e-09	-2.02111	1.40997e-30	-1.29021e-09	-2.01959
34306520	chr6:34306520:T:C	6.84186e-41	-2.55453	-2.0097	1.58314e-31	-2.26475	-1.94158
34306933	chr6:34306933:T:C	1.41126e-39	-1.29021e-09	-1.53764	2.28382e-30	-1.29021e-09	-1.53731
34306942	chr6:34306942:C:T	8.77304e-40	-1.29021e-09	-2.01303	1.43277e-30	-1.29021e-09	-2.00355
34307227	chr6:34307227:T:C	4.28382e-40	-2.72987	-1.42404e-09	7.54277e-31	-2.64515	-1.42404e-09
34307522	chr6:34307522:G:A	6.87251e-41	-2.65283	-1.90694	1.2659e-31	-2.42855	-2.00141
34307611	chr6:34307611:G:A	1.02224e-39	-1.29021e-09	-1.86013	1.67191e-30	-1.29021e-09	-1.84919
34307880	chr6:34307880:C:A	7.02338e-41	-2.53064	-2.00741	1.60509e-31	-2.25425	-1.93831
34308422	chr6:34308422:C:G	6.96933e-41	-2.53659	-2.00919	1.62962e-31	-2.23776	-1.93963
34308751	chr6:34308751:T:A	8.66179e-40	-1.29021e-09	-2.02579	1.41763e-30	-1.29021e-09	-2.01417
34308782	chr6:34308782:ATCAAAATAC:A	9.39493e-40	-1.29021e-09	-1.94454	1.5654e-30	-1.29021e-09	-1.91501
34308969	chr6:34308969:C:T	8.62736e-40	-1.29021e-09	-2.02977	1.42649e-30	-1.29021e-09	-2.00794
34309414	chr6:34309414:G:A	6.93432e-41	-2.54624	-2.00457	1.58223e-31	-2.27452	-1.93238
34309567	chr6:34309567:T:C	5.30124e-40	-2.51677	-1.42404e-09	8.69288e-31	-2.50324	-1.42404e-09
34309641	chr6:34309641:C:T	8.66776e-40	-2.0251	-1.42404e-09	1.43365e-30	-2.00293	-1.42404e-09
34309996	chr6:34309996:G:A	2.98616e-40	-1.18143	-1.90929	2.15812e-31	-1.90583	-1.99067
34310806	chr6:34310806:A:C	7.08218e-41	-2.52536	-2.00436	1.63065e-31	-2.24471	-1.93206
34310914	chr6:34310914:GA:G	2.1505e-39	-1.29021e-09	-1.11642	3.54664e-30	-1.29021e-09	-1.09716
34311407	chr6:34311407:C:A	6.82452e-41	-2.59995	-1.96683	1.59116e-31	-2.33662	-1.86466
34311623	chr6:34311623:G:A	1.73755e-36	6.48535	-0.907246	1.66746e-28	3.71851	-0.965192
34311624	chr6:34311624:T:G	1.75343e-36	6.49465	-0.90744	1.6841e-28	3.72862	-0.965381
34311642	chr6:34311642:G:T	1.16999e-39	-1.29021e-09	-1.72513	1.86363e-30	-1.29021e-09	-1.74063
34311986	chr6:34311986:A:G	7.02371e-41	-2.52293	-2.01508	1.60125e-31	-2.24097	-1.95398
34312140	chr6:34312140:A:G	7.1617e-41	-2.51429	-2.00426	1.65811e-31	-2.22823	-1.93184
34312520	chr6:34312520:G:A	7.08636e-41	-2.52701	-2.00211	1.6317e-31	-2.2478	-1.92831
34313363	chr6:34313363:T:C	8.61973e-40	-1.29021e-09	-2.03066	1.41498e-30	-1.29021e-09	-2.01604
34313594	chr6:34313594:G:A	7.17243e-41	-2.53715	-1.9799	1.6729e-31	-2.26278	-1.8884
34313658	chr6:34313658:C:T	8.7236e-40	-1.29021e-09	-2.01868	1.42526e-30	-1.29021e-09	-2.0088
34314266	chr6:34314266:T:C	1.0192e-39	-1.29021e-09	-1.86311	1.66542e-30	-1.29021e-09	-1.85308
34314346	chr6:34314346:T:A	7.12127e-41	-2.51162	-2.0126	1.63408e-31	-2.22573	-1.94893
34315006	chr6:34315006:C:T	1.2562e-39	-1.29021e-09	-1.65404	2.00143e-30	-1.29021e-09	-1.66929
34315052	chr6:34315052:A:C	6.7125e-41	-2.57377	-2.00956	1.53712e-31	-2.29458	-1.94125
34315178	chr6:34315178:G:T	1.22369e-39	-1.29021e-09	-1.68026	1.94699e-30	-1.29021e-09	-1.69687
34315185	chr6:34315185:C:T	7.0945e-41	-2.53092	-1.99706	1.63956e-31	-2.25289	-1.91843
34315207	chr6:34315207:A:C	1.0559e-40	-2.39686	-1.73346	2.61875e-31	-2.07642	-1.62663
34315209	chr6:34315209:T:G	1.04496e-40	-2.41289	-1.72784	2.57787e-31	-2.09839	-1.62039
34315224	chr6:34315224:G:A	8.82507e-40	-1.29021e-09	-2.00711	1.42582e-30	-1.29021e-09	-2.00841
34315438	chr6:34315438:C:T	1.29601e-39	-1.29021e-09	-1.62284	2.18119e-30	-1.29021e-09	-1.58329
34315575	chr6:34315575:T:G	5.37071e-40	-2.50375	-1.42404e-09	8.11367e-31	-2.57219	-1.42404e-09
34315578	chr6:34315578:T:C	1.5331e-36	6.3459	-0.892981	1.49967e-28	3.59698	-0.949725
34315784	chr6:34315784:C:T	7.09978e-41	-2.52308	-2.00415	1.63661e-31	-2.24145	-1.93166
34316146	chr6:34316146:G:C	3.55853e-39	-1.29021e-09	-0.612777	5.82931e-30	-1.29021e-09	-0.600256
34317154	chr6:34317154:C:T	9.35629e-40	-1.29021e-09	-1.94866	1.47343e-30	-1.29021e-09	-1.97556
34317832	chr6:34317832:A:G	6.90615e-41	-2.54908	-2.0058	1.61028e-31	-2.25589	-1.93344
34318479	chr6:34318479:C:T	8.73632e-40	-1.29021e-09	-2.01722	1.42802e-30	-1.29021e-09	-2.00686
34318534	chr6:34318534:T:C	6.17596e-39	-0.0614623	-1.42404e-09	2.18368e-29	0.720439	-1.42404e-09
34318647	chr6:34318647:C:T	2.0327e-39	-1.29021e-09	-1.17276	3.36097e-30	-1.29021e-09	-1.15093
34318733	chr6:34318733:T:A	6.77193e-41	-2.56961	-2.0049	1.56059e-31	-2.29052	-1.93016
34319373	chr6:34319373:G:A	4.35992e-40	-2.71226	-1.42404e-09	7.96493e-31	-2.59069	-1.42404e-09
34319535	chr6:34319535:T:C	7.14803e-41	-2.51683	-2.00363	1.65342e-31	-2.23222	-1.93067
34319546	chr6:34319546:C:A	8.65263e-40	-1.29021e-09	-2.02685	1.40838e-30	-1.29021e-09	-2.02071
34320035	chr6:34320035:C:A	6.7798e-41	-2.56896	-2.00439	1.5669e-31	-2.28606	-1.93058
34320130	chr6:34320130:A:G	8.80184e-40	-1.29021e-09	-2.00975	1.44224e-30	-1.29021e-09	-1.99696
34320134	chr6:34320134:C:CT	2.24434e-40	-1.47436	-1.90194	7.0862e-31	-0.803956	-1.90364
34320282	chr6:34320282:G:C	1.02317e-39	-1.29021e-09	-1.85922	1.67334e-30	-1.29021e-09	-1.84833
34320383	chr6:34320383:C:T	9.90576e-40	-1.29021e-09	-1.8916	1.66583e-30	-1.29021e-09	-1.85283
34320660	chr6:34320660:C:T	8.73101e-40	-1.29021e-09	-2.01783	1.42687e-30	-1.29021e-09	-2.00767
34321186	chr6:34321186:C:T	1.03266e-39	-1.84999	-1.42404e-09	1.30506e-30	-2.0969	-1.42404e-09
34321336	chr6:34321336:G:A	1.45819e-39	-1.29021e-09	-1.50493	2.35917e-30	-1.29021e-09	-1.50485
34321630	chr6:34321630:C:T	1.22381e-39	-1.29021e-09	-1.68016	1.94729e-30	-1.29021e-09	-1.69672
34321964	chr6:34321964:G:A	1.39078e-39	-1.29021e-09	-1.55226	2.50115e-30	-1.29021e-09	-1.4464
34322033	chr6:34322033:G:A	9.34997e-40	-1.29021e-09	-1.94934	1.47265e-30	-1.29021e-09	-1.97609
34322430	chr6:34322430:T:C	1.23469e-39	-1.29021e-09	-1.67131	2.60662e-30	-1.29021e-09	-1.4051
34322501	chr6:34322501:C:T	2.67668e-40	-1.19948	-2.00066	1.56566e-31	-2.18683	-2.03061
34322533	chr6:34322533:G:A	9.32717e-40	-1.29021e-09	-1.95178	1.48503e-30	-1.29021e-09	-1.96772
34322721	chr6:34322721:T:C	9.34958e-40	-1.29021e-09	-1.94938	1.47256e-30	-1.29021e-09	-1.97615
34322749	chr6:34322749:A:G	9.8351e-40	-1.29021e-09	-1.89875	1.65565e-30	-1.29021e-09	-1.85896
34322756	chr6:34322756:T:G	9.57544e-40	-1.29021e-09	-1.92551	1.55282e-30	-1.29021e-09	-1.92308
34323482	chr6:34323482:G:C	1.19193e-39	-1.29021e-09	-1.70655	1.83379e-30	-1.29021e-09	-1.75677
34323835	chr6:34323835:T:C	8.87232e-40	-1.29021e-09	-2.00178	1.42385e-30	-1.29021e-09	-2.00979
34323862	chr6:34323862:A:G	8.90355e-41	-2.44023	-1.86062	2.22098e-31	-2.12971	-1.73808
34323988	chr6:34323988:T:C	6.5836e-41	-2.58914	-2.01358	1.4916e-31	-2.31957	-1.94632
34324173	chr6:34324173:G:A	6.86607e-41	-2.57036	-1.99035	1.60614e-31	-2.28954	-1.90236
34324511	chr6:34324511:C:T	4.17278e-40	-2.75613	-1.42404e-09	7.15813e-31	-2.69749	-1.42404e-09
34324561	chr6:34324561:C:T	6.81441e-41	-2.65786	-1.9104	1.25311e-31	-2.43705	-2.00306
34324892	chr6:34324892:C:T	1.02473e-39	-1.29021e-09	-1.8577	1.67618e-30	-1.29021e-09	-1.84664
34324965	chr6:34324965:T:C	6.78876e-41	-2.58491	-1.98712	1.57742e-31	-2.31176	-1.89818
34325021	chr6:34325021:A:G	6.58739e-41	-2.58829	-2.01385	1.45808e-31	-2.34014	-1.94848
34325209	chr6:34325209:T:C	6.67165e-41	-2.5755	-2.01393	1.48696e-31	-2.32053	-1.94848
34325522	chr6:34325522:G:T	9.62965e-41	-2.44532	-1.77713	2.33595e-31	-2.14573	-1.67159
34325659	chr6:34325659:C:T	6.46926e-41	-2.67041	-1.94982	1.26321e-31	-2.50126	-1.93083
34325814	chr6:34325814:A:T	6.40984e-41	-2.61178	-2.01769	1.42433e-31	-2.35624	-1.9558
34325882	chr6:34325882:G:A	6.62022e-41	-2.58324	-2.01393	1.4674e-31	-2.33376	-1.94848
34326661	chr6:34326661:C:T	1.00554e-39	-1.29021e-09	-1.8766	1.64385e-30	-1.29021e-09	-1.86612
34326662	chr6:34326662:G:A	6.27871e-41	-2.63573	-2.0144	1.38456e-31	-2.3918	-1.94856
34326725	chr6:34326725:C:T	3.80436e-39	-1.29021e-09	-0.545979	6.25011e-30	-1.29021e-09	-0.530556
34326970	chr6:34326970:G:T	6.63556e-41	-2.5851	-2.00976	1.4785e-31	-2.33508	-1.93963
34327305	chr6:34327305:T:C	3.52683e-39	-1.29021e-09	-0.621727	5.78033e-30	-1.29021e-09	-0.608695
34327312	chr6:34327312:C:T	1.01589e-39	-1.29021e-09	-1.86636	1.72162e-30	-1.29021e-09	-1.81989
34327462	chr6:34327462:G:C	1.85413e-39	-1.29021e-09	-1.26471	3.06332e-30	-1.29021e-09	-1.24366
34328026	chr6:34328026:A:C	8.61995e-40	-1.29021e-09	-2.03063	1.39648e-30	-1.29021e-09	-2.0292
34328223	chr6:34328223:T:G	9.34515e-40	-1.29021e-09	-1.94985	1.47199e-30	-1.29021e-09	-1.97654
34328226	chr6:34328226:G:A	1.77769e-39	-1.29021e-09	-1.30681	3.4333e-30	-1.29021e-09	-1.12963
34328284	chr6:34328284:C:T	4.2412e-40	-2.73986	-1.42404e-09	7.38713e-31	-2.666	-1.42404e-09
34328593	chr6:34328593:A:G	3.05734e-39	1.1153	-1.87988	2.41342e-30	0.483045	-1.96515
34328942	chr6:34328942:G:C	6.7037e-41	-2.57037	-2.01427	1.49652e-31	-2.31306	-1.94953
34329172	chr6:34329172:C:G	6.62052e-41	-2.58471	-2.01242	1.46942e-31	-2.33539	-1.94548
34329499	chr6:34329499:A:T	6.32926e-41	-2.61937	-2.02275	1.35874e-31	-2.38883	-1.97035
34329880	chr6:34329880:A:G	1.29601e-39	-1.29021e-09	-1.62283	1.98174e-30	-1.29021e-09	-1.67918
34330049	chr6:34330049:T:C	9.26227e-40	-1.29021e-09	-1.95876	1.5484e-30	-1.29021e-09	-1.92593
34330210	chr6:34330210:T:C	1.92333e-39	-1.29021e-09	-1.22807	3.1883e-30	-1.29021e-09	-1.20367
34330882	chr6:34330882:T:C	8.62347e-40	-1.29021e-09	-2.03022	1.39675e-30	-1.29021e-09	-2.02901
34330897	chr6:34330897:C:T	9.34861e-40	-1.29021e-09	-1.94948	1.55803e-30	-1.29021e-09	-1.91974
34331269	chr6:34331269:A:G	1.15852e-39	-1.29021e-09	-1.73498	1.93518e-30	-1.29021e-09	-1.70295
34331323	chr6:34331323:T:C	8.6198e-40	-1.29021e-09	-2.03065	1.39671e-30	-1.29021e-09	-2.02904
34331332	chr6:34331332:A:T	1.17576e-39	-1.29021e-09	-1.72021	1.87695e-30	-1.29021e-09	-1.73351
34331400	chr6:34331400:TG:T	1.21396e-39	-1.29021e-09	-1.68824	1.93154e-30	-1.29021e-09	-1.70484
34331455	chr6:34331455:A:G	6.43984e-41	-2.60209	-2.02271	1.39725e-31	-2.36102	-1.97022
34332926	chr6:34332926:CT:C	8.73831e-40	-1.29021e-09	-2.01699	1.40841e-30	-1.29021e-09	-2.0207
34333241	chr6:34333241:C:T	1.58472e-39	-1.29021e-09	-1.42172	2.66903e-30	-1.29021e-09	-1.38144
34333461	chr6:34333461:C:CAT	6.69795e-41	-2.57515	-2.01034	1.49735e-31	-2.32092	-1.94113
34333509	chr6:34333509:T:C	6.71823e-41	-2.56952	-2.01295	1.50098e-31	-2.31301	-1.94662
34333524	chr6:34333524:C:T	6.28304e-41	-2.63841	-2.01103	1.38442e-31	-2.39969	-1.94078
34333968	chr6:34333968:T:C	8.70662e-40	-1.29021e-09	-2.02063	1.4211e-30	-1.29021e-09	-2.01173
34334024	chr6:34334024:G:T	4.24239e-39	-0.436998	-1.42404e-09	9.50154e-30	-0.111702	-1.42404e-09
34334071	chr6:34334071:T:C	1.16737e-39	-1.72738	-1.42404e-09	1.37777e-30	-2.04269	-1.42404e-09
34334120	chr6:34334120:A:C	6.84921e-41	-2.56402	-1.99914	1.59339e-31	-2.28104	-1.91884
34334137	chr6:34334137:T:C	6.91422e-41	-2.55457	-1.99914	1.61614e-31	-2.26686	-1.91884
34334197	chr6:34334197:G:T	3.59751e-39	-1.29021e-09	-0.601883	5.91791e-30	-1.29021e-09	-0.585172
34334258	chr6:34334258:T:C	6.74788e-41	-2.56707	-2.011	1.54862e-31	-2.28596	-1.94242
34334259	chr6:34334259:A:G	9.35102e-40	-1.29021e-09	-1.94923	1.47278e-30	-1.29021e-09	-1.976
34334367	chr6:34334367:G:A	9.12238e-40	-1.29021e-09	-1.97398	1.5014e-30	-1.29021e-09	-1.95676
34334672	chr6:34334672:G:A	9.27432e-40	-1.29021e-09	-1.95746	1.509e-30	-1.29021e-09	-1.95171
34335092	chr6:34335092:A:G	2.56028e-36	6.47637	-0.510627	2.43217e-28	3.69757	-0.566773
34335279	chr6:34335279:G:A	6.57902e-41	-2.58081	-2.0226	1.44306e-31	-2.32887	-1.97011
34335695	chr6:34335695:G:A	6.61564e-41	-2.579	-2.01886	1.46161e-31	-2.32629	-1.95992
34335865	chr6:34335865:G:A	1.01967e-39	-1.29021e-09	-1.86265	1.66776e-30	-1.29021e-09	-1.85168
34335904	chr6:34335904:T:C	6.7235e-41	-2.57129	-2.0104	1.50596e-31	-2.31503	-1.94128
34336018	chr6:34336018:C:T	1.00457e-39	-1.29021e-09	-1.87757	1.69261e-30	-1.29021e-09	-1.83689
34336668	chr6:34336668:T:C	6.73072e-41	-2.56848	-2.01213	1.54256e-31	-2.28767	-1.94463
34336680	chr6:34336680:T:C	9.30626e-40	-1.95402	-1.42404e-09	1.54034e-30	-1.93115	-1.42404e-09
34336708	chr6:34336708:T:C	8.81456e-40	-1.29021e-09	-2.00831	1.41958e-30	-1.29021e-09	-2.0128
34336847	chr6:34336847:G:A	4.63268e-39	-1.29021e-09	-0.34899	7.68602e-30	-1.29021e-09	-0.323752
34337090	chr6:34337090:T:C	1.01957e-39	-1.29021e-09	-1.86274	1.72101e-30	-1.29021e-09	-1.82024
34337103	chr6:34337103:A:T	4.16354e-39	-0.455761	-1.42404e-09	9.16207e-30	-0.148083	-1.42404e-09
34337248	chr6:34337248:A:G	6.35249e-41	-2.61575	-2.0227	1.39757e-31	-2.36226	-1.96874
34337295	chr6:34337295:G:A	2.0354e-39	-1.29021e-09	-1.17144	3.34757e-30	-1.29021e-09	-1.15492
34337437	chr6:34337437:T:C	8.72212e-40	-1.29021e-09	-2.01885	1.43273e-30	-1.29021e-09	-2.00358
34337522	chr6:34337522:T:C	7.00976e-40	-2.23741	-1.42404e-09	1.30495e-30	-2.09699	-1.42404e-09
34337692	chr6:34337692:CAACA:C	1.15092e-39	-1.29021e-09	-1.74157	2.06116e-30	-1.29021e-09	-1.63989
34338120	chr6:34338120:C:T	4.29178e-39	-1.29021e-09	-0.425425	7.12159e-30	-1.29021e-09	-0.400024
34338176	chr6:34338176:T:C	1.57324e-39	-1.29021e-09	-1.42899	2.53225e-30	-1.29021e-09	-1.43405
34338283	chr6:34338283:C:G	1.38291e-39	-1.29021e-09	-1.55793	2.10106e-30	-1.29021e-09	-1.62071
34338374	chr6:34338374:G:C	8.62026e-40	-1.29021e-09	-2.0306	1.40012e-30	-1.29021e-09	-2.0266
34338535	chr6:34338535:C:A	4.42638e-40	-1.71388	-0.983246	6.2923e-31	-1.75888	-1.06753
34340691	chr6:34340691:C:T	9.35102e-40	-1.29021e-09	-1.94923	1.47278e-30	-1.29021e-09	-1.976
34340896	chr6:34340896:A:G	1.19324e-39	-1.29021e-09	-1.70546	1.83589e-30	-1.29021e-09	-1.75563
34341089	chr6:34341089:C:T	9.38497e-40	-1.29021e-09	-1.9456	1.47808e-30	-1.29021e-09	-1.97241
34342142	chr6:34342142:C:CA	1.41902e-39	-1.29021e-09	-1.53216	2.25593e-30	-1.29021e-09	-1.54959
34342413	chr6:34342413:C:G	1.23927e-39	-1.29021e-09	-1.66761	2.08884e-30	-1.29021e-09	-1.62655
34342699	chr6:34342699:A:G	6.79095e-41	-2.55284	-2.01887	1.4963e-31	-2.30171	-1.96103
34342900	chr6:34342900:C:T	1.18606e-39	-1.29021e-09	-1.71149	1.98411e-30	-1.29021e-09	-1.67799
34343160	chr6:34343160:T:C	9.08312e-40	-1.29021e-09	-1.97829	1.43838e-30	-1.29021e-09	-1.99964
34343232	chr6:34343232:G:A	9.15436e-40	-1.29021e-09	-1.97048	1.4725e-30	-1.29021e-09	-1.97619
34343637	chr6:34343637:T:C	9.88673e-40	-1.29021e-09	-1.89352	1.59467e-30	-1.29021e-09	-1.89649
34343691	chr6:34343691:C:T	6.35194e-41	-2.61269	-2.02585	1.38059e-31	-2.36404	-1.9792
34343735	chr6:34343735:G:A	8.62271e-40	-1.29021e-09	-2.03031	1.42126e-30	-1.29021e-09	-2.01161
34343937	chr6:34343937:T:C	8.62778e-40	-1.29021e-09	-2.02972	1.40514e-30	-1.29021e-09	-2.02302
34344269	chr6:34344269:T:C	8.62776e-40	-1.29021e-09	-2.02973	1.39923e-30	-1.29021e-09	-2.02724
34345224	chr6:34345224:A:G	1.29539e-39	-1.29021e-09	-1.62332	2.0637e-30	-1.29021e-09	-1.63865
34345405	chr6:34345405:T:C	6.69658e-41	-2.56441	-2.02129	1.47299e-31	-2.31183	-1.96662
34345491	chr6:34345491:A:G	7.29486e-41	-2.52785	-1.97228	1.70945e-31	-2.25577	-1.8738
34345801	chr6:34345801:T:C	1.83748e-39	-1.29021e-09	-1.27373	3.04549e-30	-1.29021e-09	-1.24949
34346514	chr6:34346514:A:G	9.79628e-40	-1.29021e-09	-1.90271	1.59295e-30	-1.29021e-09	-1.89757
34347155	chr6:34347155:C:G	3.3943e-39	0.209	-0.869028	2.26626e-30	-0.995767	-0.549258
34347314	chr6:34347314:C:A	2.04033e-36	6.24864	-0.509901	1.99841e-28	3.50545	-0.571081
34347896	chr6:34347896:G:A	1.27608e-39	-1.29021e-09	-1.63833	2.14547e-30	-1.29021e-09	-1.5998
34348231	chr6:34348231:A:G	6.5075e-41	-2.5876	-2.02674	1.40091e-31	-2.34535	-1.98327
34348510	chr6:34348510:G:A	9.7512e-40	-1.29021e-09	-1.90732	1.80813e-30	-1.29021e-09	-1.77086
34348649	chr6:34348649:G:A	1.38917e-39	-1.29021e-09	-1.55342	2.20909e-30	-1.29021e-09	-1.57058
34348679	chr6:34348679:G:A	1.45382e-39	0.343864	-1.85179	7.87921e-31	-0.624285	-1.97723
34349172	chr6:34349172:G:C	8.62935e-40	-1.29021e-09	-2.02954	1.3997e-30	-1.29021e-09	-2.0269
34349571	chr6:34349571:T:G	6.60013e-41	-2.69266	-1.90754	1.15388e-31	-2.52397	-1.99865
34349827	chr6:34349827:A:T	6.4328e-41	-2.62876	-1.99712	1.38518e-31	-2.41342	-1.92649
34349828	chr6:34349828:C:A	1.44131e-39	-1.29021e-09	-1.51657	2.26948e-30	-1.29021e-09	-1.54361
34350347	chr6:34350347:T:C	9.59821e-40	-1.29021e-09	-1.92313	1.55529e-30	-1.29021e-09	-1.92149
34350362	chr6:34350362:G:A	1.51614e-39	-1.29021e-09	-1.46596	2.61085e-30	-1.29021e-09	-1.40348
34350367	chr6:34350367:T:C	1.32564e-39	-1.29021e-09	-1.60023	1.98163e-30	-1.29021e-09	-1.67924
34350419	chr6:34350419:A:G	8.74747e-40	-1.29021e-09	-2.01595	1.40395e-30	-1.29021e-09	-2.02387
34351615	chr6:34351615:G:A	2.93592e-39	-1.29021e-09	-0.805104	4.83468e-30	-1.29021e-09	-0.78734
34352086	chr6:34352086:A:G	7.3429e-41	-2.67186	-1.8217	1.27895e-31	-2.46634	-1.95336
34353194	chr6:34353194:T:C	9.24771e-40	-1.96034	-1.42404e-09	1.56384e-30	-1.91601	-1.42404e-09
34353273	chr6:34353273:T:C	6.27288e-41	-2.6238	-2.02726	1.35094e-31	-2.3805	-1.98444
34353431	chr6:34353431:C:T	8.62187e-40	-1.29021e-09	-2.03041	1.43931e-30	-1.29021e-09	-1.99899
34353686	chr6:34353686:G:A	6.2394e-41	-2.63051	-2.0259	1.3434e-31	-2.39079	-1.97974
34353893	chr6:34353893:C:T	1.09649e-39	-1.29021e-09	-1.79001	1.90232e-30	-1.29021e-09	-1.72008
34354265	chr6:34354265:C:A	1.01699e-39	-1.29021e-09	-1.86528	1.72077e-30	-1.29021e-09	-1.82039
34354288	chr6:34354288:G:A	4.10813e-40	-2.77174	-1.42404e-09	6.66218e-31	-2.76929	-1.42404e-09
34354422	chr6:34354422:CACACACAT:C	1.53413e-39	-1.29021e-09	-1.45417	2.65153e-30	-1.29021e-09	-1.38802
34354482	chr6:34354482:G:A	6.40187e-41	-2.61395	-2.01675	1.386e-31	-2.38421	-1.95511
34354873	chr6:34354873:T:C	8.6197e-40	-1.29021e-09	-2.03066	1.39699e-30	-1.29021e-09	-2.02884
34355064	chr6:34355064:T:C	2.29603e-40	-1.75341	-1.60012	2.2057e-31	-2.1345	-1.74019
34355295	chr6:34355295:C:CT	8.62332e-40	-1.29021e-09	-2.03024	1.39459e-30	-1.29021e-09	-2.03056
34355305	chr6:34355305:G:C	8.62023e-40	-1.29021e-09	-2.0306	1.39807e-30	-1.29021e-09	-2.02806
34355754	chr6:34355754:A:G	1.48051e-39	-1.29021e-09	-1.48974	2.34866e-30	-1.29021e-09	-1.50931
34356018	chr6:34356018:CA:C	8.68874e-40	-1.29021e-09	-2.02268	1.40052e-30	-1.29021e-09	-2.02631
34356053	chr6:34356053:T:C	9.9988e-40	-1.29021e-09	-1.88225	1.63093e-30	-1.29021e-09	-1.874
34356535	chr6:34356535:A:G	1.18572e-39	-1.29021e-09	-1.71178	1.98616e-30	-1.29021e-09	-1.67695
34356617	chr6:34356617:A:C	1.69991e-39	-1.29021e-09	-1.35155	3.3045e-30	-1.29021e-09	-1.16787
34357296	chr6:34357296:G:A	1.20514e-39	-1.29021e-09	-1.69553	2.02043e-30	-1.29021e-09	-1.65985
34358226	chr6:34358226:C:T	1.15212e-39	-1.29021e-09	-1.74052	1.92855e-30	-1.29021e-09	-1.70638
34358800	chr6:34358800:G:A	1.00439e-39	-1.29021e-09	-1.87774	1.69186e-30	-1.29021e-09	-1.83733
34359091	chr6:34359091:C:T	1.55185e-39	-1.29021e-09	-1.44268	2.21763e-30	-1.29021e-09	-1.56671
34359923	chr6:34359923:CTTG:C	3.38048e-40	-1.92684	-1.03986	4.8876e-31	-1.95589	-1.12315
34360428	chr6:34360428:G:A	1.20358e-39	-1.29021e-09	-1.69683	2.01799e-30	-1.29021e-09	-1.66106
34360845	chr6:34360845:T:C	7.43731e-41	-2.65849	-1.8223	1.30615e-31	-2.44497	-1.95369
34360887	chr6:34360887:A:G	6.67875e-41	-2.57546	-2.01291	1.47776e-31	-2.32813	-1.94708
34360930	chr6:34360930:T:C	1.36586e-39	-1.29021e-09	-1.57034	2.17143e-30	-1.29021e-09	-1.58777
34361161	chr6:34361161:C:T	8.62444e-40	-1.29021e-09	-2.03011	1.40008e-30	-1.29021e-09	-2.02663
34361222	chr6:34361222:T:C	1.22457e-39	-1.29021e-09	-1.67954	2.05379e-30	-1.29021e-09	-1.64347
34361408	chr6:34361408:C:T	1.19546e-39	-1.29021e-09	-1.70359	2.01949e-30	-1.29021e-09	-1.66031
34361497	chr6:34361497:C:T	9.18073e-40	-1.29021e-09	-1.96761	1.46623e-30	-1.29021e-09	-1.98046
34361846	chr6:34361846:G:A	9.17556e-40	-1.29021e-09	-1.96817	1.52492e-30	-1.29021e-09	-1.94122
34362357	chr6:34362357:G:T	6.2793e-39	-1.29021e-09	-0.0448675	9.50448e-30	-1.29021e-09	-0.111392
34362461	chr6:34362461:C:T	1.13888e-39	-1.29021e-09	-1.75208	2.03393e-30	-1.29021e-09	-1.65319
34363941	chr6:34363941:A:T	6.66506e-41	-2.56393	-2.02649	1.45212e-31	-2.3095	-1.98322
34363962	chr6:34363962:A:G	6.68572e-41	-2.56213	-2.02519	1.46104e-31	-2.30756	-1.97903
34364365	chr6:34364365:A:C	6.62439e-41	-2.58063	-2.01591	1.49081e-31	-2.31123	-1.95519
34364402	chr6:34364402:T:C	2.21669e-39	0.791651	-1.87776	1.76994e-30	0.173006	-1.96521
34364533	chr6:34364533:G:A	9.69116e-40	-1.29021e-09	-1.9135	1.57097e-30	-1.29021e-09	-1.91146
34364602	chr6:34364602:C:T	1.21472e-39	-1.29021e-09	-1.68761	2.07769e-30	-1.29021e-09	-1.6319
34364839	chr6:34364839:G:A	1.11252e-39	-2.22348	0.447988	7.49385e-31	-2.565	-0.0866552
34364904	chr6:34364904:C:T	8.62556e-40	-1.29021e-09	-2.02998	1.39463e-30	-1.29021e-09	-2.03053
34364929	chr6:34364929:G:A	1.71559e-39	-1.29021e-09	-1.34237	2.7991e-30	-1.29021e-09	-1.33386
34365154	chr6:34365154:G:A	1.3539e-39	-1.29021e-09	-1.57914	2.06946e-30	-1.29021e-09	-1.63587
34365869	chr6:34365869:T:C	3.7204e-40	-1.76484	-1.10604	6.21852e-31	-1.61906	-1.21914
34366717	chr6:34366717:T:C	1.14303e-39	-1.29021e-09	-1.74844	1.82392e-30	-1.29021e-09	-1.76217
34366778	chr6:34366778:G:T	4.22452e-39	-0.44122	-1.42404e-09	9.45812e-30	-0.116282	-1.42404e-09
34366788	chr6:34366788:G:A	7.39221e-41	-2.6472	-1.83967	1.31775e-31	-2.42649	-1.96332
34366925	chr6:34366925:C:G	2.31529e-39	0.453419	-1.49601	1.35554e-30	-0.453675	-1.60528
34367128	chr6:34367128:C:T	8.77131e-40	-1.29021e-09	-2.01323	1.41802e-30	-1.29021e-09	-2.01389
34367195	chr6:34367195:T:TAATA	1.82482e-39	-1.29021e-09	-1.28064	2.87586e-30	-1.29021e-09	-1.3068
34367204	chr6:34367204:G:A	1.24896e-39	-1.29021e-09	-1.65982	1.99338e-30	-1.29021e-09	-1.67332
34367311	chr6:34367311:G:A	2.72326e-39	-0.880295	-1.42404e-09	4.33339e-30	-0.896805	-1.42404e-09
34367314	chr6:34367314:C:T	9.45118e-39	-1.29021e-09	0.364014	1.05672e-29	-1.29021e-09	-0.00540232
34367461	chr6:34367461:G:A	8.62175e-40	-1.29021e-09	-2.03042	1.4194e-30	-1.29021e-09	-2.01292
34367508	chr6:34367508:G:T	3.64659e-39	-1.29021e-09	-0.588335	4.84536e-30	-1.29021e-09	-0.785134
34367569	chr6:34367569:G:T	2.25246e-39	0.681663	-1.75177	1.05484e-30	-0.38165	-1.92811
34367762	chr6:34367762:T:C	1.18938e-39	-1.29021e-09	-1.7087	1.98409e-30	-1.29021e-09	-1.678
34367978	chr6:34367978:G:A	1.2067e-39	-1.29021e-09	-1.69424	2.02309e-30	-1.29021e-09	-1.65853
34368172	chr6:34368172:G:T	1.02942e-39	-1.29021e-09	-1.85313	1.68201e-30	-1.29021e-09	-1.84316
34368275	chr6:34368275:G:A	1.18953e-39	-1.29021e-09	-1.70857	2.00187e-30	-1.29021e-09	-1.66907
34368702	chr6:34368702:A:G	1.1318e-39	-1.29021e-09	-1.75831	1.88343e-30	-1.29021e-09	-1.73006
34368798	chr6:34368798:C:T	8.73862e-40	-1.29021e-09	-2.01696	1.40323e-30	-1.29021e-09	-2.02438
34368933	chr6:34368933:C:T	1.19156e-39	-1.29021e-09	-1.70686	1.98793e-30	-1.29021e-09	-1.67606
34369070	chr6:34369070:T:C	7.44311e-41	-2.62331	-1.8567	1.35912e-31	-2.39053	-1.96838
34369762	chr6:34369762:T:C	6.23865e-39	-1.29021e-09	-0.0513626	9.44401e-30	-1.29021e-09	-0.117775
34369876	chr6:34369876:A:T	1.78583e-39	-1.29021e-09	-1.30224	2.96158e-30	-1.29021e-09	-1.27743
34370131	chr6:34370131:T:C	9.74175e-40	-1.29021e-09	-1.90829	1.53102e-30	-1.29021e-09	-1.93722
34370399	chr6:34370399:T:C	8.71406e-40	-1.29021e-09	-2.01977	1.4058e-30	-1.29021e-09	-2.02255
34370544	chr6:34370544:G:A	1.8426e-39	-1.29021e-09	-1.27095	3.12159e-30	-1.29021e-09	-1.22481
34370579	chr6:34370579:C:T	3.02011e-39	0.77588	-1.55271	1.61997e-30	-0.206628	-1.67412
34370589	chr6:34370589:G:A	9.11724e-40	-1.29021e-09	-1.97454	1.515e-30	-1.29021e-09	-1.94774
34371048	chr6:34371048:T:A	7.32379e-41	-2.66042	-1.83575	1.29151e-31	-2.4488	-1.96113
34371412	chr6:34371412:G:A	9.53834e-40	-1.29021e-09	-1.92939	1.49858e-30	-1.29021e-09	-1.95864
34371444	chr6:34371444:A:G	8.94221e-37	5.99341	-1.07958	9.13015e-29	3.2759	-1.12489
34371607	chr6:34371607:ACAGT:A	1.2806e-39	-1.29021e-09	-1.6348	2.15242e-30	-1.29021e-09	-1.59656
34372048	chr6:34372048:C:G	9.39225e-40	-1.94483	-1.42404e-09	1.38435e-30	-2.03793	-1.42404e-09
34372192	chr6:34372192:T:C	1.10598e-39	-1.29021e-09	-1.78139	1.85698e-30	-1.29021e-09	-1.74421
34372205	chr6:34372205:T:C	3.35795e-36	6.73071	-0.493752	2.96002e-28	3.8872	-0.559992
34372399	chr6:34372399:G:A	9.51156e-40	-1.29021e-09	-1.9322	1.49524e-30	-1.29021e-09	-1.96087
34372429	chr6:34372429:T:C	1.16696e-39	-1.29021e-09	-1.72773	1.95324e-30	-1.29021e-09	-1.69367
34372432	chr6:34372432:T:C	4.12368e-40	-2.76797	-1.42404e-09	6.9721e-31	-2.72382	-1.42404e-09
34372724	chr6:34372724:A:C	1.27378e-39	-1.29021e-09	-1.64014	2.07586e-30	-1.29021e-09	-1.63278
34372738	chr6:34372738:A:G	1.23355e-39	-1.29021e-09	-1.67223	1.96677e-30	-1.29021e-09	-1.68676
34372797	chr6:34372797:T:G	9.49804e-40	-1.29021e-09	-1.93363	1.49279e-30	-1.29021e-09	-1.96251
34372983	chr6:34372983:G:A	1.33555e-39	-1.29021e-09	-1.59278	1.93238e-30	-1.29021e-09	-1.7044
34373046	chr6:34373046:G:A	4.7234e-40	-2.63218	-1.42404e-09	6.72934e-31	-2.75926	-1.42404e-09
34373051	chr6:34373051:G:A	2.5768e-39	0.625742	-1.56132	1.48625e-30	-0.302136	-1.66476
34373422	chr6:34373422:C:T	1.12718e-39	-1.76241	-1.42404e-09	9.96033e-31	-2.36713	-1.42404e-09
34374349	chr6:34374349:C:T	1.27892e-39	-1.29021e-09	-1.63611	2.14936e-30	-1.29021e-09	-1.59799
34374517	chr6:34374517:G:A	1.20145e-39	-1.29021e-09	-1.6986	2.01407e-30	-1.29021e-09	-1.663
34374775	chr6:34374775:A:G	1.33857e-39	-1.29021e-09	-1.59052	2.24759e-30	-1.29021e-09	-1.5533
34375026	chr6:34375026:C:G	1.18467e-39	-1.29021e-09	-1.71266	1.88917e-30	-1.29021e-09	-1.72702
34375133	chr6:34375133:A:C	1.20119e-39	-1.29021e-09	-1.69882	2.01356e-30	-1.29021e-09	-1.66325
34375501	chr6:34375501:T:A	1.06322e-39	-1.82082	-1.42404e-09	1.27829e-30	-2.11763	-1.42404e-09
34375568	chr6:34375568:C:T	1.84603e-39	-1.29021e-09	-1.26909	2.90905e-30	-1.29021e-09	-1.29533
34375789	chr6:34375789:T:C	9.81561e-37	6.03096	-1.02394	1.00799e-28	3.31908	-1.06911
34375936	chr6:34375936:C:T	1.16196e-39	-1.29021e-09	-1.73202	1.94424e-30	-1.29021e-09	-1.69829
34376311	chr6:34376311:A:G	9.16075e-40	-1.29021e-09	-1.96978	1.51902e-30	-1.29021e-09	-1.94509
34376354	chr6:34376354:G:C	1.20663e-39	-1.29021e-09	-1.69429	2.02324e-30	-1.29021e-09	-1.65846
34376575	chr6:34376575:T:C	1.20005e-39	-1.29021e-09	-1.69976	2.01178e-30	-1.29021e-09	-1.66413
34376801	chr6:34376801:G:C	2.17711e-39	-1.29021e-09	-1.10413	3.73638e-30	-1.29021e-09	-1.04504
34376876	chr6:34376876:T:C	7.1995e-37	5.73566	-1.03861	7.81159e-29	3.07965	-1.08461
34377483	chr6:34377483:TA:T	1.20409e-39	-1.29021e-09	-1.6964	2.01853e-30	-1.29021e-09	-1.66079
34377605	chr6:34377605:G:A	1.22029e-39	-1.29021e-09	-1.68304	1.9907e-30	-1.29021e-09	-1.67467
34377702	chr6:34377702:A:G	1.18491e-39	-1.29021e-09	-1.71246	1.98509e-30	-1.29021e-09	-1.67749
34378107	chr6:34378107:G:A	8.83414e-40	-1.29021e-09	-2.00609	1.43912e-30	-1.29021e-09	-1.99912
34378420	chr6:34378420:T:C	8.64393e-40	-1.29021e-09	-2.02785	1.39682e-30	-1.29021e-09	-2.02896
34378589	chr6:34378589:C:A	1.01855e-39	-1.29021e-09	-1.86375	1.71994e-30	-1.29021e-09	-1.82087
34378590	chr6:34378590:C:A	1.01827e-39	-1.29021e-09	-1.86402	1.71926e-30	-1.29021e-09	-1.82126
34378785	chr6:34378785:C:T	1.16865e-39	-1.29021e-09	-1.72628	1.95605e-30	-1.29021e-09	-1.69223
34378966	chr6:34378966:T:C	1.27777e-39	-1.29021e-09	-1.63701	1.9636e-30	-1.29021e-09	-1.68838
34379823	chr6:34379823:T:C	1.34665e-39	-1.29021e-09	-1.58451	2.19536e-30	-1.29021e-09	-1.57681
34380113	chr6:34380113:C:T	1.7858e-39	-1.29021e-09	-1.30226	3.98365e-30	-1.29021e-09	-0.980956
34380153	chr6:34380153:G:A	1.1653e-39	-1.29021e-09	-1.72915	2.05206e-30	-1.29021e-09	-1.64431
34380177	chr6:34380177:G:A	1.18224e-39	-1.29021e-09	-1.71471	1.8871e-30	-1.29021e-09	-1.72811
34380334	chr6:34380334:G:A	1.32442e-39	-1.29021e-09	-1.60115	2.03035e-30	-1.29021e-09	-1.65495
34380578	chr6:34380578:C:T	1.20119e-39	-1.29021e-09	-1.69882	2.01356e-30	-1.29021e-09	-1.66325
34381213	chr6:34381213:C:G	1.18853e-39	-1.29021e-09	-1.70941	2.00008e-30	-1.29021e-09	-1.66997
34381506	chr6:34381506:A:G	1.19929e-39	-1.29021e-09	-1.7004	2.01008e-30	-1.29021e-09	-1.66498
34382022	chr6:34382022:A:G	2.74377e-39	-1.29021e-09	-0.872794	4.46784e-30	-1.29021e-09	-0.86625
34382028	chr6:34382028:A:G	1.18627e-39	-1.29021e-09	-1.71132	1.99097e-30	-1.29021e-09	-1.67453
34382348	chr6:34382348:A:T	9.3124e-40	-1.29021e-09	-1.95336	1.52316e-30	-1.29021e-09	-1.94237
34382708	chr6:34382708:G:A	1.9978e-39	-1.29021e-09	-1.19008	3.44092e-30	-1.29021e-09	-1.12742
34382799	chr6:34382799:C:T	2.17427e-39	-1.29021e-09	-1.10544	3.73256e-30	-1.29021e-09	-1.04606
34382982	chr6:34382982:CTGGG:C	8.66403e-40	-1.29021e-09	-2.02553	1.41665e-30	-1.29021e-09	-2.01486
34382990	chr6:34382990:G:A	7.28917e-41	-2.66303	-1.83787	1.28309e-31	-2.45122	-1.96524
34383610	chr6:34383610:T:C	9.28692e-40	-1.29021e-09	-1.9561	1.51797e-30	-1.29021e-09	-1.94578
34383724	chr6:34383724:A:G	1.20119e-39	-1.29021e-09	-1.69882	2.01356e-30	-1.29021e-09	-1.66325
34383990	chr6:34383990:G:A	2.35148e-39	-1.29021e-09	-1.02708	4.05626e-30	-1.29021e-09	-0.962894
34384382	chr6:34384382:C:T	7.16948e-40	-2.21488	-1.42404e-09	1.12122e-30	-2.24874	-1.42404e-09
34384427	chr6:34384427:G:A	9.23702e-40	-1.29021e-09	-1.96149	1.51702e-30	-1.29021e-09	-1.94641
34384588	chr6:34384588:C:T	1.60528e-39	-1.29021e-09	-1.40883	2.79417e-30	-1.29021e-09	-1.33562
34385769	chr6:34385769:C:T	1.18333e-39	-1.29021e-09	-1.7138	1.9817e-30	-1.29021e-09	-1.6792
34386319	chr6:34386319:T:C	1.20159e-39	-1.29021e-09	-1.69848	2.01444e-30	-1.29021e-09	-1.66281
34386568	chr6:34386568:T:A	1.19175e-39	-1.29021e-09	-1.7067	2.00575e-30	-1.29021e-09	-1.66714
34387166	chr6:34387166:T:C	1.20119e-39	-1.29021e-09	-1.69882	2.01356e-30	-1.29021e-09	-1.66325
34387555	chr6:34387555:C:T	8.67021e-40	-1.29021e-09	-2.02482	1.41125e-30	-1.29021e-09	-2.01868
34387674	chr6:34387674:A:T	4.21479e-40	-2.74611	-1.42404e-09	6.82191e-31	-2.7456	-1.42404e-09
34388240	chr6:34388240:T:C	1.17733e-39	-1.29021e-09	-1.71887	1.96952e-30	-1.29021e-09	-1.68537
34388894	chr6:34388894:G:A	1.29955e-39	-1.29021e-09	-1.62011	1.99502e-30	-1.29021e-09	-1.6725
34389639	chr6:34389639:C:CA	1.00815e-39	-1.29021e-09	-1.87401	1.64469e-30	-1.29021e-09	-1.8656
34389752	chr6:34389752:A:C	1.67417e-39	-1.29021e-09	-1.36681	2.82446e-30	-1.29021e-09	-1.32484
34390034	chr6:34390034:G:A	1.24985e-39	-1.29021e-09	-1.6591	2.0963e-30	-1.29021e-09	-1.62298
34390080	chr6:34390080:A:G	2.81814e-39	0.646933	-1.49298	1.60527e-30	-0.284049	-1.60581
34391071	chr6:34391071:CACTA:C	1.16649e-39	-1.29021e-09	-1.72813	1.87454e-30	-1.29021e-09	-1.73479
34391213	chr6:34391213:G:C	1.85366e-39	-1.29021e-09	-1.26496	3.07897e-30	-1.29021e-09	-1.23856
34391227	chr6:34391227:C:T	9.26417e-40	-1.29021e-09	-1.95856	1.53793e-30	-1.29021e-09	-1.93272
34391293	chr6:34391293:T:C	1.36516e-39	-1.29021e-09	-1.57085	2.16659e-30	-1.29021e-09	-1.59
34392076	chr6:34392076:C:T	1.37551e-39	-1.29021e-09	-1.5633	2.28038e-30	-1.29021e-09	-1.53881
34392105	chr6:34392105:C:A	1.20486e-39	-1.29021e-09	-1.69576	1.9171e-30	-1.29021e-09	-1.71234
34392219	chr6:34392219:G:A	1.20065e-39	-1.29021e-09	-1.69927	2.01144e-30	-1.29021e-09	-1.6643
34392751	chr6:34392751:T:C	1.19933e-39	-1.29021e-09	-1.70036	2.00505e-30	-1.29021e-09	-1.66748
34393022	chr6:34393022:C:A	6.23504e-39	-0.051941	-1.42404e-09	5.70448e-30	-0.621903	-1.42404e-09
34393280	chr6:34393280:G:A	9.33242e-40	-1.29021e-09	-1.95122	1.4867e-30	-1.29021e-09	-1.9666
34393728	chr6:34393728:C:G	3.27339e-39	-1.29021e-09	-0.696301	6.56853e-30	-1.29021e-09	-0.480866
34394364	chr6:34394364:C:G	5.29793e-40	-2.51739	-1.42404e-09	8.10651e-31	-2.57307	-1.42404e-09
34394371	chr6:34394371:A:G	1.19631e-39	-1.29021e-09	-1.70289	2.00307e-30	-1.29021e-09	-1.66847
34394396	chr6:34394396:A:G	3.23743e-39	-1.29021e-09	-0.707346	6.49615e-30	-1.29021e-09	-0.491946
34394554	chr6:34394554:C:T	8.88948e-40	-1.29021e-09	-1.99984	1.43048e-30	-1.29021e-09	-2.00515
34394753	chr6:34394753:C:G	9.37655e-40	-1.29021e-09	-1.9465	1.53e-30	-1.29021e-09	-1.93789
34394860	chr6:34394860:A:G	6.65312e-41	-2.58075	-2.01146	1.15044e-31	-2.50096	-2.02463
34395142	chr6:34395142:A:G	2.7822e-39	-1.29021e-09	-0.858883	4.34644e-30	-1.29021e-09	-0.893798
34395412	chr6:34395412:T:C	1.17485e-39	-1.29021e-09	-1.72099	1.96508e-30	-1.29021e-09	-1.68762
34395557	chr6:34395557:C:T	7.35714e-41	-2.65971	-1.83191	1.30186e-31	-2.44243	-1.95952
34395615	chr6:34395615:T:C	2.86869e-39	-1.29021e-09	-0.828272	4.48661e-30	-1.29021e-09	-0.862057
34395966	chr6:34395966:A:G	8.62313e-40	-1.29021e-09	-2.03026	1.40451e-30	-1.29021e-09	-2.02347
34396220	chr6:34396220:AAG:A	1.97432e-40	-1.88343	-1.62105	1.94266e-31	-2.24625	-1.75543
34396424	chr6:34396424:TAA:CAA	9.10384e-40	-1.29021e-09	-1.97602	1.51231e-30	-1.29021e-09	-1.94952
34396833	chr6:34396833:A:G	1.15674e-39	-1.29021e-09	-1.73652	1.93411e-30	-1.29021e-09	-1.70351
34396839	chr6:34396839:T:C	1.10583e-39	-1.29021e-09	-1.78153	1.85088e-30	-1.29021e-09	-1.74749
34396902	chr6:34396902:G:A	1.14768e-39	-1.29021e-09	-1.74438	1.92871e-30	-1.29021e-09	-1.7063
34396956	chr6:34396956:G:A	1.16572e-39	-1.29021e-09	-1.72878	1.95178e-30	-1.29021e-09	-1.69441
34399116	chr6:34399116:T:C	8.67663e-40	-1.29021e-09	-2.02408	1.4014e-30	-1.29021e-09	-2.02568
34399321	chr6:34399321:A:G	1.15384e-39	-1.29021e-09	-1.73903	1.92818e-30	-1.29021e-09	-1.70658
34399352	chr6:34399352:A:G	1.17078e-39	-1.29021e-09	-1.72446	1.95726e-30	-1.29021e-09	-1.69161
34400344	chr6:34400344:TAA:T	1.17143e-39	-1.29021e-09	-1.7239	1.96771e-30	-1.29021e-09	-1.68629
34400487	chr6:34400487:G:T	1.19798e-39	-1.29021e-09	-1.70149	1.907e-30	-1.29021e-09	-1.71762
34400569	chr6:34400569:A:G	7.37865e-41	-2.63176	-1.85694	1.34187e-31	-2.39711	-1.97457
34400730	chr6:34400730:T:G	1.19188e-39	-1.29021e-09	-1.7066	1.99666e-30	-1.29021e-09	-1.67168
34400845	chr6:34400845:T:G	2.84241e-39	-1.29021e-09	-0.837475	4.22585e-30	-1.29021e-09	-0.921934
34400880	chr6:34400880:A:G	1.21238e-39	-1.29021e-09	-1.68954	2.0374e-30	-1.29021e-09	-1.65148
34401040	chr6:34401040:C:T	9.49892e-40	-1.29021e-09	-1.93353	1.54138e-30	-1.29021e-09	-1.93048
34401200	chr6:34401200:C:T	4.24872e-40	-2.73809	-1.42404e-09	6.92999e-31	-2.72988	-1.42404e-09
34401513	chr6:34401513:A:C	2.74705e-39	-1.29021e-09	-0.871599	4.23903e-30	-1.29021e-09	-0.918822
34401778	chr6:34401778:T:C	1.26963e-39	-1.29021e-09	-1.6434	2.06923e-30	-1.29021e-09	-1.63598
34401849	chr6:34401849:C:G	1.27457e-39	-1.29021e-09	-1.63952	2.13954e-30	-1.29021e-09	-1.60256
34402070	chr6:34402070:A:T	1.38632e-39	-1.29021e-09	-1.55548	2.29582e-30	-1.29021e-09	-1.53207
34402129	chr6:34402129:T:C	1.39603e-39	-1.29021e-09	-1.5485	2.31162e-30	-1.29021e-09	-1.52521
34402186	chr6:34402186:C:T	8.76654e-40	-1.29021e-09	-2.01377	1.41072e-30	-1.29021e-09	-2.01906
34402255	chr6:34402255:G:A	8.77597e-40	-1.29021e-09	-2.01269	1.43621e-30	-1.29021e-09	-2.00114
34402411	chr6:34402411:A:G	8.63232e-40	-1.29021e-09	-2.0292	1.4082e-30	-1.29021e-09	-2.02085
34402816	chr6:34402816:T:G	1.19953e-39	-1.29021e-09	-1.7002	2.00885e-30	-1.29021e-09	-1.66559
34402827	chr6:34402827:T:G	6.77539e-41	-2.5593	-2.0147	1.18139e-31	-2.47268	-2.02637
34403290	chr6:34403290:A:G	1.19557e-39	-1.29021e-09	-1.7035	2.00261e-30	-1.29021e-09	-1.66871
34403714	chr6:34403714:G:A	1.18162e-39	-1.29021e-09	-1.71524	1.97565e-30	-1.29021e-09	-1.68226
34403752	chr6:34403752:C:T	1.20059e-39	-1.29021e-09	-1.69932	1.91302e-30	-1.29021e-09	-1.71447
34403930	chr6:34403930:A:G	1.1758e-39	-1.29021e-09	-1.72018	1.94542e-30	-1.29021e-09	-1.69768
34404611	chr6:34404611:CAA:C	9.2667e-40	-1.29021e-09	-1.95828	1.53781e-30	-1.29021e-09	-1.9328
34404619	chr6:34404619:T:A	1.00865e-39	-1.29021e-09	-1.87351	1.69974e-30	-1.29021e-09	-1.83268
34405068	chr6:34405068:C:T	1.00982e-39	-1.29021e-09	-1.87236	1.64459e-30	-1.29021e-09	-1.86566
34405311	chr6:34405311:A:C	1.64396e-39	-1.29021e-09	-1.38502	2.46721e-30	-1.29021e-09	-1.46007
34405519	chr6:34405519:G:A	8.62805e-40	-1.29021e-09	-2.02969	1.39466e-30	-1.29021e-09	-2.0305
34405567	chr6:34405567:T:C	1.15978e-39	-1.29021e-09	-1.73389	1.9388e-30	-1.29021e-09	-1.70109
34405636	chr6:34405636:C:A	1.17819e-39	-1.29021e-09	-1.71815	1.97291e-30	-1.29021e-09	-1.68365
34405683	chr6:34405683:GCA:G	1.9423e-39	-1.29021e-09	-1.21825	3.20339e-30	-1.29021e-09	-1.19895
34405872	chr6:34405872:G:A	3.55584e-39	-1.29021e-09	-0.613534	4.73185e-30	-1.29021e-09	-0.80884
34405877	chr6:34405877:C:A	1.41311e-39	-1.29021e-09	-1.53633	2.34533e-30	-1.29021e-09	-1.51073
34405937	chr6:34405937:G:A	9.65786e-37	5.60294	-0.612124	1.12479e-28	3.02575	-0.666144
34406148	chr6:34406148:G:A	1.00673e-39	-1.29021e-09	-1.87542	1.69641e-30	-1.29021e-09	-1.83464
34406474	chr6:34406474:C:T	8.631e-40	-1.29021e-09	-2.02935	1.39445e-30	-1.29021e-09	-2.03065
34406876	chr6:34406876:C:T	2.98009e-39	0.895632	-1.68581	1.59173e-30	-0.105222	-1.79311
34407018	chr6:34407018:G:A	4.08756e-37	5.2862	-1.15521	5.08957e-29	2.75832	-1.1917
34407159	chr6:34407159:C:T	1.38627e-39	-1.29021e-09	-1.55551	2.29897e-30	-1.29021e-09	-1.53069
34407368	chr6:34407368:C:T	8.68047e-40	-1.29021e-09	-2.02364	1.3967e-30	-1.29021e-09	-2.02904
34407459	chr6:34407459:G:A	2.17843e-39	-1.29021e-09	-1.10352	3.2559e-30	-1.29021e-09	-1.18269
34407555	chr6:34407555:G:A	6.63906e-40	-0.553318	-1.73842	4.23512e-31	-1.34836	-1.87397
34408666	chr6:34408666:T:C	1.21216e-39	-1.29021e-09	-1.68972	2.0325e-30	-1.29021e-09	-1.65389
34408734	chr6:34408734:C:T	1.11096e-39	-1.29021e-09	-1.7769	1.85079e-30	-1.29021e-09	-1.74754
34409073	chr6:34409073:G:A	1.17423e-39	-1.29021e-09	-1.72151	1.97194e-30	-1.29021e-09	-1.68414
34409566	chr6:34409566:G:A	2.36343e-39	0.578284	-1.6003	1.36447e-30	-0.346916	-1.70547
34409666	chr6:34409666:C:T	1.27503e-39	-1.29021e-09	-1.63916	1.96192e-30	-1.29021e-09	-1.68923
34409673	chr6:34409673:A:G	1.17816e-39	-1.29021e-09	-1.71817	1.97128e-30	-1.29021e-09	-1.68447
34410060	chr6:34410060:A:G	1.0687e-39	-1.29021e-09	-1.81568	1.77719e-30	-1.29021e-09	-1.78812
34410352	chr6:34410352:G:A	5.33744e-40	-2.50996	-1.42404e-09	8.08679e-31	-2.57551	-1.42404e-09
34410446	chr6:34410446:T:C	3.617e-39	-1.29021e-09	-0.596482	4.80031e-30	-1.29021e-09	-0.794475
34410566	chr6:34410566:T:C	1.17719e-39	-1.29021e-09	-1.71899	1.96942e-30	-1.29021e-09	-1.68542
34410916	chr6:34410916:C:T	2.18602e-39	-1.29021e-09	-1.10004	3.26684e-30	-1.29021e-09	-1.17933
34411284	chr6:34411284:G:A	1.17984e-39	-1.29021e-09	-1.71674	1.97366e-30	-1.29021e-09	-1.68326
34411419	chr6:34411419:T:C	1.16832e-39	-1.29021e-09	-1.72656	1.95325e-30	-1.29021e-09	-1.69366
34411572	chr6:34411572:A:AC	1.17818e-39	-1.29021e-09	-1.71815	1.97117e-30	-1.29021e-09	-1.68453
34411626	chr6:34411626:C:T	1.11426e-39	-1.29021e-09	-1.77394	1.70522e-30	-1.29021e-09	-1.82946
34412253	chr6:34412253:G:A	8.63892e-40	-1.29021e-09	-2.02843	1.40526e-30	-1.29021e-09	-2.02293
34412360	chr6:34412360:G:A	9.60259e-40	-1.29021e-09	-1.92268	1.56809e-30	-1.29021e-09	-1.9133
34412717	chr6:34412717:T:C	1.31496e-39	-1.29021e-09	-1.60832	2.09162e-30	-1.29021e-09	-1.62522
34413222	chr6:34413222:T:C	1.09644e-39	-1.29021e-09	-1.79006	1.83346e-30	-1.29021e-09	-1.75695
34413359	chr6:34413359:G:A	7.74526e-40	-2.13763	-1.42404e-09	1.45557e-30	-1.98776	-1.42404e-09
34413447	chr6:34413447:T:TTTAC	2.60731e-38	-1.29021e-09	1.37878	3.15701e-29	-1.29021e-09	1.08905
34414028	chr6:34414028:C:T	1.1277e-39	-1.29021e-09	-1.76195	1.84328e-30	-1.29021e-09	-1.75161
34414160	chr6:34414160:A:G	4.44022e-39	-1.29021e-09	-0.391422	5.70014e-30	-1.29021e-09	-0.622665
34414349	chr6:34414349:T:C	8.62353e-40	-1.29021e-09	-2.03022	1.41114e-30	-1.29021e-09	-2.01876
34414537	chr6:34414537:A:G	2.97718e-39	-1.29021e-09	-0.79115	4.59189e-30	-1.29021e-09	-0.838865
34414622	chr6:34414622:G:A	8.67656e-40	-1.29021e-09	-2.02409	1.40087e-30	-1.29021e-09	-2.02606
34414888	chr6:34414888:T:C	1.4744e-39	-1.29021e-09	-1.49387	2.22841e-30	-1.29021e-09	-1.56187
34415076	chr6:34415076:A:C	4.62282e-39	-0.351121	-1.42404e-09	1.03227e-29	-0.028815	-1.42404e-09
34415194	chr6:34415194:C:T	1.47409e-39	-1.29021e-09	-1.49409	2.39465e-30	-1.29021e-09	-1.48992
34415431	chr6:34415431:T:C	1.1173e-38	1.39537	-0.864	4.96364e-30	0.324225	-1.08524
34415498	chr6:34415498:GTGT:G	1.59222e-38	-1.29021e-09	0.885591	2.06337e-29	-1.29021e-09	0.663769
34415651	chr6:34415651:G:A	1.04781e-39	-1.29021e-09	-1.83542	1.73612e-30	-1.29021e-09	-1.8115
34416011	chr6:34416011:C:T	1.80118e-39	0.451784	-1.74547	1.04158e-30	-0.478297	-1.84412
34416594	chr6:34416594:CAGG:C	1.46686e-39	-1.29021e-09	-1.49901	2.44888e-30	-1.29021e-09	-1.46753
34417014	chr6:34417014:C:A	9.51584e-40	-1.29021e-09	-1.93175	1.58058e-30	-1.29021e-09	-1.90537
34417075	chr6:34417075:T:C	2.30382e-39	-1.29021e-09	-1.04756	3.67755e-30	-1.29021e-09	-1.06091
34417358	chr6:34417358:C:T	1.48289e-39	-1.29021e-09	-1.48813	2.24113e-30	-1.29021e-09	-1.55617
34417721	chr6:34417721:A:G	1.4053e-39	-1.29021e-09	-1.54188	2.42421e-30	-1.29021e-09	-1.47765
34417740	chr6:34417740:A:T	1.45632e-39	-1.29021e-09	-1.50622	2.43052e-30	-1.29021e-09	-1.47505
34418626	chr6:34418626:A:T	8.63466e-40	-1.29021e-09	-2.02893	1.40424e-30	-1.29021e-09	-2.02366
34418863	chr6:34418863:C:A	1.35979e-39	-1.29021e-09	-1.5748	2.07371e-30	-1.29021e-09	-1.63382
34418901	chr6:34418901:G:T	1.14301e-39	-1.29021e-09	-1.74846	1.89412e-30	-1.29021e-09	-1.7244
34418996	chr6:34418996:G:A	9.48734e-40	-1.29021e-09	-1.93475	1.50681e-30	-1.29021e-09	-1.95316
34419088	chr6:34419088:G:A	1.93881e-39	-1.29021e-09	-1.22005	3.48465e-30	-1.29021e-09	-1.11479
34419439	chr6:34419439:G:A	1.07993e-36	6.06315	-0.960625	1.14846e-28	3.38089	-1.00046
34419525	chr6:34419525:T:C	1.07004e-39	-1.29021e-09	-1.81443	1.76843e-30	-1.29021e-09	-1.79306
34419599	chr6:34419599:C:T	1.47687e-39	-1.29021e-09	-1.4922	2.23268e-30	-1.29021e-09	-1.55995
34419899	chr6:34419899:G:A	8.62874e-40	-1.29021e-09	-2.02961	1.40244e-30	-1.29021e-09	-2.02494
34420367	chr6:34420367:C:T	8.90227e-40	-1.29021e-09	-1.99841	1.43913e-30	-1.29021e-09	-1.99912
34420447	chr6:34420447:A:G	1.53729e-39	-1.29021e-09	-1.45211	2.43103e-30	-1.29021e-09	-1.47484
34420823	chr6:34420823:G:A	1.14445e-36	6.07038	-0.90983	1.21434e-28	3.39091	-0.954701
34421366	chr6:34421366:T:C	7.9683e-37	5.70752	-0.909007	9.07731e-29	3.09695	-0.951747
34421404	chr6:34421404:G:A	1.10997e-36	6.07409	-0.944124	1.15299e-28	3.374	-0.989625
34421448	chr6:34421448:C:A	1.19783e-39	-1.29021e-09	-1.70161	2.00429e-30	-1.29021e-09	-1.66786
34421583	chr6:34421583:T:C	1.79642e-40	-1.75242	-1.84649	1.39077e-31	-2.34631	-1.98957
34421912	chr6:34421912:CT:C	1.2313e-39	-1.67406	-1.42404e-09	3.13745e-30	-1.21975	-1.42404e-09
34422376	chr6:34422376:G:A	1.03151e-39	-1.29021e-09	-1.8511	1.74102e-30	-1.29021e-09	-1.80868
34422539	chr6:34422539:T:C	1.27145e-39	-1.29021e-09	-1.64197	1.95347e-30	-1.29021e-09	-1.69355
34423451	chr6:34423451:G:A	1.20951e-39	-1.29021e-09	-1.69191	2.01883e-30	-1.29021e-09	-1.66064
34423860	chr6:34423860:C:G	7.34176e-40	-2.19113	-1.42404e-09	1.21455e-30	-2.16878	-1.42404e-09
34424055	chr6:34424055:A:G	1.06701e-39	-1.29021e-09	-1.81727	1.76764e-30	-1.29021e-09	-1.79351
34424360	chr6:34424360:C:T	1.24978e-39	-1.29021e-09	-1.65916	2.10679e-30	-1.29021e-09	-1.61799
34424876	chr6:34424876:A:C	1.89709e-39	-1.29021e-09	-1.2418	3.68074e-30	-1.29021e-09	-1.06004
34425239	chr6:34425239:T:C	1.19754e-39	-1.29021e-09	-1.70185	2.00396e-30	-1.29021e-09	-1.66803
34425859	chr6:34425859:C:T	9.32002e-40	-1.29021e-09	-1.95255	1.5451e-30	-1.29021e-09	-1.92806
34425871	chr6:34425871:T:G	1.4663e-39	-1.29021e-09	-1.49938	2.45125e-30	-1.29021e-09	-1.46656
34426068	chr6:34426068:G:A	1.38497e-36	5.65466	-0.303357	1.81896e-28	3.12491	-0.284631
34426074	chr6:34426074:A:C	9.37699e-40	-1.29021e-09	-1.94645	1.55878e-30	-1.29021e-09	-1.91925
34426129	chr6:34426129:A:G	9.29307e-40	-1.29021e-09	-1.95544	1.54157e-30	-1.29021e-09	-1.93036
34426322	chr6:34426322:G:A	8.91614e-40	-1.29021e-09	-1.99685	1.46357e-30	-1.29021e-09	-1.98228
34426465	chr6:34426465:C:T	1.28773e-39	-1.29021e-09	-1.62924	2.06016e-30	-1.29021e-09	-1.64037
34426624	chr6:34426624:C:G	1.07355e-39	-1.29021e-09	-1.81116	1.81257e-30	-1.29021e-09	-1.76841
34426699	chr6:34426699:C:T	1.22201e-39	-1.29021e-09	-1.68163	2.02143e-30	-1.29021e-09	-1.65935
34427740	chr6:34427740:G:T	1.29479e-39	-1.29021e-09	-1.62377	2.06955e-30	-1.29021e-09	-1.63582
34427759	chr6:34427759:T:C	1.63826e-36	5.86769	-0.348427	2.07671e-28	3.31059	-0.337798
34428249	chr6:34428249:G:A	2.04862e-39	-1.29021e-09	-1.16496	3.83528e-30	-1.29021e-09	-1.01891
34428267	chr6:34428267:G:A	9.65723e-40	-1.29021e-09	-1.917	1.60983e-30	-1.29021e-09	-1.88703
34428537	chr6:34428537:T:G	8.62082e-40	-1.29021e-09	-2.03053	1.40865e-30	-1.29021e-09	-2.02053
34428663	chr6:34428663:A:G	8.82375e-40	-1.29021e-09	-2.00726	1.44931e-30	-1.29021e-09	-1.99207
34429576	chr6:34429576:T:A	1.17856e-36	5.54852	-0.358594	1.49682e-28	2.99758	-0.352217
34429581	chr6:34429581:A:G	8.75825e-40	-1.29021e-09	-2.01472	1.42168e-30	-1.29021e-09	-2.01131
34429621	chr6:34429621:TA:T	1.33439e-39	-1.29021e-09	-1.59365	2.18999e-30	-1.29021e-09	-1.57926
34429851	chr6:34429851:G:A	3.62739e-39	-0.593612	-1.42404e-09	7.91121e-30	-0.294876	-1.42404e-09
34430071	chr6:34430071:C:T	5.56158e-37	5.21933	-0.780399	7.41577e-29	2.73284	-0.789798
34430143	chr6:34430143:G:A	6.55273e-37	5.30721	-0.704282	8.58191e-29	2.80214	-0.713056
34430245	chr6:34430245:C:T	8.62925e-40	-1.29021e-09	-2.02955	1.39478e-30	-1.29021e-09	-2.03042
34430457	chr6:34430457:A:T	1.27481e-39	-1.29021e-09	-1.63933	2.16231e-30	-1.29021e-09	-1.59198
34430581	chr6:34430581:A:T	1.78298e-37	4.69869	-1.39736	2.70652e-29	2.31558	-1.38048
34430717	chr6:34430717:G:A	1.23572e-39	-1.29021e-09	-1.67047	1.89709e-30	-1.29021e-09	-1.72283
34430758	chr6:34430758:C:A	1.20641e-39	-1.29021e-09	-1.69447	1.89925e-30	-1.29021e-09	-1.7217
34430803	chr6:34430803:G:T	1.20727e-39	-1.29021e-09	-1.69376	1.90037e-30	-1.29021e-09	-1.72111
34431068	chr6:34431068:G:A	2.11059e-39	-1.29021e-09	-1.13516	3.98383e-30	-1.29021e-09	-0.980911
34431102	chr6:34431102:C:T	9.57451e-37	5.37094	-0.388795	1.24927e-28	2.8495	-0.38492
34431241	chr6:34431241:G:A	1.4095e-39	-1.29021e-09	-1.53889	2.31436e-30	-1.29021e-09	-1.52402
34431419	chr6:34431419:C:T	1.16454e-39	-1.29021e-09	-1.7298	1.93452e-30	-1.29021e-09	-1.7033
34431618	chr6:34431618:C:A	9.06728e-40	-1.29021e-09	-1.98004	1.44797e-30	-1.29021e-09	-1.99299
34432231	chr6:34432231:C:T	8.62008e-40	-1.29021e-09	-2.03062	1.39542e-30	-1.29021e-09	-2.02996
34432232	chr6:34432232:G:A	1.31487e-39	-1.29021e-09	-1.60839	2.23322e-30	-1.29021e-09	-1.55971
34432520	chr6:34432520:C:A	1.24445e-39	-1.29021e-09	-1.66344	2.10734e-30	-1.29021e-09	-1.61773
34432578	chr6:34432578:A:G	9.32002e-40	-1.29021e-09	-1.95255	1.5451e-30	-1.29021e-09	-1.92806
34432593	chr6:34432593:C:G	1.08356e-39	-1.29021e-09	-1.80188	1.79717e-30	-1.29021e-09	-1.77694
34432747	chr6:34432747:G:A	1.32223e-39	-1.29021e-09	-1.60281	2.24718e-30	-1.29021e-09	-1.55348
34433095	chr6:34433095:G:A	5.42754e-39	-1.29021e-09	-0.19064	8.11485e-30	-1.29021e-09	-0.26946
34433154	chr6:34433154:A:G	1.26574e-39	-1.29021e-09	-1.64647	1.94143e-30	-1.29021e-09	-1.69973
34433504	chr6:34433504:C:T	7.0577e-41	-2.59645	-1.93672	1.36473e-31	-2.39094	-1.96385
34433553	chr6:34433553:G:T	1.5454e-39	-0.126119	-1.32072	1.1138e-30	-0.856871	-1.3985
34433601	chr6:34433601:A:G	1.40759e-39	-0.131809	-1.40844	1.01824e-30	-0.862682	-1.4824
34433848	chr6:34433848:G:C	8.65887e-40	-1.29021e-09	-2.02613	1.40298e-30	-1.29021e-09	-2.02456
34433871	chr6:34433871:G:T	9.18727e-40	-1.29021e-09	-1.96689	1.46571e-30	-1.29021e-09	-1.98081
34434063	chr6:34434063:G:A	2.06938e-39	-1.29021e-09	-1.15487	3.66221e-30	-1.29021e-09	-1.06509
34434150	chr6:34434150:G:A	4.23002e-40	-2.7425	-1.42404e-09	7.95399e-31	-2.59207	-1.42404e-09
34434403	chr6:34434403:T:C	1.22685e-39	-1.29021e-09	-1.67767	2.08162e-30	-1.29021e-09	-1.63001
34434526	chr6:34434526:TTTGCTC:T	1.51015e-39	-1.29021e-09	-1.46991	2.6008e-30	-1.29021e-09	-1.40734
34434570	chr6:34434570:C:T	1.4141e-39	-1.29021e-09	-1.53564	2.4208e-30	-1.29021e-09	-1.47906
34435014	chr6:34435014:C:T	1.12268e-39	-1.29021e-09	-1.76641	1.87158e-30	-1.29021e-09	-1.73637
34435671	chr6:34435671:A:C	9.00227e-40	-1.29021e-09	-1.98723	1.482e-30	-1.29021e-09	-1.96976
34436089	chr6:34436089:T:C	9.02314e-40	-1.29021e-09	-1.98492	1.48849e-30	-1.29021e-09	-1.96539
34436109	chr6:34436109:C:T	9.71617e-40	-1.29021e-09	-1.91092	1.63005e-30	-1.29021e-09	-1.87455
34436287	chr6:34436287:A:G	1.0143e-39	-1.29021e-09	-1.86793	1.70111e-30	-1.29021e-09	-1.83188
34436506	chr6:34436506:C:T	5.72476e-41	-2.73748	-2.00502	1.03558e-31	-2.60286	-2.02792
34436556	chr6:34436556:C:T	8.62526e-40	-1.29021e-09	-2.03002	1.40976e-30	-1.29021e-09	-2.01973
34436583	chr6:34436583:T:C	1.04665e-39	-1.29021e-09	-1.83653	1.79756e-30	-1.29021e-09	-1.77673
34436587	chr6:34436587:G:A	1.47576e-39	-1.29021e-09	-1.49295	2.59655e-30	-1.29021e-09	-1.40897
34436721	chr6:34436721:C:T	9.72304e-40	-1.29021e-09	-1.91021	1.63145e-30	-1.29021e-09	-1.87369
34436859	chr6:34436859:C:T	8.90606e-39	1.892	-1.58739	3.03493e-30	0.221853	-1.47482
34437208	chr6:34437208:C:T	4.68064e-40	-0.63612	-2.00516	3.58364e-31	-1.36009	-2.02927
34437220	chr6:34437220:C:T	9.35157e-40	-1.29021e-09	-1.94917	1.59967e-30	-1.29021e-09	-1.89336
34437269	chr6:34437269:C:T	8.50049e-38	4.16503	-1.60444	9.88042e-30	1.58605	-1.65865
34437772	chr6:34437772:C:T	1.23259e-39	-1.29021e-09	-1.67301	2.15378e-30	-1.29021e-09	-1.59593
34437938	chr6:34437938:A:G	1.54726e-39	-1.29021e-09	-1.44564	2.36627e-30	-1.29021e-09	-1.50184
34437944	chr6:34437944:A:G	1.52728e-39	-1.29021e-09	-1.45864	2.34175e-30	-1.29021e-09	-1.51226
34437978	chr6:34437978:C:T	3.61525e-40	-0.879758	-2.01979	2.9489e-31	-1.55403	-2.03028
34438803	chr6:34438803:G:T	1.51895e-39	-1.29021e-09	-1.46411	2.86305e-30	-1.29021e-09	-1.31127
34438809	chr6:34438809:A:C	3.57237e-40	-0.880963	-2.03052	2.96478e-31	-1.56093	-2.01801
34439093	chr6:34439093:C:T	3.92876e-40	-0.815974	-2.00041	3.05132e-31	-1.52049	-2.02967
34439103	chr6:34439103:G:A	8.43392e-41	-2.36141	-1.99362	1.79817e-31	-2.13062	-1.94835
34439278	chr6:34439278:G:A	1.64516e-40	-1.68525	-2.00162	3.53384e-31	-1.42015	-1.98321
34439279	chr6:34439279:T:C	1.09012e-39	-1.29021e-09	-1.79584	1.96753e-30	-1.29021e-09	-1.68638
34439480	chr6:34439480:G:A	1.83467e-39	-1.29021e-09	-1.27526	3.11114e-30	-1.29021e-09	-1.22817
34440468	chr6:34440468:C:T	2.55319e-40	-1.26968	-1.97769	3.71081e-31	-1.38232	-1.97217
34440560	chr6:34440560:A:G	9.30882e-40	-1.29021e-09	-1.95375	1.54044e-30	-1.29021e-09	-1.93109
34440802	chr6:34440802:A:C	1.65332e-39	-1.29021e-09	-1.37934	2.91613e-30	-1.29021e-09	-1.2929
34440930	chr6:34440930:G:A	1.19398e-39	-1.29021e-09	-1.70483	1.99681e-30	-1.29021e-09	-1.67161
34441209	chr6:34441209:T:C	2.52329e-39	-0.956564	-1.42404e-09	5.01705e-30	-0.750314	-1.42404e-09
34441340	chr6:34441340:C:G	1.31587e-40	-2.24601	-1.6642	1.89194e-31	-2.25732	-1.77082
34441531	chr6:34441531:C:G	3.59537e-39	-0.602478	-1.42404e-09	7.24499e-30	-0.382845	-1.42404e-09
34441602	chr6:34441602:T:C	8.93046e-40	-1.29021e-09	-1.99524	1.43255e-30	-1.29021e-09	-2.0037
34441689	chr6:34441689:C:A	8.40198e-41	-2.63878	-1.72005	1.17231e-31	-2.71086	-1.79591
34441902	chr6:34441902:G:A	8.633e-40	-1.29021e-09	-2.02912	1.40895e-30	-1.29021e-09	-2.02031
34441956	chr6:34441956:T:C	2.83802e-40	-1.4019	-1.73971	4.14256e-31	-1.53038	-1.71404
34442604	chr6:34442604:C:G	9.0823e-40	-1.29021e-09	-1.97838	1.44527e-30	-1.29021e-09	-1.99486
34443244	chr6:34443244:A:C	1.19368e-39	-1.29021e-09	-1.70509	1.99965e-30	-1.29021e-09	-1.67018
34443440	chr6:34443440:A:G	7.89333e-41	-2.59446	-1.82682	1.42604e-31	-2.53769	-1.77315
34443516	chr6:34443516:C:A	4.13285e-40	-2.76574	-1.42404e-09	7.31041e-31	-2.67644	-1.42404e-09
34443606	chr6:34443606:G:A	3.11314e-40	-2.18273	-0.866351	6.11225e-31	-1.81147	-1.04398
34445059	chr6:34445059:G:A	1.36158e-39	-1.29021e-09	-1.57348	2.07114e-30	-1.29021e-09	-1.63505
34445227	chr6:34445227:A:G	1.28392e-40	-2.01765	-1.91714	2.0595e-31	-2.03033	-1.91294
34445308	chr6:34445308:G:A	1.03005e-39	-1.29021e-09	-1.85252	1.65687e-30	-1.29021e-09	-1.85823
34445347	chr6:34445347:A:G	9.29692e-40	-1.29021e-09	-1.95503	1.52381e-30	-1.29021e-09	-1.94194
34445431	chr6:34445431:G:A	5.40761e-40	-0.535569	-1.96134	1.16438e-30	-0.190959	-2.02
34445591	chr6:34445591:G:A	9.29144e-40	-1.29021e-09	-1.95562	1.52268e-30	-1.29021e-09	-1.94268
34445760	chr6:34445760:T:C	8.18159e-40	-0.722195	-1.36063	1.47852e-30	-0.378457	-1.59366
34446177	chr6:34446177:A:G	4.2327e-40	-1.47011	-1.27176	9.51506e-31	-1.16102	-1.25184
34446217	chr6:34446217:C:T	8.72524e-40	-1.29021e-09	-2.01849	1.39853e-30	-1.29021e-09	-2.02774
34446306	chr6:34446306:C:T	8.89982e-40	-1.29021e-09	-1.99868	1.4539e-30	-1.29021e-09	-1.98891
34446865	chr6:34446865:G:A	1.00816e-39	-1.29021e-09	-1.874	1.59183e-30	-1.29021e-09	-1.89827
34446883	chr6:34446883:A:C	2.58553e-40	-2.16796	-1.06682	4.82639e-31	-1.78872	-1.30293
34447171	chr6:34447171:C:T	7.80539e-41	-2.40959	-2.02289	1.2312e-31	-2.4397	-2.01806
34447313	chr6:34447313:C:T	2.29687e-39	-1.29021e-09	-1.05058	3.82148e-30	-1.29021e-09	-1.02252
34447662	chr6:34447662:C:G	2.62843e-40	-2.25596	-0.962363	3.66587e-31	-2.3077	-1.05898
34448611	chr6:34448611:T:G	6.35846e-39	1.001	-1.03334	2.15303e-30	-0.298942	-1.29734
34448727	chr6:34448727:G:A	2.36374e-40	-1.81951	-1.50495	5.00599e-31	-1.4351	-1.62001
34449116	chr6:34449116:T:C	3.80885e-40	-1.00999	-1.83739	8.98896e-31	-0.650024	-1.81972
34449130	chr6:34449130:A:G	1.09347e-40	-2.6221	-1.47325	2.0112e-31	-2.56792	-1.3991
34449162	chr6:34449162:A:C	1.03394e-39	-1.29021e-09	-1.84875	1.6786e-30	-1.29021e-09	-1.8452
34449520	chr6:34449520:G:A	4.61062e-40	-2.65635	-1.42404e-09	7.3739e-31	-2.66779	-1.42404e-09
34449664	chr6:34449664:G:A	6.71966e-40	-0.560006	-1.71967	1.3269e-30	-0.20851	-1.8718
34449907	chr6:34449907:G:A	8.62885e-40	-1.29021e-09	-2.0296	1.3961e-30	-1.29021e-09	-2.02947
34450141	chr6:34450141:G:A	1.13699e-40	-2.61988	-1.43644	2.09763e-31	-2.56534	-1.3596
34450507	chr6:34450507:G:A	1.10374e-40	-2.62271	-1.4633	2.03186e-31	-2.56864	-1.38815
34450578	chr6:34450578:C:T	5.50133e-40	-0.918081	-1.56164	1.04515e-30	-0.578492	-1.74051
34450918	chr6:34450918:C:A	1.19367e-39	-1.29021e-09	-1.70509	2.05964e-30	-1.29021e-09	-1.64063
34451109	chr6:34451109:A:G	9.8583e-40	-1.29021e-09	-1.8964	1.53405e-30	-1.29021e-09	-1.93524
34451193	chr6:34451193:A:G	1.12828e-40	-2.61096	-1.45306	2.08356e-31	-2.55499	-1.37667
34451624	chr6:34451624:G:A	1.41443e-39	-1.29021e-09	-1.5354	2.34447e-30	-1.29021e-09	-1.5111
34451814	chr6:34451814:A:T	6.96664e-41	-2.6086	-1.93756	1.026e-31	-2.62258	-2.01749
34451991	chr6:34451991:C:A	1.27371e-40	-2.52145	-1.42133	2.37886e-31	-2.44918	-1.34994
34452105	chr6:34452105:A:G	8.62642e-40	-1.29021e-09	-2.02988	1.40017e-30	-1.29021e-09	-2.02656
34452207	chr6:34452207:T:C	6.61137e-41	-2.65339	-1.94512	9.83265e-32	-2.66243	-2.02019
34452208	chr6:34452208:A:G	1.19223e-40	-2.60508	-1.40381	2.20808e-31	-2.55041	-1.32321
34452214	chr6:34452214:T:C	2.33442e-39	-1.29021e-09	-1.03436	6.09714e-30	-1.29021e-09	-0.555337
34452373	chr6:34452373:C:T	7.43762e-40	-0.746575	-1.43159	1.38701e-30	-0.387895	-1.64811
34452710	chr6:34452710:A:G	2.81106e-40	-2.17387	-0.977274	5.54167e-31	-1.79586	-1.15758
34452777	chr6:34452777:G:A	6.77758e-41	-2.62936	-1.94431	1.00649e-31	-2.63934	-2.01994
34452875	chr6:34452875:G:A	1.26873e-40	-1.95621	-1.99049	2.04144e-31	-1.96767	-1.98442
34452958	chr6:34452958:G:C	1.01229e-39	-1.29021e-09	-1.86991	1.66436e-30	-1.29021e-09	-1.85371
34453258	chr6:34453258:T:A	1.39319e-40	-2.59143	-1.26168	2.57577e-31	-2.53458	-1.18502
34453379	chr6:34453379:G:C	1.36018e-39	-1.29021e-09	-1.57451	2.28351e-30	-1.29021e-09	-1.53744
34453419	chr6:34453419:A:T	9.94045e-40	-1.29021e-09	-1.8881	1.62974e-30	-1.29021e-09	-1.87473
34453516	chr6:34453516:G:A	1.19503e-39	-1.29021e-09	-1.70395	2.13356e-30	-1.29021e-09	-1.60536
34453549	chr6:34453549:G:A	7.44675e-41	-2.45561	-2.02391	1.17499e-31	-2.48727	-2.01721
34453783	chr6:34453783:TA:T	9.82859e-40	-1.29021e-09	-1.89942	1.57143e-30	-1.29021e-09	-1.91117
34454043	chr6:34454043:TCTAA:T	1.79935e-38	0.535494	0.472389	6.42485e-30	-0.602321	0.0993389
34454058	chr6:34454058:T:A	8.79195e-40	-1.29021e-09	-2.01087	1.42193e-30	-1.29021e-09	-2.01114
34454218	chr6:34454218:C:T	1.04224e-39	-1.29021e-09	-1.84075	1.61457e-30	-1.29021e-09	-1.88409
34454318	chr6:34454318:G:T	1.36412e-39	-0.547525	-1.02409	4.49337e-31	-1.71387	-1.44927
34454354	chr6:34454354:A:G	1.14196e-39	-1.74938	-1.42404e-09	2.1341e-30	-1.60511	-1.42404e-09
34454447	chr6:34454447:T:C	2.23283e-40	-1.67744	-1.704	4.91968e-31	-1.53913	-1.53337
34454577	chr6:34454577:G:A	6.79932e-40	-0.361151	-1.90674	4.28035e-31	-1.37895	-1.83275
34455204	chr6:34455204:C:T	2.79959e-38	-1.29021e-09	1.44993	4.15054e-29	-1.29021e-09	1.36267
34455887	chr6:34455887:G:A	8.66497e-40	-1.29021e-09	-2.02542	1.41646e-30	-1.29021e-09	-2.01499
34456008	chr6:34456008:T:A	1.39168e-39	-1.29021e-09	-1.55162	2.33019e-30	-1.29021e-09	-1.5172
34456068	chr6:34456068:A:T	8.62537e-40	-1.29021e-09	-2.03	1.39573e-30	-1.29021e-09	-2.02974
34456073	chr6:34456073:C:T	8.6214e-40	-1.29021e-09	-2.03046	1.39495e-30	-1.29021e-09	-2.0303
34456332	chr6:34456332:G:A	8.62143e-40	-1.29021e-09	-2.03046	1.39493e-30	-1.29021e-09	-2.03031
34456422	chr6:34456422:C:T	9.17025e-40	-1.29021e-09	-1.96875	1.43297e-30	-1.29021e-09	-2.00341
34456438	chr6:34456438:T:C	1.3907e-39	-1.29021e-09	-1.55232	2.32863e-30	-1.29021e-09	-1.51787
34456583	chr6:34456583:C:T	4.10492e-40	-2.77253	-1.42404e-09	6.70848e-31	-2.76237	-1.42404e-09
34456665	chr6:34456665:C:T	1.35714e-39	-1.29021e-09	-1.57674	2.09593e-30	-1.29021e-09	-1.62316
34456782	chr6:34456782:G:A	4.38911e-39	-1.29021e-09	-0.403001	7.29486e-30	-1.29021e-09	-0.375986
34456925	chr6:34456925:G:A	2.18171e-39	-1.29021e-09	-1.10202	4.0522e-30	-1.29021e-09	-0.963897
34456932	chr6:34456932:C:T	9.34347e-40	-1.29021e-09	-1.95003	1.47908e-30	-1.29021e-09	-1.97173
34456961	chr6:34456961:G:A	8.79508e-40	-1.29021e-09	-2.01052	1.39859e-30	-1.29021e-09	-2.02769
34457120	chr6:34457120:G:A	9.12532e-40	-1.29021e-09	-1.97366	1.47255e-30	-1.29021e-09	-1.97616
34457450	chr6:34457450:A:G	1.33355e-39	-1.29021e-09	-1.59428	2.0605e-30	-1.29021e-09	-1.64021
34457896	chr6:34457896:C:T	8.61987e-40	-1.29021e-09	-2.03064	1.39452e-30	-1.29021e-09	-2.0306
34458108	chr6:34458108:C:T	3.11467e-40	-1.38986	-1.65873	8.67738e-31	-0.932234	-1.57279
34458111	chr6:34458111:G:A	7.14132e-39	-1.29021e-09	0.0837708	1.03576e-29	-1.29021e-09	-0.0254365
34458167	chr6:34458167:G:T	7.45954e-40	-0.360666	-1.81455	8.79502e-31	-0.734646	-1.75691
34458302	chr6:34458302:C:T	1.02488e-39	-1.29021e-09	-1.85755	1.67439e-30	-1.29021e-09	-1.8477
34458309	chr6:34458309:C:T	1.78816e-39	0.47806	-1.779	9.05991e-31	-0.764059	-1.69782
34458310	chr6:34458310:G:A	4.82811e-40	-2.51226	-0.0979936	5.17569e-31	-2.60404	-0.417726
34458808	chr6:34458808:GTC:G	1.40273e-39	-1.29021e-09	-1.54371	2.34945e-30	-1.29021e-09	-1.50897
34458812	chr6:34458812:C:G	8.795e-40	-1.29021e-09	-2.01053	1.41342e-30	-1.29021e-09	-2.01714
34459107	chr6:34459107:A:G	1.93334e-39	0.55549	-1.77837	9.69023e-31	-0.700378	-1.69424
34459137	chr6:34459137:C:T	6.10153e-39	-1.29021e-09	-0.0735858	9.15494e-30	-1.29021e-09	-0.148862
34459249	chr6:34459249:T:A	8.63832e-40	-1.29021e-09	-2.0285	1.3971e-30	-1.29021e-09	-2.02876
34459570	chr6:34459570:T:C	3.95557e-40	-2.49193	-0.317653	4.11892e-31	-2.58505	-0.665099
34460016	chr6:34460016:T:G	8.64517e-40	-1.29021e-09	-2.02771	1.40531e-30	-1.29021e-09	-2.0229
34460906	chr6:34460906:TTGTCAAGGTGAGA:T	2.1087e-39	0.560217	-1.69627	1.07966e-30	-0.687069	-1.59944
34461224	chr6:34461224:G:T	8.62411e-40	-1.29021e-09	-2.03015	1.39672e-30	-1.29021e-09	-2.02903
34461445	chr6:34461445:T:TA	1.32671e-39	-1.29021e-09	-1.59943	2.02982e-30	-1.29021e-09	-1.65521
34461497	chr6:34461497:T:G	8.64924e-40	-1.29021e-09	-2.02724	1.41912e-30	-1.29021e-09	-2.01312
34461757	chr6:34461757:G:C	3.40555e-39	-1.29021e-09	-0.656721	9.11559e-30	-1.29021e-09	-0.153169
34461886	chr6:34461886:C:G	8.62619e-40	-1.29021e-09	-2.02991	1.4037e-30	-1.29021e-09	-2.02404
34462670	chr6:34462670:A:T	8.70146e-40	-1.29021e-09	-2.02122	1.40884e-30	-1.29021e-09	-2.02039
34462794	chr6:34462794:C:T	8.56471e-40	-2.03706	-1.42404e-09	1.2732e-30	-2.12162	-1.42404e-09
34462849	chr6:34462849:G:A	6.79506e-41	-2.62371	-1.94739	1.45861e-31	-2.52946	-1.7588
34463050	chr6:34463050:G:A	8.66181e-40	-1.29021e-09	-2.02579	1.39887e-30	-1.29021e-09	-2.02749
34463082	chr6:34463082:T:C	8.62e-40	-1.29021e-09	-2.03063	1.4036e-30	-1.29021e-09	-2.02411
34463738	chr6:34463738:C:T	8.68604e-40	-1.29021e-09	-2.02299	1.44002e-30	-1.29021e-09	-1.9985
34463813	chr6:34463813:G:C	3.22774e-39	-1.29021e-09	-0.710345	5.17999e-30	-1.29021e-09	-0.718353
34464069	chr6:34464069:C:T	4.16283e-40	-2.75852	-1.42404e-09	6.63368e-31	-2.77358	-1.42404e-09
34464957	chr6:34464957:C:T	7.74527e-41	-2.41967	-2.02055	1.3145e-31	-2.39584	-1.99644
34465106	chr6:34465106:C:T	9.94058e-41	-2.61884	-1.57183	1.799e-31	-2.59752	-1.48099
34465676	chr6:34465676:A:AC	2.87445e-39	-1.29021e-09	-0.826264	4.68344e-30	-1.29021e-09	-0.819123
34465733	chr6:34465733:G:T	1.39795e-40	-1.93045	-1.91925	1.90225e-31	-2.00532	-2.01738
34465848	chr6:34465848:G:A	1.07179e-39	-1.29021e-09	-1.81279	1.67948e-30	-1.29021e-09	-1.84467
34466231	chr6:34466231:C:T	7.60399e-40	-2.15604	-1.42404e-09	1.25478e-30	-2.1362	-1.42404e-09
34466233	chr6:34466233:G:A	4.70604e-40	-2.63586	-1.42404e-09	8.10058e-31	-2.57381	-1.42404e-09
34466236	chr6:34466236:T:G	9.81411e-40	-1.29021e-09	-1.90089	1.54364e-30	-1.29021e-09	-1.92901
34466658	chr6:34466658:A:G	4.50457e-40	-2.67962	-1.42404e-09	6.94291e-31	-2.72802	-1.42404e-09
34466678	chr6:34466678:G:A	5.81956e-41	-2.73643	-1.98965	9.75114e-32	-2.74127	-1.94967
34466734	chr6:34466734:C:T	1.68464e-39	-1.29021e-09	-1.36057	2.51228e-30	-1.29021e-09	-1.44196
34466893	chr6:34466893:C:T	1.12633e-40	-2.47149	-1.59426	1.53103e-31	-2.56375	-1.67605
34466938	chr6:34466938:A:C	2.19094e-40	-1.37695	-2.02343	2.84191e-31	-1.60244	-2.01883
34467254	chr6:34467254:A:G	2.57355e-40	-1.79769	-1.44174	5.56254e-31	-1.68577	-1.26391
34467385	chr6:34467385:A:T	3.24075e-40	-1.26667	-1.74224	6.19003e-31	-1.34064	-1.50216
34467403	chr6:34467403:C:A	3.33673e-40	-1.24399	-1.73573	6.38498e-31	-1.31776	-1.49403
34467412	chr6:34467412:T:C	3.31499e-40	-1.24262	-1.74364	6.32737e-31	-1.31671	-1.50414
34467418	chr6:34467418:G:A	3.10012e-40	-1.30422	-1.74906	5.91551e-31	-1.37675	-1.51141
34467718	chr6:34467718:C:A	9.02175e-40	-1.29021e-09	-1.98507	1.52824e-30	-1.29021e-09	-1.93904
34468147	chr6:34468147:T:A	2.75819e-39	-1.29021e-09	-0.867552	4.49319e-30	-1.29021e-09	-0.860593
34468418	chr6:34468418:A:T	1.57677e-40	-1.70835	-2.02099	2.72947e-31	-1.69888	-1.96275
34468707	chr6:34468707:C:T	2.72297e-39	-1.29021e-09	-0.880404	4.47115e-30	-1.29021e-09	-0.865509
34468843	chr6:34468843:G:C	9.03342e-40	-1.29021e-09	-1.98378	1.52439e-30	-1.29021e-09	-1.94156
34469193	chr6:34469193:G:A	3.4669e-40	-2.68089	-0.260563	4.28864e-31	-2.69024	-0.519533
34469604	chr6:34469604:C:T	3.55682e-40	-0.949735	-1.96611	6.11656e-31	-1.01312	-1.84162
34469967	chr6:34469967:C:T	9.53438e-40	-1.29021e-09	-1.92981	1.47632e-30	-1.29021e-09	-1.9736
34470245	chr6:34470245:C:T	1.63396e-39	-1.29021e-09	-1.39112	2.69409e-30	-1.29021e-09	-1.3721
34470326	chr6:34470326:G:A	5.04124e-39	-1.29021e-09	-0.264475	8.43117e-30	-1.29021e-09	-0.23122
34470421	chr6:34470421:C:T	8.73608e-40	-1.29021e-09	-2.01725	1.46848e-30	-1.29021e-09	-1.97892
34470440	chr6:34470440:A:G	1.12537e-40	-2.7671	-1.2995	1.98088e-31	-2.67167	-1.31054
34470787	chr6:34470787:A:G	4.19933e-40	-0.786049	-1.96374	7.17774e-31	-0.856792	-1.83796
34471314	chr6:34471314:A:G	2.98481e-39	-1.29021e-09	-0.788591	4.85534e-30	-1.29021e-09	-0.783076
34471792	chr6:34471792:A:T	7.64002e-40	-1.46528	-0.686035	1.75569e-30	-1.23436	-0.565938
34471972	chr6:34471972:G:A	1.59273e-40	-2.77356	-0.945699	2.08967e-31	-2.77184	-1.15689
34471989	chr6:34471989:T:C	2.33924e-39	-1.29021e-09	-1.0323	3.83502e-30	-1.29021e-09	-1.01898
34472144	chr6:34472144:C:T	3.35283e-38	-1.29021e-09	1.63027	5.92685e-29	-1.29021e-09	1.71892
34472247	chr6:34472247:G:A	1.81787e-39	-1.29021e-09	-1.28446	3.23696e-30	-1.29021e-09	-1.18852
34472404	chr6:34472404:AG:A	1.69864e-40	-2.55327	-1.10162	1.75108e-31	-2.6952	-1.41031
34472751	chr6:34472751:G:C	9.97229e-40	-1.29021e-09	-1.8849	1.65751e-30	-1.29021e-09	-1.85784
34472835	chr6:34472835:T:C	1.047e-39	-1.29021e-09	-1.8362	1.64895e-30	-1.29021e-09	-1.86302
34473954	chr6:34473954:C:T	1.22007e-40	-2.73972	-1.24608	1.51006e-31	-2.77354	-1.48005
34474390	chr6:34474390:C:T	9.15352e-40	-1.29021e-09	-1.97057	1.50273e-30	-1.29021e-09	-1.95587
34474592	chr6:34474592:C:A	3.04091e-40	-2.41436	-0.658194	3.32832e-31	-2.51414	-0.949137
34475746	chr6:34475746:T:C	1.32593e-40	-1.87238	-2.03022	3.9544e-31	-1.26041	-2.0305
34476092	chr6:34476092:A:G	1.82685e-39	-1.29021e-09	-1.27953	3.21495e-30	-1.29021e-09	-1.19534
34476145	chr6:34476145:C:T	1.15082e-40	-2.0248	-2.01944	1.971e-31	-2.03308	-1.95412
34476323	chr6:34476323:C:T	8.67759e-41	-2.46813	-1.85842	1.59879e-31	-2.29199	-1.90451
34476528	chr6:34476528:G:A	6.4959e-40	-2.31354	-1.42404e-09	8.30434e-31	-2.54896	-1.42404e-09
34476662	chr6:34476662:T:C	9.76132e-40	-1.29021e-09	-1.90628	1.5389e-30	-1.29021e-09	-1.93209
34476759	chr6:34476759:T:C	7.70094e-39	1.36353	-1.20432	2.58179e-29	2.01251	-1.1246
34476908	chr6:34476908:C:A	8.62335e-40	-1.29021e-09	-2.03024	1.40065e-30	-1.29021e-09	-2.02622
34477105	chr6:34477105:G:T	1.02512e-40	-2.25582	-1.90408	1.4947e-31	-2.26268	-2.00114
34478626	chr6:34478626:C:T	9.12538e-40	-1.29021e-09	-1.97365	1.43251e-30	-1.29021e-09	-2.00372
34479429	chr6:34479429:A:G	9.92258e-40	-1.29021e-09	-1.8899	1.67783e-30	-1.29021e-09	-1.84565
34479460	chr6:34479460:T:C	1.3976e-39	-1.29021e-09	-1.54737	2.45901e-30	-1.29021e-09	-1.4634
34479693	chr6:34479693:T:C	5.02055e-40	-2.57117	-1.42404e-09	6.63583e-31	-2.77326	-1.42404e-09
34479983	chr6:34479983:A:G	5.69657e-38	-1.29021e-09	2.16032	6.04702e-29	-1.29021e-09	1.739
34480026	chr6:34480026:G:A	4.72951e-40	-2.63089	-1.42404e-09	6.64788e-31	-2.77144	-1.42404e-09
34480168	chr6:34480168:C:T	4.21349e-40	-0.834547	-1.91187	1.23731e-30	-0.239996	-1.91022
34480357	chr6:34480357:TGGGACCACAGGTG:T	1.063e-39	-1.29021e-09	-1.82103	1.56781e-30	-1.29021e-09	-1.91348
34480452	chr6:34480452:C:G	4.32359e-40	-2.72062	-1.42404e-09	6.78712e-31	-2.75071	-1.42404e-09
34480538	chr6:34480538:T:C	9.01692e-41	-2.64506	-1.64313	1.54555e-31	-2.70722	-1.52314
34480630	chr6:34480630:TG:T	1.14739e-39	-1.29021e-09	-1.74463	1.79089e-30	-1.29021e-09	-1.78044
34480633	chr6:34480633:AAAGTT:A	1.13963e-39	-1.29021e-09	-1.75142	1.7796e-30	-1.29021e-09	-1.78677
34480640	chr6:34480640:TG:T	1.14312e-39	-1.29021e-09	-1.74837	1.78483e-30	-1.29021e-09	-1.78383
34480657	chr6:34480657:G:C	5.23992e-40	-2.5284	-1.42404e-09	6.66335e-31	-2.76912	-1.42404e-09
34480835	chr6:34480835:T:C	5.20506e-40	-2.53508	-1.42404e-09	6.65758e-31	-2.76998	-1.42404e-09
34481046	chr6:34481046:A:G	5.1369e-40	-2.54826	-1.42404e-09	6.64752e-31	-2.7715	-1.42404e-09
34481121	chr6:34481121:C:T	5.1174e-40	-2.55206	-1.42404e-09	6.64542e-31	-2.77181	-1.42404e-09
34481477	chr6:34481477:T:C	6.01377e-41	-2.76085	-1.9324	9.83929e-32	-2.67643	-2.00551
34481493	chr6:34481493:A:AC	5.1657e-40	-2.54267	-1.42404e-09	6.65048e-31	-2.77105	-1.42404e-09
34481497	chr6:34481497:A:G	7.29962e-40	-2.19689	-1.42404e-09	1.33742e-30	-2.07241	-1.42404e-09
34481720	chr6:34481720:G:A	5.17001e-40	-2.54184	-1.42404e-09	6.65142e-31	-2.77091	-1.42404e-09
34481730	chr6:34481730:C:T	5.14179e-40	-2.54731	-1.42404e-09	6.64784e-31	-2.77145	-1.42404e-09
34482033	chr6:34482033:G:C	1.01319e-39	-1.29021e-09	-1.86902	1.73693e-30	-1.29021e-09	-1.81104
34482189	chr6:34482189:C:T	6.91602e-41	-2.6609	-1.89256	1.25527e-31	-2.65095	-1.78744
34482377	chr6:34482377:C:T	5.38476e-40	-2.50114	-1.42404e-09	6.69118e-31	-2.76495	-1.42404e-09
34482381	chr6:34482381:C:T	3.29166e-38	-1.29021e-09	1.61185	3.71009e-29	-1.29021e-09	1.25048
34482567	chr6:34482567:T:C	5.25414e-40	-2.5257	-1.42404e-09	6.66553e-31	-2.76879	-1.42404e-09
34482776	chr6:34482776:G:A	5.10947e-40	-2.55362	-1.42404e-09	6.64079e-31	-2.77251	-1.42404e-09
34482976	chr6:34482976:T:C	8.99792e-40	-1.29021e-09	-1.98772	1.47691e-30	-1.29021e-09	-1.9732
34482979	chr6:34482979:G:A	8.85306e-40	-1.29021e-09	-2.00395	1.39735e-30	-1.29021e-09	-2.02858
34483068	chr6:34483068:G:A	8.3365e-41	-2.54957	-1.81708	1.29792e-31	-2.49273	-1.91225
34483214	chr6:34483214:T:C	5.23449e-40	-2.52944	-1.42404e-09	6.66106e-31	-2.76946	-1.42404e-09
34483423	chr6:34483423:T:C	1.07299e-39	-1.29021e-09	-1.81168	1.68053e-30	-1.29021e-09	-1.84405
34483799	chr6:34483799:G:A	9.07791e-40	-1.29021e-09	-1.97887	1.44041e-30	-1.29021e-09	-1.99823
34483856	chr6:34483856:C:T	9.42546e-40	-1.29021e-09	-1.9413	1.53808e-30	-1.29021e-09	-1.93262
34484597	chr6:34484597:ATGGACTC:A	1.12309e-39	-1.29021e-09	-1.76605	1.67587e-30	-1.29021e-09	-1.84682
34484634	chr6:34484634:C:A	8.94527e-40	-1.29021e-09	-1.99359	1.43387e-30	-1.29021e-09	-2.00278
34485680	chr6:34485680:C:A	4.38913e-38	-1.29021e-09	1.89959	4.93286e-29	-1.29021e-09	1.53535
34485849	chr6:34485849:A:G	1.69444e-40	-2.25896	-1.3984	3.72418e-31	-1.85538	-1.49552
34486058	chr6:34486058:T:C	8.41883e-41	-2.69824	-1.65858	1.44131e-31	-2.62803	-1.67215
34486367	chr6:34486367:T:C	1.19912e-38	-1.29021e-09	0.602047	1.51269e-29	-1.29021e-09	0.353319
34486437	chr6:34486437:G:C	6.86359e-41	-2.76612	-1.79495	1.04829e-31	-2.76374	-1.85483
34486711	chr6:34486711:T:TCTGTGGGCCCCTCTCTTTCCTCCTG	4.92094e-40	-2.59121	-1.42404e-09	6.63377e-31	-2.77357	-1.42404e-09
34486713	chr6:34486713:C:T	7.05664e-40	-2.65442	0.423682	1.187e-30	-2.6162	0.424476
34486905	chr6:34486905:G:A	1.72337e-39	-1.29021e-09	-1.33784	2.6039e-30	-1.29021e-09	-1.40614
34487265	chr6:34487265:A:G	2.2937e-40	-2.74525	-0.609292	3.53288e-31	-2.70393	-0.699699
34487289	chr6:34487289:C:T	8.63948e-40	-1.29021e-09	-2.02837	1.41054e-30	-1.29021e-09	-2.01918
34487320	chr6:34487320:G:C	1.58118e-40	-2.73484	-0.991702	2.53638e-31	-2.68808	-1.04693
34487397	chr6:34487397:T:C	1.61621e-40	-2.7479	-0.956728	2.5822e-31	-2.7086	-1.0085
34487520	chr6:34487520:A:T	1.32457e-39	-1.29021e-09	-1.60104	2.56239e-30	-1.29021e-09	-1.42221
34487696	chr6:34487696:C:G	1.26319e-39	-1.29021e-09	-1.64849	2.1579e-30	-1.29021e-09	-1.59402
34487732	chr6:34487732:T:C	6.81208e-41	-2.7585	-1.8101	1.22344e-31	-2.63049	-1.83358
34488153	chr6:34488153:C:T	2.00135e-39	-1.29021e-09	-1.18831	3.57958e-30	-1.29021e-09	-1.08791
34488855	chr6:34488855:C:T	7.5716e-41	-2.54462	-1.91827	1.57649e-31	-2.28474	-1.9258
34489073	chr6:34489073:T:TG	1.12433e-39	-1.29021e-09	-1.76493	2.00913e-30	-1.29021e-09	-1.66545
34489733	chr6:34489733:C:T	8.65422e-40	-1.29021e-09	-2.02666	1.405e-30	-1.29021e-09	-2.02311
34489751	chr6:34489751:C:T	7.60879e-41	-2.52429	-1.9337	1.23217e-31	-2.66052	-1.79644
34490286	chr6:34490286:T:G	1.50917e-39	-1.29021e-09	-1.47056	2.46643e-30	-1.29021e-09	-1.46038
34491298	chr6:34491298:C:T	8.8023e-40	-1.29021e-09	-2.0097	1.40654e-30	-1.29021e-09	-2.02202
34491506	chr6:34491506:T:G	8.64498e-40	-1.29021e-09	-2.02773	1.39817e-30	-1.29021e-09	-2.02799
34491587	chr6:34491587:A:G	8.63917e-40	-1.29021e-09	-2.0284	1.39982e-30	-1.29021e-09	-2.02682
34492639	chr6:34492639:C:T	1.04142e-40	-2.12531	-2.01882	1.37372e-31	-2.3177	-2.03051
34492717	chr6:34492717:G:A	1.40206e-39	-1.29021e-09	-1.54419	2.19027e-30	-1.29021e-09	-1.57913
34492764	chr6:34492764:G:C	8.62139e-40	-1.29021e-09	-2.03046	1.39697e-30	-1.29021e-09	-2.02885
34493158	chr6:34493158:G:A	9.61769e-40	-1.29021e-09	-1.92111	1.55422e-30	-1.29021e-09	-1.92218
34493182	chr6:34493182:G:A	8.73761e-40	-1.29021e-09	-2.01708	1.40082e-30	-1.29021e-09	-2.0261
34493381	chr6:34493381:C:T	3.87629e-40	-1.30042	-1.52941	6.68285e-31	-1.41583	-1.35036
34493564	chr6:34493564:C:T	2.37096e-40	-1.39656	-1.92486	2.9492e-31	-1.59814	-1.98607
34493652	chr6:34493652:G:A	1.16527e-39	-1.29021e-09	-1.72918	1.93705e-30	-1.29021e-09	-1.70199
34493756	chr6:34493756:CAG:C	2.43622e-40	-1.37498	-1.91928	3.06236e-31	-1.56383	-1.98272
34494488	chr6:34494488:G:T	3.89218e-40	-1.30668	-1.51906	6.75504e-31	-1.42189	-1.33356
34495167	chr6:34495167:C:T	4.69215e-40	-2.52135	-0.11747	9.99246e-31	-2.19368	-0.170231
34495346	chr6:34495346:T:C	8.97647e-40	-1.29021e-09	-1.9901	1.53912e-30	-1.29021e-09	-1.93195
34495455	chr6:34495455:T:C	1.00938e-39	-1.29021e-09	-1.87279	1.53677e-30	-1.29021e-09	-1.93347
34495472	chr6:34495472:A:G	8.63781e-40	-1.29021e-09	-2.02856	1.40788e-30	-1.29021e-09	-2.02107
34495732	chr6:34495732:C:T	9.44998e-40	-1.29021e-09	-1.9387	1.57405e-30	-1.29021e-09	-1.9095
34496285	chr6:34496285:C:T	8.97561e-40	-1.29021e-09	-1.9902	1.42604e-30	-1.29021e-09	-2.00826
34496733	chr6:34496733:C:T	6.66399e-41	-2.56521	-2.02537	1.00025e-31	-2.64095	-2.02454
34497104	chr6:34497104:G:A	1.27787e-40	-2.33583	-1.60369	2.55959e-31	-2.34496	-1.38093
34497264	chr6:34497264:T:A	1.13191e-39	-1.29021e-09	-1.75822	1.83602e-30	-1.29021e-09	-1.75556
34497279	chr6:34497279:T:C	1.21825e-39	-1.29021e-09	-1.68471	1.93675e-30	-1.29021e-09	-1.70214
34497436	chr6:34497436:C:T	1.26764e-39	-1.29021e-09	-1.64497	1.99494e-30	-1.29021e-09	-1.67254
34497438	chr6:34497438:G:A	4.99637e-40	-2.31908	-0.256919	1.1819e-30	-1.89501	-0.301026
34497600	chr6:34497600:C:T	1.01979e-39	-1.29021e-09	-1.86253	2.04755e-30	-1.29021e-09	-1.64651
34497877	chr6:34497877:T:C	1.25358e-39	-1.29021e-09	-1.65612	1.96966e-30	-1.29021e-09	-1.6853
34498350	chr6:34498350:G:A	1.36171e-40	-2.23914	-1.63683	2.71468e-31	-2.25423	-1.41284
34498515	chr6:34498515:C:T	1.42655e-40	-2.20593	-1.62352	2.90834e-31	-2.20678	-1.39138
34498535	chr6:34498535:C:A	5.25057e-39	-1.29021e-09	-0.223789	7.49205e-30	-1.29021e-09	-0.349313
34498695	chr6:34498695:C:T	6.87585e-41	-2.56529	-1.99399	9.92057e-32	-2.64589	-2.02783
34498721	chr6:34498721:G:A	9.0855e-41	-2.3424	-1.93822	1.27174e-31	-2.42451	-2.00084
34498764	chr6:34498764:C:T	2.42026e-40	-1.63703	-1.6638	3.75839e-31	-1.55771	-1.78404
34498910	chr6:34498910:C:T	8.25297e-41	-2.38126	-1.99546	1.18768e-31	-2.46481	-2.02893
34498960	chr6:34498960:G:C	1.27839e-39	-1.29021e-09	-1.63652	2.00703e-30	-1.29021e-09	-1.6665
34499205	chr6:34499205:A:T	9.09363e-40	-1.29021e-09	-1.97714	1.489e-30	-1.29021e-09	-1.96505
34499467	chr6:34499467:A:G	1.17877e-39	-1.29021e-09	-1.71766	1.8626e-30	-1.29021e-09	-1.74118
34499750	chr6:34499750:G:A	1.12894e-39	-1.29021e-09	-1.76085	1.78696e-30	-1.29021e-09	-1.78264
34500042	chr6:34500042:T:C	7.17121e-41	-2.49438	-2.02285	1.06128e-31	-2.57979	-2.02648
34500556	chr6:34500556:C:T	5.21621e-40	-2.32249	-0.21045	1.22618e-30	-1.90192	-0.25733
34500677	chr6:34500677:TC:T	1.98989e-37	-1.29021e-09	3.41112	1.66863e-28	-1.29021e-09	2.75402
34500990	chr6:34500990:A:G	1.33027e-40	-2.57192	-1.32741	2.94396e-31	-2.23196	-1.35402
34501015	chr6:34501015:C:T	9.64942e-38	-1.29021e-09	2.68736	9.27165e-29	-1.29021e-09	2.16639
34501162	chr6:34501162:T:C	1.16918e-39	-1.29021e-09	-1.72582	1.8465e-30	-1.29021e-09	-1.74986
34501486	chr6:34501486:C:T	5.23969e-40	-2.69913	0.170678	9.72426e-31	-2.45469	0.0635764
34501739	chr6:34501739:A:T	1.99982e-37	-1.29021e-09	3.4161	1.67644e-28	-1.29021e-09	2.75868
34501757	chr6:34501757:T:C	1.99062e-37	-1.29021e-09	3.41149	1.66867e-28	-1.29021e-09	2.75404
34501806	chr6:34501806:G:A	8.76413e-40	-1.29021e-09	-2.01404	1.42388e-30	-1.29021e-09	-2.00977
34501859	chr6:34501859:T:C	1.99055e-37	-1.29021e-09	3.41146	2.18755e-28	-1.29021e-09	3.0248
34501901	chr6:34501901:G:A	1.58839e-39	-1.29021e-09	-1.41941	2.45357e-30	-1.29021e-09	-1.46561
34502372	chr6:34502372:G:T	9.10381e-40	-1.29021e-09	-1.97602	1.6123e-30	-1.29021e-09	-1.8855
34502619	chr6:34502619:T:C	1.17711e-40	-2.33322	-1.68843	2.43878e-31	-2.04616	-1.72808
34502708	chr6:34502708:T:C	1.23053e-39	-1.29021e-09	-1.67468	1.9378e-30	-1.29021e-09	-1.7016
34502866	chr6:34502866:C:T	1.16918e-39	-1.29021e-09	-1.72582	1.8465e-30	-1.29021e-09	-1.74986
34502867	chr6:34502867:A:G	1.26295e-39	-1.29021e-09	-1.64868	1.98604e-30	-1.29021e-09	-1.67701
34503069	chr6:34503069:A:G	1.06538e-38	-0.452765	0.936554	2.36919e-29	-0.0992617	0.90124
34503188	chr6:34503188:G:A	5.11517e-40	-2.5525	-1.42404e-09	9.16419e-31	-2.45044	-1.42404e-09
34503548	chr6:34503548:C:T	1.61394e-40	-2.09833	-1.60771	2.63559e-31	-2.01645	-1.68019
34503628	chr6:34503628:G:A	1.26242e-39	-1.29021e-09	-1.6491	1.98541e-30	-1.29021e-09	-1.67733
34503820	chr6:34503820:A:G	4.96312e-40	-2.58268	-1.42404e-09	8.7944e-31	-2.49163	-1.42404e-09
34503856	chr6:34503856:T:C	9.11391e-40	-1.29021e-09	-1.97491	1.61403e-30	-1.29021e-09	-1.88442
34504151	chr6:34504151:A:G	9.08996e-40	-1.29021e-09	-1.97754	1.50119e-30	-1.29021e-09	-1.9569
34504230	chr6:34504230:C:A	8.77256e-41	-2.29163	-2.02404	1.31173e-31	-2.37101	-2.02339
34504358	chr6:34504358:C:A	1.27829e-40	-1.95899	-1.9802	1.76932e-31	-2.07056	-2.02459
34504426	chr6:34504426:G:T	5.30242e-40	-2.28895	-0.227595	1.26786e-30	-1.85065	-0.275173
34504706	chr6:34504706:G:A	8.62872e-40	-1.29021e-09	-2.02962	1.39444e-30	-1.29021e-09	-2.03066
34504864	chr6:34504864:A:G	2.40958e-39	-1.29021e-09	-1.00267	3.81934e-30	-1.29021e-09	-1.02308
34505143	chr6:34505143:C:T	9.38671e-40	-1.29021e-09	-1.94542	1.5044e-30	-1.29021e-09	-1.95476
34505270	chr6:34505270:A:G	9.66111e-40	-1.29021e-09	-1.9166	1.5401e-30	-1.29021e-09	-1.93131
34505519	chr6:34505519:TTTTC:T	9.05136e-40	-1.29021e-09	-1.9818	1.43676e-30	-1.29021e-09	-2.00077
34505535	chr6:34505535:T:C	9.77881e-40	-1.29021e-09	-1.90449	1.54269e-30	-1.29021e-09	-1.92963
34506026	chr6:34506026:A:T	1.1018e-39	-1.29021e-09	-1.78518	1.74514e-30	-1.29021e-09	-1.80632
34506096	chr6:34506096:T:C	2.43415e-39	-1.29021e-09	-0.99253	3.87223e-30	-1.29021e-09	-1.00933
34506130	chr6:34506130:G:A	1.42079e-39	-1.29021e-09	-1.53091	2.0694e-30	-1.29021e-09	-1.6359
34506495	chr6:34506495:G:A	1.0299e-39	-1.29021e-09	-1.85266	1.63906e-30	-1.29021e-09	-1.86903
34506536	chr6:34506536:C:T	1.13986e-39	-1.29021e-09	-1.75122	1.80472e-30	-1.29021e-09	-1.77275
34506720	chr6:34506720:G:A	8.64138e-40	-1.29021e-09	-2.02815	1.40017e-30	-1.29021e-09	-2.02656
34506786	chr6:34506786:G:T	9.97235e-41	-2.21851	-1.96897	1.34144e-31	-2.35062	-2.02138
34506852	chr6:34506852:C:T	9.22121e-41	-2.27582	-1.98997	1.26617e-31	-2.40092	-2.02882
34506862	chr6:34506862:G:T	3.44621e-40	-2.32319	-0.624246	8.16321e-31	-1.90017	-0.66593
34507026	chr6:34507026:C:T	8.65104e-40	-1.29021e-09	-2.02703	1.39834e-30	-1.29021e-09	-2.02787
34507162	chr6:34507162:C:T	1.06674e-40	-2.12472	-1.99538	1.46879e-31	-2.25192	-2.02938
34507341	chr6:34507341:G:C	1.05357e-40	-2.13835	-1.99418	1.45199e-31	-2.26367	-2.02913
34507562	chr6:34507562:A:C	1.07688e-39	-1.29021e-09	-1.80806	1.70955e-30	-1.29021e-09	-1.82692
34508045	chr6:34508045:A:G	3.43444e-39	-0.50236	-0.145911	7.09423e-30	-0.092714	-0.31116
34508721	chr6:34508721:A:G	5.88531e-41	-2.71808	-1.99676	1.01215e-31	-2.64761	-2.00605
34508867	chr6:34508867:T:G	1.25668e-40	-2.27467	-1.68157	3.13352e-31	-1.84115	-1.68243
34509446	chr6:34509446:G:A	3.02976e-39	-1.29021e-09	-0.773641	4.30203e-30	-1.29021e-09	-0.90407
34510016	chr6:34510016:G:A	2.19629e-40	-2.48046	-0.917485	5.08537e-31	-2.10163	-0.937743
34510168	chr6:34510168:G:A	1.52017e-39	-1.4633	-1.42404e-09	2.30208e-30	-1.52934	-1.42404e-09
34510415	chr6:34510415:T:C	1.21506e-39	-1.29021e-09	-1.68733	2.06102e-30	-1.29021e-09	-1.63995
34510426	chr6:34510426:A:G	1.03292e-40	-2.13897	-2.01335	1.45113e-31	-2.26306	-2.03034
34511681	chr6:34511681:C:T	8.63876e-40	-1.29021e-09	-2.02845	1.39453e-30	-1.29021e-09	-2.0306
34511705	chr6:34511705:C:T	8.97308e-40	-1.29021e-09	-1.99048	1.44697e-30	-1.29021e-09	-1.99368
34511783	chr6:34511783:G:A	6.56507e-39	-1.29021e-09	-0.000363074	9.183e-30	-1.29021e-09	-0.145801
34511798	chr6:34511798:T:C	1.21151e-39	-1.29021e-09	-1.69026	1.80657e-30	-1.29021e-09	-1.77173
34511827	chr6:34511827:CTG:C	1.01671e-39	-1.86555	-1.42404e-09	1.86726e-30	-1.73868	-1.42404e-09
34511899	chr6:34511899:CAGA:C	8.68722e-40	-1.29021e-09	-2.02286	1.40428e-30	-1.29021e-09	-2.02363
34511935	chr6:34511935:G:A	7.34059e-40	-0.994929	-1.19636	1.36639e-30	-1.05271	-0.998271
34512128	chr6:34512128:G:T	1.55415e-40	-1.77963	-1.96415	2.20725e-31	-1.86123	-2.01276
34512545	chr6:34512545:G:A	6.59176e-40	-2.29889	-1.42404e-09	1.19431e-30	-2.18559	-1.42404e-09
34512643	chr6:34512643:C:G	8.89064e-40	-1.29021e-09	-1.99971	1.45645e-30	-1.29021e-09	-1.98715
34512696	chr6:34512696:C:A	1.05688e-40	-2.56048	-1.56892	2.3451e-31	-2.23223	-1.58118
34512860	chr6:34512860:C:T	2.81473e-39	-0.499679	-0.34758	5.84892e-30	-0.107927	-0.488971
34513289	chr6:34513289:G:A	6.37297e-40	-2.33265	-1.42404e-09	1.13813e-30	-2.23376	-1.42404e-09
34513315	chr6:34513315:G:A	1.40336e-40	-1.86851	-1.97733	1.95547e-31	-1.97486	-2.02025
34513363	chr6:34513363:T:G	9.57915e-41	-2.2057	-2.02201	1.85944e-31	-2.01919	-2.02628
34513379	chr6:34513379:G:T	8.9631e-40	-1.29021e-09	-1.9916	1.43688e-30	-1.29021e-09	-2.00068
34513389	chr6:34513389:T:C	8.80155e-40	-1.29021e-09	-2.00978	1.39687e-30	-1.29021e-09	-2.02892
34513550	chr6:34513550:G:A	8.90887e-40	-1.29021e-09	-1.99766	1.52451e-30	-1.29021e-09	-1.94148
34513919	chr6:34513919:C:T	9.68632e-40	-1.29021e-09	-1.914	1.49762e-30	-1.29021e-09	-1.95928
34514257	chr6:34514257:C:T	9.04581e-40	-1.29021e-09	-1.98241	1.56027e-30	-1.29021e-09	-1.9183
34514285	chr6:34514285:C:T	8.78969e-40	-1.29021e-09	-2.01113	1.39455e-30	-1.29021e-09	-2.03058
34514490	chr6:34514490:C:A	1.12378e-40	-2.42357	-1.64444	2.59526e-31	-2.05027	-1.66178
34514520	chr6:34514520:C:T	1.09186e-39	-1.79424	-1.42404e-09	2.02955e-30	-1.65534	-1.42404e-09
34514574	chr6:34514574:A:G	8.64194e-40	-1.29021e-09	-2.02808	1.39468e-30	-1.29021e-09	-2.03049
34514671	chr6:34514671:A:G	2.12335e-39	-1.29021e-09	-1.12913	3.4832e-30	-1.29021e-09	-1.1152
34514721	chr6:34514721:A:G	9.82927e-41	-2.40873	-1.79321	2.46236e-31	-2.00315	-1.76147
34515482	chr6:34515482:G:A	4.67564e-40	-2.64234	-1.42404e-09	6.63682e-31	-2.77311	-1.42404e-09
34515625	chr6:34515625:C:T	4.28979e-40	-2.72847	-1.42404e-09	6.67258e-31	-2.76773	-1.42404e-09
34515749	chr6:34515749:G:A	8.63424e-40	-1.29021e-09	-2.02898	1.39524e-30	-1.29021e-09	-2.03009
34515972	chr6:34515972:C:T	1.5528e-40	-1.83199	-1.91266	4.83927e-31	-1.22431	-1.86467
34516041	chr6:34516041:T:C	9.24729e-41	-2.57685	-1.68612	1.75906e-31	-2.39098	-1.70998
34516264	chr6:34516264:A:G	9.6372e-40	-1.29021e-09	-1.91908	1.63479e-30	-1.29021e-09	-1.87164
34516357	chr6:34516357:C:T	4.10724e-40	-2.77196	-1.42404e-09	6.75469e-31	-2.7555	-1.42404e-09
34516523	chr6:34516523:A:G	3.81299e-40	-1.01516	-1.83113	2.68178e-31	-1.73829	-1.94098
34516562	chr6:34516562:A:C	1.33273e-39	-1.29021e-09	-1.5949	2.08435e-30	-1.29021e-09	-1.6287
34517250	chr6:34517250:T:C	2.84435e-40	-1.18066	-1.95872	2.24037e-31	-1.85363	-2.00547
34517417	chr6:34517417:C:T	4.35982e-39	-0.409695	-1.42404e-09	2.95788e-30	-1.27868	-1.42404e-09
34517575	chr6:34517575:G:A	9.18325e-40	-1.29021e-09	-1.96733	1.49476e-30	-1.29021e-09	-1.96119
34518362	chr6:34518362:C:A	2.00244e-40	-1.47693	-2.01342	2.16512e-31	-1.86261	-2.03065
34518888	chr6:34518888:C:T	1.0451e-39	-1.29021e-09	-1.83801	1.77291e-30	-1.29021e-09	-1.79053
34520118	chr6:34520118:C:G	5.07667e-39	-1.29021e-09	-0.257472	7.39598e-30	-1.29021e-09	-0.362219
34520374	chr6:34520374:T:G	4.94136e-40	-0.55643	-2.03064	3.54117e-31	-1.37501	-2.02627
34520676	chr6:34520676:T:C	3.90697e-39	-1.29021e-09	-0.519364	5.8977e-30	-1.29021e-09	-0.588593
34521070	chr6:34521070:C:T	3.75991e-40	-0.832437	-2.02788	2.84986e-31	-1.58785	-2.03062
34521487	chr6:34521487:G:A	5.32337e-40	-0.481965	-2.03064	3.74884e-31	-1.31802	-2.02627
34521523	chr6:34521523:T:C	1.06221e-39	-1.29021e-09	-1.82177	1.79158e-30	-1.29021e-09	-1.78006
34521739	chr6:34521739:G:A	2.16649e-40	-1.41792	-1.99369	5.87665e-31	-0.914446	-1.98031
34521930	chr6:34521930:C:T	8.69405e-40	-1.29021e-09	-2.02207	1.40364e-30	-1.29021e-09	-2.02409
34521963	chr6:34521963:T:C	8.63244e-40	-1.29021e-09	-2.02918	1.39532e-30	-1.29021e-09	-2.03003
34522232	chr6:34522232:C:T	5.41746e-39	0.985618	-1.17812	3.9354e-30	0.475705	-1.46885
34522346	chr6:34522346:T:C	3.03613e-40	-1.26048	-1.81365	2.61524e-31	-1.91045	-1.79393
34522359	chr6:34522359:G:A	1.13274e-39	-1.29021e-09	-1.75749	1.81295e-30	-1.29021e-09	-1.7682
34522480	chr6:34522480:G:A	5.40418e-40	-0.768227	-1.72931	4.84913e-31	-1.44641	-1.64053
34522532	chr6:34522532:A:G	1.70511e-40	-2.7156	-0.935483	2.48787e-31	-2.67737	-1.07695
34522549	chr6:34522549:A:G	5.94357e-40	-0.422785	-1.97962	4.06089e-31	-1.25611	-2.00823
34523278	chr6:34523278:C:T	8.62562e-40	-1.29021e-09	-2.02997	1.40901e-30	-1.29021e-09	-2.02027
34523611	chr6:34523611:A:G	4.72444e-40	-0.652443	-1.97952	3.37332e-31	-1.44169	-2.00815
34523741	chr6:34523741:T:G	2.97913e-40	-2.74371	-0.349369	4.09662e-31	-2.7632	-0.492376
34523971	chr6:34523971:T:A	2.84909e-40	-2.74057	-0.397138	3.91329e-31	-2.76491	-0.536454
34524111	chr6:34524111:G:A	2.64738e-40	-2.71955	-0.491592	3.49634e-31	-2.77188	-0.642144
34524230	chr6:34524230:C:T	5.09493e-40	-0.576945	-1.97952	3.58226e-31	-1.3816	-2.00815
34524238	chr6:34524238:T:C	2.84908e-40	-2.74028	-0.397438	3.90999e-31	-2.76508	-0.537127
34524456	chr6:34524456:A:G	3.0025e-40	-2.73696	-0.348305	4.09304e-31	-2.76682	-0.489631
34524529	chr6:34524529:C:A	4.1458e-40	-2.76262	-1.42404e-09	6.64058e-31	-2.77254	-1.42404e-09
34524789	chr6:34524789:T:C	5.06498e-40	-0.582961	-1.9794	3.56479e-31	-1.38657	-2.00807
34525002	chr6:34525002:T:TG	5.08042e-40	-0.579797	-1.97952	3.57382e-31	-1.38396	-2.00815
34525235	chr6:34525235:T:C	2.36249e-40	-2.7411	-0.5839	3.26815e-31	-2.76467	-0.716844
34525679	chr6:34525679:A:C	2.60381e-40	-2.73974	-0.48799	3.58295e-31	-2.76585	-0.623709
34525695	chr6:34525695:A:G	1.53283e-39	-1.29021e-09	-1.45501	2.73101e-30	-1.29021e-09	-1.35848
34526623	chr6:34526623:T:C	8.94829e-40	-1.29021e-09	-1.99325	1.44515e-30	-1.29021e-09	-1.99494
34526682	chr6:34526682:T:C	2.73865e-40	-2.69519	-0.482058	3.59723e-31	-2.77354	-0.61204
34526700	chr6:34526700:C:T	9.55955e-40	-1.29021e-09	-1.92717	1.78156e-30	-1.29021e-09	-1.78567
34527057	chr6:34527057:G:C	3.25342e-39	-1.29021e-09	-0.702418	5.6476e-30	-1.29021e-09	-0.631925
34527100	chr6:34527100:G:C	8.64632e-40	-1.29021e-09	-2.02758	1.39708e-30	-1.29021e-09	-2.02877
34527273	chr6:34527273:C:T	2.65756e-40	-2.69542	-0.51188	3.50523e-31	-2.77357	-0.637912
34527301	chr6:34527301:G:A	2.61875e-40	-2.6984	-0.523611	3.45231e-31	-2.7736	-0.653101
34527534	chr6:34527534:G:T	8.89668e-40	-1.29021e-09	-1.99903	1.50284e-30	-1.29021e-09	-1.9558
34527671	chr6:34527671:T:C	2.33532e-40	-2.72377	-0.612793	3.1179e-31	-2.77069	-0.757886
34528237	chr6:34528237:T:C	2.43404e-40	-2.71934	-0.575819	3.27032e-31	-2.77168	-0.709174
34528282	chr6:34528282:T:C	8.65772e-40	-1.29021e-09	-2.02626	1.41535e-30	-1.29021e-09	-2.01578
34528394	chr6:34528394:G:C	1.25952e-39	-1.29021e-09	-1.6514	2.11564e-30	-1.29021e-09	-1.6138
34528397	chr6:34528397:T:C	4.08561e-39	0.266458	-0.741113	3.07317e-30	-0.137784	-1.10266
34528398	chr6:34528398:G:T	9.76388e-40	-1.29021e-09	-1.90602	1.57127e-30	-1.29021e-09	-1.91127
34529302	chr6:34529302:G:C	5.08066e-40	-2.70963	0.150362	6.31313e-31	-2.77281	-0.0503035
34529328	chr6:34529328:T:TTAATGGGTGACCATG	6.24103e-40	-0.3261	-2.02747	4.32929e-31	-1.16968	-2.03065
34529381	chr6:34529381:T:TC	6.22846e-40	-2.35558	-1.42404e-09	8.76293e-31	-2.49521	-1.42404e-09
34530190	chr6:34530190:G:A	2.7208e-40	-2.72623	-0.457553	3.68068e-31	-2.77003	-0.592615
34530551	chr6:34530551:C:T	1.64156e-40	-1.66553	-2.02353	4.37035e-31	-1.16074	-2.03015
34531146	chr6:34531146:C:T	1.77115e-40	-1.58981	-2.02327	4.80154e-31	-1.06672	-2.03008
34531168	chr6:34531168:CTCAT:C	1.8253e-39	-1.29021e-09	-1.28038	2.62435e-30	-1.29021e-09	-1.39832
34531443	chr6:34531443:G:A	1.16364e-39	-1.29021e-09	-1.73057	1.85989e-30	-1.29021e-09	-1.74264
34531559	chr6:34531559:A:G	9.75605e-40	-1.29021e-09	-1.90682	1.65862e-30	-1.29021e-09	-1.85717
34532279	chr6:34532279:C:T	1.87214e-40	-2.23773	-1.3199	3.19818e-31	-2.08778	-1.41538
34532534	chr6:34532534:CCCCCT:C	1.08884e-39	-1.29021e-09	-1.79701	1.82553e-30	-1.29021e-09	-1.76129
34532996	chr6:34532996:C:T	6.43099e-40	-0.298449	-2.02513	4.43944e-31	-1.14483	-2.03038
34533277	chr6:34533277:C:T	7.03657e-40	-0.402222	-1.83137	4.69535e-31	-1.22017	-1.899
34533417	chr6:34533417:G:A	1.14289e-39	-1.29021e-09	-1.74857	1.82986e-30	-1.29021e-09	-1.75892
34533485	chr6:34533485:C:A	1.96643e-39	-1.29021e-09	-1.20591	3.13258e-30	-1.29021e-09	-1.2213
34533729	chr6:34533729:A:G	1.68938e-39	-1.29021e-09	-1.35776	2.93977e-30	-1.29021e-09	-1.28482
34534245	chr6:34534245:A:G	2.64085e-40	-2.73735	-0.476261	3.63915e-31	-2.76536	-0.608629
34534981	chr6:34534981:G:A	8.94543e-40	-1.29021e-09	-1.99357	1.44556e-30	-1.29021e-09	-1.99466
34535561	chr6:34535561:A:G	1.26551e-39	-1.30983	-0.336825	2.03837e-30	-1.23837	-0.412632
34535662	chr6:34535662:T:C	1.29906e-39	-1.38998	-0.230501	2.07585e-30	-1.32157	-0.311218
34535669	chr6:34535669:T:C	1.28466e-39	-1.40113	-0.230501	2.0492e-30	-1.33449	-0.311218
34535740	chr6:34535740:A:C	1.29118e-39	-1.37139	-0.255179	2.0679e-30	-1.30357	-0.333055
34535754	chr6:34535754:T:G	1.98194e-39	-1.29021e-09	-1.19805	2.82146e-30	-1.29021e-09	-1.3259
34535867	chr6:34535867:T:G	5.87542e-40	-1.6822	-0.731733	1.00311e-30	-1.60022	-0.759837
34535900	chr6:34535900:T:C	5.58401e-40	-1.72797	-0.736838	9.53216e-31	-1.6457	-0.765373
34535962	chr6:34535962:T:C	4.20891e-40	-1.94685	-0.800656	9.01361e-31	-1.6111	-0.855905
34536265	chr6:34536265:T:G	1.80992e-40	-1.59211	-1.99932	4.83793e-31	-1.07167	-2.01759
34536572	chr6:34536572:C:T	9.1406e-40	-1.29021e-09	-1.97198	1.66723e-30	-1.29021e-09	-1.85199
34536990	chr6:34536990:G:C	5.89188e-40	-1.68854	-0.722592	1.00995e-30	-1.6008	-0.752454
34537176	chr6:34537176:T:G	8.65973e-40	-1.29021e-09	-2.02603	1.39888e-30	-1.29021e-09	-2.02748
34537344	chr6:34537344:A:G	1.86675e-39	-1.29021e-09	-1.25793	2.80087e-30	-1.29021e-09	-1.33323
34538154	chr6:34538154:C:A	1.35169e-39	-1.29021e-09	-1.58077	2.11215e-30	-1.29021e-09	-1.61545
34538620	chr6:34538620:T:C	8.58482e-40	-0.161755	-1.87296	2.49948e-30	0.389548	-1.83662
34538968	chr6:34538968:T:C	1.38525e-39	-1.29021e-09	-1.55624	2.61789e-30	-1.29021e-09	-1.40079
34539071	chr6:34539071:C:T	7.68194e-39	-2.76837	2.92512	7.78716e-30	-2.77092	2.46024
34539284	chr6:34539284:A:G	1.68129e-39	-1.29021e-09	-1.36256	2.52413e-30	-1.29021e-09	-1.43726
34539534	chr6:34539534:A:G	6.10434e-41	-2.7736	-1.9047	1.144e-31	-2.76525	-1.76596
34539574	chr6:34539574:G:A	4.06486e-39	-1.29021e-09	-0.479746	5.15431e-30	-1.29021e-09	-0.723323
34540291	chr6:34540291:C:A	1.05557e-40	-2.77055	-1.36008	1.5104e-31	-2.76075	-1.49261
34540456	chr6:34540456:G:A	1.26337e-39	-1.29021e-09	-1.64835	2.36986e-30	-1.29021e-09	-1.50033
34540582	chr6:34540582:C:CA	8.76486e-40	-1.29021e-09	-2.01396	1.4176e-30	-1.29021e-09	-2.01419
34540619	chr6:34540619:T:G	8.90576e-40	-1.29021e-09	-1.99801	1.4292e-30	-1.29021e-09	-2.00604
34540697	chr6:34540697:G:A	1.44996e-39	-1.29021e-09	-1.51059	2.58099e-30	-1.29021e-09	-1.41498
34541418	chr6:34541418:G:A	8.83498e-40	-1.29021e-09	-2.00599	1.43555e-30	-1.29021e-09	-2.00161
34541494	chr6:34541494:G:T	7.90908e-40	-2.1167	-1.42404e-09	1.30756e-30	-2.09499	-1.42404e-09
34541624	chr6:34541624:C:T	1.17476e-40	-2.77278	-1.25086	1.64154e-31	-2.76596	-1.40414
34541670	chr6:34541670:G:A	1.46563e-40	-2.68633	-1.11609	1.88307e-31	-2.77216	-1.26068
34541776	chr6:34541776:C:T	1.51706e-40	-2.67661	-1.09133	1.92732e-31	-2.7707	-1.23892
34541866	chr6:34541866:TC:T	1.17471e-40	-2.77282	-1.25086	1.64132e-31	-2.7661	-1.40414
34541932	chr6:34541932:A:G	1.52747e-40	-2.68188	-1.07922	1.94491e-31	-2.77155	-1.22898
34542200	chr6:34542200:G:A	4.33163e-40	-2.71877	-1.42404e-09	7.4594e-31	-2.65627	-1.42404e-09
34542289	chr6:34542289:A:G	2.05702e-39	-1.29021e-09	-1.16087	2.87353e-30	-1.29021e-09	-1.30761
34542567	chr6:34542567:C:T	4.35187e-40	-2.7141	-1.42404e-09	6.88187e-31	-2.73685	-1.42404e-09
34543052	chr6:34543052:T:C	1.34965e-40	-2.77345	-1.11142	1.91084e-31	-2.76829	-1.24991
34543061	chr6:34543061:G:A	1.71136e-40	-1.61685	-2.03058	4.6187e-31	-1.1062	-2.02943
34543213	chr6:34543213:AAAAAAAAG:A	1.02527e-40	-2.7725	-1.38726	1.5687e-31	-2.67757	-1.53792
34543330	chr6:34543330:C:T	2.18465e-40	-2.67451	-0.728749	2.69511e-31	-2.77093	-0.903367
34543837	chr6:34543837:G:A	1.95813e-39	-1.29021e-09	-1.21014	3.52641e-30	-1.29021e-09	-1.10288
34544287	chr6:34544287:C:T	1.57651e-40	-2.6579	-1.0716	1.97821e-31	-2.76669	-1.21685
34544477	chr6:34544477:G:A	6.18155e-41	-2.64144	-2.02428	1.08334e-31	-2.61657	-1.96913
34544536	chr6:34544536:G:A	1.22757e-39	-1.29021e-09	-1.67709	1.92462e-30	-1.29021e-09	-1.70843
34544651	chr6:34544651:T:A	7.61662e-40	-2.15438	-1.42404e-09	1.23468e-30	-2.15235	-1.42404e-09
34544821	chr6:34544821:G:A	1.72299e-39	-1.29021e-09	-1.33807	2.67114e-30	-1.29021e-09	-1.38065
34545489	chr6:34545489:C:A	3.57102e-40	-1.49234	-1.41952	5.57247e-31	-1.55659	-1.39131
34545727	chr6:34545727:T:G	9.09324e-40	-1.29021e-09	-1.97718	1.4175e-30	-1.29021e-09	-2.01426
34545954	chr6:34545954:C:T	5.48113e-40	-2.4834	-1.42404e-09	1.10193e-30	-2.26609	-1.42404e-09
34546460	chr6:34546460:T:C	8.63351e-40	-1.29021e-09	-2.02906	1.39447e-30	-1.29021e-09	-2.03064
34547229	chr6:34547229:G:A	1.8462e-39	-1.29021e-09	-1.269	2.97866e-30	-1.29021e-09	-1.27168
34547757	chr6:34547757:G:A	2.12914e-40	-2.39453	-1.03446	2.21387e-31	-2.62186	-1.24914
34548022	chr6:34548022:A:G	1.98622e-39	-1.19589	-1.42404e-09	3.95434e-30	-0.988342	-1.42404e-09
34548257	chr6:34548257:G:T	1.74664e-39	-1.29021e-09	-1.32443	2.81756e-30	-1.29021e-09	-1.32729
34548515	chr6:34548515:G:A	2.16542e-40	-2.49162	-0.92048	2.43125e-31	-2.6796	-1.09773
34549292	chr6:34549292:A:T	1.80015e-40	-2.55165	-1.0452	1.97387e-31	-2.723	-1.26275
34549449	chr6:34549449:C:T	2.0173e-39	-1.29021e-09	-1.18037	3.2344e-30	-1.29021e-09	-1.18931
34549452	chr6:34549452:G:A	2.34661e-39	0.384461	-1.41362	2.11704e-30	0.0563621	-1.6695
34549478	chr6:34549478:C:T	9.0027e-40	-1.29021e-09	-1.98719	1.43881e-30	-1.29021e-09	-1.99934
34549651	chr6:34549651:C:T	2.47301e-39	0.436172	-1.41286	2.23248e-30	0.107078	-1.66712
34549985	chr6:34549985:A:G	6.63042e-41	-2.731	-1.86463	1.16802e-31	-2.76542	-1.74501
34550494	chr6:34550494:G:A	6.81969e-41	-2.63784	-1.92964	1.26838e-31	-2.64838	-1.77962
34550542	chr6:34550542:G:A	8.71351e-40	-1.29021e-09	-2.01984	1.39533e-30	-1.29021e-09	-2.03003
34550607	chr6:34550607:G:A	2.16543e-39	-1.29021e-09	-1.10951	3.49085e-30	-1.29021e-09	-1.11301
34550808	chr6:34550808:T:G	1.64616e-39	-1.29021e-09	-1.38368	2.93529e-30	-1.29021e-09	-1.28635
34551114	chr6:34551114:C:T	4.21888e-40	-2.74514	-1.42404e-09	7.00518e-31	-2.71909	-1.42404e-09
34551247	chr6:34551247:A:G	8.6204e-40	-1.29021e-09	-2.03058	1.39921e-30	-1.29021e-09	-2.02725
34551403	chr6:34551403:A:G	9.19436e-41	-2.74074	-1.52796	1.53972e-31	-2.76721	-1.46693
34551505	chr6:34551505:T:C	1.70258e-39	-1.29021e-09	-1.34998	2.8939e-30	-1.29021e-09	-1.30055
34551582	chr6:34551582:G:C	1.64396e-38	-1.29021e-09	0.917565	3.24581e-29	-1.29021e-09	1.1168
34551594	chr6:34551594:C:T	6.87e-41	-2.53288	-2.02725	9.58977e-32	-2.67828	-2.02935
34551612	chr6:34551612:G:A	1.63308e-39	-1.29021e-09	-1.39166	2.79587e-30	-1.29021e-09	-1.33501
34551881	chr6:34551881:C:T	1.17778e-39	-1.29021e-09	-1.71849	1.78379e-30	-1.29021e-09	-1.78442
34552250	chr6:34552250:C:T	1.0191e-39	-1.29021e-09	-1.86321	1.62338e-30	-1.29021e-09	-1.87865
34552308	chr6:34552308:T:C	1.05831e-39	-1.29021e-09	-1.82545	1.86586e-30	-1.29021e-09	-1.73943
34552381	chr6:34552381:T:C	1.99516e-39	-1.29021e-09	-1.1914	3.05424e-30	-1.29021e-09	-1.24663
34552490	chr6:34552490:G:A	6.80518e-41	-2.58729	-1.98232	9.52711e-32	-2.6874	-2.02679
34552637	chr6:34552637:A:G	1.84089e-39	-1.29021e-09	-1.27188	2.93687e-30	-1.29021e-09	-1.28581
34552714	chr6:34552714:C:A	8.92396e-40	-1.29021e-09	-1.99597	1.43107e-30	-1.29021e-09	-2.00473
34552911	chr6:34552911:T:C	8.91739e-40	-1.29021e-09	-1.99671	1.42893e-30	-1.29021e-09	-2.00623
34553337	chr6:34553337:C:T	8.76468e-40	-1.29021e-09	-2.01398	1.42141e-30	-1.29021e-09	-2.01151
34553654	chr6:34553654:G:A	6.63266e-41	-2.76041	-1.83488	1.00156e-31	-2.76329	-1.9009
34553725	chr6:34553725:G:A	1.04998e-39	-1.29021e-09	-1.83335	1.57753e-30	-1.29021e-09	-1.90729
34554192	chr6:34554192:G:A	5.46053e-40	-0.524562	-1.9626	4.19847e-31	-1.33646	-1.89456
34554595	chr6:34554595:C:T	2.28753e-39	-1.29021e-09	-1.05465	3.71528e-30	-1.29021e-09	-1.0507
34554995	chr6:34554995:C:T	2.43019e-40	-2.19168	-1.10506	2.64261e-31	-2.31826	-1.37571
34555120	chr6:34555120:C:G	2.15752e-40	-2.25911	-1.15664	2.35449e-31	-2.37658	-1.43283
34555203	chr6:34555203:TCCCA:T	2.14137e-40	-2.30736	-1.1159	2.3291e-31	-2.42084	-1.39942
34555632	chr6:34555632:G:A	2.6855e-39	-0.641948	-0.252311	1.98487e-30	-1.49406	-0.183541
34555920	chr6:34555920:T:C	2.44138e-39	-1.29021e-09	-0.989561	3.67787e-30	-1.29021e-09	-1.06082
34556277	chr6:34556277:A:G	6.67315e-41	-2.59959	-1.98961	9.06721e-32	-2.73444	-2.02922
34556611	chr6:34556611:C:G	1.38401e-39	-1.29021e-09	-1.55714	1.9618e-30	-1.29021e-09	-1.68929
34556921	chr6:34556921:C:T	1.1739e-40	-2.52338	-1.501	1.711e-31	-2.47156	-1.65711
34556989	chr6:34556989:C:T	1.14236e-40	-2.52192	-1.52969	1.67031e-31	-2.47003	-1.6827
34557001	chr6:34557001:G:A	9.89086e-39	-0.208325	0.617809	2.17814e-29	0.358619	0.359281
34557052	chr6:34557052:T:A	3.78572e-40	-1.97432	-0.879157	4.6394e-31	-2.12369	-1.00747
34557258	chr6:34557258:G:A	6.18648e-40	-2.36234	-1.42404e-09	9.0697e-31	-2.4608	-1.42404e-09
34557446	chr6:34557446:A:T	1.02242e-39	-1.29021e-09	-1.85995	1.8107e-30	-1.29021e-09	-1.76944
34557455	chr6:34557455:A:T	2.17949e-39	-1.10304	-1.42404e-09	3.06983e-30	-1.24153	-1.42404e-09
34557596	chr6:34557596:C:T	1.84385e-39	0.521486	-1.79175	4.57038e-30	0.906246	-1.74981
34557702	chr6:34557702:C:A	2.08332e-39	-1.29021e-09	-1.14816	3.38556e-30	-1.29021e-09	-1.14364
34557758	chr6:34557758:G:T	2.08332e-39	-1.29021e-09	-1.14816	3.38556e-30	-1.29021e-09	-1.14364
34557875	chr6:34557875:T:G	2.34687e-39	-1.29021e-09	-1.02904	3.35056e-30	-1.29021e-09	-1.15403
34557902	chr6:34557902:G:A	9.73697e-40	-1.29021e-09	-1.90878	1.57776e-30	-1.29021e-09	-1.90715
34557988	chr6:34557988:G:T	1.64874e-39	-1.29021e-09	-1.38211	2.6073e-30	-1.29021e-09	-1.40484
34558549	chr6:34558549:C:T	1.27852e-40	-2.60954	-1.32947	1.46285e-31	-2.6813	-1.60405
34558578	chr6:34558578:A:G	7.50771e-41	-2.44909	-2.02228	1.20765e-31	-2.44786	-2.0292
34558625	chr6:34558625:C:T	9.21652e-40	-1.29021e-09	-1.96371	1.53378e-30	-1.29021e-09	-1.93542
34558716	chr6:34558716:C:T	1.31979e-39	-1.29021e-09	-1.60465	2.07336e-30	-1.29021e-09	-1.63399
34558967	chr6:34558967:A:G	2.11147e-39	-1.29021e-09	-1.13474	3.18325e-30	-1.29021e-09	-1.20525
34559242	chr6:34559242:G:A	7.51727e-41	-2.4417	-2.02839	1.21901e-31	-2.4442	-2.0235
34559368	chr6:34559368:T:G	1.14054e-39	-1.29021e-09	-1.75063	2.06587e-30	-1.29021e-09	-1.6376
34559403	chr6:34559403:T:C	6.73917e-41	-2.54918	-2.03018	1.09733e-31	-2.55442	-2.01845
34559485	chr6:34559485:A:G	6.68438e-41	-2.5582	-2.02932	1.08483e-31	-2.56266	-2.02166
34559513	chr6:34559513:C:T	1.29687e-39	-1.29021e-09	-1.62218	2.03884e-30	-1.29021e-09	-1.65077
34559638	chr6:34559638:G:A	1.42768e-40	-2.55556	-1.2731	1.9154e-31	-2.74146	-1.27436
34559831	chr6:34559831:G:C	1.35126e-40	-2.74654	-1.13714	2.18103e-31	-2.75692	-1.12903
34560070	chr6:34560070:G:A	1.80703e-39	-1.29021e-09	-1.29044	2.75002e-30	-1.29021e-09	-1.35155
34560091	chr6:34560091:T:C	1.00391e-40	-2.41532	-1.76549	1.30309e-31	-2.51538	-1.88562
34560172	chr6:34560172:G:A	2.14856e-39	-1.29021e-09	-1.11733	3.48878e-30	-1.29021e-09	-1.1136
34560360	chr6:34560360:G:A	4.35261e-40	-0.684806	-2.02913	3.23301e-31	-1.46482	-2.0275
34560563	chr6:34560563:C:T	9.57326e-40	-1.29021e-09	-1.92574	1.55365e-30	-1.29021e-09	-1.92255
34560740	chr6:34560740:C:T	1.86407e-40	-1.64879	-1.91316	1.92987e-31	-2.03185	-1.97644
34561071	chr6:34561071:C:T	2.13832e-40	-1.83278	-1.59191	2.16694e-31	-2.18014	-1.71228
34561142	chr6:34561142:C:A	1.19118e-39	-1.29021e-09	-1.70718	1.97086e-30	-1.29021e-09	-1.68469
34561178	chr6:34561178:T:C	1.04817e-40	-2.76809	-1.36957	1.47682e-31	-2.75011	-1.52574
34561277	chr6:34561277:A:G	1.51702e-39	-1.29021e-09	-1.46538	2.4235e-30	-1.29021e-09	-1.47794
34561318	chr6:34561318:A:G	1.08533e-39	-1.29021e-09	-1.80024	1.94533e-30	-1.29021e-09	-1.69772
34561865	chr6:34561865:A:T	1.0962e-40	-2.55777	-1.53509	1.26547e-31	-2.64562	-1.78468
34561994	chr6:34561994:A:G	2.13034e-39	-1.29021e-09	-1.12585	3.47624e-30	-1.29021e-09	-1.1172
34562038	chr6:34562038:T:C	1.53775e-39	-1.29021e-09	-1.45181	2.37111e-30	-1.29021e-09	-1.4998
34562190	chr6:34562190:T:G	2.09556e-39	-1.29021e-09	-1.14231	3.40091e-30	-1.29021e-09	-1.13911
34562388	chr6:34562388:C:T	8.41371e-41	-2.7617	-1.59573	1.19525e-31	-2.7367	-1.75068
34562565	chr6:34562565:A:G	1.83471e-39	-1.29021e-09	-1.27524	2.80168e-30	-1.29021e-09	-1.33294
34562625	chr6:34562625:G:A	2.43592e-39	-1.29021e-09	-0.9918	4.02389e-30	-1.29021e-09	-0.970907
34562656	chr6:34562656:A:G	6.9095e-41	-2.52878	-2.02562	1.03528e-31	-2.60108	-2.02999
34562758	chr6:34562758:C:T	1.93826e-39	-1.29021e-09	-1.22033	3.03599e-30	-1.29021e-09	-1.25262
34562916	chr6:34562916:C:G	1.74621e-39	-1.32468	-1.42404e-09	1.59222e-30	-1.89803	-1.42404e-09
34563139	chr6:34563139:G:C	8.44359e-41	-2.54571	-1.80818	1.12741e-31	-2.62445	-1.92137
34563373	chr6:34563373:C:T	2.59281e-40	-1.5947	-1.63727	2.50828e-31	-1.98941	-1.75673
34563523	chr6:34563523:T:C	1.04831e-39	0.174118	-2.00906	1.64272e-30	0.108975	-1.97578
34563724	chr6:34563724:T:C	8.42257e-40	-2.57833	0.524538	8.69295e-31	-2.57278	0.0695473
34563846	chr6:34563846:G:T	2.31422e-40	-1.9668	-1.37884	2.05144e-31	-2.32283	-1.62437
34563974	chr6:34563974:C:A	1.31506e-39	-1.29021e-09	-1.60825	2.09843e-30	-1.29021e-09	-1.62197
34564831	chr6:34564831:C:T	3.03302e-39	-1.29021e-09	-0.772566	4.62808e-30	-1.29021e-09	-0.831013
34564850	chr6:34564850:C:G	1.12845e-39	-1.29021e-09	-1.76128	1.92775e-30	-1.29021e-09	-1.7068
34565033	chr6:34565033:G:C	6.74592e-41	-2.56623	-2.01213	1.09451e-31	-2.55492	-2.02052
34565059	chr6:34565059:G:A	1.53912e-40	-2.29381	-1.45969	2.46606e-31	-2.40183	-1.36129
34565848	chr6:34565848:G:A	5.65906e-41	-2.74812	-2.00591	9.19975e-32	-2.71899	-2.03016
34565977	chr6:34565977:C:T	1.84596e-40	-2.37966	-1.19205	1.98352e-31	-2.49702	-1.48385
34566197	chr6:34566197:A:G	2.05766e-39	-1.29021e-09	-1.16055	3.31378e-30	-1.29021e-09	-1.16507
34566790	chr6:34566790:A:G	1.61483e-39	-1.29021e-09	-1.4029	2.47802e-30	-1.29021e-09	-1.4557
34566907	chr6:34566907:G:A	6.43829e-40	-0.310802	-2.01165	4.65535e-31	-1.11442	-2.0133
34567025	chr6:34567025:G:A	1.9123e-39	-1.29021e-09	-1.23382	3.01919e-30	-1.29021e-09	-1.25817
34567512	chr6:34567512:T:C	7.48147e-41	-2.49214	-1.98273	1.04834e-31	-2.65541	-1.96312
34567774	chr6:34567774:C:T	8.63591e-40	-1.29021e-09	-2.02878	1.41994e-30	-1.29021e-09	-2.01254
34567926	chr6:34567926:G:A	9.76177e-40	-1.29021e-09	-1.90624	1.56172e-30	-1.29021e-09	-1.91737
34567941	chr6:34567941:C:T	1.6565e-40	-1.65058	-2.02942	1.66103e-31	-2.16795	-1.99035
34567953	chr6:34567953:G:A	8.66948e-41	-2.55245	-1.77504	1.20338e-31	-2.73335	-1.74726
34568120	chr6:34568120:TG:T	9.55052e-40	-1.29021e-09	-1.92812	1.52951e-30	-1.29021e-09	-1.93821
34568203	chr6:34568203:G:A	9.07762e-40	-1.29021e-09	-1.9789	1.43029e-30	-1.29021e-09	-2.00528
34568209	chr6:34568209:C:T	1.43111e-40	-2.23662	-1.58964	1.73405e-31	-2.48711	-1.62817
34568875	chr6:34568875:G:A	1.40482e-40	-2.14871	-1.69609	1.67203e-31	-2.41604	-1.73566
34569086	chr6:34569086:G:A	1.12368e-39	-1.29021e-09	-1.76552	1.93557e-30	-1.29021e-09	-1.70276
34569684	chr6:34569684:C:T	8.78281e-40	-1.29021e-09	-2.01191	1.4123e-30	-1.29021e-09	-2.01793
34570438	chr6:34570438:G:A	2.46251e-38	-1.29021e-09	1.32164	3.4996e-29	-1.29021e-09	1.19208
34570565	chr6:34570565:A:T	2.15869e-40	-1.69412	-1.72109	2.05179e-31	-2.08369	-1.86334
34570640	chr6:34570640:C:T	2.12334e-40	-1.93521	-1.49651	1.99427e-31	-2.28421	-1.69125
34570734	chr6:34570734:G:A	9.69502e-40	-1.29021e-09	-1.9131	1.55221e-30	-1.29021e-09	-1.92348
34570767	chr6:34570767:C:T	2.43196e-40	-1.95042	-1.34559	2.22343e-31	-2.29591	-1.57077
34570777	chr6:34570777:T:G	2.35698e-40	-1.855	-1.47233	2.16259e-31	-2.2219	-1.67253
34570835	chr6:34570835:G:A	6.34589e-39	-1.29021e-09	-0.0343189	1.11464e-29	-1.29021e-09	0.0479581
34570943	chr6:34570943:A:G	1.28319e-39	-1.29021e-09	-1.63278	2.23272e-30	-1.29021e-09	-1.55994
34571539	chr6:34571539:T:C	1.94459e-38	-1.29021e-09	1.08551	2.75279e-29	-1.29021e-09	0.952044
34571827	chr6:34571827:G:A	1.04398e-40	-2.35449	-1.78718	1.29753e-31	-2.48497	-1.9203
34572245	chr6:34572245:C:T	3.19247e-40	-0.993275	-2.03064	2.65803e-31	-1.69234	-1.99582
34572265	chr6:34572265:C:T	2.03603e-39	-1.29021e-09	-1.17113	3.29192e-30	-1.29021e-09	-1.17168
34573012	chr6:34573012:G:A	6.03906e-39	-1.29021e-09	-0.0838786	1.04891e-29	-1.29021e-09	-0.0128219
34573163	chr6:34573163:G:A	1.33109e-39	-1.29021e-09	-1.59613	2.23865e-30	-1.29021e-09	-1.55728
34573259	chr6:34573259:C:T	1.36734e-39	-1.29021e-09	-1.56926	2.09428e-30	-1.29021e-09	-1.62395
34573556	chr6:34573556:GCCCAGACTGGCTTCCCTC:G	1.26984e-39	-1.29021e-09	-1.64324	1.94926e-30	-1.29021e-09	-1.6957
34573724	chr6:34573724:G:C	1.54609e-38	-1.29021e-09	0.856188	2.19407e-29	-1.29021e-09	0.725186
34573841	chr6:34573841:C:T	1.94174e-40	-1.82553	-1.6956	1.67805e-31	-2.305	-1.84311
34574271	chr6:34574271:G:A	7.23061e-41	-2.75695	-1.75203	1.03143e-31	-2.77308	-1.86171
34574273	chr6:34574273:C:T	1.22889e-39	-1.29021e-09	-1.67602	1.89804e-30	-1.29021e-09	-1.72233
34574885	chr6:34574885:T:C	6.06431e-41	-2.76227	-1.9226	9.32348e-32	-2.75143	-1.98436
34575199	chr6:34575199:T:A	1.0739e-39	-1.29021e-09	-1.81083	1.7509e-30	-1.29021e-09	-1.80303
34575889	chr6:34575889:C:T	1.52315e-40	-2.38289	-1.38104	3.13391e-31	-2.15237	-1.37109
34576180	chr6:34576180:C:T	4.49995e-39	-0.37806	-1.42404e-09	3.09258e-30	-1.23415	-1.42404e-09
34576364	chr6:34576364:G:A	1.90384e-38	-1.29021e-09	1.06433	2.70884e-29	-1.29021e-09	0.93595
34576677	chr6:34576677:G:A	5.16117e-40	-0.939535	-1.60401	3.93012e-31	-1.64911	-1.64796
34577095	chr6:34577095:T:G	4.21802e-39	-0.442761	-1.42404e-09	2.94194e-30	-1.28409	-1.42404e-09
34577254	chr6:34577254:T:TC	6.933e-41	-2.75788	-1.79313	1.03228e-31	-2.75148	-1.88249
34577280	chr6:34577280:T:A	1.35824e-39	-1.29021e-09	-1.57593	2.08107e-30	-1.29021e-09	-1.63027
34577644	chr6:34577644:G:A	1.2798e-39	-1.29021e-09	-1.63543	1.97964e-30	-1.29021e-09	-1.68024
34577930	chr6:34577930:G:A	5.36383e-40	-0.504773	-2.00026	3.97424e-31	-1.33288	-1.95303
34578684	chr6:34578684:A:G	1.57796e-40	-2.07905	-1.64952	2.60057e-31	-2.16393	-1.54608
34578948	chr6:34578948:A:G	9.22654e-40	-1.29021e-09	-1.96263	1.49009e-30	-1.29021e-09	-1.96432
34578999	chr6:34578999:CCTT:C	8.73147e-41	-2.34585	-1.97452	2.36251e-31	-1.77675	-2.02926
34579232	chr6:34579232:G:A	1.28387e-39	-1.29021e-09	-1.63225	1.95491e-30	-1.29021e-09	-1.69281
34579608	chr6:34579608:C:T	6.45416e-40	-0.530577	-1.78941	4.39667e-31	-1.33729	-1.8476
34579613	chr6:34579613:C:A	1.26193e-39	-1.29021e-09	-1.64949	2.11651e-30	-1.29021e-09	-1.61339
34579657	chr6:34579657:G:A	1.06406e-39	-1.29021e-09	-1.82004	1.68969e-30	-1.29021e-09	-1.83861
34579696	chr6:34579696:G:A	1.06306e-39	-1.29021e-09	-1.82098	1.64802e-30	-1.29021e-09	-1.86358
34580139	chr6:34580139:G:A	8.74319e-40	-1.29021e-09	-2.01644	1.41157e-30	-1.29021e-09	-2.01846
34580341	chr6:34580341:T:C	2.12189e-40	-1.73117	-1.70123	4.02015e-31	-1.46425	-1.81017
34580429	chr6:34580429:T:A	1.75403e-40	-1.89896	-1.72384	4.65356e-31	-1.35857	-1.76954
34580519	chr6:34580519:C:T	1.70125e-40	-1.94313	-1.71022	4.42163e-31	-1.42121	-1.75802
34581014	chr6:34581014:C:T	8.85831e-40	-1.29021e-09	-2.00336	1.55558e-30	-1.29021e-09	-1.92131
34581180	chr6:34581180:C:G	2.06237e-39	-1.29021e-09	-1.15827	3.04161e-30	-1.29021e-09	-1.25077
34581384	chr6:34581384:T:C	1.07324e-39	-1.29021e-09	-1.81144	1.65699e-30	-1.29021e-09	-1.85815
34581481	chr6:34581481:C:T	2.11364e-40	-1.60271	-1.83358	4.15692e-31	-1.32596	-1.91501
34581922	chr6:34581922:A:G	6.44192e-39	-1.17161	1.15231	1.62067e-29	-0.370775	0.793042
34582033	chr6:34582033:T:C	7.55113e-39	-1.04879	1.18836	1.94276e-29	-0.217664	0.821201
34582149	chr6:34582149:G:A	4.12744e-40	-2.76705	-1.42404e-09	6.78122e-31	-2.75158	-1.42404e-09
34582880	chr6:34582880:A:C	6.60273e-39	-1.06961	1.07497	1.72507e-29	-0.236261	0.72096
34583039	chr6:34583039:G:C	5.15041e-39	1.21807	-1.46112	7.61459e-30	1.19151	-1.5246
34583090	chr6:34583090:A:G	3.4325e-39	-0.648837	-1.42404e-09	6.90734e-30	-0.430571	-1.42404e-09
34583309	chr6:34583309:C:T	7.18933e-39	-1.11152	1.20199	1.79431e-29	-0.294643	0.818695
34583329	chr6:34583329:T:C	1.98667e-39	-1.29021e-09	-1.19567	2.94119e-30	-1.29021e-09	-1.28434
34583508	chr6:34583508:G:A	9.61717e-40	-1.29021e-09	-1.92116	1.658e-30	-1.29021e-09	-1.85754
34583596	chr6:34583596:C:T	8.9835e-40	-1.29021e-09	-1.98932	1.43876e-30	-1.29021e-09	-1.99937
34584041	chr6:34584041:C:T	9.1999e-40	-1.29021e-09	-1.96552	1.48255e-30	-1.29021e-09	-1.96939
34584074	chr6:34584074:T:C	9.07379e-40	-0.135178	-1.84414	6.28124e-31	-0.981246	-1.84693
34584135	chr6:34584135:C:T	9.29136e-40	-0.880422	-1.0752	2.15618e-30	-0.593842	-1.00097
34584333	chr6:34584333:A:G	1.52723e-40	-2.73499	-1.02627	2.55611e-31	-2.57074	-1.15651
34584941	chr6:34584941:G:A	1.5218e-39	-1.29021e-09	-1.46223	2.8011e-30	-1.29021e-09	-1.33314
34584959	chr6:34584959:G:A	1.36911e-40	-2.11549	-1.75506	3.42829e-31	-1.63102	-1.80266
34585020	chr6:34585020:G:A	1.49314e-40	-2.73092	-1.05291	2.51245e-31	-2.564	-1.18048
34585271	chr6:34585271:A:G	1.95471e-38	-0.641579	1.73228	3.87071e-29	0.171225	1.12164
34585432	chr6:34585432:C:T	6.52941e-41	-2.77331	-1.83767	1.12795e-31	-2.77356	-1.77178
34586570	chr6:34586570:A:G	8.78943e-40	-1.29021e-09	-2.01116	1.47426e-30	-1.29021e-09	-1.975
34586762	chr6:34586762:CAGA:C	9.61717e-40	-1.29021e-09	-1.92116	1.658e-30	-1.29021e-09	-1.85754
34587129	chr6:34587129:C:T	1.94865e-39	-1.29021e-09	-1.21499	2.88067e-30	-1.29021e-09	-1.30513
34587747	chr6:34587747:T:C	8.78274e-40	-1.29021e-09	-2.01192	1.40118e-30	-1.29021e-09	-2.02584
34587889	chr6:34587889:A:AC	1.67591e-40	-2.68606	-0.982293	2.72548e-31	-2.57042	-1.09268
34587932	chr6:34587932:G:A	8.82554e-40	-1.23034	-0.776722	1.9556e-30	-0.971985	-0.720476
34589013	chr6:34589013:C:T	6.11216e-41	-2.73961	-1.93741	1.00111e-31	-2.73104	-1.93359
34589112	chr6:34589112:G:A	5.16706e-40	-2.54241	-1.42404e-09	9.19691e-31	-2.44687	-1.42404e-09
34589455	chr6:34589455:C:T	9.44671e-40	-1.29021e-09	-1.93904	1.51841e-30	-1.29021e-09	-1.94549
34589840	chr6:34589840:G:T	1.0293e-39	-1.29021e-09	-1.85325	1.60091e-30	-1.29021e-09	-1.89258
34589909	chr6:34589909:T:C	2.45673e-39	-1.29021e-09	-0.983296	3.73298e-30	-1.29021e-09	-1.04595
34590709	chr6:34590709:C:T	9.7628e-40	-1.90613	-1.42404e-09	1.10558e-30	-2.26278	-1.42404e-09
34591236	chr6:34591236:AT:A	9.61737e-40	-1.29021e-09	-1.92114	1.65803e-30	-1.29021e-09	-1.85752
34591303	chr6:34591303:C:T	9.72481e-40	-1.29021e-09	-1.91003	1.61311e-30	-1.29021e-09	-1.88499
34591451	chr6:34591451:C:T	2.70254e-39	-1.29021e-09	-0.887936	3.96071e-30	-1.29021e-09	-0.986733
34591820	chr6:34591820:G:A	1.7653e-39	-1.3138	-1.42404e-09	4.74118e-30	-0.80687	-1.42404e-09
34591986	chr6:34591986:C:T	1.68708e-40	-2.27068	-1.39103	3.40101e-31	-1.98691	-1.45475
34592238	chr6:34592238:G:A	9.01602e-40	-1.29021e-09	-1.98571	1.44954e-30	-1.29021e-09	-1.99191
34592255	chr6:34592255:C:G	9.18522e-40	-1.29021e-09	-1.96712	1.51656e-30	-1.29021e-09	-1.94671
34592513	chr6:34592513:TA:T	8.61971e-40	-1.29021e-09	-2.03066	1.39469e-30	-1.29021e-09	-2.03049
34592892	chr6:34592892:T:G	1.36989e-39	-1.29021e-09	-1.5674	2.03951e-30	-1.29021e-09	-1.65044
34593098	chr6:34593098:G:A	2.26632e-40	-1.65113	-1.71543	4.56718e-31	-1.39961	-1.74724
34593808	chr6:34593808:A:G	1.25065e-40	-2.68229	-1.27876	2.17611e-31	-2.56121	-1.32699
34593810	chr6:34593810:A:T	8.13948e-40	-0.246716	-1.84127	5.36059e-31	-1.11371	-1.87295
34594419	chr6:34594419:A:G	1.4262e-40	-2.7033	-1.1264	2.31253e-31	-2.59706	-1.23034
34594498	chr6:34594498:A:C	2.60636e-39	-1.29021e-09	-0.924172	3.8134e-30	-1.29021e-09	-1.02463
34594676	chr6:34594676:C:T	2.1197e-40	-1.72927	-1.70417	4.26982e-31	-1.47885	-1.73532
34594900	chr6:34594900:T:G	7.66173e-40	-0.281266	-1.86721	1.17691e-30	-0.320388	-1.87988
34595283	chr6:34595283:A:G	1.44593e-40	-2.07251	-1.74345	3.69053e-31	-1.57149	-1.78848
34595321	chr6:34595321:G:A	1.05241e-39	-1.29021e-09	-1.83105	1.63096e-30	-1.29021e-09	-1.87399
34595521	chr6:34595521:T:G	4.87854e-40	-2.59987	-1.42404e-09	7.34308e-31	-2.67198	-1.42404e-09
34596110	chr6:34596110:G:C	1.58365e-40	-2.68666	-1.03833	2.58963e-31	-2.57167	-1.14255
34596723	chr6:34596723:C:G	1.03758e-39	-1.29021e-09	-1.84524	1.61282e-30	-1.29021e-09	-1.88517
34596949	chr6:34596949:C:T	1.04444e-39	-1.29021e-09	-1.83865	1.62223e-30	-1.29021e-09	-1.87936
34597836	chr6:34597836:T:C	8.93795e-40	-1.29021e-09	-1.9944	1.40536e-30	-1.29021e-09	-2.02286
34598168	chr6:34598168:C:A	1.06662e-39	-1.29021e-09	-1.81763	1.64082e-30	-1.29021e-09	-1.86796
34598517	chr6:34598517:A:C	9.32719e-40	-1.29021e-09	-1.95178	1.59171e-30	-1.29021e-09	-1.89835
34598694	chr6:34598694:G:A	2.3794e-39	-1.01528	-1.42404e-09	2.81772e-30	-1.32723	-1.42404e-09
34599198	chr6:34599198:T:C	7.93608e-39	-1.04866	1.23795	2.02586e-29	-0.209184	0.854606
34599203	chr6:34599203:T:C	2.60636e-39	-1.29021e-09	-0.924172	3.8134e-30	-1.29021e-09	-1.02463
34599495	chr6:34599495:G:A	8.82322e-40	-2.00732	-1.42404e-09	8.39975e-30	-0.234953	-1.42404e-09
34599543	chr6:34599543:C:T	1.03729e-39	-1.29021e-09	-1.84551	1.60108e-30	-1.29021e-09	-1.89248
34599754	chr6:34599754:C:T	1.32828e-40	-2.7736	-1.12723	1.98682e-31	-2.74721	-1.232
34599917	chr6:34599917:T:C	3.69818e-39	-1.54228	0.967998	8.65306e-30	-0.821104	0.615862
34601036	chr6:34601036:G:A	1.09155e-39	-1.29021e-09	-1.79452	1.68045e-30	-1.29021e-09	-1.84409
34601182	chr6:34601182:G:A	9.03927e-40	-1.29021e-09	-1.98313	1.48207e-30	-1.29021e-09	-1.96971
34601397	chr6:34601397:T:TAAA	5.91102e-40	-2.40789	-1.42404e-09	9.81747e-31	-2.38158	-1.42404e-09
34601401	chr6:34601401:G:GCA	5.9199e-40	-2.40639	-1.42404e-09	9.83258e-31	-2.38004	-1.42404e-09
34601476	chr6:34601476:TA:T	2.28115e-39	0.706838	-1.76428	8.40312e-30	1.55454	-1.78909
34601496	chr6:34601496:A:AG	1.92996e-39	-1.29021e-09	-1.22463	3.30194e-30	-1.29021e-09	-1.16864
34601571	chr6:34601571:T:C	1.23473e-39	-1.29021e-09	-1.67127	1.89715e-30	-1.29021e-09	-1.7228
34601630	chr6:34601630:A:T	9.78017e-40	-1.29021e-09	-1.90435	1.69448e-30	-1.29021e-09	-1.83578
34601943	chr6:34601943:C:T	9.59749e-41	-2.23462	-1.99118	2.42768e-31	-1.76642	-2.01239
34601972	chr6:34601972:C:T	4.18006e-40	-2.75439	-1.42404e-09	6.63855e-31	-2.77285	-1.42404e-09
34602037	chr6:34602037:T:C	3.57146e-40	-2.04423	-0.867511	5.39265e-31	-1.95583	-1.02488
34602269	chr6:34602269:C:T	9.46733e-40	-1.29021e-09	-1.93686	1.62438e-30	-1.29021e-09	-1.87803
34602277	chr6:34602277:C:G	1.5805e-39	-1.29021e-09	-1.42439	2.61765e-30	-1.29021e-09	-1.40088
34602293	chr6:34602293:C:T	7.50197e-39	-0.924417	1.05746	2.02839e-29	-0.0402252	0.686896
34602317	chr6:34602317:C:T	7.46467e-39	-0.927368	1.05542	2.01498e-29	-0.0448745	0.684915
34602579	chr6:34602579:G:A	9.68538e-40	-1.29021e-09	-1.91409	1.60848e-30	-1.29021e-09	-1.88786
34602987	chr6:34602987:C:T	1.03729e-39	-1.29021e-09	-1.84551	1.60108e-30	-1.29021e-09	-1.89248
34603418	chr6:34603418:G:A	7.40866e-39	-1.01445	1.13497	1.96681e-29	-0.149436	0.765276
34604069	chr6:34604069:C:T	1.00351e-39	-1.29021e-09	-1.87863	1.68347e-30	-1.29021e-09	-1.8423
34605354	chr6:34605354:G:A	2.51053e-40	-1.57753	-1.68668	4.81743e-31	-1.28935	-1.80415
34605436	chr6:34605436:C:T	7.05845e-39	-1.01269	1.08479	1.86362e-29	-0.15845	0.720397
34606438	chr6:34606438:C:T	3.1808e-39	-0.724995	-1.42404e-09	6.39345e-30	-0.507882	-1.42404e-09
34606524	chr6:34606524:C:A	9.61387e-40	-1.29021e-09	-1.9215	1.65733e-30	-1.29021e-09	-1.85795
34607073	chr6:34607073:A:T	9.61505e-40	-1.29021e-09	-1.92138	1.65754e-30	-1.29021e-09	-1.85782
34607459	chr6:34607459:CT:C	9.61723e-40	-1.29021e-09	-1.92115	1.65806e-30	-1.29021e-09	-1.85751
34607787	chr6:34607787:T:G	9.61723e-40	-1.29021e-09	-1.92115	1.65806e-30	-1.29021e-09	-1.85751
34608460	chr6:34608460:G:A	6.56759e-39	-1.03747	1.0375	1.72728e-29	-0.18387	0.66985
34608656	chr6:34608656:G:A	1.53941e-40	-1.96664	-1.78667	4.08353e-31	-1.43032	-1.82846
34609889	chr6:34609889:T:G	1.75577e-39	-1.31922	-1.42404e-09	3.67789e-30	-1.06082	-1.42404e-09
34609985	chr6:34609985:C:T	3.17493e-39	-0.72684	-1.42404e-09	6.39411e-30	-0.507778	-1.42404e-09
34609999	chr6:34609999:T:A	8.16758e-39	-1.07973	1.29778	2.04284e-29	-0.257919	0.91169
34610242	chr6:34610242:C:T	8.61986e-40	-1.29021e-09	-2.03064	1.39587e-30	-1.29021e-09	-2.02964
34610319	chr6:34610319:G:A	8.86608e-40	-1.29021e-09	-2.00248	1.3974e-30	-1.29021e-09	-2.02854
34610648	chr6:34610648:G:C	6.9723e-39	-1.07114	1.13096	1.77805e-29	-0.24035	0.755295
34610983	chr6:34610983:C:T	9.08772e-40	-1.29021e-09	-1.97779	1.46414e-30	-1.29021e-09	-1.98189
34611654	chr6:34611654:C:T	1.01503e-38	-1.16071	1.59609	2.31463e-29	-0.399171	1.17785
34611874	chr6:34611874:A:G	1.04414e-39	-1.18186	-0.657066	1.91754e-30	-0.884709	-0.827404
34612090	chr6:34612090:A:G	1.14988e-39	-1.29021e-09	-1.74247	1.95643e-30	-1.29021e-09	-1.69203
34612304	chr6:34612304:G:A	2.28038e-39	-1.29021e-09	-1.05778	3.85771e-30	-1.29021e-09	-1.01308
34612407	chr6:34612407:T:C	1.48972e-39	-1.29021e-09	-1.48354	2.4597e-30	-1.29021e-09	-1.46312
34612444	chr6:34612444:C:T	1.77375e-39	-0.54049	-0.76854	8.24542e-30	0.657816	-0.911313
34612556	chr6:34612556:A:G	1.4105e-39	-1.29021e-09	-1.53819	2.34639e-30	-1.29021e-09	-1.51028
34612610	chr6:34612610:G:A	1.10338e-39	-1.29021e-09	-1.78375	1.93471e-30	-1.29021e-09	-1.7032
34612817	chr6:34612817:C:T	2.85884e-39	-0.831711	-1.42404e-09	5.82486e-30	-0.60102	-1.42404e-09
34612967	chr6:34612967:C:T	1.40257e-40	-2.66002	-1.18638	2.42296e-31	-2.52853	-1.25223
34612968	chr6:34612968:G:A	1.36347e-39	-1.29021e-09	-1.57209	2.26632e-30	-1.29021e-09	-1.545
34612974	chr6:34612974:C:T	1.68608e-40	-1.94228	-1.72002	4.48777e-31	-1.39577	-1.76861
34612997	chr6:34612997:T:G	4.75607e-40	-2.62529	-1.42404e-09	7.2084e-31	-2.69049	-1.42404e-09
34613022	chr6:34613022:A:G	6.07467e-40	-2.38058	-1.42404e-09	8.33592e-31	-2.54517	-1.42404e-09
34613182	chr6:34613182:C:G	6.4782e-39	1.98102	-1.9947	9.70795e-30	1.91068	-2.00089
34613278	chr6:34613278:G:A	7.75248e-39	-0.908904	1.07479	2.03824e-29	-0.0438505	0.695365
34613608	chr6:34613608:C:T	1.37644e-38	2.22759	-1.48763	2.03267e-29	2.20474	-1.55596
34613859	chr6:34613859:T:G	1.68301e-40	-1.96675	-1.69738	4.40039e-31	-1.43942	-1.74463
34614160	chr6:34614160:C:T	2.09561e-39	0.62358	-1.76586	7.44224e-30	1.43091	-1.7869
34614219	chr6:34614219:G:A	2.92041e-39	-1.29021e-09	-0.810402	4.25125e-30	-1.29021e-09	-0.915941
34614279	chr6:34614279:G:A	9.79949e-40	-1.29021e-09	-1.90238	1.69748e-30	-1.29021e-09	-1.83401
34614338	chr6:34614338:C:T	9.69108e-40	-1.29021e-09	-1.9135	1.67449e-30	-1.29021e-09	-1.84765
34614502	chr6:34614502:T:TA	3.23815e-40	-1.15416	-1.85555	7.55961e-31	-0.731534	-1.91139
34614559	chr6:34614559:A:G	9.14172e-40	-1.29021e-09	-1.97186	1.51625e-30	-1.29021e-09	-1.94691
34615231	chr6:34615231:T:G	8.6517e-40	-1.29021e-09	-2.02696	1.40066e-30	-1.29021e-09	-2.02621
34615329	chr6:34615329:C:T	1.15533e-38	2.13375	-1.56891	1.71502e-29	2.1074	-1.62855
34615544	chr6:34615544:C:T	5.83544e-40	-2.42076	-1.42404e-09	9.67309e-31	-2.39639	-1.42404e-09
34615690	chr6:34615690:C:T	2.67514e-39	-1.29021e-09	-0.898124	3.89953e-30	-1.29021e-09	-1.0023
34616081	chr6:34616081:T:C	1.21083e-39	-1.69082	-1.42404e-09	1.44369e-30	-1.99595	-1.42404e-09
34617280	chr6:34617280:T:C	9.62497e-40	-1.29021e-09	-1.92035	1.65973e-30	-1.29021e-09	-1.8565
34617515	chr6:34617515:C:T	1.02277e-39	-1.29021e-09	-1.85961	1.71514e-30	-1.29021e-09	-1.82366
34617567	chr6:34617567:C:T	3.87295e-40	-1.15094	-1.67975	1.07893e-30	-0.574784	-1.7124
34617617	chr6:34617617:G:A	9.61717e-40	-1.29021e-09	-1.92116	1.658e-30	-1.29021e-09	-1.85754
34618154	chr6:34618154:A:G	1.69779e-39	0.540496	-1.89329	6.22425e-30	1.35948	-1.89418
34618920	chr6:34618920:G:A	2.65896e-39	-1.29021e-09	-0.904192	3.87709e-30	-1.29021e-09	-1.00807
34618986	chr6:34618986:C:T	1.45644e-40	-2.65478	-1.15393	2.32449e-31	-2.52922	-1.29302
34619045	chr6:34619045:A:C	8.82048e-40	-1.29021e-09	-2.00764	1.53488e-30	-1.29021e-09	-1.93471
34620190	chr6:34620190:G:A	1.54228e-40	-2.65497	-1.09648	2.55021e-31	-2.52147	-1.20809
34620247	chr6:34620247:T:G	1.09344e-39	-1.29021e-09	-1.7928	1.88411e-30	-1.29021e-09	-1.7297
34620319	chr6:34620319:G:A	1.06594e-39	-1.29021e-09	-1.81827	1.78727e-30	-1.29021e-09	-1.78247
34620894	chr6:34620894:G:A	6.03778e-39	1.92391	-2.008	8.65678e-30	1.80809	-2.0129
34621115	chr6:34621115:C:T	1.02272e-38	1.96653	-1.52361	1.51963e-29	1.9444	-1.5865
34621855	chr6:34621855:C:T	8.85233e-40	-2.00403	-1.42404e-09	2.57887e-30	-1.4158	-1.42404e-09
34621876	chr6:34621876:T:C	9.32731e-40	-1.29021e-09	-1.95176	1.50549e-30	-1.29021e-09	-1.95403
34622521	chr6:34622521:C:CTTA	6.71711e-39	1.52853	-1.506	1.00781e-29	1.51691	-1.5697
34622637	chr6:34622637:C:T	1.05326e-39	-1.29021e-09	-1.83024	1.77189e-30	-1.29021e-09	-1.79111
34622741	chr6:34622741:C:T	1.28733e-38	2.16471	-1.49168	1.89876e-29	2.13773	-1.5571
34623212	chr6:34623212:T:C	1.01927e-39	-1.29021e-09	-1.86304	1.59079e-30	-1.29021e-09	-1.89893
34623543	chr6:34623543:G:C	1.45522e-40	-1.9394	-1.87016	3.9224e-31	-1.40215	-1.89688
34624002	chr6:34624002:T:C	2.08889e-40	-2.71299	-0.735085	3.36401e-31	-2.59034	-0.862271
34624030	chr6:34624030:C:T	9.63217e-40	-1.29021e-09	-1.9196	1.66122e-30	-1.29021e-09	-1.8556
34624504	chr6:34624504:T:G	1.01383e-39	-1.29021e-09	-1.86839	1.7716e-30	-1.29021e-09	-1.79127
34624553	chr6:34624553:C:T	8.71043e-40	-1.29021e-09	-2.02019	1.40625e-30	-1.29021e-09	-2.02223
34624673	chr6:34624673:A:C	4.26155e-40	-2.73508	-1.42404e-09	6.63598e-31	-2.77323	-1.42404e-09
34624846	chr6:34624846:C:T	1.23073e-39	-1.29021e-09	-1.67452	1.99461e-30	-1.29021e-09	-1.67271
34624954	chr6:34624954:G:A	1.86446e-39	0.512907	-1.77206	6.78105e-30	1.34209	-1.79111
34624989	chr6:34624989:T:G	9.98094e-40	-1.29021e-09	-1.88403	1.58752e-30	-1.29021e-09	-1.90098
34626137	chr6:34626137:AC:A	6.02276e-40	-2.38916	-1.42404e-09	9.12588e-31	-2.45463	-1.42404e-09
34626477	chr6:34626477:G:A	1.19937e-38	2.08622	-1.48396	1.78753e-29	2.07223	-1.55197
34626663	chr6:34626663:G:A	2.15931e-39	0.667013	-1.77935	7.68636e-30	1.47622	-1.79993
34627097	chr6:34627097:C:A	1.14022e-38	2.02413	-1.47245	1.69212e-29	1.9977	-1.53229
34627575	chr6:34627575:G:C	6.92459e-40	-0.322534	-1.9271	4.58519e-31	-1.17855	-1.96435
34627766	chr6:34627766:T:C	7.29513e-39	-0.901372	1.00645	2.13528e-29	0.0384058	0.659622
34627859	chr6:34627859:A:G	2.75317e-40	-1.56665	-1.60531	5.24267e-31	-1.27663	-1.73228
34628115	chr6:34628115:G:A	1.28189e-40	-2.6694	-1.26698	2.11299e-31	-2.52776	-1.38988
34628722	chr6:34628722:C:T	1.17233e-39	-1.29021e-09	-1.72313	1.91576e-30	-1.29021e-09	-1.71304
34629291	chr6:34629291:T:C	2.49753e-39	-1.29021e-09	-0.966823	3.64737e-30	-1.29021e-09	-1.06915
34629481	chr6:34629481:T:G	1.01367e-39	-1.29021e-09	-1.86855	1.76712e-30	-1.29021e-09	-1.79381
34629688	chr6:34629688:T:G	8.77711e-40	-1.29021e-09	-2.01256	1.39603e-30	-1.29021e-09	-2.02952
34629736	chr6:34629736:T:C	5.45817e-39	-0.934989	0.749977	1.47816e-29	-0.0681372	0.398365
34630624	chr6:34630624:C:T	1.35193e-40	-2.68649	-1.19668	2.26008e-31	-2.567	-1.28334
34630809	chr6:34630809:C:CTGGCTTGTTCTA	1.64767e-39	-1.29021e-09	-1.38277	2.48438e-30	-1.29021e-09	-1.45313
34631132	chr6:34631132:A:G	4.05301e-39	-1.29021e-09	-0.482667	6.34497e-30	-1.29021e-09	-0.515494
34631314	chr6:34631314:C:G	9.42667e-40	-1.29021e-09	-1.94117	1.52617e-30	-1.29021e-09	-1.94039
34631515	chr6:34631515:C:G	1.52123e-38	2.6785	-1.83852	2.30759e-29	2.63744	-1.86181
34631928	chr6:34631928:T:C	8.19751e-41	-2.35656	-2.0269	1.23524e-31	-2.42683	-2.02764
34631961	chr6:34631961:T:TG	5.085e-39	-0.955096	0.699265	1.40983e-29	-0.111551	0.39445
34632103	chr6:34632103:T:C	1.50279e-39	-1.29021e-09	-1.47481	2.49828e-30	-1.29021e-09	-1.44755
34632302	chr6:34632302:G:A	1.14364e-38	2.35953	-1.80486	1.74654e-29	2.33445	-1.83738
34632803	chr6:34632803:G:A	2.47586e-39	-1.29021e-09	-0.97554	3.61122e-30	-1.29021e-09	-1.07911
34633254	chr6:34633254:AAC:A	2.65853e-39	0.815374	-1.71973	9.97213e-30	1.67814	-1.74151
34634451	chr6:34634451:G:A	3.2514e-39	-1.29021e-09	-0.703041	4.91648e-30	-1.29021e-09	-0.770563
34634731	chr6:34634731:A:T	2.84334e-40	-1.57056	-1.56918	5.46503e-31	-1.26538	-1.70199
34634908	chr6:34634908:T:C	1.80884e-40	-1.85901	-1.73302	4.88257e-31	-1.30271	-1.77736
34635330	chr6:34635330:G:A	1.41551e-39	-1.29021e-09	-1.53463	2.34985e-30	-1.29021e-09	-1.5088
34635384	chr6:34635384:G:A	1.17966e-40	-2.70382	-1.31566	1.94906e-31	-2.60331	-1.39508
34635526	chr6:34635526:T:C	7.42882e-39	0.123241	-1.42404e-09	2.0696e-29	0.666786	-1.42404e-09
34635795	chr6:34635795:A:G	1.97294e-40	-1.5272	-1.97799	4.59429e-31	-1.23349	-1.90744
34635854	chr6:34635854:T:G	8.01255e-40	-0.233782	-1.86992	5.27055e-31	-1.08675	-1.91686
34635864	chr6:34635864:C:T	2.73991e-39	-1.29021e-09	-0.874203	4.0092e-30	-1.29021e-09	-0.974565
34635869	chr6:34635869:G:A	1.73686e-40	-1.85527	-1.77736	4.69462e-31	-1.30113	-1.81819
34636558	chr6:34636558:C:A	9.90899e-41	-2.68438	-1.50948	1.67437e-31	-2.57334	-1.57697
34636756	chr6:34636756:A:G	9.02571e-40	-1.29021e-09	-1.98463	1.4515e-30	-1.29021e-09	-1.99056
34637368	chr6:34637368:G:A	6.32337e-39	-0.918518	0.880644	1.75905e-29	-0.0565556	0.560759
34637379	chr6:34637379:T:C	7.86231e-41	-2.3974	-2.02782	1.189e-31	-2.46411	-2.02852
34637562	chr6:34637562:T:C	2.63114e-39	-1.29021e-09	-0.914709	3.85576e-30	-1.29021e-09	-1.01359
34637806	chr6:34637806:A:C	2.25726e-39	-1.29021e-09	-1.06797	3.30208e-30	-1.29021e-09	-1.1686
34637949	chr6:34637949:T:C	2.24375e-39	-1.29021e-09	-1.07398	3.28274e-30	-1.29021e-09	-1.17448
34638032	chr6:34638032:G:A	1.1547e-39	-1.29021e-09	-1.73828	1.88775e-30	-1.29021e-09	-1.72777
34638599	chr6:34638599:G:A	7.53409e-39	2.16494	-2.02763	1.11772e-29	2.07732	-2.0266
34638603	chr6:34638603:G:A	1.08824e-39	-1.29021e-09	-1.79757	1.82462e-30	-1.29021e-09	-1.76178
34638609	chr6:34638609:T:C	1.15534e-40	-2.66169	-1.37862	1.90581e-31	-2.54051	-1.48032
34638983	chr6:34638983:T:C	2.32524e-39	-1.29021e-09	-1.0383	3.39997e-30	-1.29021e-09	-1.13939
34639590	chr6:34639590:C:T	2.43404e-39	-1.29021e-09	-0.992572	3.54648e-30	-1.29021e-09	-1.0972
34640181	chr6:34640181:G:T	5.57845e-40	-2.4658	-1.42404e-09	9.72391e-31	-2.39115	-1.42404e-09
34640230	chr6:34640230:C:T	9.6451e-40	-1.29021e-09	-1.91826	1.6643e-30	-1.29021e-09	-1.85375
34640359	chr6:34640359:C:G	1.14945e-38	2.33914	-1.7794	1.72845e-29	2.30008	-1.81342
34640567	chr6:34640567:G:A	9.34217e-41	-2.69609	-1.55667	1.57558e-31	-2.59116	-1.61996
34640703	chr6:34640703:C:T	6.13441e-39	-0.906763	0.838551	1.71549e-29	-0.0455591	0.524685
34640808	chr6:34640808:C:T	2.28377e-39	0.237791	-1.29409	1.30715e-30	-0.704227	-1.39108
34640863	chr6:34640863:G:A	3.03628e-39	0.730569	-1.50206	1.1544e-29	1.5892	-1.50619
34641304	chr6:34641304:G:A	9.42369e-40	-1.29021e-09	-1.94148	1.61592e-30	-1.29021e-09	-1.88325
34641348	chr6:34641348:T:C	9.64505e-40	-1.29021e-09	-1.91827	1.66425e-30	-1.29021e-09	-1.85378
34641685	chr6:34641685:C:T	7.8473e-41	-2.67016	-1.75697	1.32876e-31	-2.63947	-1.74203
34641956	chr6:34641956:C:T	8.89833e-40	-1.29021e-09	-1.99885	1.45338e-30	-1.29021e-09	-1.98926
34642392	chr6:34642392:G:A	8.62018e-40	-1.29021e-09	-2.03061	1.39444e-30	-1.29021e-09	-2.03066
34642807	chr6:34642807:G:A	5.63748e-39	1.8745	-2.02719	8.25599e-30	1.77586	-2.02808
34643192	chr6:34643192:G:A	6.79236e-40	-0.39197	-1.87694	4.5093e-31	-1.22313	-1.93647
34643223	chr6:34643223:C:T	2.86497e-39	0.894685	-1.72425	1.0918e-29	1.77167	-1.74441
34643278	chr6:34643278:G:A	1.41731e-39	-1.29021e-09	-1.53336	2.35799e-30	-1.29021e-09	-1.50534
34643408	chr6:34643408:C:T	9.77303e-41	-2.68758	-1.52009	1.64908e-31	-2.57861	-1.58691
34643688	chr6:34643688:T:C	8.9402e-40	-1.29021e-09	-1.99415	1.46108e-30	-1.29021e-09	-1.98398
34643743	chr6:34643743:C:T	2.55722e-39	-1.29021e-09	-0.943204	4.11321e-30	-1.29021e-09	-0.948952
34644006	chr6:34644006:C:G	2.38656e-39	-1.29021e-09	-1.01227	4.09396e-30	-1.29021e-09	-0.953643
34644894	chr6:34644894:T:C	8.80969e-40	-1.29021e-09	-2.00886	1.4259e-30	-1.29021e-09	-2.00836
34645853	chr6:34645853:C:T	1.06389e-40	-2.68985	-1.43293	1.76401e-31	-2.58401	-1.51414
34646836	chr6:34646836:A:G	1.4662e-39	-1.29021e-09	-1.49945	2.59105e-30	-1.29021e-09	-1.41109
34646871	chr6:34646871:G:A	8.91617e-40	-1.29021e-09	-1.99684	1.43716e-30	-1.29021e-09	-2.00048
34647045	chr6:34647045:G:GACA	5.90425e-39	-0.904602	0.798149	1.66934e-29	-0.033883	0.485739
34647622	chr6:34647622:G:C	1.43678e-39	-1.29021e-09	-1.51972	2.5388e-30	-1.29021e-09	-1.43146
34647666	chr6:34647666:A:G	6.18995e-39	-0.869378	0.810179	1.76472e-29	0.0100331	0.497387
34647806	chr6:34647806:G:A	8.65391e-40	-1.29021e-09	-2.0267	1.3983e-30	-1.29021e-09	-2.0279
34648111	chr6:34648111:T:C	1.01558e-39	-1.29021e-09	-1.86667	1.67804e-30	-1.29021e-09	-1.84553
34648545	chr6:34648545:G:C	1.39976e-40	-2.59454	-1.25387	2.99265e-31	-2.22669	-1.34289
34648877	chr6:34648877:T:A	5.03688e-39	-1.05184	0.786504	1.36557e-29	-0.223516	0.474514
34650092	chr6:34650092:TA:T	1.85868e-40	-1.90612	-1.65873	4.95054e-31	-1.3588	-1.70744
34650491	chr6:34650491:C:T	9.94168e-40	-1.29021e-09	-1.88798	1.72717e-30	-1.29021e-09	-1.81667
34650579	chr6:34650579:T:C	1.2424e-37	0.403397	2.53669	2.55856e-28	1.40504	1.77642
34650739	chr6:34650739:T:C	6.48307e-39	-0.860294	0.847362	1.84187e-29	0.0193288	0.530883
34651116	chr6:34651116:G:A	1.84279e-40	-1.89266	-1.68076	4.92712e-31	-1.34194	-1.72905
34651181	chr6:34651181:C:G	1.85723e-40	-1.88805	-1.67758	4.97235e-31	-1.33642	-1.72543
34651223	chr6:34651223:G:A	1.50145e-39	-1.29021e-09	-1.4757	2.4962e-30	-1.29021e-09	-1.44839
34651350	chr6:34651350:T:C	1.44154e-39	-1.29021e-09	-1.51641	2.54782e-30	-1.29021e-09	-1.42792
34651615	chr6:34651615:C:A	1.27416e-40	-2.69055	-1.25187	2.11573e-31	-2.58113	-1.33521
34651703	chr6:34651703:A:G	1.45532e-39	-1.29021e-09	-1.5069	2.42888e-30	-1.29021e-09	-1.47573
34652376	chr6:34652376:T:A	1.57665e-40	-1.83469	-1.89472	4.41638e-31	-1.2587	-1.92172
34652752	chr6:34652752:A:G	1.21457e-38	2.3629	-1.74805	1.81915e-29	2.3238	-1.786
34653212	chr6:34653212:T:C	4.1084e-40	-2.77168	-1.42404e-09	6.67265e-31	-2.76772	-1.42404e-09
34653392	chr6:34653392:G:A	7.31938e-40	-0.324304	-1.86988	4.92392e-31	-1.15534	-1.91629
34653394	chr6:34653394:T:C	5.07083e-39	-1.10655	0.847927	1.36564e-29	-0.285195	0.53625
34653537	chr6:34653537:T:C	1.96828e-40	-1.83905	-1.6685	5.3333e-31	-1.27489	-1.71688
34653581	chr6:34653581:T:C	8.80734e-39	2.32282	-2.02936	1.29872e-29	2.2295	-2.0287
34653693	chr6:34653693:A:G	1.84027e-40	-1.89937	-1.67542	4.90931e-31	-1.35248	-1.72212
34653807	chr6:34653807:T:C	2.479e-40	-2.19702	-1.07983	2.30406e-31	-2.54598	-1.28509
34653877	chr6:34653877:A:T	9.13296e-40	-1.29021e-09	-1.97282	1.47564e-30	-1.29021e-09	-1.97406
34654644	chr6:34654644:T:C	9.00242e-40	-1.29021e-09	-1.98722	1.44819e-30	-1.29021e-09	-1.99284
34654784	chr6:34654784:AG:A	8.9251e-41	-2.67528	-1.62314	1.73547e-31	-2.37366	-1.7408
34654899	chr6:34654899:A:G	2.73924e-39	0.840467	-1.71491	1.03774e-29	1.71334	-1.73686
34655214	chr6:34655214:C:T	2.54269e-39	0.779964	-1.72887	9.58308e-30	1.64685	-1.75001
34655349	chr6:34655349:A:G	2.57818e-39	-1.29021e-09	-0.935043	3.77512e-30	-1.29021e-09	-1.03472
34655612	chr6:34655612:T:C	9.34583e-39	2.15084	-1.79804	1.41938e-29	2.12076	-1.83111
34655632	chr6:34655632:T:C	1.49831e-39	-1.29021e-09	-1.47779	2.49039e-30	-1.29021e-09	-1.45072
34656040	chr6:34656040:C:T	1.52827e-39	-0.0216858	-1.43631	9.50441e-31	-0.904502	-1.50948
34656128	chr6:34656128:C:T	2.24439e-40	-1.68052	-1.69576	7.37481e-31	-0.958589	-1.70908
34656425	chr6:34656425:A:C	1.25849e-39	-1.65221	-1.42404e-09	1.78325e-30	-1.78472	-1.42404e-09
34656751	chr6:34656751:A:G	8.69239e-39	2.30509	-2.02477	1.28206e-29	2.21176	-2.02386
34656797	chr6:34656797:A:G	8.65506e-40	-1.29021e-09	-2.02657	1.39847e-30	-1.29021e-09	-2.02778
34657057	chr6:34657057:T:G	8.41631e-39	2.27436	-2.02632	1.24175e-29	2.18149	-2.02554
34657212	chr6:34657212:AAGT:A	2.59429e-39	-1.29021e-09	-0.928814	3.79848e-30	-1.29021e-09	-1.02856
34657371	chr6:34657371:G:A	1.43525e-39	-1.29021e-09	-1.52079	2.39336e-30	-1.29021e-09	-1.49046
34657434	chr6:34657434:C:T	2.5298e-39	0.768979	-1.72296	9.47679e-30	1.63028	-1.74459
34657781	chr6:34657781:G:C	1.54974e-39	-1.29021e-09	-1.44404	2.75977e-30	-1.29021e-09	-1.34801
34657872	chr6:34657872:G:C	1.3491e-39	-1.29021e-09	-1.58268	2.24218e-30	-1.29021e-09	-1.55571
34657898	chr6:34657898:A:G	8.83677e-40	-1.29021e-09	-2.00579	1.42513e-30	-1.29021e-09	-2.0089
34658201	chr6:34658201:T:G	1.81712e-39	-1.29021e-09	-1.28487	3.03602e-30	-1.29021e-09	-1.25261
34658496	chr6:34658496:T:C	2.78549e-39	-0.857704	-1.42404e-09	5.60597e-30	-0.639324	-1.42404e-09
34658879	chr6:34658879:G:C	9.17276e-40	-1.29021e-09	-1.96847	1.46578e-30	-1.29021e-09	-1.98077
34659563	chr6:34659563:T:C	9.24229e-40	-1.29021e-09	-1.96092	1.51661e-30	-1.29021e-09	-1.94668
34659912	chr6:34659912:C:T	1.10114e-40	-2.68664	-1.40173	1.82208e-31	-2.58533	-1.48044
34660424	chr6:34660424:G:C	9.51731e-40	-1.29021e-09	-1.9316	1.48368e-30	-1.29021e-09	-1.96863
34660550	chr6:34660550:T:C	1.46962e-39	-1.29021e-09	-1.49712	2.43681e-30	-1.29021e-09	-1.47247
34660558	chr6:34660558:T:C	1.09493e-38	2.30111	-1.78996	1.64861e-29	2.26278	-1.82342
34660853	chr6:34660853:A:G	1.41006e-39	-1.29021e-09	-1.5385	2.34608e-30	-1.29021e-09	-1.51041
34661478	chr6:34661478:G:C	9.64647e-40	-1.29021e-09	-1.91812	1.66448e-30	-1.29021e-09	-1.85364
34661515	chr6:34661515:A:G	1.47159e-39	-1.29021e-09	-1.49578	2.4405e-30	-1.29021e-09	-1.47095
34661708	chr6:34661708:A:T	1.22145e-38	2.3999	-1.7794	1.83631e-29	2.36061	-1.81342
34661852	chr6:34661852:G:A	8.67615e-40	-1.29021e-09	-2.02413	1.40216e-30	-1.29021e-09	-2.02514
34661974	chr6:34661974:A:C	2.6126e-39	-1.29021e-09	-0.92178	3.8225e-30	-1.29021e-09	-1.02225
34662468	chr6:34662468:G:A	1.02404e-40	-2.68064	-1.48031	1.72223e-31	-2.57246	-1.54966
34662909	chr6:34662909:A:C	1.23544e-38	2.40838	-1.77649	1.85705e-29	2.36926	-1.81084
34663294	chr6:34663294:G:A	9.46782e-40	-1.29021e-09	-1.93681	1.62561e-30	-1.29021e-09	-1.87727
34663402	chr6:34663402:G:A	1.11374e-38	2.30943	-1.78125	1.67552e-29	2.27069	-1.81514
34663577	chr6:34663577:C:T	9.64488e-40	-1.29021e-09	-1.91828	1.66427e-30	-1.29021e-09	-1.85377
34663844	chr6:34663844:T:A	1.22886e-38	2.39734	-1.7708	1.84653e-29	2.35815	-1.80542
34664614	chr6:34664614:A:G	2.81931e-40	-1.59039	-1.55783	5.38351e-31	-1.29003	-1.69237
34664757	chr6:34664757:A:G	2.59005e-39	-1.29021e-09	-0.930451	3.7995e-30	-1.29021e-09	-1.02829
34665626	chr6:34665626:G:A	9.49853e-40	-1.29021e-09	-1.93357	1.63239e-30	-1.29021e-09	-1.87311
34666085	chr6:34666085:C:T	6.18168e-39	-0.756164	0.695628	1.80793e-29	0.132643	0.398966
34666234	chr6:34666234:G:C	3.00648e-40	-1.52564	-1.55831	5.79369e-31	-1.21608	-1.69289
34666576	chr6:34666576:G:A	5.61541e-39	-0.892357	0.735745	1.59557e-29	-0.030183	0.436846
34666717	chr6:34666717:CAT:C	6.21323e-40	-0.482272	-1.87576	4.256e-31	-1.28178	-1.93563
34667111	chr6:34667111:C:G	2.56914e-39	-1.29021e-09	-0.938555	4.13221e-30	-1.29021e-09	-0.944343
34667176	chr6:34667176:A:G	2.83392e-39	0.860576	-1.70104	1.10015e-29	1.756	-1.72113
34667871	chr6:34667871:C:T	9.23558e-40	-1.29021e-09	-1.96165	1.48752e-30	-1.29021e-09	-1.96604
34668032	chr6:34668032:A:C	2.42481e-39	0.716781	-1.71315	9.09489e-30	1.5781	-1.73354
34668926	chr6:34668926:C:T	9.52798e-40	-1.29021e-09	-1.93048	1.48485e-30	-1.29021e-09	-1.96784
34669143	chr6:34669143:T:C	1.0119e-39	-1.29021e-09	-1.8703	1.57729e-30	-1.29021e-09	-1.90745
34669536	chr6:34669536:A:G	1.2082e-38	2.39178	-1.78219	1.81662e-29	2.35262	-1.81621
34669956	chr6:34669956:G:A	1.1775e-39	-1.29021e-09	-1.71873	2.07537e-30	-1.29021e-09	-1.63302
34670166	chr6:34670166:G:A	1.1654e-38	2.35277	-1.77924	1.75411e-29	2.31438	-1.81299
34670836	chr6:34670836:C:A	1.03467e-40	-2.69743	-1.4532	1.71896e-31	-2.59695	-1.52707
34671328	chr6:34671328:G:A	2.16155e-39	0.229279	-1.34058	4.11676e-30	0.370717	-1.31881
34671459	chr6:34671459:T:G	9.03501e-40	-1.29021e-09	-1.9836	1.47646e-30	-1.29021e-09	-1.97351
34671531	chr6:34671531:A:C	1.40968e-39	-1.29021e-09	-1.53877	2.34521e-30	-1.29021e-09	-1.51078
34672155	chr6:34672155:T:C	9.45092e-40	-1.29021e-09	-1.9386	1.47525e-30	-1.29021e-09	-1.97433
34672616	chr6:34672616:A:T	1.25751e-38	2.42456	-1.77496	1.88926e-29	2.38543	-1.80982
34672926	chr6:34672926:G:A	8.65405e-40	-1.29021e-09	-2.02668	1.40047e-30	-1.29021e-09	-2.02635
34672935	chr6:34672935:CA:C	2.75013e-39	-1.29021e-09	-0.870478	4.72523e-30	-1.29021e-09	-0.81024
34673093	chr6:34673093:C:T	6.71615e-40	-2.2802	-1.42404e-09	9.13921e-31	-2.45317	-1.42404e-09
34673447	chr6:34673447:C:A	8.11318e-41	-2.67761	-1.7162	1.37824e-31	-2.56122	-1.78371
34674617	chr6:34674617:G:A	1.36555e-39	-1.29021e-09	-1.57057	2.24318e-30	-1.29021e-09	-1.55526
34675402	chr6:34675402:A:G	5.73112e-39	-0.964211	0.827996	1.61121e-29	-0.0999723	0.51639
34675846	chr6:34675846:G:C	4.24716e-40	-2.73846	-1.42404e-09	6.96685e-31	-2.72458	-1.42404e-09
34675975	chr6:34675975:T:C	1.90626e-40	-1.91226	-1.62731	5.0698e-31	-1.36539	-1.67705
34676304	chr6:34676304:C:A	9.42243e-41	-2.71116	-1.53305	1.57179e-31	-2.61506	-1.59847
34676604	chr6:34676604:G:T	9.93526e-40	-1.29021e-09	-1.88862	1.7323e-30	-1.29021e-09	-1.8137
34676659	chr6:34676659:C:T	9.77011e-40	-1.29021e-09	-1.90538	1.62066e-30	-1.29021e-09	-1.88032
34676767	chr6:34676767:CAAAAT:C	9.35175e-41	-2.70528	-1.54646	1.56841e-31	-2.60503	-1.61064
34676826	chr6:34676826:A:T	9.64121e-40	-1.29021e-09	-1.91867	1.66351e-30	-1.29021e-09	-1.85423
34676972	chr6:34676972:T:C	9.25015e-40	-2.68253	0.722454	1.20763e-30	-2.52027	0.345774
34677086	chr6:34677086:T:C	3.35416e-39	-0.474312	-0.197613	4.9291e-30	-0.169805	-0.598194
34677249	chr6:34677249:A:G	1.23457e-38	2.38697	-1.75579	1.85117e-29	2.34806	-1.79282
34677489	chr6:34677489:A:G	1.92057e-40	-1.90549	-1.6266	5.12034e-31	-1.35613	-1.67639
34677545	chr6:34677545:G:T	2.24673e-39	0.724065	-1.79671	8.33258e-30	1.56486	-1.80784
34677998	chr6:34677998:T:G	1.97907e-39	0.373655	-1.57315	1.13388e-30	-0.589745	-1.64777
34678239	chr6:34678239:C:T	9.70075e-40	-1.29021e-09	-1.91251	1.67655e-30	-1.29021e-09	-1.84642
34678385	chr6:34678385:T:C	2.63988e-40	-1.66071	-1.55326	5.00005e-31	-1.36762	-1.68867
34679140	chr6:34679140:A:G	5.62147e-39	-0.961338	0.805804	1.53748e-29	-0.134699	0.504275
34679223	chr6:34679223:A:T	4.48427e-40	-2.68413	-1.42404e-09	6.69711e-31	-2.76407	-1.42404e-09
34679464	chr6:34679464:A:G	8.76277e-40	-0.143126	-1.87107	5.69822e-31	-1.00774	-1.91785
34679957	chr6:34679957:C:A	3.21552e-39	-1.29021e-09	-0.714136	4.86377e-30	-1.29021e-09	-0.781342
34680201	chr6:34680201:G:A	5.76761e-39	-0.914909	0.78504	1.64417e-29	-0.0390029	0.475669
34680533	chr6:34680533:C:T	2.25359e-39	-1.29021e-09	-1.0696	3.29027e-30	-1.29021e-09	-1.17219
34680763	chr6:34680763:C:A	1.377e-39	-1.29021e-09	-1.56222	2.29323e-30	-1.29021e-09	-1.5332
34680984	chr6:34680984:G:C	8.77794e-39	2.31346	-2.02334	1.29516e-29	2.22031	-2.02225
34681261	chr6:34681261:A:T	8.76423e-40	-1.29021e-09	-2.01403	1.40951e-30	-1.29021e-09	-2.01992
34681334	chr6:34681334:A:G	9.64739e-40	-1.29021e-09	-1.91802	1.66477e-30	-1.29021e-09	-1.85347
34681799	chr6:34681799:C:G	1.31872e-38	2.47043	-1.77331	1.99956e-29	2.43934	-1.80698
34681943	chr6:34681943:C:A	2.54934e-39	-1.29021e-09	-0.946293	3.68819e-30	-1.29021e-09	-1.05802
34682116	chr6:34682116:G:A	1.18951e-40	-2.67398	-1.33719	1.9893e-31	-2.55777	-1.42019
34682313	chr6:34682313:G:A	8.73166e-40	-1.29021e-09	-2.01776	1.41029e-30	-1.29021e-09	-2.01936
34682539	chr6:34682539:T:A	2.65921e-39	-1.29021e-09	-0.904097	3.89765e-30	-1.29021e-09	-1.00278
34683088	chr6:34683088:T:G	1.3002e-38	0.682975	-1.42404e-09	3.49352e-29	1.19034	-1.42404e-09
34683123	chr6:34683123:T:A	2.03758e-39	-1.17036	-1.42404e-09	2.75099e-30	-1.3512	-1.42404e-09
34683156	chr6:34683156:ACG:A	9.77469e-40	-1.29021e-09	-1.90491	1.55625e-30	-1.29021e-09	-1.92088
34683201	chr6:34683201:T:C	8.57462e-39	2.2923	-2.02561	1.26095e-29	2.19604	-2.02474
34683207	chr6:34683207:T:C	2.40934e-40	-1.6107	-1.69466	4.7009e-31	-1.31167	-1.80631
34683783	chr6:34683783:C:T	2.41068e-40	-1.55287	-1.75194	4.7957e-31	-1.24526	-1.85276
34683898	chr6:34683898:A:G	1.36379e-39	-1.29021e-09	-1.57186	2.24043e-30	-1.29021e-09	-1.55649
34684168	chr6:34684168:C:T	2.69514e-39	-1.29021e-09	-0.890677	3.93999e-30	-1.29021e-09	-0.991978
34684741	chr6:34684741:T:C	8.80147e-40	-1.29021e-09	-2.00979	1.52808e-30	-1.29021e-09	-1.93914
34684764	chr6:34684764:G:A	9.60106e-40	-1.29021e-09	-1.92284	1.64968e-30	-1.29021e-09	-1.86257
34685254	chr6:34685254:G:C	9.02314e-40	-1.29021e-09	-1.98492	1.45816e-30	-1.29021e-09	-1.98598
34685491	chr6:34685491:T:C	4.94181e-39	-1.08753	0.803138	1.35181e-29	-0.252188	0.493059
34685862	chr6:34685862:A:G	1.21958e-38	2.40188	-1.78292	1.83434e-29	2.36281	-1.8167
34686110	chr6:34686110:T:C	5.28292e-40	-2.52023	-1.42404e-09	1.0717e-30	-2.29391	-1.42404e-09
34686275	chr6:34686275:C:T	2.64296e-39	-1.29021e-09	-0.910225	3.87559e-30	-1.29021e-09	-1.00846
34686277	chr6:34686277:G:A	8.30908e-41	-2.6095	-1.76045	1.41392e-31	-2.5724	-1.74697
34687223	chr6:34687223:C:T	5.7795e-39	-1.00541	0.877601	1.75242e-29	-0.0810745	0.5815
34687302	chr6:34687302:C:T	8.67051e-40	-1.29021e-09	-2.02478	1.40133e-30	-1.29021e-09	-2.02573
34687672	chr6:34687672:T:C	4.11284e-39	-1.29021e-09	-0.468013	7.87695e-30	-1.29021e-09	-0.299214
34687786	chr6:34687786:G:A	8.39671e-41	-2.69166	-1.6678	1.44977e-31	-2.56229	-1.73205
34687817	chr6:34687817:C:G	1.12297e-38	0.536436	-1.42404e-09	2.99156e-29	1.03522	-1.42404e-09
34687829	chr6:34687829:G:A	1.07043e-39	-1.29021e-09	-1.81406	1.89091e-30	-1.29021e-09	-1.7261
34688945	chr6:34688945:A:G	6.17988e-39	-0.939764	0.878937	1.88728e-29	-0.00816263	0.582731
34688970	chr6:34688970:A:G	9.63819e-40	-1.29021e-09	-1.91898	1.66266e-30	-1.29021e-09	-1.85474
34689592	chr6:34689592:G:A	1.76617e-39	-1.31331	-1.42404e-09	3.29806e-30	-1.16982	-1.42404e-09
34689816	chr6:34689816:A:G	1.05691e-39	-1.29021e-09	-1.82678	1.86823e-30	-1.29021e-09	-1.73816
34690183	chr6:34690183:G:A	2.5082e-39	-1.29021e-09	-0.962561	3.69048e-30	-1.29021e-09	-1.0574
34690226	chr6:34690226:T:C	1.8766e-40	-2.62284	-0.932405	2.3962e-31	-2.72597	-1.06588
34690227	chr6:34690227:G:A	9.60159e-40	-1.29021e-09	-1.92278	1.64986e-30	-1.29021e-09	-1.86246
34690303	chr6:34690303:A:C	5.00134e-39	-1.02092	0.748505	1.51716e-29	-0.101977	0.458248
34690595	chr6:34690595:G:C	2.56727e-39	-1.29021e-09	-0.939283	4.13133e-30	-1.29021e-09	-0.944557
34690745	chr6:34690745:C:G	9.30581e-40	-1.29021e-09	-1.95407	1.66732e-30	-1.29021e-09	-1.85194
34691145	chr6:34691145:C:T	2.04827e-39	-1.29021e-09	-1.16513	3.19222e-30	-1.29021e-09	-1.20244
34691277	chr6:34691277:T:C	1.6942e-40	-1.98546	-1.67204	4.39e-31	-1.46728	-1.71913
34691457	chr6:34691457:A:G	1.08751e-40	-2.70381	-1.39701	1.79249e-31	-2.60466	-1.47748
34691485	chr6:34691485:A:G	9.63232e-40	-1.29021e-09	-1.91959	1.66283e-30	-1.29021e-09	-1.85464
34691625	chr6:34691625:G:A	7.30254e-39	2.13143	-2.02533	1.08756e-29	2.04775	-2.02439
34691713	chr6:34691713:T:C	2.66016e-39	-1.29021e-09	-0.903741	3.89202e-30	-1.29021e-09	-1.00423
34692161	chr6:34692161:G:A	1.22748e-40	-2.70651	-1.27324	2.07742e-31	-2.60525	-1.32936
34692359	chr6:34692359:A:G	8.65234e-40	-1.29021e-09	-2.02688	1.39809e-30	-1.29021e-09	-2.02805
34692514	chr6:34692514:A:C	1.43303e-39	-1.29021e-09	-1.52233	2.53354e-30	-1.29021e-09	-1.43354
34692547	chr6:34692547:C:T	5.67539e-39	-1.11665	0.970665	1.51243e-29	-0.294099	0.647245
34692589	chr6:34692589:T:C	8.67682e-40	-1.29021e-09	-2.02406	1.40149e-30	-1.29021e-09	-2.02562
34692775	chr6:34692775:A:G	8.58446e-39	2.29103	-2.02321	1.26673e-29	2.19795	-2.02208
34693071	chr6:34693071:C:T	2.5006e-39	-1.29021e-09	-0.965595	3.67421e-30	-1.29021e-09	-1.06182
34693158	chr6:34693158:C:G	8.51726e-39	2.28555	-2.02558	1.25813e-29	2.19352	-2.02447
34693873	chr6:34693873:G:C	8.84074e-40	-1.29021e-09	-2.00534	1.42577e-30	-1.29021e-09	-2.00844
34694714	chr6:34694714:C:T	9.13761e-40	-0.130682	-1.84163	5.88781e-31	-1.00002	-1.89283
34695388	chr6:34695388:G:C	1.20522e-38	2.39414	-1.78702	1.81349e-29	2.35506	-1.82038
34695479	chr6:34695479:C:A	8.84657e-40	-1.29021e-09	-2.00468	1.41936e-30	-1.29021e-09	-2.01295
34695710	chr6:34695710:A:T	1.4263e-38	-0.308436	1.08398	3.46294e-29	0.576509	0.605037
34695821	chr6:34695821:C:T	2.00149e-40	-1.90154	-1.58929	5.41673e-31	-1.3532	-1.62304
34696981	chr6:34696981:G:A	9.83663e-40	-1.29021e-09	-1.8986	1.54033e-30	-1.29021e-09	-1.93116
34697665	chr6:34697665:G:A	5.50086e-39	1.85343	-2.03066	8.30565e-30	1.78433	-2.03055
34698095	chr6:34698095:A:G	2.54869e-39	-1.29021e-09	-0.946548	3.73353e-30	-1.29021e-09	-1.0458
34698367	chr6:34698367:G:A	2.65136e-39	-1.29021e-09	-0.907054	3.88533e-30	-1.29021e-09	-1.00595
34698910	chr6:34698910:G:A	9.63189e-40	-1.29021e-09	-1.91963	1.66401e-30	-1.29021e-09	-1.85392
34699058	chr6:34699058:A:T	5.95795e-39	1.92499	-2.02238	8.87819e-30	1.84017	-2.01973
34699291	chr6:34699291:G:A	2.44402e-39	-1.29021e-09	-0.988482	3.55063e-30	-1.29021e-09	-1.09603
34699298	chr6:34699298:G:A	5.51395e-39	-0.8432	0.668356	1.58503e-29	0.0416384	0.358397
34699627	chr6:34699627:G:A	9.22563e-41	-2.73365	-1.53166	1.50317e-31	-2.65285	-1.60531
34699882	chr6:34699882:C:G	1.19413e-39	-1.29021e-09	-1.70471	1.97301e-30	-1.29021e-09	-1.6836
34700665	chr6:34700665:A:G	2.64545e-39	0.680999	-1.59029	1.00023e-29	1.54011	-1.60045
34700858	chr6:34700858:C:T	4.15491e-39	-0.980259	0.522423	1.07842e-29	-0.11923	0.134153
34700897	chr6:34700897:T:C	7.36959e-40	-0.281314	-1.90604	4.8151e-31	-1.13419	-1.9598
34700917	chr6:34700917:C:T	2.78006e-39	0.722425	-1.58208	1.04519e-29	1.57517	-1.59154
34701079	chr6:34701079:T:A	2.71201e-39	-1.29021e-09	-0.884435	3.97248e-30	-1.29021e-09	-0.983764
34701131	chr6:34701131:C:T	9.6919e-40	-1.29021e-09	-1.91342	1.67917e-30	-1.29021e-09	-1.84485
34701323	chr6:34701323:C:T	9.06241e-40	-1.29021e-09	-1.98058	1.60039e-30	-1.29021e-09	-1.89291
34701607	chr6:34701607:G:A	5.08935e-39	-0.957968	0.702992	1.43935e-29	-0.0972351	0.400858
34702100	chr6:34702100:TGCCTGTAATCCCA:T	1.3963e-38	2.75436	-2.00007	2.0731e-29	2.66018	-1.9917
34702567	chr6:34702567:C:T	1.92971e-39	-1.29021e-09	-1.22475	2.78029e-30	-1.29021e-09	-1.3406
34702618	chr6:34702618:C:T	5.31471e-39	-1.0107	0.799054	1.46455e-29	-0.168204	0.48918
34702807	chr6:34702807:C:T	1.06709e-40	-2.74297	-1.37681	1.76457e-31	-2.67105	-1.42679
34702917	chr6:34702917:A:G	5.12357e-39	-1.29021e-09	-0.248276	9.82368e-30	-1.29021e-09	-0.0783604
34703009	chr6:34703009:G:T	1.23732e-40	-2.67742	-1.29434	2.13426e-31	-2.55782	-1.3498
34703143	chr6:34703143:C:T	1.0306e-39	-1.29021e-09	-1.85199	1.72664e-30	-1.29021e-09	-1.81698
34703198	chr6:34703198:G:A	4.81711e-39	-0.827505	0.517553	1.41889e-29	0.064087	0.225219
34703202	chr6:34703202:G:A	1.00639e-40	-2.62337	-1.55497	1.74144e-31	-2.48459	-1.62644
34703421	chr6:34703421:T:C	2.67793e-40	-1.58842	-1.61125	5.15364e-31	-1.28374	-1.74229
34703842	chr6:34703842:C:T	7.69107e-39	2.15183	-1.99389	1.14332e-29	2.05848	-1.98512
34704232	chr6:34704232:G:A	1.34914e-39	-1.29021e-09	-1.58266	2.22868e-30	-1.29021e-09	-1.56175
34704865	chr6:34704865:A:G	2.70624e-39	0.767941	-1.65451	1.02684e-29	1.62914	-1.66323
34704910	chr6:34704910:T:C	2.24733e-39	-1.29021e-09	-1.07238	3.28644e-30	-1.29021e-09	-1.17335
34705372	chr6:34705372:C:T	1.07105e-40	-2.68022	-1.43585	1.78427e-31	-2.56778	-1.51895
34705467	chr6:34705467:CT:C	3.02883e-39	-1.29021e-09	-0.77395	4.42473e-30	-1.29021e-09	-0.875946
34705719	chr6:34705719:G:A	1.18097e-40	-2.66545	-1.35292	2.00387e-31	-2.53649	-1.43417
34705901	chr6:34705901:G:A	5.16126e-39	-0.910049	0.669104	1.48507e-29	-0.034641	0.369536
34708145	chr6:34708145:T:C	2.11452e-39	-1.29021e-09	-1.1333	3.61293e-30	-1.29021e-09	-1.07864
34708326	chr6:34708326:G:A	2.39698e-39	-1.29021e-09	-1.00792	3.52404e-30	-1.29021e-09	-1.10355
34708547	chr6:34708547:G:A	5.5298e-40	-2.47456	-1.42404e-09	7.80331e-31	-2.61119	-1.42404e-09
34708838	chr6:34708838:T:C	9.32338e-40	-1.29021e-09	-1.95219	1.59669e-30	-1.29021e-09	-1.89522
34709049	chr6:34709049:C:T	7.14955e-40	-0.948765	-1.2689	2.02424e-30	-0.325074	-1.33289
34709223	chr6:34709223:G:T	5.958e-40	-2.39998	-1.42404e-09	8.71042e-31	-2.50122	-1.42404e-09
34709261	chr6:34709261:G:A	9.5808e-40	-1.29021e-09	-1.92495	1.6455e-30	-1.29021e-09	-1.86511
34709268	chr6:34709268:T:C	9.76562e-41	-2.64163	-1.5668	1.67648e-31	-2.51341	-1.63564
34709326	chr6:34709326:G:A	3.74851e-40	-1.17477	-1.68858	1.07658e-30	-0.574405	-1.71496
34709779	chr6:34709779:G:A	1.42311e-39	-1.29021e-09	-1.52928	2.35292e-30	-1.29021e-09	-1.5075
34709794	chr6:34709794:G:C	8.63019e-40	-0.134719	-1.89473	5.62088e-31	-1.00097	-1.93828
34709952	chr6:34709952:T:G	9.30042e-40	-1.29021e-09	-1.95465	1.59144e-30	-1.29021e-09	-1.89851
34710107	chr6:34710107:T:A	2.65621e-39	-1.29021e-09	-0.905225	3.87269e-30	-1.29021e-09	-1.00921
34710108	chr6:34710108:C:T	2.65173e-39	-1.29021e-09	-0.906914	3.86637e-30	-1.29021e-09	-1.01084
34710155	chr6:34710155:A:C	2.66365e-39	-1.29021e-09	-0.902428	3.8825e-30	-1.29021e-09	-1.00668
34710594	chr6:34710594:G:A	8.70612e-40	-1.29021e-09	-2.02068	1.44335e-30	-1.29021e-09	-1.99619
34710660	chr6:34710660:G:A	9.06828e-40	-1.29021e-09	-1.97993	1.45382e-30	-1.29021e-09	-1.98896
34711285	chr6:34711285:G:A	4.11406e-40	-2.7703	-1.42404e-09	6.94928e-31	-2.7271	-1.42404e-09
34712158	chr6:34712158:A:G	5.78281e-39	-1.11225	0.985017	1.59444e-29	-0.261876	0.667828
34712698	chr6:34712698:A:G	9.60259e-41	-2.72227	-1.50299	1.57705e-31	-2.62949	-1.58069
34712793	chr6:34712793:T:C	2.56965e-40	-1.88398	-1.35696	6.90181e-31	-1.33065	-1.4033
34713314	chr6:34713314:T:C	7.02932e-39	-1.00544	1.0734	1.95912e-29	-0.137978	0.749903
34713411	chr6:34713411:G:A	4.4172e-40	-1.01298	-1.68622	1.30889e-30	-0.388004	-1.70597
34714034	chr6:34714034:T:C	3.24511e-39	0.853825	-1.5588	1.23854e-29	1.71271	-1.55935
34714107	chr6:34714107:T:C	9.3199e-40	-1.29021e-09	-1.95256	1.59599e-30	-1.29021e-09	-1.89566
34714429	chr6:34714429:A:T	8.99513e-40	-1.29021e-09	-1.98803	1.52401e-30	-1.29021e-09	-1.94181
34715306	chr6:34715306:A:G	9.29924e-40	-1.29021e-09	-1.95478	1.59137e-30	-1.29021e-09	-1.89856
34715858	chr6:34715858:G:A	2.4888e-40	-1.91152	-1.3614	6.62769e-31	-1.36494	-1.40955
34716216	chr6:34716216:A:G	3.0676e-40	-1.49511	-1.56871	5.91579e-31	-1.18041	-1.70771
34716293	chr6:34716293:T:C	2.67536e-39	-1.29021e-09	-0.898042	3.89919e-30	-1.29021e-09	-1.00239
34716606	chr6:34716606:G:T	3.32942e-39	-1.29021e-09	-0.679329	5.59022e-30	-1.29021e-09	-0.642137
34716607	chr6:34716607:G:A	9.88182e-41	-2.55089	-1.64571	1.65271e-31	-2.56193	-1.60139
34716899	chr6:34716899:C:T	9.60106e-40	-1.29021e-09	-1.92284	1.64968e-30	-1.29021e-09	-1.86257
34719024	chr6:34719024:G:A	4.16939e-40	-2.75694	-1.42404e-09	6.94882e-31	-2.72717	-1.42404e-09
34719049	chr6:34719049:T:C	1.27586e-39	-1.29021e-09	-1.63851	2.08978e-30	-1.29021e-09	-1.6261
34719202	chr6:34719202:G:T	2.55381e-39	-1.29021e-09	-0.94454	3.73728e-30	-1.29021e-09	-1.0448
34719248	chr6:34719248:CATT:C	2.52062e-39	-1.29021e-09	-0.95762	3.68923e-30	-1.29021e-09	-1.05774
34719359	chr6:34719359:A:G	9.2247e-40	-1.96283	-1.42404e-09	9.28211e-30	-0.135067	-1.42404e-09
34719955	chr6:34719955:A:G	2.57859e-39	-1.29021e-09	-0.934884	3.77949e-30	-1.29021e-09	-1.03357
34720077	chr6:34720077:G:A	3.25135e-40	-1.53083	-1.47481	6.15092e-31	-1.21835	-1.63079
34720848	chr6:34720848:C:T	9.50782e-40	-1.29021e-09	-1.9326	1.63838e-30	-1.29021e-09	-1.86945
34721169	chr6:34721169:T:C	7.77042e-39	-1.01277	1.18097	2.16186e-29	-0.139528	0.849928
34721585	chr6:34721585:G:A	5.55821e-40	-2.46943	-1.42404e-09	8.4606e-31	-2.53032	-1.42404e-09
34721599	chr6:34721599:TG:T	5.69075e-40	-2.44587	-1.42404e-09	8.38861e-31	-2.53887	-1.42404e-09
34721617	chr6:34721617:T:G	1.22878e-39	-1.29021e-09	-1.6761	1.98224e-30	-1.29021e-09	-1.67893
34721635	chr6:34721635:G:A	3.19066e-40	-2.27263	-0.751848	2.9544e-31	-2.58618	-0.99626
34721665	chr6:34721665:T:C	2.70478e-39	-1.29021e-09	-0.887107	3.95361e-30	-1.29021e-09	-0.988528
34721763	chr6:34721763:T:C	1.68257e-40	-2.51482	-1.14957	3.88562e-31	-2.30881	-0.999647
34722162	chr6:34722162:T:G	1.82873e-39	0.499182	-1.77769	6.03317e-30	1.29606	-1.86194
34722238	chr6:34722238:C:T	2.09046e-40	-2.54701	-0.900316	4.63104e-31	-2.35353	-0.779427
34722603	chr6:34722603:G:A	7.6827e-40	-2.14574	-1.42404e-09	9.86911e-31	-2.37633	-1.42404e-09
34722740	chr6:34722740:A:G	8.78432e-40	-1.29021e-09	-2.01174	1.40208e-30	-1.29021e-09	-2.0252
34722886	chr6:34722886:G:A	9.46339e-40	-1.29021e-09	-1.93728	1.52455e-30	-1.29021e-09	-1.94146
34722933	chr6:34722933:A:G	1.99514e-40	-2.55877	-0.935224	4.40024e-31	-2.3705	-0.813585
34723947	chr6:34723947:C:T	2.27547e-40	-1.51733	-1.8452	5.65151e-31	-1.00404	-1.92978
34724808	chr6:34724808:A:G	2.45268e-40	-1.46352	-1.82401	6.11348e-31	-0.941822	-1.91342
34724882	chr6:34724882:T:TATA	1.46565e-39	-1.29021e-09	-1.49983	2.78181e-30	-1.29021e-09	-1.34005
34724958	chr6:34724958:T:C	8.32666e-39	-0.933554	1.17089	2.34163e-29	-0.0402375	0.830515
34725316	chr6:34725316:T:C	7.34852e-40	-0.34657	-1.84364	4.90611e-31	-1.17808	-1.89718
34725334	chr6:34725334:A:G	8.22117e-39	-0.968146	1.19273	2.3005e-29	-0.0832028	0.85576
34725451	chr6:34725451:G:A	2.91078e-40	-1.66701	-1.44928	5.45761e-31	-1.36373	-1.605
34725819	chr6:34725819:G:A	4.1105e-40	-2.77117	-1.42404e-09	6.79895e-31	-2.74897	-1.42404e-09
34726140	chr6:34726140:G:A	1.25524e-38	-0.910025	1.55781	3.52414e-29	-0.0118345	1.2109
34726183	chr6:34726183:C:G	3.77886e-40	-1.24457	-1.61072	9.76234e-31	-0.66907	-1.71814
34726225	chr6:34726225:G:C	9.1023e-40	-0.137628	-1.83856	5.87002e-31	-1.00322	-1.89266
34726866	chr6:34726866:A:G	1.84261e-39	-1.29021e-09	-1.27095	2.73135e-30	-1.29021e-09	-1.35836
34726955	chr6:34726955:C:T	8.66654e-40	-1.29021e-09	-2.02524	1.39486e-30	-1.29021e-09	-2.03036
34727002	chr6:34727002:C:T	7.97383e-39	-0.964739	1.15878	2.22397e-29	-0.0801246	0.81885
34727304	chr6:34727304:C:T	6.48594e-39	-1.05076	1.03827	1.79442e-29	-0.185323	0.709436
34727316	chr6:34727316:C:T	2.92039e-39	-0.810409	-1.42404e-09	2.38233e-30	-1.49508	-1.42404e-09
34727371	chr6:34727371:G:C	7.74423e-40	-2.13776	-1.42404e-09	1.48684e-30	-1.9665	-1.42404e-09
34727444	chr6:34727444:G:A	2.80875e-40	-1.7027	-1.44928	5.25028e-31	-1.40246	-1.605
34727716	chr6:34727716:T:C	1.68203e-40	-2.55309	-1.11162	3.61978e-31	-2.36038	-1.01895
34727728	chr6:34727728:C:T	1.01234e-40	-2.50444	-1.66801	2.07153e-31	-2.2892	-1.64826
34728834	chr6:34728834:A:T	6.63524e-40	-0.385817	-1.9065	4.43649e-31	-1.21589	-1.95998
34728923	chr6:34728923:T:G	1.1367e-38	-1.21544	1.76402	3.17126e-29	-0.341449	1.43501
34729015	chr6:34729015:T:C	1.47847e-38	-0.890322	1.70179	4.19209e-29	0.0190831	1.35355
34729016	chr6:34729016:G:A	3.12107e-40	-1.39223	-1.65431	7.56781e-31	-0.860578	-1.78126
34729223	chr6:34729223:G:A	2.7181e-39	-1.29021e-09	-0.882192	3.97326e-30	-1.29021e-09	-0.983568
34729341	chr6:34729341:T:A	1.29422e-40	-2.74721	-1.17959	1.97498e-31	-2.76767	-1.21752
34729347	chr6:34729347:A:C	9.25398e-40	-1.29021e-09	-1.95966	1.57552e-30	-1.29021e-09	-1.90857
34729376	chr6:34729376:T:C	1.57995e-40	-2.57609	-1.15123	3.34983e-31	-2.39233	-1.0645
34729645	chr6:34729645:A:G	8.70273e-40	-1.29021e-09	-2.02107	1.43901e-30	-1.29021e-09	-1.9992
34730369	chr6:34730369:A:T	2.81284e-40	-1.45115	-1.69937	6.97383e-31	-0.910375	-1.8132
34730524	chr6:34730524:G:C	1.49982e-40	-2.53455	-1.24481	3.22595e-31	-2.33328	-1.16124
34730781	chr6:34730781:C:A	5.22725e-40	-0.703612	-1.82721	3.69963e-31	-1.48633	-1.87118
34730977	chr6:34730977:A:G	2.69666e-39	-1.29021e-09	-0.890113	3.94396e-30	-1.29021e-09	-0.99097
34731008	chr6:34731008:CAG:C	1.38065e-39	-1.29021e-09	-1.55957	2.37425e-30	-1.29021e-09	-1.49847
34731332	chr6:34731332:C:T	1.18951e-38	-0.954276	1.54827	3.42117e-29	-0.0366043	1.20602
34731564	chr6:34731564:A:G	1.47909e-40	-2.52834	-1.26494	3.19118e-31	-2.32444	-1.18091
34731696	chr6:34731696:G:A	6.62374e-40	-0.739864	-1.55419	4.5937e-31	-1.50663	-1.63443
34733399	chr6:34733399:GTAAACCC:G	1.08978e-38	-1.12452	1.63095	2.96811e-29	-0.244238	1.27159
34733408	chr6:34733408:GC:G	1.37048e-38	-1.12078	1.8564	3.73163e-29	-0.238378	1.49465
34733665	chr6:34733665:T:C	2.08288e-40	-1.59091	-1.86005	4.29693e-31	-1.29235	-1.91549
34734204	chr6:34734204:C:CATTT	1.34556e-38	-0.913101	1.63037	3.81187e-29	0.00661611	1.27093
34734224	chr6:34734224:TATATC:T	1.50937e-40	-2.53031	-1.24271	3.25959e-31	-2.32793	-1.15621
34735628	chr6:34735628:A:C	2.68504e-39	-1.29021e-09	-0.894429	3.92671e-30	-1.29021e-09	-0.995354
34735822	chr6:34735822:G:A	1.21182e-38	-0.980606	1.59319	3.46556e-29	-0.0680447	1.25035
34736836	chr6:34736836:T:C	1.18144e-38	-1.12591	1.71311	3.26365e-29	-0.242817	1.36509
34737238	chr6:34737238:C:T	2.8647e-39	-1.29021e-09	-0.829662	4.17834e-30	-1.29021e-09	-0.933241
34737265	chr6:34737265:G:A	1.64867e-40	-2.59046	-1.09428	3.51e-31	-2.411	-0.999126
34737278	chr6:34737278:T:C	1.10848e-38	-1.06152	1.58496	3.09171e-29	-0.166245	1.2344
34737462	chr6:34737462:G:A	1.3437e-40	-2.56247	-1.32681	2.86006e-31	-2.36901	-1.24589
34737753	chr6:34737753:C:A	1.0204e-38	-1.0831	1.52376	2.83791e-29	-0.196476	1.17897
34737959	chr6:34737959:G:A	1.41894e-39	-1.29021e-09	-1.53222	2.43857e-30	-1.29021e-09	-1.47174
34738107	chr6:34738107:C:T	5.28542e-40	-2.51976	-1.42404e-09	9.92539e-31	-2.37064	-1.42404e-09
34738160	chr6:34738160:T:C	1.38395e-40	-2.55454	-1.30523	2.96671e-31	-2.35674	-1.22155
34738170	chr6:34738170:C:T	1.23834e-38	-0.888349	1.52258	3.59591e-29	0.0429843	1.17624
34738351	chr6:34738351:T:C	1.17469e-38	-0.941139	1.5226	3.37293e-29	-0.0225181	1.17773
34738424	chr6:34738424:C:T	2.49539e-40	-2.40474	-0.865524	3.83977e-31	-2.1931	-1.12723
34738579	chr6:34738579:CCGGAGACAGAGTCTTG:C	2.23097e-40	-1.58836	-1.79392	4.53532e-31	-1.29547	-1.85837
34738581	chr6:34738581:G:A	1.02243e-38	-1.0192	1.46183	2.26125e-29	-0.323119	1.07847
34738763	chr6:34738763:G:A	3.70913e-40	-1.44461	-1.4293	7.02704e-31	-1.13513	-1.58084
34739314	chr6:34739314:T:C	9.5218e-40	-1.29021e-09	-1.93113	1.56925e-30	-1.29021e-09	-1.91256
34739391	chr6:34739391:G:A	1.18881e-39	-1.29021e-09	-1.70918	1.99824e-30	-1.29021e-09	-1.67089
34739644	chr6:34739644:C:T	1.40337e-39	0.184864	-1.72811	8.7895e-31	-0.734821	-1.75736
34740699	chr6:34740699:A:C	1.43879e-40	-2.57044	-1.25048	3.07879e-31	-2.37893	-1.16228
34740998	chr6:34740998:G:A	2.94453e-40	-1.41745	-1.68731	7.31493e-31	-0.868383	-1.80744
34741073	chr6:34741073:G:A	1.10338e-38	-1.05763	1.57647	3.09792e-29	-0.158844	1.229
34741119	chr6:34741119:G:T	2.84351e-40	-1.46313	-1.67654	6.97567e-31	-0.925774	-1.79754
34741124	chr6:34741124:A:G	1.11701e-40	-2.75654	-1.31751	1.74143e-31	-2.6217	-1.48934
34741131	chr6:34741131:C:T	1.1054e-38	-0.976127	1.49679	3.1781e-29	-0.0560226	1.15173
34741909	chr6:34741909:A:G	1.34557e-40	-2.45155	-1.43634	2.86325e-31	-2.21935	-1.39443
34742484	chr6:34742484:A:C	8.85173e-40	-1.29021e-09	-2.0041	1.41255e-30	-1.29021e-09	-2.01776
34743314	chr6:34743314:C:T	8.67129e-40	-1.29021e-09	-2.02469	1.47817e-30	-1.29021e-09	-1.97235
34743690	chr6:34743690:G:A	1.14851e-40	-2.75527	-1.29098	1.78719e-31	-2.61804	-1.46705
34743813	chr6:34743813:AG:A	1.17493e-38	-0.991455	1.57312	3.35125e-29	-0.075273	1.22403
34744100	chr6:34744100:A:G	8.67045e-40	-1.29021e-09	-2.02479	1.43305e-30	-1.29021e-09	-2.00335
34744169	chr6:34744169:C:T	4.54591e-40	-1.25991	-1.41057	1.11869e-30	-0.693288	-1.55771
34744233	chr6:34744233:G:C	1.07011e-40	-2.75452	-1.36243	1.68423e-31	-2.61554	-1.52889
34745061	chr6:34745061:C:T	1.13819e-38	-0.933167	1.48306	3.45222e-29	-0.0067176	1.18516
34745121	chr6:34745121:G:A	3.4304e-39	-1.29021e-09	-0.64945	4.91741e-30	-1.29021e-09	-0.770375
34745123	chr6:34745123:G:A	8.34211e-39	-1.10183	1.34102	2.3479e-29	-0.213789	1.00674
34745221	chr6:34745221:A:G	1.64696e-38	-0.752938	1.67233	5.11877e-29	0.204429	1.36791
34745231	chr6:34745231:G:T	3.3719e-39	-1.29021e-09	-0.66665	4.83527e-30	-1.29021e-09	-0.787219
34745361	chr6:34745361:C:T	1.54458e-38	-0.843265	1.69847	4.66301e-29	0.0962872	1.3828
34745495	chr6:34745495:G:T	4.85187e-40	-0.796409	-1.80894	3.50304e-31	-1.56026	-1.85185
34745622	chr6:34745622:C:A	8.36232e-39	-0.936837	1.17845	2.43207e-29	-0.0169072	0.845078
34745723	chr6:34745723:G:A	7.36035e-39	-0.957692	1.07167	2.13957e-29	-0.0434735	0.743506
34745731	chr6:34745731:T:G	8.76138e-40	-1.29021e-09	-2.01436	1.42941e-30	-1.29021e-09	-2.0059
34746393	chr6:34746393:G:A	9.11399e-40	-1.29021e-09	-1.9749	1.46227e-30	-1.29021e-09	-1.98317
34746432	chr6:34746432:T:A	8.33572e-39	-0.909938	1.14836	2.44643e-29	0.0191314	0.814928
34746545	chr6:34746545:A:G	1.25132e-38	-0.810611	1.45527	3.84411e-29	0.136459	1.14951
34746957	chr6:34746957:C:T	4.10088e-40	-2.77351	-1.42404e-09	6.65872e-31	-2.76981	-1.42404e-09
34747409	chr6:34747409:A:T	3.37885e-39	-1.29021e-09	-0.664591	4.84596e-30	-1.29021e-09	-0.78501
34747520	chr6:34747520:C:T	1.2391e-38	-0.780452	1.4153	3.8433e-29	0.17398	1.11178
34747564	chr6:34747564:C:T	9.78907e-41	-2.75585	-1.45018	1.55913e-31	-2.62166	-1.59995
34747600	chr6:34747600:G:A	2.63659e-40	-1.53495	-1.68027	5.3782e-31	-1.22873	-1.75465
34747618	chr6:34747618:A:T	1.16361e-38	-0.803098	1.37509	3.59837e-29	0.144553	1.07536
34747671	chr6:34747671:T:G	1.32672e-40	-2.50876	-1.39325	2.91323e-31	-2.29206	-1.30442
34747984	chr6:34747984:A:G	7.34278e-39	-1.02997	1.14156	2.08655e-29	-0.129743	0.804685
34748124	chr6:34748124:G:A	9.34562e-40	-1.29021e-09	-1.9498	1.53991e-30	-1.29021e-09	-1.93143
34748251	chr6:34748251:A:G	1.14893e-38	-0.807608	1.3669	3.54183e-29	0.141102	1.06297
34748553	chr6:34748553:G:A	1.35718e-38	-0.879557	1.60543	4.00017e-29	0.0520277	1.27374
34748749	chr6:34748749:AT:A	2.39397e-39	-1.29021e-09	-1.00918	3.54525e-30	-1.29021e-09	-1.09755
34748997	chr6:34748997:A:C	4.18513e-40	-2.75317	-1.42404e-09	6.69013e-31	-2.76511	-1.42404e-09
34749025	chr6:34749025:C:T	9.17087e-40	-0.186619	-1.78206	5.88919e-31	-1.04743	-1.84519
34749208	chr6:34749208:A:C	1.74328e-38	-0.704588	1.68082	5.41236e-29	0.265825	1.36229
34749306	chr6:34749306:C:T	1.56165e-38	-0.724274	1.59048	4.8441e-29	0.241775	1.27542
34749308	chr6:34749308:G:A	1.59037e-38	-0.785888	1.67032	4.84837e-29	0.166016	1.35206
34749696	chr6:34749696:T:G	2.261e-40	-2.37496	-0.993938	3.58291e-31	-2.1547	-1.23486
34749801	chr6:34749801:C:T	1.71794e-40	-2.03401	-1.60957	5.38107e-31	-1.39544	-1.58741
34749933	chr6:34749933:G:C	2.61272e-39	-1.29021e-09	-0.921735	3.82016e-30	-1.29021e-09	-1.02286
34750006	chr6:34750006:T:G	9.68853e-39	-0.757951	1.14677	2.54932e-29	0.207674	0.667584
34750139	chr6:34750139:T:C	2.53379e-40	-1.53641	-1.71859	5.18525e-31	-1.22976	-1.79016
34750257	chr6:34750257:G:A	8.81486e-40	-1.29021e-09	-2.00827	1.41842e-30	-1.29021e-09	-2.01361
34750636	chr6:34750636:C:T	8.88327e-40	-1.29021e-09	-2.00054	1.45207e-30	-1.29021e-09	-1.99016
34750638	chr6:34750638:G:A	9.34055e-40	-1.29021e-09	-1.95035	1.59196e-30	-1.29021e-09	-1.89819
34750760	chr6:34750760:AAC:A	1.71456e-40	-2.51442	-1.13113	3.71233e-31	-2.30615	-1.04793
34750894	chr6:34750894:C:T	2.8736e-40	-1.42173	-1.70741	5.95607e-31	-1.10066	-1.78067
34750927	chr6:34750927:G:A	1.86042e-40	-1.57086	-1.99304	4.35994e-31	-1.26261	-1.93068
34751397	chr6:34751397:A:G	2.1711e-40	-2.44668	-0.962803	3.3841e-31	-2.24283	-1.20383
34751851	chr6:34751851:C:G	3.87798e-39	-0.792967	0.266156	1.3439e-29	0.165761	0.0692451
34752239	chr6:34752239:G:C	8.7459e-40	-1.29021e-09	-2.01613	1.45708e-30	-1.29021e-09	-1.98672
34752434	chr6:34752434:A:G	1.57874e-38	-0.883361	1.76045	4.7058e-29	0.0502174	1.43801
34752522	chr6:34752522:T:C	8.75328e-40	-1.29021e-09	-2.01528	1.40219e-30	-1.29021e-09	-2.02512
34752540	chr6:34752540:A:G	7.85142e-39	-1.0243	1.20287	2.30817e-29	-0.115411	0.891297
34752545	chr6:34752545:A:G	1.61288e-38	-0.742642	1.64112	4.96749e-29	0.216898	1.32545
34752547	chr6:34752547:T:C	1.34048e-38	-0.873944	1.58743	4.0079e-29	0.0554764	1.27222
34753225	chr6:34753225:G:A	2.68789e-39	-1.29021e-09	-0.893368	3.93229e-30	-1.29021e-09	-0.993933
34753290	chr6:34753290:G:A	1.72052e-38	-0.806085	1.76917	5.18686e-29	0.140488	1.44507
34754505	chr6:34754505:G:T	2.20787e-40	-2.37599	-1.0167	3.50117e-31	-2.15344	-1.2592
34754646	chr6:34754646:G:A	2.58977e-40	-2.53055	-0.702587	5.3685e-31	-2.33598	-0.649216
34754695	chr6:34754695:A:G	8.78228e-40	-1.29021e-09	-2.01198	1.433e-30	-1.29021e-09	-2.00339
34754797	chr6:34754797:A:C	1.14091e-38	-0.825008	1.37729	3.38596e-29	0.129973	1.02909
34754909	chr6:34754909:A:G	4.55336e-39	-1.29021e-09	-0.366262	6.71862e-30	-1.29021e-09	-0.458272
34754984	chr6:34754984:T:C	1.91126e-40	-2.45672	-1.08023	4.25882e-31	-2.2282	-0.988546
34755125	chr6:34755125:A:C	1.32659e-38	-0.751662	1.45473	3.96367e-29	0.212276	1.10432
34756118	chr6:34756118:G:A	1.25483e-40	-2.29245	-1.66526	2.7606e-31	-2.01593	-1.63436
34756318	chr6:34756318:C:A	2.48853e-40	-1.55641	-1.71661	5.07145e-31	-1.25308	-1.78904
34756577	chr6:34756577:G:C	9.57147e-40	-1.29021e-09	-1.92592	1.57805e-30	-1.29021e-09	-1.90696
34756972	chr6:34756972:A:C	2.4935e-39	-1.29021e-09	-0.96844	3.68772e-30	-1.29021e-09	-1.05815
34757038	chr6:34757038:C:T	1.14939e-40	-2.7172	-1.32828	1.87651e-31	-2.53229	-1.50404
34757143	chr6:34757143:T:C	4.41386e-40	-1.44917	-1.25079	8.25524e-31	-1.13773	-1.41716
34757371	chr6:34757371:A:G	2.52958e-40	-1.5056	-1.75106	5.21036e-31	-1.19611	-1.81899
34757603	chr6:34757603:C:T	8.03866e-40	-0.265802	-1.83465	5.15836e-31	-1.12054	-1.90458
34757701	chr6:34757701:G:A	1.26462e-40	-2.2856	-1.66435	2.78181e-31	-2.00918	-1.63346
34757752	chr6:34757752:G:A	4.10688e-40	-2.77205	-1.42404e-09	6.78688e-31	-2.75075	-1.42404e-09
34757878	chr6:34757878:G:GTCA	1.93257e-38	-0.560706	1.64002	6.22714e-29	0.444006	1.32434
34758130	chr6:34758130:A:G	8.73866e-40	-1.29021e-09	-2.01695	1.45496e-30	-1.29021e-09	-1.98818
34758359	chr6:34758359:T:A	1.85793e-38	-0.63001	1.66993	5.91311e-29	0.36102	1.35558
34758584	chr6:34758584:A:G	1.8975e-38	-0.663881	1.72487	5.94967e-29	0.320583	1.40218
34758717	chr6:34758717:T:C	9.56462e-40	-1.29021e-09	-1.92664	1.5769e-30	-1.29021e-09	-1.90769
34758786	chr6:34758786:G:C	2.23766e-39	-1.29021e-09	-1.0767	3.66915e-30	-1.29021e-09	-1.0632
34759111	chr6:34759111:T:C	9.57473e-40	-1.29021e-09	-1.92558	1.5786e-30	-1.29021e-09	-1.90662
34759216	chr6:34759216:A:G	9.75691e-40	-1.29021e-09	-1.90674	1.61118e-30	-1.29021e-09	-1.88619
34759254	chr6:34759254:A:G	1.25188e-38	-0.823592	1.46869	3.69868e-29	0.131811	1.11559
34759410	chr6:34759410:C:T	2.41428e-40	-2.30933	-0.99398	3.85432e-31	-2.07445	-1.24209
34759535	chr6:34759535:A:C	8.78503e-40	-1.29021e-09	-2.01166	1.43339e-30	-1.29021e-09	-2.00311
34759843	chr6:34759843:C:T	8.71849e-40	-1.29021e-09	-2.01927	1.4051e-30	-1.29021e-09	-2.02305
34760423	chr6:34760423:A:T	1.30233e-39	-1.29021e-09	-1.61797	2.22351e-30	-1.29021e-09	-1.56407
34760453	chr6:34760453:C:G	1.312e-38	-0.839452	1.53146	3.80192e-29	0.0974419	1.17749
34760476	chr6:34760476:T:C	1.85947e-40	-2.31696	-1.24746	3.06222e-31	-2.08145	-1.46515
34760958	chr6:34760958:G:A	1.68514e-40	-2.34882	-1.31404	2.79067e-31	-2.12228	-1.51718
34761260	chr6:34761260:C:T	2.38204e-40	-1.59672	-1.72004	4.83382e-31	-1.29729	-1.79282
34761301	chr6:34761301:A:T	9.41069e-40	-1.29021e-09	-1.94287	1.51792e-30	-1.29021e-09	-1.94582
34761384	chr6:34761384:C:T	2.72924e-40	-1.4775	-1.70319	5.61192e-31	-1.16265	-1.77819
34761385	chr6:34761385:A:G	1.34323e-38	-0.905889	1.62143	3.77112e-29	0.00910133	1.2577
34761621	chr6:34761621:C:T	5.17327e-40	-2.54121	-1.42404e-09	8.56666e-31	-2.51786	-1.42404e-09
34762129	chr6:34762129:C:T	6.57003e-41	-2.6104	-1.99437	9.87685e-32	-2.68578	-1.99235
34762252	chr6:34762252:C:T	8.6807e-40	-1.29021e-09	-2.02361	1.4112e-30	-1.29021e-09	-2.01872
34762272	chr6:34762272:C:T	1.64035e-40	-2.54918	-1.14063	3.5009e-31	-2.35866	-1.05406
34762524	chr6:34762524:G:C	2.79684e-39	-0.853637	-1.42404e-09	5.69353e-30	-0.623825	-1.42404e-09
34762573	chr6:34762573:A:G	2.47539e-39	-1.29021e-09	-0.975729	3.66232e-30	-1.29021e-09	-1.06506
34762618	chr6:34762618:C:T	1.04063e-39	-0.045575	-1.79673	6.51063e-31	-0.93105	-1.86125
34763415	chr6:34763415:C:CT	9.5589e-40	-1.29021e-09	-1.92724	1.57587e-30	-1.29021e-09	-1.90835
34763433	chr6:34763433:G:A	2.46407e-39	-1.29021e-09	-0.98031	3.64704e-30	-1.29021e-09	-1.06924
34763448	chr6:34763448:G:A	1.73489e-38	-0.836392	1.80779	5.15585e-29	0.098996	1.48057
34763542	chr6:34763542:G:A	2.42013e-39	-1.29021e-09	-0.998305	3.58194e-30	-1.29021e-09	-1.08725
34763872	chr6:34763872:G:A	2.34903e-39	-2.14718	1.11906	4.26001e-30	-1.68927	0.775387
34763909	chr6:34763909:A:G	1.67778e-38	-0.590387	1.52832	5.33109e-29	0.397852	1.21513
34763951	chr6:34763951:G:A	3.10059e-40	-1.25877	-1.79435	6.57104e-31	-0.927129	-1.85594
34764082	chr6:34764082:G:A	9.27897e-40	-1.29021e-09	-1.95696	1.52835e-30	-1.29021e-09	-1.93896
34764368	chr6:34764368:T:C	2.64358e-38	-0.500538	1.89313	8.26905e-29	0.499324	1.55263
34764978	chr6:34764978:G:A	8.63001e-40	-1.29021e-09	-2.02947	1.40093e-30	-1.29021e-09	-2.02602
34765585	chr6:34765585:T:C	3.1009e-38	-0.60546	2.15761	9.50256e-29	0.373004	1.81799
34765969	chr6:34765969:G:A	1.6161e-40	-2.52923	-1.17547	3.46933e-31	-2.33326	-1.08852
34766462	chr6:34766462:G:A	1.63061e-38	-0.814722	1.72413	4.91504e-29	0.130642	1.40109
34766536	chr6:34766536:G:A	4.25961e-40	-2.73553	-1.42404e-09	6.73396e-31	-2.75858	-1.42404e-09
34767032	chr6:34767032:T:A	1.28921e-38	-0.734907	1.4094	3.9543e-29	0.223571	1.09066
34767196	chr6:34767196:G:A	8.92021e-40	-1.29021e-09	-1.99639	1.47654e-30	-1.29021e-09	-1.97346
34767448	chr6:34767448:C:T	8.68279e-40	-1.29021e-09	-2.02337	1.39446e-30	-1.29021e-09	-2.03065
34767852	chr6:34767852:T:C	2.42043e-39	-1.29021e-09	-0.998179	3.89384e-30	-1.29021e-09	-1.00376
34767972	chr6:34767972:G:A	9.34548e-40	-1.29021e-09	-1.94982	1.49598e-30	-1.29021e-09	-1.96037
34768106	chr6:34768106:T:C	2.40221e-40	-2.00926	-1.29906	6.38711e-31	-1.37652	-1.43493
34768357	chr6:34768357:C:T	8.37514e-40	-1.16918	-0.890262	2.0042e-30	-0.565946	-1.10197
34768776	chr6:34768776:G:T	7.2282e-39	-1.13368	1.22954	1.99413e-29	-0.268918	0.898554
34768795	chr6:34768795:A:G	8.6807e-40	-1.29021e-09	-2.02361	1.39527e-30	-1.29021e-09	-2.03007
34768871	chr6:34768871:G:A	9.83244e-40	-0.11543	-1.78359	6.24817e-31	-0.987161	-1.84629
34768957	chr6:34768957:CA:C	2.46495e-39	-1.29021e-09	-0.979955	3.64752e-30	-1.29021e-09	-1.06911
34769208	chr6:34769208:A:G	4.10069e-40	-2.77356	-1.42404e-09	6.66203e-31	-2.76932	-1.42404e-09
34769358	chr6:34769358:T:C	9.58219e-40	-0.119972	-1.80483	6.0629e-31	-0.995983	-1.86757
34769776	chr6:34769776:C:T	1.12939e-38	-0.888144	1.43028	3.24884e-29	0.0393956	1.07833
34769806	chr6:34769806:A:G	2.70331e-39	0.341522	-1.22917	1.60581e-30	-0.592495	-1.29703
34769921	chr6:34769921:T:C	2.46862e-39	-1.29021e-09	-0.978467	3.65324e-30	-1.29021e-09	-1.06754
34770066	chr6:34770066:T:C	8.91881e-40	-1.29021e-09	-1.99655	1.45911e-30	-1.29021e-09	-1.98533
34770426	chr6:34770426:T:C	1.78923e-38	-0.754152	1.7564	5.43113e-29	0.199641	1.43194
34771213	chr6:34771213:C:T	1.10153e-40	-2.71815	-1.36985	1.82726e-31	-2.5269	-1.53602
34771238	chr6:34771238:A:T	8.67423e-40	-1.29021e-09	-2.02435	1.41074e-30	-1.29021e-09	-2.01904
34771360	chr6:34771360:T:G	1.80113e-39	-1.29021e-09	-1.29371	3.03529e-30	-1.29021e-09	-1.25285
34771417	chr6:34771417:C:A	8.79672e-40	-1.29021e-09	-2.01033	1.43553e-30	-1.29021e-09	-2.00162
34772013	chr6:34772013:C:A	1.11714e-40	-2.72452	-1.34942	1.83707e-31	-2.5384	-1.51917
34772098	chr6:34772098:A:G	1.41275e-37	0.0356733	3.03291	2.23827e-28	0.822262	2.22546
34772155	chr6:34772155:G:A	1.09952e-40	-2.72457	-1.36527	1.80936e-31	-2.54071	-1.53206
34772577	chr6:34772577:C:T	2.52195e-40	-1.57015	-1.68953	5.1144e-31	-1.26855	-1.76513
34772641	chr6:34772641:A:C	4.75551e-40	-1.38148	-1.24392	8.97326e-31	-1.06042	-1.41108
34772778	chr6:34772778:C:T	2.46495e-39	-1.29021e-09	-0.979955	3.64752e-30	-1.29021e-09	-1.06911
34772812	chr6:34772812:T:C	2.22265e-39	-1.29021e-09	-1.08343	3.81044e-30	-1.29021e-09	-1.02541
34773317	chr6:34773317:G:A	1.66555e-40	-2.57115	-1.10341	3.53692e-31	-2.38739	-1.01509
34773398	chr6:34773398:G:A	2.54508e-40	-1.51755	-1.733	5.23786e-31	-1.20912	-1.80071
34773923	chr6:34773923:A:AT	1.14309e-38	-0.898189	1.45238	3.28171e-29	0.0279348	1.09986
34774140	chr6:34774140:A:G	1.15697e-38	-0.907483	1.47374	3.31504e-29	0.0177845	1.12012
34774351	chr6:34774351:A:G	2.5555e-40	-1.53249	-1.71397	5.24026e-31	-1.22276	-1.78661
34774471	chr6:34774471:T:C	1.16465e-38	-0.895976	1.46886	3.35592e-29	0.0330537	1.1171
34774549	chr6:34774549:A:G	1.58575e-39	-1.29021e-09	-1.42107	2.70515e-30	-1.29021e-09	-1.368
34774672	chr6:34774672:C:T	1.78305e-38	-0.725408	1.72419	5.47847e-29	0.238171	1.40208
34774673	chr6:34774673:A:G	1.1175e-38	-0.983852	1.5154	3.14913e-29	-0.0756276	1.16218
34774996	chr6:34774996:G:A	1.7881e-40	-2.52776	-1.0758	3.83679e-31	-2.3362	-0.984906
34775500	chr6:34775500:A:G	8.89654e-40	-1.29021e-09	-1.99905	1.43549e-30	-1.29021e-09	-2.00165
34775574	chr6:34775574:C:G	1.80161e-39	-1.29021e-09	-1.29345	3.95483e-30	-1.29021e-09	-0.988217
34775602	chr6:34775602:A:G	2.44619e-40	-1.58071	-1.70947	4.96251e-31	-1.2812	-1.78263
34776134	chr6:34776134:C:T	8.78586e-40	-1.29021e-09	-2.01157	1.46825e-30	-1.29021e-09	-1.97908
34776357	chr6:34776357:A:G	2.02478e-38	-0.642884	1.7688	5.95341e-29	0.334597	1.3888
34776572	chr6:34776572:T:C	1.63682e-37	-1.29021e-09	3.2158	1.74217e-28	-1.29021e-09	2.79715
34776691	chr6:34776691:A:G	8.71935e-40	-1.29021e-09	-2.01917	1.42022e-30	-1.29021e-09	-2.01234
34776880	chr6:34776880:A:G	8.78142e-40	-1.29021e-09	-2.01207	1.43254e-30	-1.29021e-09	-2.00371
34776999	chr6:34776999:G:C	1.99474e-40	-2.56476	-0.92944	4.37735e-31	-2.37561	-0.813685
34777314	chr6:34777314:G:T	1.29427e-39	-1.29021e-09	-1.62418	2.04006e-30	-1.29021e-09	-1.65017
34777905	chr6:34777905:G:A	1.73409e-39	-1.74804	0.416392	5.57054e-30	-0.854863	0.2092
34777926	chr6:34777926:A:G	8.48644e-39	-0.927313	1.18366	2.45221e-29	-0.00975079	0.846169
34778106	chr6:34778106:C:T	2.98265e-39	-1.29021e-09	-0.789314	4.78765e-30	-1.29021e-09	-0.797116
34778346	chr6:34778346:G:A	1.78895e-40	-2.54054	-1.06254	3.83667e-31	-2.34788	-0.973256
34778374	chr6:34778374:G:A	1.86334e-38	-0.696979	1.73981	5.71706e-29	0.267414	1.41547
34778747	chr6:34778747:C:G	2.5275e-40	-1.55708	-1.70041	5.12991e-31	-1.25593	-1.77472
34778811	chr6:34778811:G:T	8.73077e-40	-1.29021e-09	-2.01786	1.40012e-30	-1.29021e-09	-2.0266
34779084	chr6:34779084:G:A	9.55307e-40	-1.29021e-09	-1.92785	1.57473e-30	-1.29021e-09	-1.90907
34779261	chr6:34779261:C:T	2.08823e-40	-2.5521	-0.896295	4.63747e-31	-2.3526	-0.778975
34779262	chr6:34779262:G:A	9.55521e-40	-1.29021e-09	-1.92762	1.57548e-30	-1.29021e-09	-1.9086
34779339	chr6:34779339:CT:C	2.4476e-39	-1.29021e-09	-0.987018	3.62415e-30	-1.29021e-09	-1.07554
34779520	chr6:34779520:G:A	2.47109e-39	-1.29021e-09	-0.977466	3.65633e-30	-1.29021e-09	-1.0667
34779632	chr6:34779632:T:A	1.11321e-40	-2.72101	-1.35645	1.83589e-31	-2.53346	-1.52475
34779648	chr6:34779648:C:T	8.73214e-40	-1.29021e-09	-2.0177	1.41673e-30	-1.29021e-09	-2.01481
34779673	chr6:34779673:C:A	2.49448e-40	-2.32838	-0.942254	3.97187e-31	-2.08878	-1.19772
34779826	chr6:34779826:C:T	1.39638e-38	-0.723805	1.47815	4.1867e-29	0.247633	1.12371
34779892	chr6:34779892:G:A	9.04325e-40	-1.29021e-09	-1.98269	1.4782e-30	-1.29021e-09	-1.97233
34780263	chr6:34780263:G:A	1.86044e-40	-2.49401	-1.06989	4.07571e-31	-2.28021	-0.980491
34780949	chr6:34780949:A:T	2.50368e-39	-1.29021e-09	-0.964365	3.70066e-30	-1.29021e-09	-1.05465
34780951	chr6:34780951:C:T	1.27996e-38	-0.964888	1.63218	3.79413e-29	-0.0482731	1.32116
34780953	chr6:34780953:C:T	1.97342e-38	-0.749612	1.84984	6.01268e-29	0.214961	1.51834
34781336	chr6:34781336:A:G	1.9962e-38	-0.642851	1.75455	6.26697e-29	0.344909	1.42981
34781886	chr6:34781886:C:T	9.65915e-40	-1.29021e-09	-1.91681	1.59544e-30	-1.29021e-09	-1.89601
34782072	chr6:34782072:A:G	1.04757e-38	-1.90107	2.368	1.8353e-29	-1.37194	1.91858
34782255	chr6:34782255:A:G	2.29922e-40	-2.5035	-0.848638	5.20859e-31	-2.28715	-0.728283
34782469	chr6:34782469:C:T	4.77196e-40	-1.45825	-1.1637	8.84887e-31	-1.14749	-1.33796
34782513	chr6:34782513:C:T	8.80659e-40	-1.29021e-09	-2.00921	1.43835e-30	-1.29021e-09	-1.99966
34782894	chr6:34782894:C:T	5.59901e-40	-2.46212	-1.42404e-09	7.91987e-31	-2.59637	-1.42404e-09
34782951	chr6:34782951:T:C	1.2176e-38	-1.10222	1.71956	3.42607e-29	-0.224411	1.39525
34784172	chr6:34784172:G:A	9.34217e-40	-1.29021e-09	-1.95017	1.59236e-30	-1.29021e-09	-1.89794
34784233	chr6:34784233:A:C	2.01633e-38	-0.650418	1.77216	6.32707e-29	0.337542	1.44673
34784574	chr6:34784574:A:G	2.03012e-38	-0.634642	1.7632	6.39885e-29	0.357948	1.4376
34784645	chr6:34784645:T:C	9.12976e-40	-1.29021e-09	-1.97317	1.43701e-30	-1.29021e-09	-2.00059
34784901	chr6:34784901:A:G	2.13407e-38	-0.701565	1.88006	6.57329e-29	0.274336	1.54811
34785186	chr6:34785186:C:G	1.71759e-38	-0.714674	1.67605	5.29214e-29	0.244622	1.36103
34785237	chr6:34785237:G:A	4.07169e-40	-1.46115	-1.3195	7.84298e-31	-1.12466	-1.48146
34785562	chr6:34785562:T:C	1.35064e-38	-0.737098	1.45814	4.04772e-29	0.232408	1.10518
34785971	chr6:34785971:C:T	3.47407e-40	-2.33835	-0.601038	5.24874e-31	-2.09996	-0.907797
34786008	chr6:34786008:G:A	8.82525e-40	-1.29021e-09	-2.00709	1.44194e-30	-1.29021e-09	-1.99717
34787130	chr6:34787130:A:G	1.28992e-38	-0.843266	1.5183	3.78459e-29	0.107813	1.16255
34787441	chr6:34787441:T:G	9.59766e-40	-1.29021e-09	-1.92319	1.58439e-30	-1.29021e-09	-1.90295
34787535	chr6:34787535:A:C	3.62371e-39	-2.04814	1.45351	6.25581e-30	-1.5204	0.990759
34787718	chr6:34787718:AAAG:A	6.34685e-40	-2.33675	-1.42404e-09	9.55785e-31	-2.40838	-1.42404e-09
34788099	chr6:34788099:A:G	2.46495e-39	-1.29021e-09	-0.979955	3.64752e-30	-1.29021e-09	-1.06911
34788230	chr6:34788230:T:C	2.56887e-39	-1.29021e-09	-0.938659	3.78749e-30	-1.29021e-09	-1.03145
34788283	chr6:34788283:CTG:C	2.47224e-39	-1.29021e-09	-0.977001	3.65787e-30	-1.29021e-09	-1.06628
34788284	chr6:34788284:T:A	8.62706e-40	-1.29021e-09	-2.02981	1.39728e-30	-1.29021e-09	-2.02863
34788946	chr6:34788946:A:ACCTGTGGTCAG	3.07883e-39	-0.757577	-1.42404e-09	4.34281e-30	-0.894634	-1.42404e-09
34788984	chr6:34788984:A:G	2.76377e-38	-0.717212	2.15427	8.42635e-29	0.249927	1.82087
34789132	chr6:34789132:T:C	2.91824e-38	-0.729784	2.22122	8.90364e-29	0.238195	1.88769
34789311	chr6:34789311:TTC:T	2.28711e-40	-2.49687	-0.860552	5.1783e-31	-2.27785	-0.74341
34789467	chr6:34789467:A:G	2.4525e-39	-1.29021e-09	-0.98502	3.63018e-30	-1.29021e-09	-1.07387
34789895	chr6:34789895:G:A	8.62993e-40	-1.29021e-09	-2.02948	1.40094e-30	-1.29021e-09	-2.02601
34789909	chr6:34789909:G:A	7.15019e-40	-2.35294	0.13537	5.97637e-31	-2.54607	-0.331862
34789913	chr6:34789913:A:G	2.49222e-39	-1.29021e-09	-0.968952	3.68286e-30	-1.29021e-09	-1.05947
34790033	chr6:34790033:A:G	3.00214e-38	-0.691834	2.21162	9.18993e-29	0.281272	1.87627
34790076	chr6:34790076:A:C	1.72131e-40	-2.51573	-1.1259	3.75951e-31	-2.30726	-1.03419
34790356	chr6:34790356:C:G	3.30392e-40	-2.31671	-0.672896	5.03897e-31	-2.07328	-0.975262
34790850	chr6:34790850:G:A	1.98309e-38	-0.66917	1.77428	6.18651e-29	0.312979	1.44882
34790863	chr6:34790863:C:T	1.82449e-38	-0.700917	1.72268	5.66685e-29	0.2752	1.39886
34790908	chr6:34790908:G:A	8.18437e-40	-2.08248	-1.42404e-09	1.16054e-30	-2.21427	-1.42404e-09
34790926	chr6:34790926:A:T	1.90498e-38	-0.663791	1.72872	5.95178e-29	0.3182	1.40492
34790939	chr6:34790939:A:T	1.29938e-38	-0.826658	1.509	3.80376e-29	0.124407	1.15101
34791047	chr6:34791047:C:T	1.93441e-38	-0.676731	1.75699	6.0259e-29	0.303548	1.43195
34791097	chr6:34791097:G:T	9.66214e-40	-1.29021e-09	-1.9165	1.59591e-30	-1.29021e-09	-1.89571
34791163	chr6:34791163:C:T	1.34119e-38	-0.809909	1.52392	3.93677e-29	0.14497	1.16482
34791710	chr6:34791710:G:C	9.69631e-40	-1.29021e-09	-1.91297	1.60708e-30	-1.29021e-09	-1.88874
34791725	chr6:34791725:CTGAG:C	1.08697e-40	-2.7345	-1.36682	1.76137e-31	-2.56132	-1.53832
34792070	chr6:34792070:G:A	2.74732e-39	-1.29021e-09	-0.8715	4.05415e-30	-1.29021e-09	-0.963414
34792107	chr6:34792107:G:C	6.90535e-38	-0.849366	3.20212	1.78846e-28	0.0921991	2.73117
34792177	chr6:34792177:A:G	1.17128e-38	-0.832449	1.41101	3.44022e-29	0.115785	1.05918
34792385	chr6:34792385:G:C	2.03123e-38	-0.657159	1.78626	6.35774e-29	0.327453	1.46165
34792451	chr6:34792451:C:T	1.75755e-38	-0.672809	1.65719	5.4944e-29	0.306803	1.33636
34792716	chr6:34792716:C:G	9.56648e-40	-1.29021e-09	-1.92645	1.54177e-30	-1.29021e-09	-1.93022
34792806	chr6:34792806:T:C	6.47374e-39	-0.95937	0.944998	1.65052e-29	-0.0334531	0.473972
34792959	chr6:34792959:T:C	2.02215e-38	-0.707126	1.83174	6.25667e-29	0.270575	1.5025
34793179	chr6:34793179:C:G	2.0235e-38	-0.64975	1.77504	6.34098e-29	0.337981	1.44848
34793310	chr6:34793310:A:G	9.34095e-40	-1.29021e-09	-1.9503	1.59206e-30	-1.29021e-09	-1.89813
34793425	chr6:34793425:C:T	3.18572e-39	-0.723449	-1.42404e-09	6.49366e-30	-0.49233	-1.42404e-09
34793583	chr6:34793583:C:T	3.06482e-39	-1.29021e-09	-0.762137	4.48722e-30	-1.29021e-09	-0.861923
34793898	chr6:34793898:A:G	1.73799e-40	-2.52521	-1.10677	3.77848e-31	-2.31959	-1.01683
34793907	chr6:34793907:A:G	2.23255e-38	-0.661228	1.88483	6.94027e-29	0.321832	1.55494
34794085	chr6:34794085:G:A	8.92163e-40	-1.29021e-09	-1.99623	1.5708e-30	-1.29021e-09	-1.91157
34794277	chr6:34794277:G:T	1.10143e-39	-1.29021e-09	-1.78552	1.77322e-30	-1.29021e-09	-1.79036
34794400	chr6:34794400:A:G	1.56846e-40	-2.25409	-1.48053	3.49162e-31	-1.9701	-1.44527
34795200	chr6:34795200:C:T	2.24377e-40	-1.53714	-1.83941	4.63613e-31	-1.2402	-1.89166
34795484	chr6:34795484:G:A	2.21619e-40	-2.33787	-1.05105	3.54825e-31	-2.09969	-1.29959
34795643	chr6:34795643:C:T	4.99409e-40	-1.5081	-1.06836	9.31698e-31	-1.17569	-1.25821
34795691	chr6:34795691:G:A	2.1976e-40	-2.50281	-0.894532	4.96304e-31	-2.28484	-0.778878
34796123	chr6:34796123:G:C	2.08862e-38	-0.661464	1.81842	6.49968e-29	0.321703	1.48948
34796205	chr6:34796205:C:T	1.16126e-40	-2.73491	-1.30029	1.86458e-31	-2.56355	-1.47915
34796666	chr6:34796666:A:G	2.13447e-39	-1.96112	0.837213	4.30103e-30	-1.43406	0.529758
34797145	chr6:34797145:T:C	2.28176e-38	-0.97849	2.2239	2.9848e-29	-0.678555	1.71152
34797341	chr6:34797341:G:T	2.10114e-38	-0.640288	1.80323	6.59548e-29	0.349436	1.47638
34797532	chr6:34797532:T:C	8.75588e-40	-1.29021e-09	-2.01499	1.45839e-30	-1.29021e-09	-1.98582
34797785	chr6:34797785:C:T	4.06201e-40	-1.48289	-1.30015	7.59528e-31	-1.1769	-1.46131
34797807	chr6:34797807:G:A	6.7839e-39	-0.921201	0.953627	1.74626e-29	0.0126273	0.484278
34798313	chr6:34798313:C:G	3.64797e-39	-1.29021e-09	-0.587955	6.8356e-30	-1.29021e-09	-0.441012
34798316	chr6:34798316:G:T	2.48474e-39	-1.29021e-09	-0.971959	3.99847e-30	-1.29021e-09	-0.977244
34798584	chr6:34798584:TTCTTTCTTTC:T	2.61202e-39	-0.922002	-1.42404e-09	5.2181e-30	-0.711022	-1.42404e-09
34798617	chr6:34798617:TTGTC:T	1.22569e-39	-0.0222755	-1.65635	7.53226e-31	-0.913911	-1.73263
34799222	chr6:34799222:G:A	1.0184e-40	-2.37606	-1.79042	1.68767e-31	-2.38518	-1.75721
34799488	chr6:34799488:TG:T	4.49474e-40	-2.05972	-0.622082	1.03179e-30	-1.73171	-0.600154
34799501	chr6:34799501:A:AG	8.94445e-40	-1.29021e-09	-1.99368	1.44437e-30	-1.29021e-09	-1.99548
34799619	chr6:34799619:A:C	2.15072e-38	-0.631927	1.81819	6.71658e-29	0.356763	1.48725
34800492	chr6:34800492:G:C	2.70673e-39	-1.29021e-09	-0.886384	3.99387e-30	-1.29021e-09	-0.978394
34800895	chr6:34800895:T:A	8.67998e-40	-1.29021e-09	-2.02369	1.40367e-30	-1.29021e-09	-2.02407
34801187	chr6:34801187:A:G	9.73399e-40	-1.29021e-09	-1.90909	1.60909e-30	-1.29021e-09	-1.88749
34801290	chr6:34801290:T:TA	1.09219e-39	-1.29021e-09	-1.79394	1.75944e-30	-1.29021e-09	-1.79816
34801324	chr6:34801324:T:C	1.40826e-38	-0.854681	1.61749	4.07652e-29	0.0926164	1.25206
34801385	chr6:34801385:A:C	9.55338e-40	-1.29021e-09	-1.92782	1.57666e-30	-1.29021e-09	-1.90785
34801414	chr6:34801414:G:C	2.7449e-39	-1.29021e-09	-0.872382	4.04695e-30	-1.29021e-09	-0.965192
34801633	chr6:34801633:T:G	2.05854e-38	-0.672087	1.81454	6.36914e-29	0.305079	1.48582
34801988	chr6:34801988:C:T	2.19392e-40	-2.12869	-1.27033	3.74244e-31	-1.85625	-1.48975
34802038	chr6:34802038:G:T	1.07655e-39	-1.29021e-09	-1.80837	1.73109e-30	-1.29021e-09	-1.8144
34802122	chr6:34802122:T:C	1.0144e-39	-0.0250612	-1.84277	6.40652e-31	-0.913019	-1.89541
34802263	chr6:34802263:C:T	2.74254e-39	-1.29021e-09	-0.87324	4.04269e-30	-1.29021e-09	-0.966246
34802313	chr6:34802313:TCTC:T	6.88391e-40	-2.25552	-1.42404e-09	1.29279e-30	-2.10635	-1.42404e-09
34802404	chr6:34802404:A:G	1.51406e-38	-0.733325	1.56858	4.37642e-29	0.214677	1.20098
34803364	chr6:34803364:C:G	8.65078e-40	-1.29021e-09	-2.02706	1.40139e-30	-1.29021e-09	-2.02569
34803671	chr6:34803671:C:A	2.72348e-39	-1.29021e-09	-0.880217	4.01756e-30	-1.29021e-09	-0.97248
34803705	chr6:34803705:A:G	9.69582e-40	-1.29021e-09	-1.91302	1.6021e-30	-1.29021e-09	-1.89184
34804043	chr6:34804043:A:G	2.32103e-40	-1.54297	-1.79973	4.75638e-31	-1.24778	-1.85847
34804435	chr6:34804435:A:T	2.01581e-38	-0.643627	1.76511	6.32487e-29	0.343018	1.4409
34804534	chr6:34804534:C:T	8.43844e-40	-1.55608	-0.495831	1.41496e-30	-1.26271	-0.753347
34804976	chr6:34804976:G:A	2.73506e-39	-1.29021e-09	-0.875971	4.0336e-30	-1.29021e-09	-0.968497
34805015	chr6:34805015:C:T	1.30751e-39	-1.29021e-09	-1.614	2.22674e-30	-1.29021e-09	-1.56262
34805016	chr6:34805016:G:A	2.25783e-38	-0.652085	1.88695	7.02721e-29	0.334129	1.55509
34805950	chr6:34805950:C:T	2.23188e-40	-2.36638	-1.01548	3.55821e-31	-2.13353	-1.26296
34806081	chr6:34806081:G:A	8.78383e-40	-1.29021e-09	-2.0118	1.40658e-30	-1.29021e-09	-2.02199
34806948	chr6:34806948:T:C	1.14342e-38	-0.831384	1.38586	3.36323e-29	0.117256	1.03508
34806957	chr6:34806957:GCAGATAA:G	7.44419e-40	-0.274467	-1.90281	4.862e-31	-1.12783	-1.95646
34807166	chr6:34807166:G:A	1.80548e-40	-1.59719	-1.9967	4.18771e-31	-1.29675	-1.93684
34807319	chr6:34807319:C:T	3.20205e-39	-0.718335	-1.42404e-09	4.19073e-30	-0.930282	-1.42404e-09
34807654	chr6:34807654:G:A	1.92557e-39	-1.2269	-1.42404e-09	3.84276e-30	-1.01696	-1.42404e-09
34807814	chr6:34807814:C:T	9.5132e-40	-1.29021e-09	-1.93203	1.56941e-30	-1.29021e-09	-1.91245
34808590	chr6:34808590:T:G	1.72214e-40	-2.5179	-1.12325	3.74015e-31	-2.31056	-1.03606
34808917	chr6:34808917:A:C	5.68355e-40	-1.20298	-1.24416	1.15236e-30	-0.880377	-1.34096
34809225	chr6:34809225:T:C	9.04254e-40	-0.142961	-1.83981	5.82957e-31	-1.00978	-1.89301
34809254	chr6:34809254:G:A	1.32926e-38	-0.335051	1.04013	4.57947e-29	0.713423	0.747589
34809624	chr6:34809624:G:T	1.34314e-40	-2.73642	-1.15328	2.11209e-31	-2.56743	-1.35063
34809715	chr6:34809715:C:T	1.96696e-40	-2.49096	-1.01726	4.32261e-31	-2.27542	-0.926461
34809745	chr6:34809745:G:A	1.43201e-39	-1.29021e-09	-1.52305	2.45632e-30	-1.29021e-09	-1.46449
34809754	chr6:34809754:T:G	6.65577e-39	-0.641076	0.654434	2.10662e-29	0.344003	0.340509
34809799	chr6:34809799:A:G	8.28397e-40	-2.65896	0.588576	1.08324e-30	-2.47849	0.195289
34809854	chr6:34809854:CCTAAAAA:C	1.06634e-39	-1.29021e-09	-1.8179	1.72743e-30	-1.29021e-09	-1.81652
34810014	chr6:34810014:A:G	7.88536e-39	-0.601567	0.78445	2.49422e-29	0.392632	0.460773
34810283	chr6:34810283:A:G	8.78832e-40	-1.29021e-09	-2.01129	1.4348e-30	-1.29021e-09	-2.00213
34810522	chr6:34810522:C:T	1.56694e-39	-1.29021e-09	-1.433	2.60718e-30	-1.29021e-09	-1.40489
34810556	chr6:34810556:C:T	9.52734e-40	-1.29021e-09	-1.93055	1.5719e-30	-1.29021e-09	-1.91087
34810716	chr6:34810716:G:A	1.58155e-40	-2.25281	-1.4735	3.51845e-31	-1.96857	-1.43915
34811288	chr6:34811288:A:G	2.34087e-40	-2.357	-0.977183	3.72166e-31	-2.12248	-1.22909
34811493	chr6:34811493:T:G	8.84743e-40	-1.29021e-09	-2.00458	1.4297e-30	-1.29021e-09	-2.00569
34811998	chr6:34811998:G:C	9.56416e-40	-1.29021e-09	-1.92669	1.57846e-30	-1.29021e-09	-1.90671
34812002	chr6:34812002:C:T	2.22398e-39	-1.19701	0.114183	3.86482e-30	-0.875551	-0.13569
34812085	chr6:34812085:T:TA	8.783e-40	-1.29021e-09	-2.01189	1.43369e-30	-1.29021e-09	-2.0029
34812675	chr6:34812675:G:T	3.42756e-39	-0.650279	-1.42404e-09	7.02104e-30	-0.414245	-1.42404e-09
34812833	chr6:34812833:T:G	9.56733e-40	-1.29021e-09	-1.92636	1.57912e-30	-1.29021e-09	-1.90629
34813123	chr6:34813123:C:T	8.62411e-40	-1.29021e-09	-2.03015	1.40963e-30	-1.29021e-09	-2.01983
34813167	chr6:34813167:A:G	1.05778e-39	-1.29021e-09	-1.82595	1.56171e-30	-1.29021e-09	-1.91737
34814272	chr6:34814272:C:T	7.85976e-40	-1.52655	-0.596406	1.33444e-30	-1.23233	-0.842312
34814467	chr6:34814467:G:A	1.42972e-40	-2.40627	-1.42096	3.13742e-31	-2.17322	-1.34912
34815448	chr6:34815448:C:T	9.2823e-40	-0.114139	-1.84246	5.95362e-31	-0.986484	-1.89526
34816327	chr6:34816327:G:T	1.8316e-38	-0.793489	1.81914	5.51967e-29	0.161471	1.48628
34816388	chr6:34816388:TGAGCC:T	1.88474e-38	-0.770501	1.82475	5.71393e-29	0.190914	1.49142
34816515	chr6:34816515:AT:A	1.78973e-38	-0.759682	1.76221	5.44025e-29	0.203778	1.42948
34816594	chr6:34816594:T:C	1.34446e-38	-0.909669	1.62612	3.8411e-29	0.0253516	1.25984
34816890	chr6:34816890:C:G	2.13482e-38	-0.653551	1.83239	6.5947e-29	0.329168	1.49653
34817302	chr6:34817302:G:A	1.62376e-40	-2.32939	-1.37058	2.72774e-31	-2.0916	-1.57067
34817492	chr6:34817492:AAC:A	1.72483e-40	-2.52944	-1.11014	3.72864e-31	-2.32624	-1.02346
34817644	chr6:34817644:C:T	2.80798e-39	-1.29021e-09	-0.849662	4.12505e-30	-1.29021e-09	-0.946078
34818631	chr6:34818631:A:G	2.12827e-38	-0.632504	1.80827	6.62084e-29	0.35617	1.47348
34818875	chr6:34818875:A:G	8.81856e-40	-1.29021e-09	-2.00785	1.47477e-30	-1.29021e-09	-1.97465
34819147	chr6:34819147:T:G	9.42061e-40	-1.29021e-09	-1.94181	1.55623e-30	-1.29021e-09	-1.92089
34819760	chr6:34819760:G:T	1.08016e-39	-1.80501	-1.42404e-09	2.67207e-30	-1.3803	-1.42404e-09
34819868	chr6:34819868:G:A	1.22276e-39	-1.29021e-09	-1.68102	2.00663e-30	-1.29021e-09	-1.6667
34820010	chr6:34820010:A:G	8.82658e-40	-1.29021e-09	-2.00694	1.47683e-30	-1.29021e-09	-1.97326
34820109	chr6:34820109:A:T	1.36405e-39	-1.29021e-09	-1.57167	2.3356e-30	-1.29021e-09	-1.51489
34820199	chr6:34820199:A:C	2.17066e-38	-0.60476	1.80025	6.81132e-29	0.389708	1.46831
34820454	chr6:34820454:C:T	2.16452e-40	-2.52341	-0.889102	4.84663e-31	-2.31348	-0.773976
34820790	chr6:34820790:T:C	2.06109e-40	-2.56134	-0.900133	4.4408e-31	-2.36954	-0.805363
34820802	chr6:34820802:C:T	2.67891e-39	-1.29021e-09	-0.896714	3.93232e-30	-1.29021e-09	-0.993927
34821285	chr6:34821285:G:A	1.79412e-40	-2.53266	-1.06753	3.88394e-31	-2.33039	-0.978499
34822111	chr6:34822111:T:C	1.33827e-39	-1.59074	-1.42404e-09	2.72442e-30	-1.3609	-1.42404e-09
34822331	chr6:34822331:C:T	9.30501e-40	-1.29021e-09	-1.95416	1.52742e-30	-1.29021e-09	-1.93957
34822440	chr6:34822440:C:T	3.39763e-39	-1.29021e-09	-0.659047	5.88141e-30	-1.29021e-09	-0.591359
34822832	chr6:34822832:A:C	1.50653e-40	-2.53697	-1.23793	3.22316e-31	-2.33506	-1.16032
34822847	chr6:34822847:T:C	1.42018e-38	-0.783403	1.55465	4.17569e-29	0.176044	1.19267
34823245	chr6:34823245:C:T	8.67067e-40	-1.29021e-09	-2.02476	1.40226e-30	-1.29021e-09	-2.02507
34823250	chr6:34823250:A:G	2.11463e-38	-0.669662	1.839	6.5358e-29	0.310057	1.50667
34824485	chr6:34824485:A:G	2.4363e-38	-0.927593	2.23853	6.90999e-29	-0.010365	1.88276
34824856	chr6:34824856:A:C	8.62483e-40	-1.29021e-09	-2.03007	1.39862e-30	-1.29021e-09	-2.02767
34825165	chr6:34825165:C:T	7.29177e-40	-0.295473	-1.90249	4.77121e-31	-1.14697	-1.95617
34825347	chr6:34825347:G:A	2.37087e-38	-0.616111	1.89982	8.20763e-29	0.4517	1.59279
34825626	chr6:34825626:G:A	1.55399e-39	-1.29021e-09	-1.4413	2.59007e-30	-1.29021e-09	-1.41147
34825991	chr6:34825991:G:A	2.34442e-38	-0.539289	1.81178	7.37378e-29	0.461235	1.47613
34826059	chr6:34826059:T:C	1.31986e-39	-1.29021e-09	-1.6046	1.85884e-30	-1.29021e-09	-1.7432
34826268	chr6:34826268:C:T	1.60857e-40	-2.51924	-1.19013	3.49355e-31	-2.31146	-1.10336
34826421	chr6:34826421:C:T	2.22007e-40	-1.54483	-1.84234	4.57288e-31	-1.25162	-1.89397
34826458	chr6:34826458:A:C	2.70918e-39	-1.29021e-09	-0.88548	3.98599e-30	-1.29021e-09	-0.98037
34826562	chr6:34826562:T:C	9.20632e-40	-1.29021e-09	-1.96482	1.50936e-30	-1.29021e-09	-1.95147
34826939	chr6:34826939:C:G	9.32637e-40	-1.29021e-09	-1.95187	1.5311e-30	-1.29021e-09	-1.93717
34826967	chr6:34826967:T:A	2.28442e-40	-2.31224	-1.04636	3.69247e-31	-2.06727	-1.29218
34827172	chr6:34827172:G:A	8.87327e-40	-1.29021e-09	-2.00167	1.41452e-30	-1.29021e-09	-2.01637
34827184	chr6:34827184:G:A	2.00295e-38	-0.651546	1.76663	6.21733e-29	0.329442	1.43733
34827325	chr6:34827325:A:G	1.46339e-40	-2.74622	-1.05773	2.17045e-31	-2.59668	-1.29413
34827655	chr6:34827655:T:G	8.77876e-40	-1.29021e-09	-2.01238	1.51963e-30	-1.29021e-09	-1.94469
34827768	chr6:34827768:A:C	1.6835e-40	-2.52162	-1.14222	3.65234e-31	-2.31685	-1.05352
34827821	chr6:34827821:G:A	9.01839e-40	-1.29021e-09	-1.98545	1.47728e-30	-1.29021e-09	-1.97295
34828006	chr6:34828006:A:G	9.35453e-40	-1.29021e-09	-1.94885	1.536e-30	-1.29021e-09	-1.93397
34828307	chr6:34828307:C:T	2.31162e-39	-2.0306	0.986423	4.51759e-30	-1.52584	0.670663
34828886	chr6:34828886:G:C	6.26407e-40	-2.34988	-1.42404e-09	9.24855e-31	-2.44127	-1.42404e-09
34829256	chr6:34829256:C:G	2.27562e-38	-0.625361	1.86807	7.07592e-29	0.362545	1.53358
34829464	chr6:34829464:G:A	2.38381e-39	-1.96026	0.946832	4.7643e-30	-1.43383	0.631824
34829865	chr6:34829865:C:T	4.39223e-40	-1.45697	-1.2479	8.18713e-31	-1.14819	-1.41499
34829900	chr6:34829900:G:A	9.31113e-40	-1.29021e-09	-1.9535	1.52845e-30	-1.29021e-09	-1.9389
34829970	chr6:34829970:G:A	1.4494e-38	-0.914458	1.70606	4.10282e-29	0.0162578	1.33484
34829979	chr6:34829979:G:T	7.15011e-39	-0.372607	0.457609	3.58197e-29	0.713538	0.501805
34830130	chr6:34830130:G:A	9.4798e-40	-1.29021e-09	-1.93555	1.55776e-30	-1.29021e-09	-1.91991
34830313	chr6:34830313:G:A	9.3895e-40	-1.29021e-09	-1.94512	1.54241e-30	-1.29021e-09	-1.92981
34830321	chr6:34830321:A:G	3.08181e-38	-0.529861	2.07584	1.00302e-28	0.497166	1.74786
34830434	chr6:34830434:A:T	9.13624e-40	-1.29021e-09	-1.97246	1.49697e-30	-1.29021e-09	-1.95971
34830488	chr6:34830488:T:G	2.472e-38	-0.662801	1.98829	7.56305e-29	0.316314	1.64639
34830537	chr6:34830537:C:A	2.31968e-40	-1.54839	-1.7949	4.74345e-31	-1.25457	-1.85441
34830696	chr6:34830696:C:T	1.28955e-39	-1.29021e-09	-1.62783	2.12812e-30	-1.29021e-09	-1.60792
34831029	chr6:34831029:G:A	9.16417e-40	-1.4926	-0.47681	1.54153e-30	-1.19403	-0.736352
34831240	chr6:34831240:G:C	8.6198e-40	-1.29021e-09	-2.03065	1.39597e-30	-1.29021e-09	-2.02957
34831284	chr6:34831284:C:T	2.39711e-40	-2.49468	-0.815769	5.47952e-31	-2.27447	-0.690248
34831353	chr6:34831353:T:C	1.89947e-38	-0.717906	1.77994	5.57965e-29	0.247971	1.41058
34831374	chr6:34831374:C:T	1.86046e-40	-2.51487	-1.04902	4.06529e-31	-2.30631	-0.956949
34831393	chr6:34831393:G:T	1.94696e-40	-2.51239	-1.00605	4.2653e-31	-2.3011	-0.914124
34831444	chr6:34831444:T:A	2.28453e-38	-0.626592	1.87321	7.10318e-29	0.36141	1.53856
34831531	chr6:34831531:T:G	2.18316e-38	-0.715926	1.91716	6.6789e-29	0.257841	1.58054
34831563	chr6:34831563:G:C	3.04002e-39	-1.29021e-09	-0.770261	4.43312e-30	-1.29021e-09	-0.874053
34832233	chr6:34832233:G:A	8.52409e-40	-1.65293	-0.388888	1.4194e-30	-1.35084	-0.662083
34832273	chr6:34832273:A:G	1.02916e-39	-1.29021e-09	-1.85338	1.6546e-30	-1.29021e-09	-1.85959
34832552	chr6:34832552:T:C	1.38162e-38	-0.912928	1.65664	3.91347e-29	0.0151626	1.28869
34832658	chr6:34832658:C:T	2.81986e-40	-2.68907	-0.458954	5.16704e-31	-2.38929	-0.634155
34833119	chr6:34833119:A:G	2.13999e-38	-0.673349	1.85461	6.64399e-29	0.310936	1.52221
34833383	chr6:34833383:T:C	1.38127e-38	-0.870774	1.61424	3.97802e-29	0.0734423	1.24677
34833473	chr6:34833473:A:G	9.30281e-40	-1.29021e-09	-1.95439	1.52692e-30	-1.29021e-09	-1.9399
34833557	chr6:34833557:A:G	1.56354e-40	-2.26724	-1.47052	3.46745e-31	-1.98751	-1.43481
34833854	chr6:34833854:A:G	4.75013e-38	-1.29021e-09	1.97863	5.99955e-29	-1.29021e-09	1.73111
34834001	chr6:34834001:C:T	1.88197e-40	-2.52484	-1.02755	4.19986e-31	-2.31006	-0.920628
34834081	chr6:34834081:A:T	2.13346e-40	-1.64627	-1.7807	4.31798e-31	-1.36079	-1.84217
34834524	chr6:34834524:C:T	2.02128e-38	-0.739947	1.86414	6.13547e-29	0.227708	1.52581
34834569	chr6:34834569:A:G	9.34272e-40	-1.29021e-09	-1.95011	1.53304e-30	-1.29021e-09	-1.9359
34835077	chr6:34835077:G:A	2.97627e-39	-1.29021e-09	-0.791456	4.34475e-30	-1.29021e-09	-0.894187
34835222	chr6:34835222:T:C	1.85201e-40	-2.51234	-1.0561	4.0509e-31	-2.3034	-0.9634
34835582	chr6:34835582:T:C	9.70371e-40	-1.29021e-09	-1.9122	1.58041e-30	-1.29021e-09	-1.90547
34835590	chr6:34835590:G:A	1.64067e-40	-2.52254	-1.16707	3.5529e-31	-2.31728	-1.0807
34835781	chr6:34835781:C:G	1.95169e-38	-0.732441	1.8216	5.94203e-29	0.236076	1.4854
34835921	chr6:34835921:A:G	9.31782e-40	-1.29021e-09	-1.95278	1.5296e-30	-1.29021e-09	-1.93815
34836170	chr6:34836170:C:T	1.02741e-38	-1.06934	1.51684	2.78221e-29	-0.194633	1.15731
34836454	chr6:34836454:T:C	2.74547e-39	-1.29021e-09	-0.872172	4.02373e-30	-1.29021e-09	-0.970946
34836738	chr6:34836738:T:C	1.90922e-40	-2.51272	-1.02529	4.28339e-31	-2.29868	-0.912321
34836776	chr6:34836776:C:G	8.86639e-40	-1.29021e-09	-2.00244	1.46258e-30	-1.29021e-09	-1.98295
34837036	chr6:34837036:T:C	2.92807e-40	-1.6713	-1.43907	5.52551e-31	-1.39015	-1.56621
34837149	chr6:34837149:C:T	9.09301e-40	-1.29021e-09	-1.97721	1.46928e-30	-1.29021e-09	-1.97838
34837765	chr6:34837765:G:GT	2.32835e-40	-2.33937	-1.00018	3.7123e-31	-2.10144	-1.25265
34838411	chr6:34838411:A:C	9.01584e-40	-1.29021e-09	-1.98573	1.41452e-30	-1.29021e-09	-2.01637
34838496	chr6:34838496:C:CA	1.30125e-40	-2.73038	-1.19101	2.06646e-31	-2.5536	-1.3863
34838763	chr6:34838763:C:T	1.8521e-40	-2.54894	-1.01945	4.25483e-31	-2.34515	-0.87254
34839338	chr6:34839338:CTCTT:C	2.23767e-38	-0.656915	1.88281	6.89866e-29	0.324347	1.54641
34839474	chr6:34839474:C:A	2.97627e-39	-1.29021e-09	-0.791456	4.34475e-30	-1.29021e-09	-0.894187
34839566	chr6:34839566:A:G	4.20558e-40	-2.7483	-1.42404e-09	7.04859e-31	-2.71291	-1.42404e-09
34839711	chr6:34839711:C:T	9.30745e-40	-1.29021e-09	-1.9539	1.52766e-30	-1.29021e-09	-1.93942
34839740	chr6:34839740:G:A	1.80995e-40	-2.51887	-1.07254	3.9407e-31	-2.31262	-0.98176
34840117	chr6:34840117:G:T	1.26923e-40	-2.73222	-1.21407	2.02094e-31	-2.55759	-1.40459
34840202	chr6:34840202:A:G	2.2078e-40	-1.59381	-1.7989	4.48816e-31	-1.30641	-1.85789
34840214	chr6:34840214:A:G	2.20523e-40	-1.6019	-1.79198	4.47458e-31	-1.31534	-1.85199
34840597	chr6:34840597:A:G	9.45058e-40	-1.29021e-09	-1.93863	1.55248e-30	-1.29021e-09	-1.9233
34840891	chr6:34840891:C:T	2.98214e-39	-1.29021e-09	-0.789485	4.35322e-30	-1.29021e-09	-0.89224
34841044	chr6:34841044:G:C	2.08099e-40	-2.53314	-0.918732	4.85277e-31	-2.32387	-0.762318
34841713	chr6:34841713:G:A	1.33031e-39	-1.29021e-09	-1.59672	2.18173e-30	-1.29021e-09	-1.58304
34842272	chr6:34842272:T:C	9.82523e-40	-1.29021e-09	-1.89976	1.58138e-30	-1.29021e-09	-1.90486
34842395	chr6:34842395:T:C	3.18689e-39	-0.953101	0.23002	1.04131e-29	-0.0183284	-0.00175818
34842529	chr6:34842529:A:C	9.18608e-40	-1.29021e-09	-1.96702	1.5052e-30	-1.29021e-09	-1.95423
34842962	chr6:34842962:A:G	2.85626e-39	-0.970468	0.137856	9.30002e-30	-0.0410336	-0.0921057
34843022	chr6:34843022:T:C	1.04599e-40	-2.76287	-1.37688	1.60072e-31	-2.63987	-1.55542
34843079	chr6:34843079:A:G	9.88178e-40	-1.29021e-09	-1.89402	1.66251e-30	-1.29021e-09	-1.85483
34843422	chr6:34843422:C:G	1.52805e-38	-0.873364	1.71782	4.36602e-29	0.0632282	1.35005
34843877	chr6:34843877:C:T	8.78175e-40	-1.29021e-09	-2.01204	1.46507e-30	-1.29021e-09	-1.98125
34844082	chr6:34844082:A:G	9.18402e-40	-1.29021e-09	-1.96725	1.5044e-30	-1.29021e-09	-1.95476
34844276	chr6:34844276:C:G	9.27002e-40	-1.29021e-09	-1.95793	1.52119e-30	-1.29021e-09	-1.94367
34844538	chr6:34844538:G:A	8.42207e-40	-0.212383	-1.84147	5.50263e-31	-1.06617	-1.89435
34844674	chr6:34844674:T:C	8.81069e-40	-1.29021e-09	-2.00875	1.45123e-30	-1.29021e-09	-1.99074
34844683	chr6:34844683:C:G	1.98885e-40	-2.54743	-0.949721	4.59062e-31	-2.3438	-0.797922
34844764	chr6:34844764:G:C	2.11149e-40	-2.49078	-0.946535	4.77722e-31	-2.27108	-0.830804
34844924	chr6:34844924:T:G	2.37056e-40	-2.58005	-0.741531	5.35917e-31	-2.38774	-0.599196
34845225	chr6:34845225:G:A	9.27105e-40	-1.29021e-09	-1.95781	1.51955e-30	-1.29021e-09	-1.94474
34845300	chr6:34845300:C:G	3.00843e-39	-0.955813	0.175105	9.80426e-30	-0.0279442	-0.0523947
34845337	chr6:34845337:G:T	9.16566e-40	-1.29021e-09	-1.96925	1.50366e-30	-1.29021e-09	-1.95525
34845339	chr6:34845339:T:C	9.30863e-40	-1.29021e-09	-1.95377	1.52834e-30	-1.29021e-09	-1.93897
34845760	chr6:34845760:C:T	2.04152e-40	-2.51975	-0.951261	4.76584e-31	-2.30547	-0.798795
34845799	chr6:34845799:G:A	3.12914e-39	-1.29021e-09	-0.741369	4.56132e-30	-1.29021e-09	-0.845543
34846008	chr6:34846008:C:A	9.2187e-40	-1.29021e-09	-1.96348	1.51184e-30	-1.29021e-09	-1.94983
34846322	chr6:34846322:T:G	1.24914e-40	-2.72386	-1.23839	1.94454e-31	-2.54287	-1.45784
34846555	chr6:34846555:T:G	3.13325e-39	-1.29021e-09	-0.740056	4.56733e-30	-1.29021e-09	-0.844227
34847010	chr6:34847010:G:C	3.11159e-39	-1.29021e-09	-0.746994	4.53728e-30	-1.29021e-09	-0.850828
34847085	chr6:34847085:A:G	8.82421e-40	-1.29021e-09	-2.00721	1.47621e-30	-1.29021e-09	-1.97368
34847095	chr6:34847095:T:C	9.44895e-40	-1.29021e-09	-1.93881	1.5529e-30	-1.29021e-09	-1.92303
34847112	chr6:34847112:G:C	2.03508e-40	-1.66386	-1.81032	4.12857e-31	-1.38081	-1.867
34847325	chr6:34847325:G:T	8.93706e-40	-0.154986	-1.83952	5.76986e-31	-1.02032	-1.89278
34847426	chr6:34847426:A:G	2.20674e-40	-2.26622	-1.12698	3.50084e-31	-2.01839	-1.39435
34847770	chr6:34847770:T:G	9.32035e-40	-1.29021e-09	-1.95251	1.52986e-30	-1.29021e-09	-1.93798
34848109	chr6:34848109:T:G	1.8954e-39	-2.48156	1.23887	2.57378e-30	-2.21644	0.798657
34848469	chr6:34848469:G:A	9.26092e-40	-1.29021e-09	-1.95891	1.51932e-30	-1.29021e-09	-1.94489
34848584	chr6:34848584:C:T	9.71818e-40	-1.29021e-09	-1.91071	1.60311e-30	-1.29021e-09	-1.89121
34848599	chr6:34848599:T:C	9.65555e-40	-1.29021e-09	-1.91718	1.59945e-30	-1.29021e-09	-1.89349
34848787	chr6:34848787:G:C	8.93799e-40	-1.29021e-09	-1.9944	1.44332e-30	-1.29021e-09	-1.99621
34849079	chr6:34849079:A:G	1.79538e-40	-2.54777	-1.05172	4.10909e-31	-2.34522	-0.907315
34849302	chr6:34849302:C:T	4.19352e-40	-2.75117	-1.42404e-09	7.03912e-31	-2.71426	-1.42404e-09
34849619	chr6:34849619:G:A	1.80304e-40	-2.54711	-1.04812	4.13288e-31	-2.34404	-0.902723
34849958	chr6:34849958:T:C	9.31203e-40	-1.29021e-09	-1.9534	1.52852e-30	-1.29021e-09	-1.93886
34850211	chr6:34850211:T:A	9.02904e-40	-1.29021e-09	-1.98427	1.47992e-30	-1.29021e-09	-1.97117
34850403	chr6:34850403:G:A	8.94348e-40	-1.29021e-09	-1.99379	1.44425e-30	-1.29021e-09	-1.99556
34850608	chr6:34850608:C:T	1.14525e-39	-1.29021e-09	-1.7465	2.08931e-30	-1.29021e-09	-1.62632
34851337	chr6:34851337:C:G	2.35561e-40	-2.30992	-1.01799	3.79457e-31	-2.06457	-1.2676
34851470	chr6:34851470:C:G	4.37696e-40	-1.59237	-1.11599	7.93735e-31	-1.29671	-1.29745
34851589	chr6:34851589:G:A	1.5753e-38	-0.839259	1.71416	4.52383e-29	0.104047	1.34474
34851596	chr6:34851596:G:A	4.68367e-40	-2.64063	-1.42404e-09	6.88866e-31	-2.73586	-1.42404e-09
34851636	chr6:34851636:C:T	9.2485e-40	-1.29021e-09	-1.96025	1.51715e-30	-1.29021e-09	-1.94632
34852083	chr6:34852083:G:A	9.32108e-40	-1.29021e-09	-1.95243	1.53032e-30	-1.29021e-09	-1.93768
34852420	chr6:34852420:T:C	9.29011e-40	-1.29021e-09	-1.95576	1.52471e-30	-1.29021e-09	-1.94135
34852743	chr6:34852743:A:T	1.44144e-40	-2.63724	-1.18183	3.05363e-31	-2.47104	-1.07837
34853617	chr6:34853617:A:G	1.46665e-40	-2.30298	-1.49874	3.08446e-31	-1.87982	-1.65954
34853884	chr6:34853884:A:G	2.32738e-39	-1.03738	-1.42404e-09	4.708e-30	-0.813892	-1.42404e-09
34854005	chr6:34854005:C:T	4.34646e-39	-1.29021e-09	-0.412764	6.42478e-30	-1.29021e-09	-0.502993
34854399	chr6:34854399:T:G	2.97767e-38	-0.547039	2.05864	8.68653e-29	0.427342	1.67386
34854559	chr6:34854559:A:G	3.1237e-39	-1.29021e-09	-0.743107	5.01438e-30	-1.29021e-09	-0.750845
34854578	chr6:34854578:T:G	9.26069e-40	-1.29021e-09	-1.95893	1.51836e-30	-1.29021e-09	-1.94553
34855097	chr6:34855097:T:C	4.10126e-40	-2.77342	-1.42404e-09	6.93008e-31	-2.72987	-1.42404e-09
34855410	chr6:34855410:T:C	2.40405e-40	-2.36305	-0.944505	5.36577e-31	-2.13523	-0.850468
34855470	chr6:34855470:A:G	8.70428e-40	-1.29021e-09	-2.0209	1.44349e-30	-1.29021e-09	-1.99609
34855733	chr6:34855733:T:C	3.10459e-39	-1.29021e-09	-0.749246	5.0831e-30	-1.29021e-09	-0.737234
34856330	chr6:34856330:A:C	2.21829e-40	-1.59746	-1.79052	4.48499e-31	-1.31433	-1.85068
34857049	chr6:34857049:AAT:A	9.28514e-40	-1.29021e-09	-1.9563	1.52283e-30	-1.29021e-09	-1.94258
34857190	chr6:34857190:C:G	9.26403e-40	-1.29021e-09	-1.95857	1.51902e-30	-1.29021e-09	-1.94509
34857272	chr6:34857272:A:G	9.23732e-40	-1.29021e-09	-1.96146	1.51389e-30	-1.29021e-09	-1.94847
34857518	chr6:34857518:A:G	8.62115e-40	-1.29021e-09	-2.03049	1.39477e-30	-1.29021e-09	-2.03043
34857541	chr6:34857541:C:T	1.10925e-39	-1.29021e-09	-1.77844	1.71791e-30	-1.29021e-09	-1.82205
34857885	chr6:34857885:T:C	1.13031e-40	-2.38679	-1.67544	2.42801e-31	-1.99433	-1.78434
34858817	chr6:34858817:C:T	4.17134e-40	-2.75647	-1.42404e-09	6.66157e-31	-2.76939	-1.42404e-09
34858835	chr6:34858835:C:T	8.62242e-40	-1.29021e-09	-2.03035	1.40553e-30	-1.29021e-09	-2.02274
34859816	chr6:34859816:C:T	8.6772e-40	-1.29021e-09	-2.02401	1.41e-30	-1.29021e-09	-2.01956
34860776	chr6:34860776:T:C	7.26241e-39	-2.04638	2.14696	1.15359e-29	-1.55089	1.6332
34860957	chr6:34860957:A:G	9.31317e-40	-1.29021e-09	-1.95328	1.57306e-30	-1.29021e-09	-1.91014
34861810	chr6:34861810:C:A	8.79992e-40	-1.29021e-09	-2.00997	1.52706e-30	-1.29021e-09	-1.93981
34862388	chr6:34862388:T:A	1.34103e-39	-1.29021e-09	-1.58869	2.32271e-30	-1.29021e-09	-1.52042
34862766	chr6:34862766:G:A	9.13592e-40	-1.29021e-09	-1.9725	1.49608e-30	-1.29021e-09	-1.96031
34862874	chr6:34862874:T:C	9.08584e-40	-1.29021e-09	-1.97799	1.48632e-30	-1.29021e-09	-1.96685
34862977	chr6:34862977:C:T	3.18578e-40	-2.27127	-0.754746	4.85705e-31	-2.02603	-1.05928
34863096	chr6:34863096:C:A	9.23594e-40	-1.29021e-09	-1.96161	1.51418e-30	-1.29021e-09	-1.94828
34863445	chr6:34863445:A:G	8.77326e-40	-1.29021e-09	-2.013	1.43138e-30	-1.29021e-09	-2.00451
34863588	chr6:34863588:A:G	9.92932e-40	-1.29021e-09	-1.88922	1.60953e-30	-1.29021e-09	-1.88721
34863592	chr6:34863592:G:A	1.65062e-38	-0.896653	1.81826	4.72793e-29	0.0452662	1.44765
34863610	chr6:34863610:G:C	8.74786e-40	-1.29021e-09	-2.0159	1.43627e-30	-1.29021e-09	-2.00111
34863745	chr6:34863745:A:C	9.26403e-40	-1.29021e-09	-1.95857	1.51902e-30	-1.29021e-09	-1.94509
34864079	chr6:34864079:T:C	1.83049e-40	-2.5307	-1.04943	4.0192e-31	-2.32455	-0.950111
34864089	chr6:34864089:G:A	1.68456e-38	-0.894354	1.83631	4.77587e-29	0.0426846	1.46032
34864297	chr6:34864297:G:A	4.61395e-40	-1.56947	-1.08616	8.4807e-31	-1.25176	-1.27619
34864307	chr6:34864307:A:G	8.85207e-40	-1.29021e-09	-2.00406	1.41308e-30	-1.29021e-09	-2.01738
34864826	chr6:34864826:G:A	8.75716e-40	-1.29021e-09	-2.01484	1.4589e-30	-1.29021e-09	-1.98547
34864879	chr6:34864879:A:T	9.28734e-40	-1.29021e-09	-1.95606	1.52359e-30	-1.29021e-09	-1.94209
34864884	chr6:34864884:T:C	4.19622e-38	-0.611812	2.46646	1.09905e-28	0.281808	2.05466
34865267	chr6:34865267:C:T	8.14577e-41	-2.7733	-1.6165	1.31563e-31	-2.77357	-1.61786
34865718	chr6:34865718:G:C	2.41406e-40	-1.78051	-1.52289	5.09293e-31	-1.45011	-1.58778
34865903	chr6:34865903:A:G	6.63972e-39	-2.56982	2.58077	1.52501e-29	-2.47594	2.83737
34866380	chr6:34866380:G:A	4.42703e-40	-2.69698	-1.42404e-09	6.99901e-31	-2.71997	-1.42404e-09
34866589	chr6:34866589:A:G	1.75916e-39	-1.29021e-09	-1.31729	2.78368e-30	-1.29021e-09	-1.33938
34866699	chr6:34866699:T:G	1.85344e-40	-2.10386	-1.46381	2.64287e-31	-2.0105	-1.68338
34866782	chr6:34866782:A:C	9.61717e-40	-1.29021e-09	-1.92116	1.60237e-30	-1.29021e-09	-1.89167
34866864	chr6:34866864:C:T	2.95155e-39	-1.29021e-09	-0.799795	4.2953e-30	-1.29021e-09	-0.905635
34867060	chr6:34867060:TAATTCCTTA:T	9.03722e-40	-1.29021e-09	-1.98336	1.48159e-30	-1.29021e-09	-1.97004
34867089	chr6:34867089:TAGTC:T	1.91398e-40	-2.3931	-1.14242	2.76062e-31	-2.19908	-1.45121
34868097	chr6:34868097:A:G	8.6402e-41	-2.33517	-1.9957	1.18684e-31	-2.50954	-1.98491
34868679	chr6:34868679:G:A	3.41209e-39	-1.29021e-09	-0.6548	4.93593e-30	-1.29021e-09	-0.766614
34869074	chr6:34869074:C:T	8.82359e-40	-1.29021e-09	-2.00728	1.54339e-30	-1.29021e-09	-1.92917
34869084	chr6:34869084:C:G	8.27374e-40	-0.195419	-1.87621	5.32954e-31	-1.06397	-1.92851
34869940	chr6:34869940:T:C	1.52298e-40	-2.30423	-1.45982	1.90908e-31	-2.49245	-1.52667
34870148	chr6:34870148:T:A	1.53034e-40	-2.31655	-1.44268	1.92422e-31	-2.50185	-1.50937
34870652	chr6:34870652:A:G	1.31139e-39	0.310442	-1.92148	3.60951e-30	0.873719	-1.9533
34871320	chr6:34871320:A:G	8.90586e-41	-2.32363	-1.97696	1.19923e-31	-2.49598	-1.98808
34871459	chr6:34871459:T:C	1.54521e-40	-2.45102	-1.29853	2.22043e-31	-2.26467	-1.60337
34871654	chr6:34871654:T:A	3.2897e-39	-1.29021e-09	-0.69133	4.74925e-30	-1.29021e-09	-0.805169
34871867	chr6:34871867:G:A	8.31355e-40	-0.201404	-1.86542	5.35365e-31	-1.06804	-1.91992
34872094	chr6:34872094:A:G	1.06225e-39	-1.29021e-09	-1.82174	1.64658e-30	-1.29021e-09	-1.86445
34872548	chr6:34872548:G:A	4.20622e-40	-2.74815	-1.42404e-09	6.71574e-31	-2.76129	-1.42404e-09
34872621	chr6:34872621:G:A	2.58238e-40	-1.57615	-1.65984	5.40399e-31	-1.34322	-1.63538
34872649	chr6:34872649:CTG:C	1.78594e-40	-2.44192	-1.16284	2.55082e-31	-2.26175	-1.46758
34872738	chr6:34872738:C:T	8.56478e-41	-2.7451	-1.59454	1.47581e-31	-2.67858	-1.59795
34872823	chr6:34872823:C:T	2.95262e-39	-1.29021e-09	-0.799432	4.27981e-30	-1.29021e-09	-0.909246
34873277	chr6:34873277:C:T	5.76503e-40	-2.4329	-1.42404e-09	8.42011e-31	-2.53512	-1.42404e-09
34873553	chr6:34873553:T:G	8.21436e-41	-2.39807	-1.98334	1.10848e-31	-2.56897	-1.99378
34874144	chr6:34874144:A:T	1.30593e-39	-1.29021e-09	-1.61521	2.42367e-30	-1.29021e-09	-1.47787
34874271	chr6:34874271:G:A	1.42252e-39	-1.29021e-09	-1.5297	2.42234e-30	-1.29021e-09	-1.47842
34875173	chr6:34875173:C:T	7.32526e-40	-2.19338	-1.42404e-09	1.23079e-30	-2.1555	-1.42404e-09
34876852	chr6:34876852:T:C	9.02242e-41	-2.30816	-1.97942	1.20508e-31	-2.48885	-1.99034
34877672	chr6:34877672:T:G	5.36273e-38	-1.03655	3.13648	4.08266e-29	-0.802723	2.1489
34877871	chr6:34877871:T:C	9.00865e-40	-1.0381	-0.948426	8.15093e-31	-1.20599	-1.36162
34877950	chr6:34877950:A:G	1.00767e-39	-1.29021e-09	-1.87449	1.63652e-30	-1.29021e-09	-1.87058
34877986	chr6:34877986:C:CTAA	8.63232e-40	-1.29021e-09	-2.0292	1.39932e-30	-1.29021e-09	-2.02717
34877987	chr6:34877987:C:T	8.63069e-40	-1.29021e-09	-2.02939	1.39891e-30	-1.29021e-09	-2.02746
34878500	chr6:34878500:A:G	7.15269e-40	-2.21722	-1.42404e-09	1.2043e-30	-2.17725	-1.42404e-09
34879452	chr6:34879452:T:C	9.6027e-40	-1.02643	-0.896237	8.55963e-31	-1.20186	-1.31682
34880487	chr6:34880487:T:G	5.94036e-40	-2.40294	-1.42404e-09	8.90589e-31	-2.47903	-1.42404e-09
34880658	chr6:34880658:ACT:A	1.55363e-40	-2.47289	-1.27123	2.20901e-31	-2.29311	-1.58009
34881026	chr6:34881026:G:C	1.35352e-39	-1.29021e-09	-1.57942	2.28901e-30	-1.29021e-09	-1.53504
34881652	chr6:34881652:A:G	8.55701e-40	-0.173393	-1.86457	5.48087e-31	-1.04526	-1.91922
34881671	chr6:34881671:G:A	1.32712e-39	-1.29021e-09	-1.59911	2.24947e-30	-1.29021e-09	-1.55246
34882122	chr6:34882122:G:A	8.85353e-40	-1.29021e-09	-2.00389	1.43158e-30	-1.29021e-09	-2.00438
34882366	chr6:34882366:G:A	1.78026e-40	-2.12617	-1.48179	2.44945e-31	-2.04439	-1.72549
34882634	chr6:34882634:A:G	1.38507e-40	-2.55048	-1.30848	1.9071e-31	-2.39204	-1.62812
34882695	chr6:34882695:A:C	1.23051e-39	-1.29021e-09	-1.6747	2.01024e-30	-1.29021e-09	-1.6649
34882883	chr6:34882883:G:A	8.6071e-41	-2.736	-1.59871	1.70338e-31	-2.61583	-1.51729
34883049	chr6:34883049:G:C	1.76826e-39	-1.31213	-1.42404e-09	1.86219e-30	-1.7414	-1.42404e-09
34883434	chr6:34883434:C:T	1.7219e-39	-1.3387	-1.42404e-09	1.81927e-30	-1.76472	-1.42404e-09
34884373	chr6:34884373:A:G	1.89484e-39	-2.51058	1.26758	1.3471e-30	-2.58953	0.524332
34884476	chr6:34884476:G:T	1.26326e-37	-0.981013	3.93775	7.88753e-29	-0.769633	2.77434
34885102	chr6:34885102:T:C	1.47208e-38	0.807138	-1.42404e-09	4.18553e-29	1.37106	-1.42404e-09
34885476	chr6:34885476:A:G	6.97261e-41	-2.51971	-2.02559	9.72715e-32	-2.66532	-2.02809
34885858	chr6:34885858:A:G	6.96287e-41	-2.51935	-2.02735	9.72086e-32	-2.66477	-2.02928
34886242	chr6:34886242:CTG:C	2.37284e-39	-1.29021e-09	-1.01804	3.48469e-30	-1.29021e-09	-1.11478
34886564	chr6:34886564:C:G	8.70912e-40	-1.29021e-09	-2.02034	1.4077e-30	-1.29021e-09	-2.0212
34886968	chr6:34886968:C:T	1.56404e-39	0.588994	-2.02385	4.45988e-30	1.16209	-2.03012
34887971	chr6:34887971:G:C	9.05541e-41	-2.73842	-1.54551	1.79911e-31	-2.61871	-1.45974
34888264	chr6:34888264:T:C	8.79726e-40	-1.29021e-09	-2.01027	1.42509e-30	-1.29021e-09	-2.00892
34888357	chr6:34888357:G:A	8.69544e-40	-1.29021e-09	-2.02191	1.40795e-30	-1.29021e-09	-2.02102
34888406	chr6:34888406:G:A	4.47767e-40	-2.68561	-1.42404e-09	7.16039e-31	-2.69718	-1.42404e-09
34888724	chr6:34888724:T:G	7.27159e-41	-2.49625	-2.00707	1.00246e-31	-2.65042	-2.01286
34888756	chr6:34888756:C:T	8.95701e-40	-1.29021e-09	-1.99228	1.57938e-30	-1.29021e-09	-1.90612
34888885	chr6:34888885:G:A	1.59877e-39	-1.41289	-1.42404e-09	2.89395e-30	-1.30053	-1.42404e-09
34888976	chr6:34888976:CTT:C	8.65777e-40	-1.29021e-09	-2.02625	1.40067e-30	-1.29021e-09	-2.0262
34889128	chr6:34889128:C:T	1.27587e-39	0.364166	-2.00266	3.60451e-30	0.907025	-1.988
34889282	chr6:34889282:G:C	4.10601e-40	-2.77226	-1.42404e-09	6.63587e-31	-2.77325	-1.42404e-09
34889534	chr6:34889534:C:T	6.29682e-40	-2.34467	-1.42404e-09	1.05311e-30	-2.31141	-1.42404e-09
34889675	chr6:34889675:T:C	1.19323e-39	0.289898	-1.99536	3.35922e-30	0.82818	-1.97963
34889879	chr6:34889879:T:C	2.03393e-39	0.562678	-1.73483	3.34541e-30	0.598173	-1.75374
34890177	chr6:34890177:C:T	8.81232e-40	-1.29021e-09	-2.00856	1.4275e-30	-1.29021e-09	-2.00723
34890498	chr6:34890498:C:T	1.78713e-39	0.551108	-1.85262	4.78672e-30	1.10944	-1.90675
34890801	chr6:34890801:A:G	1.87424e-39	0.59904	-1.85297	5.04075e-30	1.16149	-1.90709
34890930	chr6:34890930:C:A	1.22498e-40	-2.53757	-1.44422	1.78193e-31	-2.37467	-1.71337
34891117	chr6:34891117:G:A	8.6883e-40	-1.29021e-09	-2.02273	1.437e-30	-1.29021e-09	-2.0006
34891616	chr6:34891616:A:G	7.16944e-41	-2.49433	-2.02314	9.9065e-32	-2.64889	-2.02625
34892460	chr6:34892460:CT:C	2.43862e-39	-1.29021e-09	-0.990696	3.57636e-30	-1.29021e-09	-1.08881
34892462	chr6:34892462:A:G	7.30108e-41	-2.51001	-1.98927	1.00764e-31	-2.65919	-1.99894
34893321	chr6:34893321:G:A	1.03656e-39	-1.29021e-09	-1.84622	1.6113e-30	-1.29021e-09	-1.88611
34893762	chr6:34893762:C:T	2.60315e-39	-1.29021e-09	-0.925402	3.80582e-30	-1.29021e-09	-1.02662
34894022	chr6:34894022:G:A	8.18649e-40	-1.18295	-0.899271	7.22566e-31	-1.37553	-1.31257
34894115	chr6:34894115:G:A	8.66737e-40	-1.29021e-09	-2.02515	1.3985e-30	-1.29021e-09	-2.02776
34894793	chr6:34894793:A:G	8.76402e-40	-1.29021e-09	-2.01406	1.4589e-30	-1.29021e-09	-1.98547
34895168	chr6:34895168:C:T	8.94833e-40	-1.29021e-09	-1.99324	1.41315e-30	-1.29021e-09	-2.01733
34895253	chr6:34895253:T:C	3.90386e-39	-1.29021e-09	-0.520161	7.2059e-30	-1.29021e-09	-0.388256
34895708	chr6:34895708:A:G	7.19221e-41	-2.48394	-2.03036	9.9481e-32	-2.64171	-2.02923
34895849	chr6:34895849:GCA:G	5.18531e-40	-2.53888	-1.42404e-09	7.33088e-31	-2.67365	-1.42404e-09
34895939	chr6:34895939:G:A	1.46404e-39	0.494047	-1.99497	4.198e-30	1.05036	-1.97891
34895985	chr6:34895985:C:T	8.67086e-40	-1.29021e-09	-2.02474	1.40268e-30	-1.29021e-09	-2.02477
34896491	chr6:34896491:A:C	7.02541e-41	-2.51133	-2.02644	9.7798e-32	-2.65939	-2.02862
34896798	chr6:34896798:C:T	1.10118e-39	-1.29021e-09	-1.78575	1.84301e-30	-1.29021e-09	-1.75176
34897234	chr6:34897234:G:A	7.09917e-41	-2.50066	-2.02666	9.84428e-32	-2.65268	-2.02875
34897499	chr6:34897499:G:A	2.03718e-39	-1.29021e-09	-1.17056	3.35524e-30	-1.29021e-09	-1.15263
34897981	chr6:34897981:C:T	7.41407e-41	-2.4598	-2.02412	1.01461e-31	-2.62433	-2.0269
34898061	chr6:34898061:A:G	8.78172e-40	-1.29021e-09	-2.01204	1.45963e-30	-1.29021e-09	-1.98497
34898426	chr6:34898426:T:C	6.89976e-41	-2.53269	-2.02312	9.66884e-32	-2.67337	-2.02604
34898953	chr6:34898953:G:C	6.11665e-40	-2.3737	-1.42404e-09	8.83615e-31	-2.48689	-1.42404e-09
34899422	chr6:34899422:G:A	7.09911e-41	-2.5	-2.02733	9.84612e-32	-2.65211	-2.02914
34899701	chr6:34899701:A:G	8.97048e-41	-2.73589	-1.55747	1.77855e-31	-2.61333	-1.47662
34899829	chr6:34899829:G:A	8.16211e-40	-1.18509	-0.90012	7.19142e-31	-1.37807	-1.31478
34900239	chr6:34900239:G:A	1.58162e-39	-1.29021e-09	-1.42368	2.69699e-30	-1.29021e-09	-1.37102
34900777	chr6:34900777:T:C	1.36e-39	0.430448	-2.00509	3.87207e-30	0.98182	-1.99119
34900907	chr6:34900907:C:T	7.06366e-41	-2.50236	-2.02997	9.82165e-32	-2.65312	-2.03062
34901013	chr6:34901013:C:T	1.80536e-39	0.520283	-1.81165	2.99807e-30	0.560618	-1.8258
34901016	chr6:34901016:G:A	4.91001e-39	-0.29085	-1.42404e-09	9.82973e-30	-0.0777442	-1.42404e-09
34901065	chr6:34901065:G:A	8.64374e-40	-1.29021e-09	-2.02788	1.39592e-30	-1.29021e-09	-2.0296
34901447	chr6:34901447:C:T	7.07535e-41	-2.50089	-2.02979	9.82552e-32	-2.65278	-2.03056
34902374	chr6:34902374:A:G	2.59906e-39	0.789491	-1.71647	4.21819e-30	0.815487	-1.73924
34902505	chr6:34902505:C:T	7.00612e-41	-2.5105	-2.03002	9.75939e-32	-2.65947	-2.03063
34902578	chr6:34902578:T:TA	6.89565e-41	-2.52733	-2.02908	9.65546e-32	-2.67053	-2.03027
34902630	chr6:34902630:C:T	7.36797e-40	-1.25383	-0.933742	6.58173e-31	-1.44114	-1.3403
34902667	chr6:34902667:A:G	8.43493e-40	-0.622844	-1.42949	5.6334e-31	-1.42605	-1.51097
34902777	chr6:34902777:C:T	1.32123e-39	0.395888	-1.99945	3.77042e-30	0.947743	-1.98371
34902853	chr6:34902853:A:G	2.07974e-39	-1.29021e-09	-1.14988	3.08843e-30	-1.29021e-09	-1.23549
34902916	chr6:34902916:G:T	6.33805e-40	-0.373554	-1.96459	4.25842e-31	-1.22098	-1.99586
34903225	chr6:34903225:T:C	7.02769e-41	-2.50754	-2.0299	9.77806e-32	-2.65759	-2.0306
34903253	chr6:34903253:T:C	7.1518e-41	-2.48995	-2.02998	9.92485e-32	-2.64459	-2.0287
34903260	chr6:34903260:A:G	8.39439e-40	-1.14999	-0.907153	7.40768e-31	-1.34429	-1.31893
34903264	chr6:34903264:T:C	7.5897e-41	-2.43451	-2.02599	1.03062e-31	-2.60743	-2.02815
34903269	chr6:34903269:TTTGA:T	1.47527e-39	0.509448	-2.00273	4.22871e-30	1.06679	-1.98805
34903737	chr6:34903737:G:A	8.98875e-40	-1.29021e-09	-1.98874	1.42453e-30	-1.29021e-09	-2.00931
34903896	chr6:34903896:C:T	9.06355e-40	-1.29021e-09	-1.98045	1.44875e-30	-1.29021e-09	-1.99246
34904323	chr6:34904323:G:T	7.118e-41	-2.49442	-2.03025	9.88051e-32	-2.64862	-2.02914
34904326	chr6:34904326:TA:T	8.57222e-41	-2.33409	-2.00467	1.27446e-31	-2.414	-2.00921
34905008	chr6:34905008:G:A	1.34149e-39	0.41294	-2.00128	3.81726e-30	0.962634	-1.98626
34905312	chr6:34905312:G:A	2.42107e-39	-1.29021e-09	-0.997916	3.54056e-30	-1.29021e-09	-1.09887
34905412	chr6:34905412:C:T	8.68709e-40	-1.29021e-09	-2.02287	1.40578e-30	-1.29021e-09	-2.02257
34905504	chr6:34905504:TTGTC:T	7.22507e-41	-2.48594	-2.0238	9.96413e-32	-2.64279	-2.02655
34905791	chr6:34905791:C:T	1.52082e-39	-1.29021e-09	-1.46287	2.63515e-30	-1.29021e-09	-1.39422
34906037	chr6:34906037:G:A	7.36229e-41	-2.47163	-2.0193	1.00926e-31	-2.63342	-2.02311
34906042	chr6:34906042:G:T	8.94019e-41	-2.75423	-1.54251	1.13497e-31	-2.77051	-1.76863
34906225	chr6:34906225:A:G	8.26354e-40	-1.09501	-0.977845	7.37389e-31	-1.29159	-1.37621
34906251	chr6:34906251:G:A	1.77953e-39	-1.29021e-09	-1.30578	2.837e-30	-1.29021e-09	-1.32041
34906320	chr6:34906320:A:G	7.34728e-41	-2.46548	-2.02749	1.00757e-31	-2.62884	-2.02936
34907173	chr6:34907173:C:A	2.43513e-39	-1.29021e-09	-0.992127	3.57112e-30	-1.29021e-09	-1.09028
34907325	chr6:34907325:A:C	1.31411e-39	-1.60897	-1.42404e-09	1.73368e-29	0.489676	-1.42404e-09
34907918	chr6:34907918:A:G	8.25792e-40	-2.07354	-1.42404e-09	1.0426e-30	-2.32144	-1.42404e-09
34908454	chr6:34908454:A:G	7.31319e-41	-2.47269	-2.02493	1.00398e-31	-2.63437	-2.0274
34908455	chr6:34908455:T:C	2.43862e-39	-1.29021e-09	-0.990696	3.57636e-30	-1.29021e-09	-1.08881
34908494	chr6:34908494:A:G	8.46302e-40	-1.07019	-0.978817	7.53775e-31	-1.26896	-1.37686
34908543	chr6:34908543:G:T	1.67891e-39	-1.36398	-1.42404e-09	1.7835e-30	-1.78458	-1.42404e-09
34908757	chr6:34908757:G:A	2.43862e-39	-1.29021e-09	-0.990696	3.57636e-30	-1.29021e-09	-1.08881
34909012	chr6:34909012:C:A	8.67022e-40	-1.29021e-09	-2.02482	1.39558e-30	-1.29021e-09	-2.02985
34909567	chr6:34909567:A:G	8.66411e-40	-1.29021e-09	-2.02552	1.42896e-30	-1.29021e-09	-2.00621
34910247	chr6:34910247:T:G	1.6391e-39	0.599163	-1.98714	4.56693e-30	1.1658	-2.01011
34910305	chr6:34910305:C:A	1.64164e-39	-1.29021e-09	-1.38643	2.78713e-30	-1.29021e-09	-1.33814
34910477	chr6:34910477:C:T	7.16382e-41	-2.492	-2.02625	9.90262e-32	-2.64715	-2.02837
34910623	chr6:34910623:A:G	7.16548e-41	-2.49295	-2.02507	9.90633e-32	-2.64764	-2.02751
34911307	chr6:34911307:CAT:C	3.82867e-39	-1.29021e-09	-0.539607	5.64984e-30	-1.29021e-09	-0.631528
34911426	chr6:34911426:A:G	1.16012e-40	-2.77339	-1.2628	1.42271e-31	-2.7263	-1.58687
34911905	chr6:34911905:ATCTCAT:A	1.25532e-39	-1.29021e-09	-1.65474	1.88814e-30	-1.29021e-09	-1.72756
34912416	chr6:34912416:G:A	8.84905e-40	-1.29021e-09	-2.0044	1.47668e-30	-1.29021e-09	-1.97336
34912553	chr6:34912553:C:T	7.92346e-41	-2.41277	-2.0047	1.06458e-31	-2.59297	-2.0102
34912579	chr6:34912579:A:G	2.0938e-39	-1.29021e-09	-1.14314	3.10783e-30	-1.29021e-09	-1.22923
34912615	chr6:34912615:T:A	1.37236e-39	0.436313	-2.00191	3.91084e-30	0.987652	-1.98706
34912692	chr6:34912692:G:A	6.42027e-40	-2.32525	-1.42404e-09	1.08167e-30	-2.28465	-1.42404e-09
34912707	chr6:34912707:T:A	8.87853e-40	-1.29021e-09	-2.00108	1.55183e-30	-1.29021e-09	-1.92372
34912765	chr6:34912765:C:T	8.62054e-40	-1.29021e-09	-2.03056	1.3949e-30	-1.29021e-09	-2.03033
34913099	chr6:34913099:A:G	9.42847e-40	-1.94098	-1.42404e-09	1.34394e-30	-2.06755	-1.42404e-09
34913537	chr6:34913537:G:A	2.02275e-39	-1.29021e-09	-1.17767	3.00636e-30	-1.29021e-09	-1.26242
34913603	chr6:34913603:G:A	1.13932e-40	-2.26845	-1.78584	1.73281e-31	-2.18975	-1.92625
34914030	chr6:34914030:G:A	7.01719e-41	-2.63714	-1.9018	1.40533e-31	-2.4441	-1.88137
34914042	chr6:34914042:C:T	9.00273e-40	-1.29021e-09	-1.98718	1.42288e-30	-1.29021e-09	-2.01047
34914217	chr6:34914217:A:G	1.36736e-39	-1.29021e-09	-1.56924	2.23316e-30	-1.29021e-09	-1.55974
34914376	chr6:34914376:A:G	3.55171e-39	-0.614697	-1.42404e-09	6.1358e-30	-0.549016	-1.42404e-09
34914410	chr6:34914410:C:T	8.69252e-40	-1.29021e-09	-2.02225	1.43854e-30	-1.29021e-09	-1.99953
34915586	chr6:34915586:G:A	9.39438e-40	-1.04116	-0.903439	8.15894e-31	-1.24479	-1.32183
34915958	chr6:34915958:T:C	9.89342e-41	-2.26926	-1.92617	1.58969e-31	-2.1944	-2.0078
34916117	chr6:34916117:C:T	9.17379e-41	-2.3459	-1.92504	1.46598e-31	-2.27517	-2.00805
34917725	chr6:34917725:C:T	7.32877e-41	-2.48633	-2.00916	1.01012e-31	-2.64151	-2.01416
34918079	chr6:34918079:C:T	1.0875e-39	-1.29021e-09	-1.79824	1.94068e-30	-1.29021e-09	-1.70012
34918600	chr6:34918600:ATC:A	3.98651e-39	-0.499209	-1.42404e-09	8.28461e-30	-0.248756	-1.42404e-09
34918659	chr6:34918659:T:G	9.35249e-41	-2.50161	-1.75004	1.16207e-31	-2.69698	-1.81856
34918773	chr6:34918773:G:A	1.01127e-39	-1.29021e-09	-1.87092	1.65884e-30	-1.29021e-09	-1.85703
34918785	chr6:34918785:A:G	9.51767e-40	-1.29021e-09	-1.93156	1.50721e-30	-1.29021e-09	-1.9529
34918845	chr6:34918845:TA:T	4.41612e-39	-1.29021e-09	-0.396865	8.00971e-30	-1.29021e-09	-0.282502
34919966	chr6:34919966:T:G	8.69084e-40	-1.29021e-09	-2.02244	1.40534e-30	-1.29021e-09	-2.02288
34919971	chr6:34919971:A:G	1.07713e-40	-2.62305	-1.48736	1.35446e-31	-2.74949	-1.61284
34920110	chr6:34920110:T:C	2.09235e-39	-1.29021e-09	-1.14384	3.10555e-30	-1.29021e-09	-1.22997
34920277	chr6:34920277:G:A	4.08171e-39	-0.475611	-1.42404e-09	8.45015e-30	-0.228971	-1.42404e-09
34920444	chr6:34920444:C:T	9.31577e-40	-1.066	-0.887002	8.11128e-31	-1.26649	-1.306
34920709	chr6:34920709:A:T	1.35977e-39	-1.02404	-0.550772	1.1172e-30	-1.22266	-1.02967
34920828	chr6:34920828:G:A	8.68725e-40	-1.29021e-09	-2.02286	1.39532e-30	-1.29021e-09	-2.03003
34921058	chr6:34921058:G:A	6.75078e-40	-2.27505	-1.42404e-09	1.13269e-30	-2.23856	-1.42404e-09
34921201	chr6:34921201:C:T	2.27923e-39	-1.05829	-1.42404e-09	4.79718e-30	-0.795128	-1.42404e-09
34921253	chr6:34921253:C:T	8.70893e-40	-1.29021e-09	-2.02036	1.40604e-30	-1.29021e-09	-2.02238
34921646	chr6:34921646:T:C	7.84838e-40	-2.1244	-1.42404e-09	1.61784e-30	-1.88206	-1.42404e-09
34921768	chr6:34921768:G:A	1.30462e-39	0.391207	-2.00742	3.68517e-30	0.935498	-1.99434
34922042	chr6:34922042:G:A	1.50922e-39	0.325689	-1.79622	3.97547e-30	0.871807	-1.85482
34922460	chr6:34922460:G:C	8.62487e-40	-1.29021e-09	-2.03006	1.39937e-30	-1.29021e-09	-2.02714
34922680	chr6:34922680:G:A	2.09146e-39	-1.29021e-09	-1.14426	3.08627e-30	-1.29021e-09	-1.23619
34922755	chr6:34922755:G:A	1.26818e-39	0.350583	-1.99512	3.60874e-30	0.899482	-1.97928
34923091	chr6:34923091:T:C	9.9575e-41	-2.74342	-1.44555	1.98179e-31	-2.63001	-1.35172
34923874	chr6:34923874:T:C	7.83346e-41	-2.4228	-2.0061	1.05684e-31	-2.59892	-2.01154
34923944	chr6:34923944:C:T	9.49815e-41	-2.50734	-1.72886	1.18148e-31	-2.69902	-1.79995
34924579	chr6:34924579:G:A	1.5061e-39	0.527663	-2.00027	4.23128e-30	1.09656	-2.01721
34925104	chr6:34925104:G:A	1.15811e-40	-2.60249	-1.43543	1.42536e-31	-2.74098	-1.57034
34925696	chr6:34925696:C:T	1.04071e-39	0.16937	-2.01159	2.93786e-30	0.738789	-2.02426
34925949	chr6:34925949:A:G	8.5103e-40	-2.04343	-1.42404e-09	1.06537e-30	-2.29983	-1.42404e-09
34926206	chr6:34926206:C:T	7.97756e-41	-2.40041	-2.01026	1.36502e-31	-2.32401	-2.03056
34926501	chr6:34926501:C:T	2.32313e-39	-1.29021e-09	-1.03921	3.41173e-30	-1.29021e-09	-1.13594
34926980	chr6:34926980:A:G	1.35842e-39	-1.29021e-09	-1.5758	2.3406e-30	-1.29021e-09	-1.51275
34928068	chr6:34928068:C:T	1.49058e-39	-1.29021e-09	-1.48296	2.68069e-30	-1.29021e-09	-1.37708
34928193	chr6:34928193:C:T	2.36812e-39	-1.29021e-09	-1.02003	3.46833e-30	-1.29021e-09	-1.11948
34929232	chr6:34929232:A:G	2.28914e-39	0.397004	-1.45096	6.27538e-30	0.926034	-1.45255
34929293	chr6:34929293:CTT:C	8.61972e-40	-1.29021e-09	-2.03066	1.39671e-30	-1.29021e-09	-2.02903
34929397	chr6:34929397:G:T	8.90233e-41	-2.74538	-1.55561	1.74336e-31	-2.63445	-1.47548
34930366	chr6:34930366:C:T	4.15456e-40	-2.7605	-1.42404e-09	6.93237e-31	-2.72954	-1.42404e-09
34930572	chr6:34930572:C:T	1.44462e-39	0.467946	-1.98222	3.98137e-30	1.02517	-2.0067
34930636	chr6:34930636:G:C	1.02122e-39	-1.29021e-09	-1.86113	1.59353e-30	-1.29021e-09	-1.8972
34930678	chr6:34930678:C:T	1.41443e-39	-2.4831	0.9477	1.99022e-30	-2.20546	0.530554
34931122	chr6:34931122:G:A	1.08882e-39	0.223446	-2.02048	3.05469e-30	0.764431	-2.01091
34931210	chr6:34931210:G:A	8.76031e-40	-1.29021e-09	-2.01448	1.45955e-30	-1.29021e-09	-1.98503
34931537	chr6:34931537:C:T	2.17093e-39	-1.29021e-09	-1.10697	3.21389e-30	-1.29021e-09	-1.19568
34931714	chr6:34931714:G:A	9.16727e-41	-2.52639	-1.74527	1.15404e-31	-2.71001	-1.81246
34931847	chr6:34931847:A:G	1.86874e-39	0.197299	-1.45416	5.07725e-30	0.715481	-1.45387
34932662	chr6:34932662:G:A	2.58058e-39	-1.29021e-09	-0.93411	3.76208e-30	-1.29021e-09	-1.03818
34933701	chr6:34933701:C:T	1.05073e-40	-2.38177	-1.75346	1.57239e-31	-2.3104	-1.90274
34933801	chr6:34933801:G:A	6.21355e-41	-2.75788	-1.90268	9.50886e-32	-2.77157	-1.94453
34933895	chr6:34933895:C:T	3.33027e-39	-0.679074	-1.42404e-09	6.89656e-30	-0.432133	-1.42404e-09
34934262	chr6:34934262:C:T	1.90881e-39	-1.29021e-09	-1.23565	2.8301e-30	-1.29021e-09	-1.32284
34934314	chr6:34934314:AT:A	3.01429e-39	-0.778762	-1.42404e-09	6.18942e-30	-0.540315	-1.42404e-09
34934613	chr6:34934613:A:G	1.90492e-40	-1.51667	-2.0236	4.29378e-31	-1.22119	-1.98739
34935619	chr6:34935619:A:ATT	1.91297e-39	0.226154	-1.45962	3.11502e-30	0.265651	-1.49257
34935789	chr6:34935789:G:A	1.41398e-39	-1.29021e-09	-1.53572	2.25036e-30	-1.29021e-09	-1.55206
34935845	chr6:34935845:G:A	1.28901e-39	0.231274	-1.85952	2.19866e-30	0.284436	-1.85974
34936104	chr6:34936104:G:A	1.12892e-39	-1.29021e-09	-1.76087	1.70573e-30	-1.29021e-09	-1.82916
34936239	chr6:34936239:G:A	4.14859e-40	-2.76194	-1.42404e-09	6.87903e-31	-2.73726	-1.42404e-09
34936315	chr6:34936315:G:A	1.87251e-39	-1.91206	0.657214	1.26293e-30	-2.13983	0.0101052
34936708	chr6:34936708:G:A	8.01489e-41	-2.4903	-1.91569	1.26743e-31	-2.43299	-1.99576
34936711	chr6:34936711:T:C	5.42507e-39	-0.532365	0.341269	3.99215e-30	-0.718348	-0.260477
34936807	chr6:34936807:G:A	1.85144e-37	-1.33836	4.67737	1.05599e-28	-1.1803	3.4768
34937121	chr6:34937121:G:A	9.18275e-40	-1.29021e-09	-1.96738	1.43601e-30	-1.29021e-09	-2.00129
34937191	chr6:34937191:T:C	1.27349e-37	-1.46739	4.43219	7.29913e-29	-1.31571	3.2429
34937277	chr6:34937277:C:T	8.61998e-40	-1.29021e-09	-2.03063	1.4292e-30	-1.29021e-09	-2.00604
34937576	chr6:34937576:G:A	1.39634e-39	-1.29021e-09	-1.54828	2.19508e-30	-1.29021e-09	-1.57694
34937839	chr6:34937839:A:G	1.38972e-39	0.192862	-1.74589	3.22627e-30	0.591286	-1.78312
34937929	chr6:34937929:C:A	5.44076e-41	-2.77258	-2.0208	8.99679e-32	-2.75055	-2.02091
34937977	chr6:34937977:AGCTTCT:A	8.23049e-40	-0.12297	-1.9539	5.27199e-31	-1.0144	-1.98893
34938391	chr6:34938391:T:C	1.40003e-39	-1.2394	-0.306233	1.11127e-30	-1.4237	-0.833949
34938879	chr6:34938879:G:A	2.48091e-39	-1.29021e-09	-0.973499	3.62211e-30	-1.29021e-09	-1.0761
34939114	chr6:34939114:T:A	7.82717e-39	1.43203	-1.25655	2.09364e-29	2.0212	-1.34287
34940238	chr6:34940238:C:T	1.7858e-39	-1.17914	-0.123118	1.37869e-30	-1.36946	-0.672559
34941213	chr6:34941213:C:T	1.02442e-40	-2.6238	-1.53678	1.68427e-31	-2.38791	-1.7565
34941358	chr6:34941358:T:C	1.0639e-39	-1.29021e-09	-1.82018	1.88751e-30	-1.29021e-09	-1.7279
34941370	chr6:34941370:C:T	8.71037e-40	-1.29021e-09	-2.0202	1.43985e-30	-1.29021e-09	-1.99861
34941504	chr6:34941504:G:A	1.13463e-39	0.169204	-1.92502	3.06062e-30	0.690097	-1.93463
34941527	chr6:34941527:C:T	2.48363e-39	-1.29021e-09	-0.972403	3.62703e-30	-1.29021e-09	-1.07474
34941910	chr6:34941910:C:T	1.05303e-39	0.0876307	-1.91809	2.81853e-30	0.601494	-1.92843
34942775	chr6:34942775:A:G	7.14142e-41	-2.7311	-1.79028	1.13291e-31	-2.63085	-1.9101
34943678	chr6:34943678:C:T	1.18023e-39	0.214509	-1.93093	3.1915e-30	0.73763	-1.94029
34943800	chr6:34943800:T:C	7.26533e-41	-2.68635	-1.81783	1.03598e-31	-2.75216	-1.87823
34944093	chr6:34944093:GA:G	4.1894e-40	-2.75215	-1.42404e-09	7.02859e-31	-2.71575	-1.42404e-09
34944702	chr6:34944702:C:T	8.64626e-40	-1.29021e-09	-2.02758	1.42389e-30	-1.29021e-09	-2.00976
34945123	chr6:34945123:TG:T	8.85268e-40	-1.29021e-09	-2.00399	1.45064e-30	-1.29021e-09	-1.99115
34945409	chr6:34945409:G:A	7.22231e-41	-2.68776	-1.82236	1.12854e-31	-2.76719	-1.77763
34945529	chr6:34945529:A:G	1.04805e-40	-2.40251	-1.73527	1.74169e-31	-2.41051	-1.70037
34945987	chr6:34945987:T:A	3.40333e-38	-1.29021e-09	1.64521	2.61912e-29	-1.29021e-09	0.902268
34946125	chr6:34946125:C:T	2.24962e-39	-1.29021e-09	-1.07136	3.30333e-30	-1.29021e-09	-1.16823
34946276	chr6:34946276:C:T	8.81682e-40	-1.29021e-09	-2.00805	1.42697e-30	-1.29021e-09	-2.0076
34946295	chr6:34946295:C:T	1.00472e-39	0.139241	-2.01666	2.82055e-30	0.681306	-2.00753
34946359	chr6:34946359:G:A	1.23258e-39	-0.265118	-1.4079	7.7299e-31	-1.11875	-1.50189
34946595	chr6:34946595:A:AAG	2.85225e-39	-1.29021e-09	-0.834019	4.13121e-30	-1.29021e-09	-0.944586
34946601	chr6:34946601:G:A	1.76651e-39	-1.17634	-0.136777	2.30561e-30	-1.00503	-0.522776
34946824	chr6:34946824:A:G	8.62076e-40	-1.29021e-09	-2.03054	1.39636e-30	-1.29021e-09	-2.02928
34947044	chr6:34947044:C:G	2.76528e-39	0.126545	-0.991528	1.54489e-30	-0.809339	-1.11886
34947296	chr6:34947296:G:A	7.91326e-41	-2.54885	-1.86991	1.42451e-31	-2.35339	-1.95852
34949444	chr6:34949444:G:A	8.62808e-40	-1.29021e-09	-2.02969	1.39877e-30	-1.29021e-09	-2.02756
34949953	chr6:34949953:ACTC:A	2.48861e-39	-1.29021e-09	-0.970404	3.63401e-30	-1.29021e-09	-1.07282
34950462	chr6:34950462:C:T	1.09204e-38	1.91803	-1.40953	3.42678e-29	2.55206	-1.38101
34950653	chr6:34950653:C:T	9.26782e-40	-1.29021e-09	-1.95816	1.56799e-30	-1.29021e-09	-1.91336
34951178	chr6:34951178:T:C	1.33638e-39	-1.29021e-09	-1.59216	2.13295e-30	-1.29021e-09	-1.60565
34951879	chr6:34951879:C:T	7.85161e-39	0.178592	-1.42404e-09	1.01709e-29	-0.0436291	-1.42404e-09
34952549	chr6:34952549:T:C	8.5609e-41	-2.50388	-1.83621	1.54812e-31	-2.29291	-1.93579
34952621	chr6:34952621:T:A	2.12895e-39	-1.29021e-09	-1.1265	3.14773e-30	-1.29021e-09	-1.21648
34952785	chr6:34952785:T:C	8.6197e-40	-1.29021e-09	-2.03066	1.39446e-30	-1.29021e-09	-2.03065
34954100	chr6:34954100:C:G	9.57205e-40	-1.29021e-09	-1.92586	1.57697e-30	-1.29021e-09	-1.90765
34954355	chr6:34954355:G:A	8.81312e-40	-1.29021e-09	-2.00847	1.42576e-30	-1.29021e-09	-2.00845
34954416	chr6:34954416:G:T	6.68024e-41	-2.75667	-1.83147	9.91502e-32	-2.77253	-1.90175
34954554	chr6:34954554:G:A	9.5448e-40	-1.29021e-09	-1.92871	1.62751e-30	-1.29021e-09	-1.8761
34954662	chr6:34954662:T:C	8.96422e-39	1.61178	-1.30066	2.56462e-29	2.2166	-1.33536
34955676	chr6:34955676:C:T	1.05197e-39	-1.29021e-09	-1.83146	1.8391e-30	-1.29021e-09	-1.75388
34955956	chr6:34955956:G:A	1.15462e-39	0.19334	-1.93169	3.12223e-30	0.716721	-1.94133
34956002	chr6:34956002:C:T	5.06884e-39	-0.259015	-1.42404e-09	1.01714e-29	-0.043574	-1.42404e-09
34956087	chr6:34956087:G:A	1.57707e-40	-2.71096	-1.01818	1.71817e-31	-2.76992	-1.35456
34956529	chr6:34956529:G:A	5.90785e-41	-2.77033	-1.94068	9.88876e-32	-2.75037	-1.92656
34956549	chr6:34956549:C:T	2.12895e-39	-1.29021e-09	-1.1265	3.14773e-30	-1.29021e-09	-1.21648
34956958	chr6:34956958:C:T	2.12895e-39	-1.29021e-09	-1.1265	3.14773e-30	-1.29021e-09	-1.21648
34957048	chr6:34957048:A:G	8.62535e-40	-1.29021e-09	-2.03001	1.39508e-30	-1.29021e-09	-2.0302
34957594	chr6:34957594:A:C	1.87252e-37	-1.29284	4.64317	1.19367e-28	-1.13141	3.55046
34957764	chr6:34957764:C:T	9.15494e-40	-1.29021e-09	-1.97042	1.54158e-30	-1.29021e-09	-1.93035
34958897	chr6:34958897:G:A	2.48253e-39	-1.29021e-09	-0.972848	3.62507e-30	-1.29021e-09	-1.07528
34958947	chr6:34958947:T:C	1.47928e-39	-1.29021e-09	-1.49057	3.11048e-30	-1.29021e-09	-1.22838
34959266	chr6:34959266:T:G	4.12219e-40	-2.76833	-1.42404e-09	6.63365e-31	-2.77359	-1.42404e-09
34959503	chr6:34959503:A:G	1.0271e-37	-1.3772	4.12698	6.08227e-29	-1.22242	2.96723
34960042	chr6:34960042:G:A	1.80598e-39	-1.29021e-09	-1.29102	2.74071e-30	-1.29021e-09	-1.35494
34961700	chr6:34961700:A:G	4.08461e-39	-0.474899	-1.42404e-09	8.52116e-30	-0.220603	-1.42404e-09
34962269	chr6:34962269:C:T	1.13466e-40	-2.61293	-1.44545	1.83366e-31	-2.3701	-1.68933
34962682	chr6:34962682:A:G	8.62148e-40	-1.29021e-09	-2.03045	1.39463e-30	-1.29021e-09	-2.03053
34962856	chr6:34962856:CTTCT:C	8.62193e-40	-1.29021e-09	-2.0304	1.40938e-30	-1.29021e-09	-2.02001
34963732	chr6:34963732:A:G	2.13192e-39	-1.29021e-09	-1.1251	3.15149e-30	-1.29021e-09	-1.21528
34964073	chr6:34964073:T:G	3.68201e-39	-1.29021e-09	-0.578667	5.86727e-30	-1.29021e-09	-0.593767
34964102	chr6:34964102:G:C	5.45649e-40	-2.4879	-1.42404e-09	7.61792e-31	-2.63524	-1.42404e-09
34964218	chr6:34964218:C:T	1.05067e-39	0.0854835	-1.91818	2.81072e-30	0.597682	-1.9274
34964585	chr6:34964585:G:A	8.62467e-40	-1.29021e-09	-2.03008	1.41168e-30	-1.29021e-09	-2.01837
34965433	chr6:34965433:C:T	8.73902e-40	-1.29021e-09	-2.01691	1.40081e-30	-1.29021e-09	-2.02611
34966017	chr6:34966017:A:G	4.29502e-40	-2.72726	-1.42404e-09	8.25581e-31	-2.55482	-1.42404e-09
34966121	chr6:34966121:A:T	1.35259e-39	-0.167473	-1.41263	8.35987e-31	-1.03722	-1.50507
34966679	chr6:34966679:C:G	8.63634e-40	-1.29021e-09	-2.02873	1.39986e-30	-1.29021e-09	-2.02678
34967493	chr6:34967493:C:G	3.14743e-39	0.176745	-0.912285	1.74675e-30	-0.761853	-1.04354
34967542	chr6:34967542:T:A	6.79457e-41	-2.65028	-1.92089	1.10793e-31	-2.62195	-1.9413
34967684	chr6:34967684:T:C	1.19029e-40	-2.50707	-1.50345	2.50368e-31	-2.10247	-1.6455
34967759	chr6:34967759:C:T	2.3635e-39	-1.29021e-09	-1.02198	3.46023e-30	-1.29021e-09	-1.12182
34968522	chr6:34968522:C:G	6.83456e-41	-2.75665	-1.80865	1.0108e-31	-2.77243	-1.88257
34968839	chr6:34968839:T:A	8.93893e-40	-1.29021e-09	-1.9943	1.46519e-30	-1.29021e-09	-1.98117
34968894	chr6:34968894:G:A	8.73678e-40	-1.29021e-09	-2.01717	1.41529e-30	-1.29021e-09	-2.01582
34969284	chr6:34969284:C:T	5.47592e-40	-2.48435	-1.42404e-09	1.10151e-30	-2.26648	-1.42404e-09
34969695	chr6:34969695:G:C	1.09612e-37	-1.45809	4.27292	6.63185e-29	-1.27762	3.10894
34969793	chr6:34969793:G:A	1.02504e-39	-1.29021e-09	-1.8574	1.70318e-30	-1.29021e-09	-1.83066
34969834	chr6:34969834:C:T	9.43249e-40	-1.29021e-09	-1.94055	1.60086e-30	-1.29021e-09	-1.89261
34970514	chr6:34970514:T:G	1.19419e-39	0.230747	-1.9354	3.24025e-30	0.756767	-1.94427
34970849	chr6:34970849:T:A	9.40432e-40	-1.29021e-09	-1.94354	1.54443e-30	-1.29021e-09	-1.9285
34970851	chr6:34970851:A:T	1.30216e-39	0.303771	-1.92187	3.6394e-30	0.864283	-1.93562
34971032	chr6:34971032:T:C	1.50015e-40	-2.70115	-1.078	1.64596e-31	-2.76603	-1.40139
34971411	chr6:34971411:A:AAT	1.80928e-39	-1.2892	-1.42404e-09	2.90515e-30	-1.29667	-1.42404e-09
34972481	chr6:34972481:T:C	6.81083e-40	-2.2662	-1.42404e-09	1.48871e-30	-1.96524	-1.42404e-09
34972567	chr6:34972567:T:A	5.63018e-39	-0.153986	-1.42404e-09	1.14147e-29	0.0717428	-1.42404e-09
34972734	chr6:34972734:G:A	1.56207e-39	-1.29021e-09	-1.43611	3.29956e-30	-1.29021e-09	-1.16937
34973060	chr6:34973060:A:G	1.15776e-39	0.196965	-1.9326	3.13477e-30	0.721341	-1.94194
34973163	chr6:34973163:A:G	1.23805e-39	0.276687	-1.94528	3.43436e-30	0.824544	-1.95387
34973179	chr6:34973179:CTT:C	1.23164e-39	0.273138	-1.94691	3.42027e-30	0.821975	-1.95541
34973241	chr6:34973241:C:T	1.63055e-40	-1.9837	-1.7121	2.13409e-31	-2.19081	-1.71689
34973790	chr6:34973790:T:A	2.53756e-39	-1.29021e-09	-0.950921	3.70366e-30	-1.29021e-09	-1.05384
34974480	chr6:34974480:A:G	1.59488e-40	-2.73084	-0.987073	1.75368e-31	-2.77321	-1.33082
34974603	chr6:34974603:C:T	1.56211e-39	0.490474	-1.92656	4.40174e-30	1.05499	-1.93614
34975205	chr6:34975205:GCA:G	2.49756e-39	-1.29021e-09	-0.966811	3.64698e-30	-1.29021e-09	-1.06926
34975480	chr6:34975480:A:G	2.12341e-39	-1.29021e-09	-1.1291	3.14084e-30	-1.29021e-09	-1.21867
34975538	chr6:34975538:T:A	2.2279e-40	-1.35567	-2.02798	5.13842e-31	-1.02928	-1.99971
34975619	chr6:34975619:A:G	4.9023e-40	-2.59501	-1.42404e-09	7.36158e-31	-2.66947	-1.42404e-09
34976781	chr6:34976781:T:C	9.53878e-40	-1.29021e-09	-1.92935	1.54467e-30	-1.29021e-09	-1.92834
34976926	chr6:34976926:C:T	4.11019e-40	-2.77124	-1.42404e-09	6.70087e-31	-2.7635	-1.42404e-09
34977018	chr6:34977018:T:C	4.26186e-39	-1.29021e-09	-0.432419	7.83987e-30	-1.29021e-09	-0.303934
34977086	chr6:34977086:T:C	4.0619e-39	-0.743888	0.263414	3.07747e-30	-0.916534	-0.322513
34977366	chr6:34977366:T:C	9.05252e-39	1.7196	-1.39868	2.60257e-29	2.32724	-1.43131
34977846	chr6:34977846:A:T	8.66426e-40	-1.29021e-09	-2.0255	1.46894e-30	-1.29021e-09	-1.97862
34978131	chr6:34978131:G:A	2.47465e-39	-1.29021e-09	-0.976028	3.61566e-30	-1.29021e-09	-1.07788
34978341	chr6:34978341:T:C	8.72235e-40	-1.29021e-09	-2.01882	1.44637e-30	-1.29021e-09	-1.9941
34978631	chr6:34978631:C:T	2.40782e-39	-1.29021e-09	-1.00341	3.52257e-30	-1.29021e-09	-1.10396
34979186	chr6:34979186:T:C	1.42115e-38	1.51321	-0.741291	3.90648e-29	2.12196	-0.819894
34979352	chr6:34979352:A:T	7.30173e-41	-2.76151	-1.73767	1.07505e-31	-2.77087	-1.82251
34979644	chr6:34979644:C:A	3.20459e-39	0.162555	-0.880098	1.78477e-30	-0.773699	-1.01017
34980018	chr6:34980018:A:G	1.02504e-39	-1.29021e-09	-1.8574	1.70318e-30	-1.29021e-09	-1.83066
34980994	chr6:34980994:C:T	6.58469e-41	-2.73886	-1.86369	1.06194e-31	-2.77309	-1.83255
34981674	chr6:34981674:C:T	9.44583e-38	-1.44929	4.11532	5.69152e-29	-1.2845	2.96291
34981830	chr6:34981830:C:T	3.00499e-39	-0.563078	-0.218773	2.41387e-30	-0.735959	-0.745964
34982653	chr6:34982653:T:C	1.00002e-39	-1.29021e-09	-1.8821	1.65484e-30	-1.29021e-09	-1.85945
34982700	chr6:34982700:G:A	1.1418e-39	-1.29021e-09	-1.74952	1.83899e-30	-1.29021e-09	-1.75394
34983247	chr6:34983247:G:A	6.42104e-40	-2.32513	-1.42404e-09	9.55825e-31	-2.40834	-1.42404e-09
34983578	chr6:34983578:G:A	1.02213e-39	-1.29021e-09	-1.86024	1.78e-30	-1.29021e-09	-1.78654
34985133	chr6:34985133:C:A	1.60253e-39	-1.29021e-09	-1.41055	2.4537e-30	-1.29021e-09	-1.46556
34985961	chr6:34985961:T:C	8.34485e-41	-2.4716	-1.89405	1.5528e-31	-2.2512	-1.97448
34986315	chr6:34986315:T:G	8.92198e-40	-1.29021e-09	-1.99619	1.41707e-30	-1.29021e-09	-2.01457
34986359	chr6:34986359:C:T	4.99614e-39	-0.27346	-1.42404e-09	1.05369e-29	-0.00827344	-1.42404e-09
34986672	chr6:34986672:C:T	8.74637e-40	-1.29021e-09	-2.01607	1.46038e-30	-1.29021e-09	-1.98446
34987023	chr6:34987023:G:A	1.2549e-39	0.374925	-2.02999	3.46752e-30	0.910126	-2.02984
34987036	chr6:34987036:C:T	1.1958e-39	-1.29021e-09	-1.70331	2.00033e-30	-1.29021e-09	-1.66984
34987926	chr6:34987926:C:A	8.84665e-41	-2.69976	-1.60749	1.14361e-31	-2.7535	-1.77805
34988603	chr6:34988603:T:A	1.19486e-39	-1.29021e-09	-1.7041	2.01599e-30	-1.29021e-09	-1.66204
34989029	chr6:34989029:A:G	1.03117e-40	-2.68131	-1.4727	1.30507e-31	-2.74472	-1.65476
34989674	chr6:34989674:G:A	1.07703e-40	-2.40548	-1.70502	1.80557e-31	-2.40637	-1.6685
34990272	chr6:34990272:T:C	9.12381e-41	-2.32782	-1.94859	1.17232e-31	-2.51051	-1.99625
34990934	chr6:34990934:G:A	1.80598e-39	-1.29021e-09	-1.29102	2.74071e-30	-1.29021e-09	-1.35494
34991036	chr6:34991036:T:G	1.11478e-39	-1.29021e-09	-1.77347	1.84776e-30	-1.29021e-09	-1.74918
34991064	chr6:34991064:A:T	1.2605e-39	0.279085	-1.9297	3.48178e-30	0.823426	-1.93904
34991288	chr6:34991288:A:G	9.22087e-40	-1.29021e-09	-1.96324	1.48777e-30	-1.29021e-09	-1.96588
34992072	chr6:34992072:A:G	8.65153e-40	-1.29021e-09	-2.02697	1.39973e-30	-1.29021e-09	-2.02687
34992116	chr6:34992116:A:G	8.6513e-40	-1.29021e-09	-2.027	1.40421e-30	-1.29021e-09	-2.02368
34992862	chr6:34992862:C:T	2.66476e-39	-1.29021e-09	-0.902011	3.90879e-30	-1.29021e-09	-0.999928
34992967	chr6:34992967:A:G	1.07623e-40	-2.61826	-1.49299	1.74312e-31	-2.37831	-1.73175
34992983	chr6:34992983:T:C	8.78945e-39	1.64541	-1.35398	2.49501e-29	2.24035	-1.38663
34993034	chr6:34993034:A:T	9.27197e-39	1.69482	-1.34995	2.69702e-29	2.31428	-1.3827
34993088	chr6:34993088:C:T	4.54307e-39	-0.368523	-1.42404e-09	9.65574e-30	-0.0956026	-1.42404e-09
34993583	chr6:34993583:G:A	4.10069e-40	-2.77356	-1.42404e-09	6.76197e-31	-2.75443	-1.42404e-09
34993629	chr6:34993629:T:C	9.54342e-39	1.75035	-1.37662	2.79094e-29	2.37469	-1.40888
34993892	chr6:34993892:C:T	8.62812e-40	-1.29021e-09	-2.02969	1.4004e-30	-1.29021e-09	-2.0264
34994242	chr6:34994242:G:C	7.79319e-41	-2.56247	-1.87158	1.39911e-31	-2.37005	-1.95985
34994283	chr6:34994283:G:A	5.06893e-39	-1.10577	0.84677	2.7039e-30	-1.53862	0.170157
34994416	chr6:34994416:A:G	1.13288e-39	-1.29021e-09	-1.75736	1.74166e-30	-1.29021e-09	-1.80832
34995538	chr6:34995538:A:C	9.42574e-40	-1.29021e-09	-1.94127	1.59958e-30	-1.29021e-09	-1.89342
34995901	chr6:34995901:A:T	7.98307e-41	-2.53248	-1.87749	1.44902e-31	-2.33108	-1.96378
34996619	chr6:34996619:C:T	1.02368e-39	-1.29021e-09	-1.85872	1.69909e-30	-1.29021e-09	-1.83306
34996835	chr6:34996835:A:G	1.73389e-39	-1.29021e-09	-1.33176	3.7625e-30	-1.29021e-09	-1.03807
34996947	chr6:34996947:C:T	6.74411e-39	1.46198	-1.43544	1.91151e-29	2.05233	-1.46501
34997235	chr6:34997235:T:C	9.66856e-41	-2.63714	-1.58128	1.58523e-31	-2.41144	-1.79357
34998270	chr6:34998270:A:G	9.63708e-41	-2.6983	-1.52338	1.24157e-31	-2.75346	-1.6959
34998354	chr6:34998354:A:AG	1.35558e-40	-1.85583	-2.02465	3.1479e-31	-1.53827	-1.98073
34998634	chr6:34998634:G:A	1.51223e-40	-2.55363	-1.2175	2.09046e-31	-2.61777	-1.31058
34998672	chr6:34998672:A:G	1.65388e-40	-2.61988	-1.06171	1.70534e-31	-2.73216	-1.39981
34998722	chr6:34998722:C:G	1.06098e-39	0.114528	-1.93746	2.84841e-30	0.630027	-1.94642
34998996	chr6:34998996:G:A	1.08895e-39	-1.29021e-09	-1.79691	1.67823e-30	-1.29021e-09	-1.84542
34999451	chr6:34999451:T:C	9.8805e-40	-1.29021e-09	-1.89415	1.53088e-30	-1.29021e-09	-1.93732
34999458	chr6:34999458:C:T	1.06876e-39	0.0894776	-1.9051	2.84549e-30	0.59857	-1.91599
34999479	chr6:34999479:T:A	9.84805e-40	-1.29021e-09	-1.89744	1.52679e-30	-1.29021e-09	-1.93999
34999834	chr6:34999834:G:C	3.62489e-39	-0.605324	0.0110215	2.74635e-30	-0.793654	-0.559227
34999977	chr6:34999977:A:C	8.778e-40	-1.29021e-09	-2.01246	1.43848e-30	-1.29021e-09	-1.99957
35000764	chr6:35000764:C:A	1.30476e-40	-2.01539	-1.9033	2.1391e-31	-1.91882	-1.98654
35001428	chr6:35001428:T:TC	3.90155e-37	0.853087	3.23133	2.04901e-28	0.817357	2.14202
35001923	chr6:35001923:C:T	1.93932e-40	-1.49878	-2.0236	4.42519e-31	-1.19104	-1.98739
35002430	chr6:35002430:C:A	7.50469e-41	-2.76587	-1.7059	1.10074e-31	-2.76883	-1.80092
35003274	chr6:35003274:G:A	8.78794e-40	-1.29021e-09	-2.01133	1.44051e-30	-1.29021e-09	-1.99816
35003454	chr6:35003454:T:C	8.64013e-40	-1.29021e-09	-2.02829	1.44833e-30	-1.29021e-09	-1.99274
35003721	chr6:35003721:A:G	3.99727e-39	-0.504155	0.00763926	3.0654e-30	-0.680778	-0.5622
35004278	chr6:35004278:G:A	7.42919e-41	-2.76344	-1.71844	1.08573e-31	-2.77044	-1.81305
35004301	chr6:35004301:C:T	2.04477e-39	-0.727306	-0.439533	1.78365e-30	-0.884589	-0.899905
35004383	chr6:35004383:G:A	9.899e-40	-1.29021e-09	-1.89228	1.5587e-30	-1.29021e-09	-1.9193
35004643	chr6:35004643:C:T	4.50472e-39	-0.49505	0.118048	3.38986e-30	-0.67528	-0.467087
35004917	chr6:35004917:C:T	7.34178e-41	-2.76798	-1.72573	1.08368e-31	-2.76666	-1.81872
35005917	chr6:35005917:G:A	1.25821e-39	-1.29021e-09	-1.65244	2.12282e-30	-1.29021e-09	-1.61041
35006044	chr6:35006044:T:C	8.36744e-41	-2.48984	-1.87311	1.5439e-31	-2.27076	-1.96067
35006148	chr6:35006148:A:G	4.11796e-40	-2.76935	-1.42404e-09	6.75126e-31	-2.75601	-1.42404e-09
35006298	chr6:35006298:T:C	9.09877e-40	-1.29021e-09	-1.97657	1.42746e-30	-1.29021e-09	-2.00726
35006857	chr6:35006857:G:A	1.03813e-39	0.11436	-1.95907	2.82909e-30	0.644604	-1.9678
35007151	chr6:35007151:G:A	9.40261e-41	-2.70896	-1.53735	1.21985e-31	-2.75857	-1.70844
35007638	chr6:35007638:T:C	2.23315e-39	-0.612003	-0.466711	1.95631e-30	-0.767014	-0.92508
35008192	chr6:35008192:A:T	9.76804e-41	-2.71022	-1.49797	1.26097e-31	-2.7591	-1.67476
35008216	chr6:35008216:G:A	6.12983e-39	0.305521	-0.374481	4.83383e-30	0.076659	-0.864176
35008605	chr6:35008605:A:G	6.51926e-40	-2.30995	-1.42404e-09	9.37484e-31	-2.42771	-1.42404e-09
35009131	chr6:35009131:A:G	4.24971e-40	-2.73786	-1.42404e-09	6.94761e-31	-2.72734	-1.42404e-09
35009445	chr6:35009445:A:G	9.6093e-41	-2.70732	-1.51725	1.24179e-31	-2.75777	-1.69142
35009470	chr6:35009470:A:C	5.34407e-40	-2.50872	-1.42404e-09	9.35756e-31	-2.42956	-1.42404e-09
35009598	chr6:35009598:T:C	3.68055e-39	-0.529111	-0.0499534	2.86276e-30	-0.704801	-0.60657
35010036	chr6:35010036:A:G	3.50446e-39	-0.599394	-0.0286946	2.70515e-30	-0.777449	-0.590549
35010203	chr6:35010203:G:A	4.08056e-39	-0.45668	-0.0192108	3.13541e-30	-0.636762	-0.583632
35010253	chr6:35010253:T:C	6.77758e-39	1.44878	-1.41729	1.9417e-29	2.04727	-1.44428
35010518	chr6:35010518:T:G	2.5939e-39	-1.29021e-09	-0.928964	3.77946e-30	-1.29021e-09	-1.03358
35011341	chr6:35011341:A:G	1.91875e-40	-1.80859	-1.72445	2.6361e-31	-1.83658	-1.85986
35011348	chr6:35011348:T:G	6.53239e-41	-2.58024	-2.03029	9.78598e-32	-2.65673	-2.03064
35011376	chr6:35011376:T:C	8.85629e-40	-1.29021e-09	-2.00358	1.43517e-30	-1.29021e-09	-2.00187
35011470	chr6:35011470:C:T	1.51075e-40	-1.83572	-1.93639	1.85613e-31	-2.15876	-1.88848
35011540	chr6:35011540:C:T	1.58418e-40	-2.23366	-1.49098	2.18545e-31	-2.18677	-1.69715
35011564	chr6:35011564:C:T	1.20326e-38	-2.39827	3.00377	9.28722e-30	-2.32213	2.18762
35011772	chr6:35011772:C:CA	4.14013e-40	-2.76398	-1.42404e-09	6.64045e-31	-2.77256	-1.42404e-09
35012781	chr6:35012781:A:G	1.50555e-39	-1.29021e-09	-1.47297	2.33669e-30	-1.29021e-09	-1.51442
35013168	chr6:35013168:G:A	6.54115e-41	-2.71478	-1.89441	1.04772e-31	-2.77232	-1.8468
35013491	chr6:35013491:C:T	1.38517e-39	-1.29021e-09	-1.5563	2.15602e-30	-1.29021e-09	-1.59489
35013979	chr6:35013979:A:C	1.06847e-39	-1.29021e-09	-1.8159	1.6083e-30	-1.29021e-09	-1.88798
35014216	chr6:35014216:T:G	9.55614e-40	-1.29021e-09	-1.92753	1.54755e-30	-1.29021e-09	-1.92648
35014281	chr6:35014281:G:A	7.85795e-39	-2.31015	2.48955	6.85852e-30	-2.24401	1.80634
35014822	chr6:35014822:C:T	9.22268e-41	-2.33833	-1.9273	1.4235e-31	-2.36333	-1.94929
35015413	chr6:35015413:C:T	1.42963e-39	-1.29021e-09	-1.52471	2.21909e-30	-1.29021e-09	-1.56606
35015562	chr6:35015562:GA:G	8.63666e-40	-1.29021e-09	-2.0287	1.39519e-30	-1.29021e-09	-2.03012
35015603	chr6:35015603:C:T	2.06473e-39	-1.29021e-09	-1.15713	3.15018e-30	-1.29021e-09	-1.2157
35015916	chr6:35015916:A:G	9.98302e-40	-1.29021e-09	-1.88383	1.52574e-30	-1.29021e-09	-1.94068
35016123	chr6:35016123:G:A	2.10962e-40	-1.97934	-1.45887	2.80147e-31	-1.99214	-1.64345
35016260	chr6:35016260:A:C	8.86046e-41	-2.35884	-1.94686	1.37326e-31	-2.38348	-1.96507
35016380	chr6:35016380:G:A	9.58153e-40	-1.29021e-09	-1.92487	1.63143e-30	-1.29021e-09	-1.8737
35016489	chr6:35016489:C:T	1.90129e-39	-0.329727	-0.909867	1.28352e-30	-1.14678	-0.966776
35017066	chr6:35017066:G:C	9.97464e-40	-1.29021e-09	-1.88467	1.52464e-30	-1.29021e-09	-1.9414
35017177	chr6:35017177:G:A	9.12265e-40	-1.29021e-09	-1.97395	1.44491e-30	-1.29021e-09	-1.99511
35017338	chr6:35017338:C:G	4.45273e-39	-0.388608	-1.42404e-09	9.24745e-30	-0.138808	-1.42404e-09
35017786	chr6:35017786:G:A	4.59169e-40	-2.66046	-1.42404e-09	8.4712e-31	-2.52907	-1.42404e-09
35017939	chr6:35017939:C:T	9.77445e-40	-1.29021e-09	-1.90494	1.58156e-30	-1.29021e-09	-1.90474
35018023	chr6:35018023:A:G	1.22594e-39	-1.67842	-1.42404e-09	1.70808e-30	-1.82779	-1.42404e-09
35018432	chr6:35018432:A:G	1.31988e-39	-1.29021e-09	-1.60459	2.16883e-30	-1.29021e-09	-1.58897
35018729	chr6:35018729:G:C	7.33933e-40	-0.228169	-1.96329	1.43324e-30	-0.0192169	-1.984
35018755	chr6:35018755:T:C	9.12918e-40	-1.29021e-09	-1.97324	1.52077e-30	-1.29021e-09	-1.94394
35018817	chr6:35018817:A:G	8.62078e-40	-1.29021e-09	-2.03054	1.40276e-30	-1.29021e-09	-2.02471
35019671	chr6:35019671:G:A	8.83171e-40	-1.29021e-09	-2.00636	1.42806e-30	-1.29021e-09	-2.00684
35019950	chr6:35019950:T:G	8.68615e-40	-1.29021e-09	-2.02298	1.40185e-30	-1.29021e-09	-2.02536
35020278	chr6:35020278:G:A	1.13358e-39	-1.29021e-09	-1.75674	1.80678e-30	-1.29021e-09	-1.77161
35020557	chr6:35020557:A:G	8.73324e-40	-1.29021e-09	-2.01757	1.49388e-30	-1.29021e-09	-1.96178
35020614	chr6:35020614:C:A	1.19691e-39	-2.75727	1.05489	1.21599e-30	-2.75955	0.591954
35020622	chr6:35020622:A:G	1.03324e-39	-1.29021e-09	-1.84943	1.57918e-30	-1.29021e-09	-1.90625
35020985	chr6:35020985:G:A	8.64049e-40	-1.29021e-09	-2.02825	1.39538e-30	-1.29021e-09	-2.02999
35021764	chr6:35021764:T:C	3.52836e-39	0.328032	-0.949325	9.64322e-30	0.81856	-0.915461
35022036	chr6:35022036:T:C	1.84099e-39	-1.29021e-09	-1.27182	2.77855e-30	-1.29021e-09	-1.34123
35023006	chr6:35023006:A:C	1.83181e-39	-1.29021e-09	-1.27682	2.7658e-30	-1.29021e-09	-1.34583
35023191	chr6:35023191:C:T	7.59672e-40	-2.75924	0.602244	7.94113e-31	-2.72716	0.13347
35023560	chr6:35023560:A:G	5.05332e-40	-2.56467	-1.42404e-09	8.61455e-31	-2.51229	-1.42404e-09
35023711	chr6:35023711:C:T	1.35882e-39	-1.29021e-09	-1.57551	2.12668e-30	-1.29021e-09	-1.6086
35023821	chr6:35023821:A:G	3.73807e-40	-1.22373	-1.64241	3.21476e-31	-1.8045	-1.69349
35024270	chr6:35024270:A:G	1.34817e-39	-1.29021e-09	-1.58338	2.11073e-30	-1.29021e-09	-1.61612
35024458	chr6:35024458:A:G	1.31356e-39	-1.29021e-09	-1.60938	2.16017e-30	-1.29021e-09	-1.59297
35024495	chr6:35024495:T:A	1.95893e-39	-1.29021e-09	-1.20973	2.94304e-30	-1.29021e-09	-1.28371
35024595	chr6:35024595:GA:G	1.95981e-39	-1.29021e-09	-1.20928	2.94455e-30	-1.29021e-09	-1.2832
35024742	chr6:35024742:T:G	2.05123e-40	-1.8699	-1.59637	2.7223e-31	-1.86174	-1.80252
35025167	chr6:35025167:C:T	9.85267e-40	-1.29021e-09	-1.89697	1.58855e-30	-1.29021e-09	-1.90033
35026516	chr6:35026516:TTGA:T	9.47937e-40	-2.51845	0.582862	9.12558e-31	-2.67204	0.217383
35026629	chr6:35026629:C:T	1.09561e-38	-1.29021e-09	0.511771	1.79055e-29	-1.29021e-09	0.521953
35026826	chr6:35026826:T:C	8.63675e-40	-1.29021e-09	-2.02868	1.42199e-30	-1.29021e-09	-2.0111
35026909	chr6:35026909:A:G	1.69664e-40	-1.76947	-1.88658	1.9813e-31	-2.13875	-1.84323
35027570	chr6:35027570:G:A	8.78295e-40	-1.29021e-09	-2.0119	1.43748e-30	-1.29021e-09	-2.00026
35027745	chr6:35027745:G:A	8.6833e-40	-1.29021e-09	-2.02331	1.39501e-30	-1.29021e-09	-2.03025
35027982	chr6:35027982:GT:G	2.18737e-40	-1.81782	-1.58419	2.89198e-31	-1.82165	-1.78215
35028060	chr6:35028060:T:G	8.67923e-40	-1.29021e-09	-2.02378	1.41456e-30	-1.29021e-09	-2.01634
35028637	chr6:35028637:A:G	8.83775e-40	-1.29021e-09	-2.00568	1.44422e-30	-1.29021e-09	-1.99559
35028956	chr6:35028956:T:C	1.27258e-39	-1.29021e-09	-1.64108	1.99683e-30	-1.29021e-09	-1.67159
35029035	chr6:35029035:T:C	2.5204e-40	-1.2309	-2.0294	2.31543e-31	-1.80076	-2.02538
35029782	chr6:35029782:T:G	8.63537e-40	-1.29021e-09	-2.02884	1.39509e-30	-1.29021e-09	-2.0302
35029794	chr6:35029794:T:C	1.41438e-39	-1.29021e-09	-1.53544	2.19596e-30	-1.29021e-09	-1.57653
35030073	chr6:35030073:A:C	8.65355e-40	-1.29021e-09	-2.02674	1.39445e-30	-1.29021e-09	-2.03066
35030283	chr6:35030283:C:T	8.88451e-40	-1.29021e-09	-2.0004	1.45765e-30	-1.29021e-09	-1.98633
35030437	chr6:35030437:A:G	9.02115e-40	-1.29021e-09	-1.98514	1.4286e-30	-1.29021e-09	-2.00646
35030471	chr6:35030471:T:C	1.01531e-39	-1.29021e-09	-1.86693	1.76985e-30	-1.29021e-09	-1.79226
35030832	chr6:35030832:C:T	9.49642e-40	-1.29021e-09	-1.9338	1.53069e-30	-1.29021e-09	-1.93744
35030957	chr6:35030957:A:G	1.45822e-39	-1.29021e-09	-1.50491	2.25703e-30	-1.29021e-09	-1.54911
35031037	chr6:35031037:C:T	1.0113e-39	-1.29021e-09	-1.87089	1.54449e-30	-1.29021e-09	-1.92846
35031191	chr6:35031191:T:A	9.28247e-40	-1.29021e-09	-1.95658	1.49372e-30	-1.29021e-09	-1.96189
35031194	chr6:35031194:C:CA	9.29078e-40	-1.29021e-09	-1.95569	1.49514e-30	-1.29021e-09	-1.96093
35031197	chr6:35031197:C:T	9.29875e-40	-1.29021e-09	-1.95483	1.49633e-30	-1.29021e-09	-1.96014
35031336	chr6:35031336:G:C	8.65658e-40	-1.29021e-09	-2.02639	1.39445e-30	-1.29021e-09	-2.03066
35031688	chr6:35031688:C:T	9.263e-40	-1.29021e-09	-1.95868	1.52201e-30	-1.29021e-09	-1.94312
35031812	chr6:35031812:C:T	8.68191e-40	-1.29021e-09	-2.02347	1.39448e-30	-1.29021e-09	-2.03063
35032209	chr6:35032209:C:T	8.62877e-40	-1.29021e-09	-2.02961	1.39458e-30	-1.29021e-09	-2.03056
35032676	chr6:35032676:T:C	1.06774e-40	-2.38937	-1.72979	1.81812e-31	-2.35374	-1.7142
35032755	chr6:35032755:A:G	7.93512e-41	-2.55809	-1.85791	1.33252e-31	-2.53303	-1.84564
35032886	chr6:35032886:T:C	1.1872e-40	-2.4365	-1.57661	1.50591e-31	-2.61897	-1.63737
35032930	chr6:35032930:A:G	8.99444e-40	-1.29021e-09	-1.9881	1.5169e-30	-1.29021e-09	-1.94649
35033027	chr6:35033027:T:C	9.19506e-40	-1.29021e-09	-1.96604	1.52781e-30	-1.29021e-09	-1.93932
35033354	chr6:35033354:A:G	8.89254e-40	-1.29021e-09	-1.9995	1.46216e-30	-1.29021e-09	-1.98324
35033359	chr6:35033359:G:A	1.1513e-40	-2.4954	-1.54842	1.93523e-31	-2.45882	-1.54669
35033802	chr6:35033802:G:A	6.0601e-41	-2.67012	-2.01545	8.93797e-32	-2.75846	-2.01955
35033828	chr6:35033828:A:T	1.56719e-39	-1.43284	-1.42404e-09	2.50424e-30	-1.44517	-1.42404e-09
35034594	chr6:35034594:C:T	1.8026e-39	-1.29021e-09	-1.29289	2.50401e-30	-1.29021e-09	-1.44526
35034740	chr6:35034740:A:G	1.0737e-40	-2.14151	-1.97209	1.90435e-31	-2.13539	-1.88621
35034884	chr6:35034884:G:A	1.29484e-40	-2.52353	-1.40279	2.07305e-31	-2.48338	-1.45334
35035002	chr6:35035002:G:A	1.83627e-39	-0.42934	-0.845049	3.12117e-30	-0.194681	-1.03027
35035051	chr6:35035051:A:G	3.04609e-39	-1.29021e-09	-0.768267	4.6034e-30	-1.29021e-09	-0.83636
35035083	chr6:35035083:C:G	2.79067e-39	-1.29021e-09	-0.855846	4.23419e-30	-1.29021e-09	-0.919965
35035376	chr6:35035376:T:A	4.18019e-40	-2.73213	-0.0222256	6.63556e-31	-2.54255	-0.230745
35035826	chr6:35035826:G:T	8.05064e-39	-2.73607	2.9397	6.1799e-30	-2.70862	2.16677
35036356	chr6:35036356:G:A	3.38998e-40	-1.10881	-1.85508	6.57401e-31	-0.91926	-1.86336
35036376	chr6:35036376:A:T	3.16111e-39	-1.29021e-09	-0.731202	4.77224e-30	-1.29021e-09	-0.800341
35036888	chr6:35036888:A:T	8.87189e-40	-1.29021e-09	-2.00182	1.43589e-30	-1.29021e-09	-2.00137
35036979	chr6:35036979:C:G	1.81861e-40	-1.87906	-1.70757	3.29592e-31	-1.92897	-1.54409
35037042	chr6:35037042:C:T	1.15157e-40	-2.0624	-1.98119	1.91529e-31	-2.01572	-2.00015
35038632	chr6:35038632:C:T	1.39081e-40	-2.38412	-1.47071	3.88852e-31	-2.00358	-1.30414
35038899	chr6:35038899:A:C	1.57805e-39	-0.636514	-0.789422	3.1244e-30	-0.304759	-0.919154
35039130	chr6:35039130:A:G	9.42992e-40	-1.29021e-09	-1.94082	1.55585e-30	-1.29021e-09	-1.92113
35039416	chr6:35039416:T:G	9.16228e-40	-1.29021e-09	-1.96962	1.51309e-30	-1.29021e-09	-1.949
35039859	chr6:35039859:C:T	6.15128e-41	-2.70969	-1.96095	1.20002e-31	-2.49753	-1.98587
35040186	chr6:35040186:T:C	2.54558e-40	-2.2971	-0.953249	3.76711e-31	-2.33427	-1.00516
35040470	chr6:35040470:G:A	6.52651e-41	-2.72903	-1.88239	1.22931e-31	-2.53894	-1.92035
35040901	chr6:35040901:G:C	9.48581e-40	-2.73168	0.796763	1.46934e-30	-2.54294	0.564595
35041046	chr6:35041046:AG:A	1.6056e-39	-1.29021e-09	-1.40863	2.64055e-30	-1.29021e-09	-1.39217
35041376	chr6:35041376:T:C	3.42381e-40	-2.11983	-0.834129	5.71271e-31	-2.11071	-0.812334
35041518	chr6:35041518:T:C	3.24729e-40	-2.64529	-0.361598	3.10758e-31	-2.68956	-0.842338
35041608	chr6:35041608:G:T	1.0385e-39	-1.29021e-09	-1.84435	1.61468e-30	-1.29021e-09	-1.88402
35041634	chr6:35041634:G:A	6.29854e-41	-2.71676	-1.93022	1.2149e-31	-2.51142	-1.95966
35041801	chr6:35041801:G:C	9.8514e-41	-2.52044	-1.67924	1.17732e-31	-2.68043	-1.82208
35041974	chr6:35041974:A:G	1.20866e-39	-1.29021e-09	-1.69261	1.92914e-30	-1.29021e-09	-1.70608
35042026	chr6:35042026:A:G	5.77181e-40	-0.900307	-1.53142	7.4293e-31	-1.00335	-1.65696
35042770	chr6:35042770:G:A	8.61972e-40	-1.29021e-09	-2.03066	1.40062e-30	-1.29021e-09	-2.02624
35043048	chr6:35043048:TTGCCTTCG:T	1.51095e-39	-1.29021e-09	-1.46939	2.50685e-30	-1.29021e-09	-1.44413
35043669	chr6:35043669:G:A	3.98744e-39	-0.946257	0.447281	6.82977e-30	-0.801318	0.359453
35044168	chr6:35044168:T:C	9.35884e-40	-1.29021e-09	-1.94839	1.55292e-30	-1.29021e-09	-1.92302
35044275	chr6:35044275:G:A	4.17421e-40	-2.75579	-1.42404e-09	6.95533e-31	-2.72623	-1.42404e-09
35044384	chr6:35044384:G:A	9.61163e-40	-1.29021e-09	-1.92174	1.59887e-30	-1.29021e-09	-1.89386
35044525	chr6:35044525:C:T	7.02661e-41	-2.72185	-1.81574	1.32057e-31	-2.52195	-1.86572
35044570	chr6:35044570:C:T	1.85054e-39	-1.29021e-09	-1.26665	3.90877e-30	-1.29021e-09	-0.999933
35044597	chr6:35044597:C:T	9.96452e-40	-1.29021e-09	-1.88568	1.6083e-30	-1.29021e-09	-1.88798
35045052	chr6:35045052:T:C	9.26597e-41	-2.55349	-1.70746	1.11825e-31	-2.70063	-1.85334
35045432	chr6:35045432:A:G	9.50861e-41	-2.4904	-1.7447	1.12812e-31	-2.66417	-1.88102
35045623	chr6:35045623:A:G	7.43571e-39	-1.29021e-09	0.124168	1.35975e-29	-1.29021e-09	0.246734
35045684	chr6:35045684:C:T	9.20532e-40	-1.29021e-09	-1.96493	1.52358e-30	-1.29021e-09	-1.94209
35046537	chr6:35046537:G:A	1.84214e-39	-1.29021e-09	-1.2712	2.58797e-30	-1.29021e-09	-1.41228
35047304	chr6:35047304:C:T	1.1395e-40	-2.37918	-1.67495	1.39719e-31	-2.6234	-1.70788
35048660	chr6:35048660:T:G	4.73718e-40	-0.95635	-1.67292	4.46011e-31	-1.49735	-1.67322
35049226	chr6:35049226:G:A	6.28812e-40	-2.4643	0.118257	6.83508e-31	-2.28661	-0.457064
35049421	chr6:35049421:T:A	8.65803e-40	-1.29021e-09	-2.02622	1.3956e-30	-1.29021e-09	-2.02983
35050684	chr6:35050684:T:C	1.23147e-40	-2.12719	-1.84931	3.31377e-31	-1.68323	-1.78442
35051583	chr6:35051583:C:T	5.7002e-39	1.76985	-1.91148	1.20614e-29	2.06104	-1.93418
35051602	chr6:35051602:C:G	5.52633e-41	-2.76192	-2.01586	1.00584e-31	-2.67995	-1.97997
35051707	chr6:35051707:A:G	3.99727e-38	-1.29021e-09	1.80607	6.13499e-29	-1.29021e-09	1.75344
35052399	chr6:35052399:C:T	5.78405e-41	-2.73232	-1.99988	1.09664e-31	-2.61375	-1.95975
35053740	chr6:35053740:G:A	1.91309e-40	-1.90683	-1.62916	2.26515e-31	-2.21737	-1.63073
35053849	chr6:35053849:T:C	6.19542e-41	-2.73455	-1.92894	1.19561e-31	-2.61729	-1.8698
35054590	chr6:35054590:C:G	4.90678e-40	-2.59409	-1.42404e-09	8.38394e-31	-2.53942	-1.42404e-09
35055373	chr6:35055373:A:G	3.80847e-39	-0.544897	-1.42404e-09	8.5062e-30	-0.222361	-1.42404e-09
35055405	chr6:35055405:T:C	5.66323e-41	-2.72566	-2.02764	1.05786e-31	-2.60118	-2.00831
35055937	chr6:35055937:A:G	5.58821e-41	-2.73652	-2.03012	1.02478e-31	-2.62426	-2.017
35056256	chr6:35056256:C:T	8.67145e-40	-1.29021e-09	-2.02468	1.42945e-30	-1.29021e-09	-2.00586
35056918	chr6:35056918:T:C	5.64383e-41	-2.72616	-2.03057	1.04238e-31	-2.60355	-2.02069
35057104	chr6:35057104:C:T	2.93862e-39	-1.29021e-09	-0.804185	5.09593e-30	-1.29021e-09	-0.734714
35057339	chr6:35057339:G:A	1.3803e-39	-1.29021e-09	-1.55983	2.09391e-30	-1.29021e-09	-1.62412
35057638	chr6:35057638:C:T	3.76391e-40	-0.941617	-1.91764	3.62895e-31	-1.45664	-1.92016
35057720	chr6:35057720:G:A	3.61562e-39	1.38849	-1.98535	7.68631e-30	1.67899	-2.0027
35057771	chr6:35057771:T:G	9.61435e-38	-2.66358	5.3473	9.21708e-29	-2.62773	4.78822
35057775	chr6:35057775:T:C	1.96659e-39	-1.29021e-09	-1.20583	2.73381e-30	-1.29021e-09	-1.35746
35057810	chr6:35057810:G:A	2.40597e-40	-1.74721	-1.55955	3.2131e-31	-2.06948	-1.42902
35058997	chr6:35058997:G:A	5.84602e-41	-2.70895	-2.01258	1.12424e-31	-2.56897	-1.97966
35059426	chr6:35059426:C:T	1.7378e-39	-1.29021e-09	-1.32951	2.39723e-30	-1.29021e-09	-1.48884
35059644	chr6:35059644:G:A	3.00735e-39	-1.29021e-09	-0.781067	5.23862e-30	-1.29021e-09	-0.707098
35060037	chr6:35060037:G:C	6.85744e-41	-2.58905	-1.97291	1.45631e-31	-2.37719	-1.91264
35060150	chr6:35060150:T:C	9.33675e-40	-1.29021e-09	-1.95075	1.53139e-30	-1.29021e-09	-1.93698
35060679	chr6:35060679:G:C	9.41289e-40	-1.29021e-09	-1.94263	1.49138e-30	-1.29021e-09	-1.96345
35060900	chr6:35060900:T:G	4.72677e-40	-2.63147	-1.42404e-09	6.85309e-31	-2.74104	-1.42404e-09
35061014	chr6:35061014:A:G	5.72222e-41	-2.76812	-1.97482	9.52982e-32	-2.69478	-2.01912
35061120	chr6:35061120:C:G	9.70428e-40	-1.29021e-09	-1.91214	1.56576e-30	-1.29021e-09	-1.91478
35061776	chr6:35061776:C:T	3.69417e-39	-1.29021e-09	-0.57537	6.42817e-30	-1.29021e-09	-0.502466
35062022	chr6:35062022:A:G	6.06259e-41	-2.66985	-2.01531	8.96857e-32	-2.75591	-2.01869
35062247	chr6:35062247:G:A	2.00343e-39	-1.29021e-09	-1.18727	2.77206e-30	-1.29021e-09	-1.34357
35062450	chr6:35062450:C:T	3.79839e-38	-1.29021e-09	1.75504	5.84693e-29	-1.29021e-09	1.70535
35063664	chr6:35063664:C:T	1.2354e-39	-1.64899	-0.0217393	3.82631e-30	-1.20959	0.188339
35063775	chr6:35063775:T:A	1.72686e-40	-2.42563	-1.21278	2.13493e-31	-2.64824	-1.25906
35064114	chr6:35064114:C:T	5.76675e-41	-2.70942	-2.02577	1.06691e-31	-2.57255	-2.02842
35064209	chr6:35064209:T:C	5.80438e-41	-2.71203	-2.01665	1.0594e-31	-2.57739	-2.03065
35064324	chr6:35064324:G:A	2.10559e-39	-1.29021e-09	-1.13753	2.92704e-30	-1.29021e-09	-1.28916
35064349	chr6:35064349:C:T	8.7752e-40	-1.29021e-09	-2.01278	1.40625e-30	-1.29021e-09	-2.02223
35064490	chr6:35064490:A:G	5.75561e-41	-2.72537	-2.01176	1.03572e-31	-2.60002	-2.03062
35064559	chr6:35064559:A:C	1.03325e-39	-1.29021e-09	-1.84941	1.67267e-30	-1.29021e-09	-1.84873
35064572	chr6:35064572:C:T	2.95845e-40	-1.10571	-1.99433	2.9069e-31	-1.60485	-1.99381
35064635	chr6:35064635:A:G	5.80089e-41	-2.71313	-2.01616	1.06098e-31	-2.5759	-2.03065
35065219	chr6:35065219:T:A	2.47646e-40	-1.62719	-1.65069	7.5176e-31	-1.10211	-1.54639
35065233	chr6:35065233:TGCA:T	1.34938e-40	-1.92055	-1.96452	3.56448e-31	-1.46015	-1.93457
35065238	chr6:35065238:C:T	1.38397e-40	-1.88409	-1.97566	3.67708e-31	-1.41546	-1.94816
35065243	chr6:35065243:G:A	4.59813e-39	-1.29021e-09	-0.356477	6.9735e-30	-1.29021e-09	-0.421039
35065937	chr6:35065937:C:T	2.44136e-38	-1.29021e-09	1.31301	3.71842e-29	-1.29021e-09	1.25273
35066077	chr6:35066077:G:A	1.71567e-40	-2.71673	-0.928177	2.67233e-31	-2.65379	-1.029
35066114	chr6:35066114:G:A	6.22204e-41	-2.77317	-1.88603	1.14512e-31	-2.72042	-1.80981
35066179	chr6:35066179:G:A	1.1212e-39	-1.29021e-09	-1.76773	1.90149e-30	-1.29021e-09	-1.72052
35066282	chr6:35066282:T:C	5.57023e-41	-2.76489	-2.00497	9.68865e-32	-2.74958	-1.94779
35066959	chr6:35066959:C:T	8.6336e-40	-1.29021e-09	-2.02905	1.39445e-30	-1.29021e-09	-2.03066
35066977	chr6:35066977:C:T	6.458e-41	-2.7736	-1.84838	1.21384e-31	-2.70959	-1.76236
35066981	chr6:35066981:T:G	3.9805e-39	1.52993	-2.03065	8.5693e-30	1.81434	-2.02931
35067458	chr6:35067458:G:T	1.62812e-39	-1.29021e-09	-1.3947	2.3134e-30	-1.29021e-09	-1.52444
35068576	chr6:35068576:C:T	5.9658e-41	-2.77188	-1.92937	1.05694e-31	-2.7306	-1.87976
35068620	chr6:35068620:A:G	1.09977e-40	-2.64129	-1.44833	1.55948e-31	-2.72528	-1.49611
35068894	chr6:35068894:G:A	4.46153e-39	-0.386635	-1.42404e-09	9.36978e-30	-0.125666	-1.42404e-09
35069095	chr6:35069095:G:A	5.98679e-41	-2.67611	-2.02163	1.15493e-31	-2.51448	-2.00722
35069602	chr6:35069602:G:A	9.96792e-40	-1.29021e-09	-1.88534	1.57942e-30	-1.29021e-09	-1.9061
35069829	chr6:35069829:C:T	4.12852e-40	-1.84055	-0.926243	4.6798e-31	-2.09159	-1.03089
35069913	chr6:35069913:G:A	4.44265e-40	-0.760968	-1.93249	4.04472e-31	-1.34801	-1.92032
35070062	chr6:35070062:A:G	1.38376e-40	-1.85554	-2.00437	3.83602e-31	-1.34174	-1.97956
35070309	chr6:35070309:C:T	5.38484e-40	-2.27892	-0.2222	6.44866e-31	-2.05998	-0.741888
35070439	chr6:35070439:C:G	4.77772e-40	-1.63267	-0.988073	5.29307e-31	-1.91123	-1.08811
35070492	chr6:35070492:T:A	8.67796e-40	-1.29021e-09	-2.02392	1.41402e-30	-1.29021e-09	-2.01672
35070493	chr6:35070493:T:A	2.3597e-40	-1.3585	-1.96768	2.391e-31	-1.83297	-1.96106
35070497	chr6:35070497:T:A	2.814e-40	-1.23589	-1.91421	2.79781e-31	-1.73284	-1.90406
35070501	chr6:35070501:T:A	2.81595e-40	-1.18492	-1.96449	2.78001e-31	-1.67726	-1.96602
35070638	chr6:35070638:T:C	1.08618e-40	-2.14118	-1.96086	1.37213e-31	-2.3906	-1.95877
35071235	chr6:35071235:CTCCCTAAAATGTATGAAA:C	4.24029e-40	-0.79719	-1.94289	3.96498e-31	-1.36002	-1.92822
35071411	chr6:35071411:G:T	1.50601e-40	-1.80677	-1.96848	4.36267e-31	-1.2664	-1.92626
35071764	chr6:35071764:G:A	9.93402e-40	-1.29021e-09	-1.88875	1.65819e-30	-1.29021e-09	-1.85743
35071913	chr6:35071913:C:T	1.31591e-39	-1.29021e-09	-1.6076	2.38624e-30	-1.29021e-09	-1.49344
35071984	chr6:35071984:A:T	4.45363e-40	-2.69099	-1.42404e-09	6.92385e-31	-2.73077	-1.42404e-09
35072004	chr6:35072004:T:A	7.88926e-40	-2.11921	-1.42404e-09	1.10628e-30	-2.26215	-1.42404e-09
35072483	chr6:35072483:G:A	4.29314e-40	-1.76017	-0.967519	4.77651e-31	-2.0283	-1.07373
35072520	chr6:35072520:A:G	9.73204e-40	-1.29021e-09	-1.90929	1.5078e-30	-1.29021e-09	-1.9525
35072643	chr6:35072643:T:C	4.15784e-40	-1.79663	-0.963085	4.68521e-31	-2.05182	-1.06951
35073087	chr6:35073087:G:A	4.33428e-40	-0.77699	-1.94117	4.03963e-31	-1.34402	-1.92557
35073464	chr6:35073464:G:A	9.39667e-40	-1.29021e-09	-1.94436	1.52032e-30	-1.29021e-09	-1.94424
35073651	chr6:35073651:C:T	1.07884e-39	-1.29021e-09	-1.80624	1.89167e-30	-1.29021e-09	-1.7257
35074078	chr6:35074078:A:G	6.10946e-39	1.85642	-1.92871	1.35651e-29	2.17049	-1.92614
35074276	chr6:35074276:C:T	6.12566e-40	-2.37222	-1.42404e-09	8.93054e-31	-2.47626	-1.42404e-09
35074449	chr6:35074449:T:C	7.24249e-40	-1.72162	-0.48313	7.92612e-31	-1.99091	-0.604663
35074474	chr6:35074474:A:G	8.69449e-40	-1.29021e-09	-2.02202	1.4042e-30	-1.29021e-09	-2.02369
35074624	chr6:35074624:C:T	7.73177e-40	-1.77628	-0.363097	8.39884e-31	-2.04558	-0.492063
35074860	chr6:35074860:C:T	9.631e-40	-1.29021e-09	-1.91972	1.51949e-30	-1.29021e-09	-1.94478
35075465	chr6:35075465:G:A	9.62913e-40	-1.29021e-09	-1.91992	1.51906e-30	-1.29021e-09	-1.94506
35075883	chr6:35075883:T:C	6.80012e-40	-1.67017	-0.597599	7.35484e-31	-1.95647	-0.713911
35076019	chr6:35076019:C:T	4.94524e-40	-1.02017	-1.56612	4.63943e-31	-1.57063	-1.56052
35076174	chr6:35076174:A:G	1.16247e-39	-1.29021e-09	-1.73158	2.31052e-30	-1.29021e-09	-1.52568
35076206	chr6:35076206:G:A	8.87155e-40	-1.29021e-09	-2.00186	1.41573e-30	-1.29021e-09	-2.01551
35076280	chr6:35076280:A:G	4.7795e-40	-1.77005	-0.850327	5.47724e-31	-2.0282	-0.936939
35076679	chr6:35076679:A:C	6.33724e-40	-0.979311	-1.35896	1.53634e-30	-0.42356	-1.51019
35076791	chr6:35076791:G:A	4.53373e-40	-2.67317	-1.42404e-09	7.05085e-31	-2.71259	-1.42404e-09
35076919	chr6:35076919:C:T	1.31959e-39	-1.29021e-09	-1.6048	1.92429e-30	-1.29021e-09	-1.7086
35076967	chr6:35076967:A:G	1.84621e-39	-1.26899	-1.42404e-09	4.77962e-30	-0.798795	-1.42404e-09
35076969	chr6:35076969:C:T	3.19835e-40	-2.59472	-0.427357	4.48306e-31	-2.6715	-0.493934
35077070	chr6:35077070:T:C	8.78536e-40	-1.29021e-09	-2.01162	1.41263e-30	-1.29021e-09	-2.0177
35077504	chr6:35077504:G:A	3.56582e-39	-2.37457	1.76384	3.37646e-30	-2.12843	0.982106
35077722	chr6:35077722:G:C	9.54494e-40	-0.0975684	-1.83113	6.49019e-31	-0.961486	-1.83396
35077864	chr6:35077864:C:T	9.01964e-40	-1.29021e-09	-1.98531	1.46209e-30	-1.29021e-09	-1.98329
35078058	chr6:35078058:C:T	9.3959e-40	-1.85684	-0.0875933	1.02394e-30	-2.11675	-0.222746
35079340	chr6:35079340:G:A	1.73365e-39	-1.6829	0.351006	5.85473e-30	-1.16313	0.567228
35079635	chr6:35079635:C:T	1.57538e-39	-1.29021e-09	-1.42763	2.24942e-30	-1.29021e-09	-1.55248
35079811	chr6:35079811:C:T	8.62768e-40	-1.29021e-09	-2.02974	1.39811e-30	-1.29021e-09	-2.02803
35079955	chr6:35079955:T:C	5.00048e-40	-2.40523	-0.169952	6.01614e-31	-2.18407	-0.687221
35080471	chr6:35080471:G:A	7.90939e-40	-0.134603	-1.98206	6.72437e-31	-0.774717	-1.98529
35080645	chr6:35080645:A:C	9.0359e-40	-1.29021e-09	-1.98351	1.47025e-30	-1.29021e-09	-1.97772
35080657	chr6:35080657:T:C	6.58389e-41	-2.74754	-1.85513	1.3365e-31	-2.60313	-1.77256
35080728	chr6:35080728:T:A	3.16415e-39	1.29084	-2.02108	6.61359e-30	1.55327	-2.0273
35081122	chr6:35081122:T:C	3.34614e-39	1.34997	-2.02428	6.91021e-30	1.59875	-2.02891
35081277	chr6:35081277:A:G	5.4768e-39	-2.20247	2.02087	5.32297e-30	-1.90833	1.21721
35081350	chr6:35081350:G:A	9.02023e-40	-1.29021e-09	-1.98524	1.47099e-30	-1.29021e-09	-1.97722
35081361	chr6:35081361:G:A	1.74736e-39	-1.29021e-09	-1.32402	2.93002e-30	-1.29021e-09	-1.28815
35081719	chr6:35081719:C:T	2.24457e-39	0.897086	-1.9707	4.43332e-30	1.11534	-1.98935
35081767	chr6:35081767:T:C	2.34076e-39	-1.29021e-09	-1.03165	3.23302e-30	-1.29021e-09	-1.18974
35082298	chr6:35082298:T:A	8.42298e-40	-2.76148	0.70773	7.66199e-31	-2.76978	0.140306
35082319	chr6:35082319:C:T	1.43918e-39	-1.29021e-09	-1.51805	2.13218e-30	-1.29021e-09	-1.60601
35082729	chr6:35082729:G:A	1.19598e-40	-1.97509	-2.03065	1.43776e-31	-2.27225	-2.0304
35082816	chr6:35082816:T:C	2.43153e-39	-1.29021e-09	-0.993604	4.18866e-30	-1.29021e-09	-0.930774
35082879	chr6:35082879:C:T	1.52556e-39	-1.29021e-09	-1.45977	2.1332e-30	-1.29021e-09	-1.60553
35082936	chr6:35082936:C:T	1.68509e-39	-1.29021e-09	-1.36031	2.79496e-30	-1.29021e-09	-1.33534
35082945	chr6:35082945:G:A	1.13009e-39	-1.29021e-09	-1.75983	2.22826e-30	-1.29021e-09	-1.56193
35084858	chr6:35084858:A:G	2.16041e-39	-2.67764	1.56581	1.78556e-30	-2.57169	0.788267
35084890	chr6:35084890:G:A	1.75144e-39	-1.32169	-1.42404e-09	2.74131e-30	-1.35472	-1.42404e-09
35085319	chr6:35085319:C:T	2.02768e-38	-1.29021e-09	1.12735	3.0952e-29	-1.29021e-09	1.06928
35085350	chr6:35085350:C:T	8.64727e-40	-1.29021e-09	-2.02747	1.39469e-30	-1.29021e-09	-2.03048
35085485	chr6:35085485:T:C	5.27093e-40	-1.75742	-0.76508	5.81177e-31	-2.03839	-0.867465
35085519	chr6:35085519:C:G	9.85331e-40	-1.29021e-09	-1.8969	1.52e-30	-1.29021e-09	-1.94444
35085529	chr6:35085529:A:G	5.91561e-40	-1.72712	-0.68	6.41235e-31	-2.01533	-0.792183
35085606	chr6:35085606:CTAGGAAGAG:C	1.77009e-39	-2.44671	1.13561	1.66091e-30	-2.24428	0.388495
35085675	chr6:35085675:A:AG	4.19484e-40	-2.75086	-1.42404e-09	7.26379e-31	-2.68284	-1.42404e-09
35086408	chr6:35086408:G:A	6.45157e-41	-2.74571	-1.87726	9.62475e-32	-2.77356	-1.93042
35087417	chr6:35087417:G:A	8.92452e-40	-1.57907	-0.416837	9.33982e-31	-1.89507	-0.536384
35087718	chr6:35087718:G:A	8.66416e-40	-1.62782	-0.397696	9.1038e-31	-1.93834	-0.518706
35087852	chr6:35087852:T:G	5.13427e-40	-1.83148	-0.717292	5.68638e-31	-2.10521	-0.822456
35087861	chr6:35087861:T:C	2.87169e-40	-1.94369	-1.18612	8.01086e-31	-1.53438	-1.05056
35088014	chr6:35088014:C:T	3.68888e-40	-0.891407	-1.98798	3.51627e-31	-1.4161	-1.99224
35088636	chr6:35088636:G:A	8.68129e-40	-1.29021e-09	-2.02354	1.39993e-30	-1.29021e-09	-2.02673
35088666	chr6:35088666:A:G	5.83047e-41	-2.76348	-1.96071	9.24068e-32	-2.77111	-1.9736
35089085	chr6:35089085:T:C	1.27943e-39	-1.47655	-0.159159	1.32847e-30	-1.80314	-0.275992
35089094	chr6:35089094:G:T	1.60556e-39	-1.29021e-09	-1.40865	2.71102e-30	-1.29021e-09	-1.36583
35089554	chr6:35089554:G:A	3.06352e-40	-1.44435	-1.62079	9.90889e-31	-0.593386	-1.77892
35089836	chr6:35089836:T:C	3.36455e-39	1.31761	-1.98644	6.93751e-30	1.57526	-2.00147
35090275	chr6:35090275:G:A	9.35712e-40	-1.29021e-09	-1.94857	1.52741e-30	-1.29021e-09	-1.93958
35090338	chr6:35090338:G:A	4.30815e-39	-0.421618	-1.42404e-09	9.09286e-30	-0.155666	-1.42404e-09
35090410	chr6:35090410:G:A	9.04066e-40	-1.29021e-09	-1.98298	1.44358e-30	-1.29021e-09	-1.99603
35090754	chr6:35090754:C:T	2.58757e-40	-1.8207	-1.4133	3.30206e-31	-2.10448	-1.36672
35090890	chr6:35090890:C:T	3.00321e-40	-2.34586	-0.739174	4.35821e-31	-2.52047	-0.673212
35091920	chr6:35091920:A:G	3.53108e-39	1.37165	-1.99218	7.30588e-30	1.6311	-2.00558
35092014	chr6:35092014:C:T	1.15342e-39	-1.45702	-0.282373	1.22766e-30	-1.74614	-0.411907
35092608	chr6:35092608:G:A	9.18246e-40	-1.29021e-09	-1.96742	1.57385e-30	-1.29021e-09	-1.90963
35093185	chr6:35093185:G:A	5.72279e-40	-0.432503	-2.00775	5.07586e-31	-1.02851	-2.01273
35093938	chr6:35093938:A:G	9.51484e-41	-2.6549	-1.57955	2.01784e-31	-2.52134	-1.44237
35093995	chr6:35093995:G:A	1.83809e-38	-1.29021e-09	1.02919	2.77898e-29	-1.29021e-09	0.961512
35094281	chr6:35094281:T:C	2.11086e-39	-2.54764	1.41261	1.85499e-30	-2.37591	0.630631
35094355	chr6:35094355:C:T	3.96758e-39	-0.503969	-1.42404e-09	8.28741e-30	-0.248418	-1.42404e-09
35094570	chr6:35094570:A:G	9.70755e-41	-2.6517	-1.56269	2.06568e-31	-2.51732	-1.42296
35094835	chr6:35094835:A:AAAAG	5.74896e-40	-1.66723	-0.768458	6.10522e-31	-1.97648	-0.880116
35095416	chr6:35095416:A:G	1.03916e-39	-1.29021e-09	-1.84372	1.62322e-30	-1.29021e-09	-1.87875
35096148	chr6:35096148:C:T	4.11224e-40	-2.77074	-1.42404e-09	6.63378e-31	-2.77357	-1.42404e-09
35096264	chr6:35096264:T:C	1.08568e-40	-2.72485	-1.37765	2.25431e-31	-2.61772	-1.23518
35096772	chr6:35096772:C:T	2.77665e-40	-2.40864	-0.754824	4.08092e-31	-2.56795	-0.691465
35097620	chr6:35097620:A:G	5.4333e-39	-1.29021e-09	-0.18958	7.9712e-30	-1.29021e-09	-0.287321
35097759	chr6:35097759:GGC:G	8.91279e-40	-1.29021e-09	-1.99722	1.44045e-30	-1.29021e-09	-1.9982
35097950	chr6:35097950:A:C	7.58105e-40	-2.74954	0.590485	7.4239e-31	-2.69237	0.0313375
35098104	chr6:35098104:A:G	1.12591e-39	-1.4447	-0.318833	1.1394e-30	-1.78647	-0.44618
35098269	chr6:35098269:T:C	9.5397e-41	-2.66831	-1.56353	1.55909e-31	-2.71481	-1.50683
35098314	chr6:35098314:A:G	7.96623e-40	-1.93908	-0.170417	1.0744e-30	-1.74637	-0.545023
35098542	chr6:35098542:G:T	4.522e-40	-0.699759	-1.976	4.17065e-31	-1.25661	-1.98106
35098847	chr6:35098847:T:A	2.08433e-39	-2.53961	1.39193	1.84456e-30	-2.36396	0.613049
35099113	chr6:35099113:A:G	1.825e-38	-1.29021e-09	1.02204	2.75953e-29	-1.29021e-09	0.954492
35099329	chr6:35099329:G:T	2.86941e-40	-1.72275	-1.40786	3.59223e-31	-2.02742	-1.35955
35099820	chr6:35099820:C:G	9.46651e-41	-2.65701	-1.58252	2.00038e-31	-2.52645	-1.44595
35100113	chr6:35100113:C:T	1.1474e-39	-1.4342	-0.310427	1.16558e-30	-1.77479	-0.435144
35100243	chr6:35100243:AATAACT:A	1.14618e-39	-1.43202	-0.313665	1.16185e-30	-1.77264	-0.440495
35100971	chr6:35100971:A:T	1.15295e-39	-1.29021e-09	-1.73981	1.94607e-30	-1.29021e-09	-1.69734
35100979	chr6:35100979:G:A	1.24638e-39	-1.36658	-0.295298	1.2522e-30	-1.71681	-0.421446
35101128	chr6:35101128:C:T	1.02643e-39	-1.56952	-0.286521	1.05093e-30	-1.88991	-0.423573
35101335	chr6:35101335:T:C	9.24719e-40	-0.413758	-1.54663	1.12483e-30	-0.88252	-1.36301
35101638	chr6:35101638:G:T	1.17735e-39	-1.42341	-0.295452	1.18825e-30	-1.7665	-0.424173
35101892	chr6:35101892:G:A	8.31674e-40	-1.88441	-0.182028	1.14257e-30	-1.68247	-0.547406
35101988	chr6:35101988:T:C	2.15561e-38	-1.29021e-09	1.18853	3.41377e-29	-1.29021e-09	1.16725
35102006	chr6:35102006:G:A	1.19738e-39	-1.31834	-0.383648	1.1955e-30	-1.67961	-0.504979
35102302	chr6:35102302:C:T	1.15709e-39	-1.29021e-09	-1.73622	1.95333e-30	-1.29021e-09	-1.69362
35102520	chr6:35102520:C:A	4.28972e-40	-0.758509	-1.96998	3.98958e-31	-1.30671	-1.97534
35102835	chr6:35102835:T:A	8.69208e-40	-1.29021e-09	-2.0223	1.39756e-30	-1.29021e-09	-2.02843
35103093	chr6:35103093:A:G	1.12325e-39	-1.40539	-0.360517	1.13673e-30	-1.75225	-0.482745
35104293	chr6:35104293:T:A	1.41304e-38	-1.29021e-09	0.766202	2.23509e-29	-1.29021e-09	0.743709
35104462	chr6:35104462:A:T	1.48032e-39	-1.29021e-09	-1.48987	2.12847e-30	-1.29021e-09	-1.60775
35104504	chr6:35104504:T:C	1.25263e-39	-1.29021e-09	-1.65688	2.25371e-30	-1.29021e-09	-1.55058
35104667	chr6:35104667:C:T	2.11458e-39	-2.52327	1.39	1.92585e-30	-2.34452	0.636733
35104903	chr6:35104903:G:A	6.63465e-40	-2.32182	0.0294149	9.76283e-31	-2.53421	0.14705
35105245	chr6:35105245:C:T	1.12109e-39	-1.49593	-0.271888	1.14328e-30	-1.82744	-0.401816
35105374	chr6:35105374:G:A	9.98856e-40	-1.49126	-0.392008	1.02436e-30	-1.82445	-0.514637
35105384	chr6:35105384:T:C	1.16257e-40	-2.72875	-1.30533	2.42505e-31	-2.62387	-1.15602
35105509	chr6:35105509:G:A	2.16826e-39	-2.51909	1.41089	1.92282e-30	-2.33879	0.629427
35105625	chr6:35105625:A:G	5.0349e-40	-0.753132	-1.81519	4.64196e-31	-1.31293	-1.81768
35105758	chr6:35105758:G:A	1.38803e-39	-1.3932	-0.161042	1.38763e-30	-1.74142	-0.294139
35106200	chr6:35106200:T:C	1.15494e-39	-1.43838	-0.299697	1.17281e-30	-1.77841	-0.425338
35106409	chr6:35106409:T:G	1.69561e-39	-1.29021e-09	-1.35408	2.91262e-30	-1.29021e-09	-1.2941
35106648	chr6:35106648:C:CTA	8.74803e-40	-1.29021e-09	-2.01588	1.45959e-30	-1.29021e-09	-1.985
35107061	chr6:35107061:C:T	4.47834e-40	-0.711606	-1.97385	4.13432e-31	-1.26698	-1.97943
35107276	chr6:35107276:G:A	2.14826e-38	-1.29021e-09	1.18512	3.22097e-29	-1.29021e-09	1.10911
35107603	chr6:35107603:CAG:C	1.63064e-39	-1.29021e-09	-1.39315	2.56269e-30	-1.29021e-09	-1.4221
35107729	chr6:35107729:T:C	1.26648e-39	-1.37872	-0.26716	1.26575e-30	-1.72746	-0.40003
35108299	chr6:35108299:G:A	1.11585e-40	-2.73802	-1.33707	2.30043e-31	-2.64168	-1.19097
35108397	chr6:35108397:C:T	6.77099e-40	-2.29143	0.0193699	9.82324e-31	-2.51063	0.129638
35108464	chr6:35108464:C:T	9.83818e-40	-1.29021e-09	-1.89844	1.52734e-30	-1.29021e-09	-1.93963
35108548	chr6:35108548:A:G	3.40427e-39	1.34007	-1.99717	7.02337e-30	1.59611	-2.01002
35109364	chr6:35109364:G:A	3.45192e-40	-0.982144	-1.96364	3.08155e-31	-1.58239	-1.95791
35109427	chr6:35109427:G:A	1.16717e-39	-1.49797	-0.229581	1.19905e-30	-1.82822	-0.353413
35109680	chr6:35109680:G:A	5.71501e-40	-2.44162	-1.42404e-09	8.67733e-31	-2.50503	-1.42404e-09
35110566	chr6:35110566:G:A	1.0111e-39	-1.87108	-1.42404e-09	1.35313e-30	-2.06073	-1.42404e-09
35110686	chr6:35110686:A:T	2.62432e-40	-1.72281	-1.49708	3.33488e-31	-2.00729	-1.45402
35110700	chr6:35110700:T:C	9.66211e-40	-1.29021e-09	-1.9165	1.61671e-30	-1.29021e-09	-1.88276
35110823	chr6:35110823:T:C	1.15454e-39	-1.4224	-0.316023	1.16819e-30	-1.76425	-0.44345
35110846	chr6:35110846:C:G	2.36547e-39	-2.50308	1.48193	2.14955e-30	-2.3179	0.719998
35110938	chr6:35110938:A:G	2.9486e-40	-2.4024	-0.700978	4.34085e-31	-2.56221	-0.635457
35110949	chr6:35110949:A:G	2.49418e-40	-2.00272	-1.26803	6.77216e-31	-1.61274	-1.14018
35111074	chr6:35111074:AAAG:A	1.10918e-39	-1.41921	-0.359295	1.12306e-30	-1.762	-0.485099
35111646	chr6:35111646:G:A	1.13258e-39	-1.44035	-0.317277	1.14861e-30	-1.77992	-0.444683
35111661	chr6:35111661:A:C	1.21126e-39	-1.37164	-0.318833	1.21709e-30	-1.72052	-0.44618
35112167	chr6:35112167:C:T	1.42359e-39	-1.29021e-09	-1.52894	2.47411e-30	-1.29021e-09	-1.45727
35112452	chr6:35112452:A:G	8.66275e-40	-1.86625	-0.159425	1.17667e-30	-1.66573	-0.534735
35112527	chr6:35112527:A:C	1.27463e-39	-1.29021e-09	-1.63947	2.0376e-30	-1.29021e-09	-1.65138
35112781	chr6:35112781:A:G	6.78789e-40	-2.35243	0.0828575	1.00436e-30	-2.55461	0.1958
35113139	chr6:35113139:C:T	8.30633e-40	-1.39533	-0.672365	8.59263e-31	-1.73745	-0.777384
35113732	chr6:35113732:GATAAA:G	1.15604e-39	-1.41324	-0.323893	1.16946e-30	-1.75668	-0.449937
35114105	chr6:35114105:C:G	1.04363e-39	-1.29021e-09	-1.83942	1.63042e-30	-1.29021e-09	-1.87432
35114154	chr6:35114154:G:A	9.6071e-41	-2.23599	-1.9888	1.71135e-31	-2.09874	-2.02972
35114376	chr6:35114376:C:T	6.28415e-40	-2.2513	-0.0953827	9.0825e-31	-2.48212	0.0227264
35114417	chr6:35114417:A:G	1.26383e-39	-1.43799	-0.209988	1.27356e-30	-1.77954	-0.341803
35114692	chr6:35114692:C:T	8.67523e-40	-1.29021e-09	-2.02424	1.39671e-30	-1.29021e-09	-2.02903
35114899	chr6:35114899:A:G	1.15094e-39	-1.41318	-0.32837	1.16394e-30	-1.75643	-0.454921
35115085	chr6:35115085:T:G	9.65676e-40	-1.29021e-09	-1.91705	1.61552e-30	-1.29021e-09	-1.8835
35115090	chr6:35115090:G:T	2.53188e-39	-1.29021e-09	-0.953163	4.38025e-30	-1.29021e-09	-0.88605
35116061	chr6:35116061:T:C	9.6207e-40	-1.29021e-09	-1.92079	1.55585e-30	-1.29021e-09	-1.92113
35116226	chr6:35116226:A:G	1.16762e-39	-1.41288	-0.314276	1.17925e-30	-1.75669	-0.441591
35116404	chr6:35116404:T:G	1.91064e-39	-1.23469	-1.42404e-09	2.93352e-30	-1.28695	-1.42404e-09
35116441	chr6:35116441:T:C	9.65153e-40	-1.29021e-09	-1.9176	1.61462e-30	-1.29021e-09	-1.88406
35116442	chr6:35116442:A:T	9.65364e-40	-1.29021e-09	-1.91738	1.6151e-30	-1.29021e-09	-1.88376
35116556	chr6:35116556:A:T	1.11697e-39	-1.46854	-0.30297	1.13277e-30	-1.80761	-0.430882
35116670	chr6:35116670:G:T	1.09849e-40	-2.72006	-1.37072	2.2916e-31	-2.6091	-1.22739
35116767	chr6:35116767:G:A	8.66686e-40	-1.29021e-09	-2.0252	1.39586e-30	-1.29021e-09	-2.02964
35117089	chr6:35117089:T:TC	2.82239e-40	-2.37245	-0.774674	4.11559e-31	-2.53916	-0.711795
35117457	chr6:35117457:G:A	1.19379e-39	-1.29021e-09	-1.705	2.00373e-30	-1.29021e-09	-1.66815
35118044	chr6:35118044:C:T	4.57851e-39	-0.360753	-1.42404e-09	9.7631e-30	-0.0845454	-1.42404e-09
35118233	chr6:35118233:T:C	3.48531e-40	-0.914451	-2.0217	3.08172e-31	-1.52295	-2.01731
35118296	chr6:35118296:T:G	8.90847e-40	-1.29021e-09	-1.99771	1.43981e-30	-1.29021e-09	-1.99865
35118495	chr6:35118495:C:T	9.00884e-40	-1.29021e-09	-1.98651	1.45873e-30	-1.29021e-09	-1.98559
35118498	chr6:35118498:T:C	8.91233e-40	-1.29021e-09	-1.99728	1.44039e-30	-1.29021e-09	-1.99824
35118617	chr6:35118617:C:A	1.15856e-39	-1.42893	-0.306023	1.16962e-30	-1.77262	-0.433855
35118927	chr6:35118927:G:A	1.06814e-39	-1.45356	-0.362648	1.08399e-30	-1.79363	-0.488876
35118928	chr6:35118928:G:A	1.0815e-39	-1.47704	-0.326736	1.09974e-30	-1.81328	-0.454802
35118993	chr6:35118993:C:T	8.94814e-40	-1.29021e-09	-1.99327	1.41691e-30	-1.29021e-09	-2.01468
35118996	chr6:35118996:C:T	1.00248e-39	-1.49304	-0.38661	1.02599e-30	-1.82827	-0.509219
35119286	chr6:35119286:A:C	1.01238e-39	-1.29021e-09	-1.86982	1.63726e-30	-1.29021e-09	-1.87013
35119420	chr6:35119420:C:T	1.21716e-39	-1.29021e-09	-1.68561	2.17999e-30	-1.29021e-09	-1.58383
35119939	chr6:35119939:C:T	4.21693e-40	-0.77297	-1.97263	3.93102e-31	-1.31902	-1.97783
35120604	chr6:35120604:C:G	1.07774e-39	-1.42683	-0.380434	1.09314e-30	-1.76961	-0.504498
35121078	chr6:35121078:C:G	1.14236e-39	-1.44858	-0.300456	1.15881e-30	-1.78915	-0.426618
35121132	chr6:35121132:A:G	8.64502e-40	-1.29021e-09	-2.02773	1.39479e-30	-1.29021e-09	-2.03041
35121179	chr6:35121179:A:G	2.45044e-40	-2.11761	-1.17083	6.41117e-31	-1.75781	-1.04989
35121421	chr6:35121421:A:T	1.25889e-38	0.650691	-1.42404e-09	2.6634e-29	0.919033	-1.42404e-09
35121827	chr6:35121827:A:C	1.1447e-39	-1.41762	-0.329364	1.15426e-30	-1.76181	-0.457886
35122034	chr6:35122034:G:A	2.58015e-39	-2.40777	1.47349	3.79243e-30	-2.09268	1.06253
35122076	chr6:35122076:G:A	9.84532e-40	-1.29021e-09	-1.89771	1.62516e-30	-1.29021e-09	-1.87755
35122320	chr6:35122320:T:C	1.16244e-39	-1.40947	-0.322133	1.17095e-30	-1.75455	-0.450785
35122448	chr6:35122448:G:T	9.02304e-40	-1.29021e-09	-1.98493	1.43756e-30	-1.29021e-09	-2.00021
35122450	chr6:35122450:AGTTGGGTCCC:A	9.02921e-40	-1.29021e-09	-1.98425	1.43855e-30	-1.29021e-09	-1.99952
35122462	chr6:35122462:AAAT:A	9.02521e-40	-1.29021e-09	-1.98469	1.43804e-30	-1.29021e-09	-1.99988
35122502	chr6:35122502:G:A	6.204e-40	-2.42184	0.0623211	9.46057e-31	-2.5984	0.179793
35122612	chr6:35122612:G:A	1.20004e-39	-1.41165	-0.288126	1.21442e-30	-1.75648	-0.412413
35122749	chr6:35122749:A:G	1.1661e-39	-1.44093	-0.287533	1.1775e-30	-1.78256	-0.417199
35123304	chr6:35123304:T:C	8.62042e-40	-1.29021e-09	-2.03058	1.39584e-30	-1.29021e-09	-2.02966
35123413	chr6:35123413:G:A	1.76275e-39	-1.29021e-09	-1.31525	3.09938e-30	-1.29021e-09	-1.23195
35123476	chr6:35123476:G:A	8.91798e-40	-1.29021e-09	-1.99664	1.44132e-30	-1.29021e-09	-1.9976
35123762	chr6:35123762:T:C	1.15707e-39	-1.39635	-0.33989	1.15437e-30	-1.74961	-0.469989
35124358	chr6:35124358:C:G	2.15494e-39	-2.54669	1.43233	1.87617e-30	-2.37604	0.642111
35125074	chr6:35125074:A:G	9.77989e-40	-1.29021e-09	-1.90438	1.60417e-30	-1.29021e-09	-1.89055
35126373	chr6:35126373:G:C	2.50605e-40	-2.05354	-1.21246	6.71416e-31	-1.67834	-1.08319
35126535	chr6:35126535:T:C	7.49223e-40	-2.26473	0.0938866	1.07967e-30	-2.49123	0.204733
35126799	chr6:35126799:G:C	1.1761e-39	-1.383	-0.336928	1.18076e-30	-1.73186	-0.465141
35127059	chr6:35127059:A:T	4.27382e-40	-0.749479	-1.98272	3.97096e-31	-1.29897	-1.98776
35127254	chr6:35127254:A:G	8.80687e-40	-1.39902	-0.610155	9.13406e-31	-1.74164	-0.712089
35127260	chr6:35127260:T:C	1.21143e-39	-1.44871	-0.241614	1.22904e-30	-1.79006	-0.366863
35127929	chr6:35127929:C:T	8.64688e-40	-1.29021e-09	-2.02751	1.39471e-30	-1.29021e-09	-2.03047
35128089	chr6:35128089:T:C	6.67873e-40	-2.29423	0.00844398	9.69291e-31	-2.51273	0.118387
35128398	chr6:35128398:G:A	5.04549e-40	-0.72407	-1.84215	4.63071e-31	-1.28807	-1.84496
35128526	chr6:35128526:T:C	3.86648e-40	-0.85104	-1.98133	3.6462e-31	-1.38553	-1.98653
35128603	chr6:35128603:AG:A	1.24342e-39	-1.4182	-0.24606	1.25283e-30	-1.76114	-0.37661
35129260	chr6:35129260:C:A	9.19036e-40	-1.29021e-09	-1.96656	1.50097e-30	-1.29021e-09	-1.95705
35129352	chr6:35129352:A:C	1.28171e-39	-1.29021e-09	-1.63393	1.88003e-30	-1.29021e-09	-1.73187
35129915	chr6:35129915:C:T	2.04953e-38	-1.29021e-09	1.13807	3.0643e-29	-1.29021e-09	1.05925
35130263	chr6:35130263:T:C	6.30246e-40	-2.27587	-0.0679014	9.06982e-31	-2.4991	0.0383099
35130888	chr6:35130888:A:G	1.1956e-39	-1.39705	-0.306429	1.20438e-30	-1.74269	-0.434504
35131317	chr6:35131317:C:T	2.74787e-40	-1.55041	-1.62348	8.61252e-31	-0.729124	-1.7834
35131339	chr6:35131339:G:A	5.85818e-40	-2.41687	-1.42404e-09	8.83658e-31	-2.48684	-1.42404e-09
35131371	chr6:35131371:C:T	4.32491e-40	-2.72032	-1.42404e-09	7.23871e-31	-2.6863	-1.42404e-09
35131428	chr6:35131428:T:C	2.18931e-40	-2.14901	-1.25211	5.72652e-31	-1.7968	-1.12383
35131530	chr6:35131530:C:T	2.43797e-39	-2.60238	1.61143	2.11446e-30	-2.45103	0.836677
35131706	chr6:35131706:T:C	6.7554e-40	-2.29223	0.0178601	9.80136e-31	-2.51177	0.12855
35131780	chr6:35131780:T:A	1.21976e-39	-1.40136	-0.282112	1.22695e-30	-1.74693	-0.41169
35131786	chr6:35131786:C:G	1.20844e-40	-1.9694	-2.02598	1.43471e-31	-2.29034	-2.01444
35131832	chr6:35131832:T:C	9.87117e-40	-1.29021e-09	-1.89509	1.53348e-30	-1.29021e-09	-1.93561
35131854	chr6:35131854:G:A	8.32381e-40	-1.33353	-0.732057	8.5799e-31	-1.68311	-0.833211
35132639	chr6:35132639:G:T	6.63081e-40	-2.31084	0.0178601	9.66935e-31	-2.52533	0.12855
35133269	chr6:35133269:C:A	5.62965e-40	-0.444358	-2.01231	5.0085e-31	-1.03688	-2.01772
35134283	chr6:35134283:T:G	8.71994e-40	-1.29021e-09	-2.0191	1.39564e-30	-1.29021e-09	-2.0298
35134441	chr6:35134441:T:C	9.08235e-41	-2.68651	-1.59445	1.88508e-31	-2.56968	-1.4621
35134570	chr6:35134570:C:T	6.62237e-40	-2.16561	-0.128651	9.27041e-31	-2.41697	-0.0219403
35134580	chr6:35134580:C:T	1.04545e-39	-1.29021e-09	-1.83768	1.63289e-30	-1.29021e-09	-1.8728
35134631	chr6:35134631:C:T	4.78928e-40	-2.1842	-0.434134	1.19341e-30	-1.62065	-0.56569
35135437	chr6:35135437:G:A	8.80516e-40	-1.29021e-09	-2.00937	1.4076e-30	-1.29021e-09	-2.02127
```
