## Supplementary material for "Characterization of shared and ancestry-specific signals driving complex traits using multi-ancestry fine-mapping": susiex_nc2.cs80.summary

```
# chr6:33065626-35135572
CS_ID	CS_LENGTH	CS_PURITY	MAX_PIP_SNP	BP	REF_ALLELE	ALT_ALLELE	REF_FRQ	BETA	SE	-LOG10P	MAX_PIP	POST-HOC_PROB_POP1	POST-HOC_PROB_POP2
1	3	0.985817	chr6:33579153:T:C	33579153	C,C	T,T	1,1	-inf,-inf	inf,inf	56.1256,12.7213	0.412721	1	0.999997
2	1	1	chr6:33574746:T:C	33574746	C,C	T,T	1,1	-inf,-inf	inf,inf	49.4298,11.4907	0.999965	1	0.999902
```
