## Supplementary material for "Characterization of shared and ancestry-specific signals driving complex traits using multi-ancestry fine-mapping": susiex_nc3.cs80.cs

```
CS_ID	SNP	BP	REF_ALLELE	ALT_ALLELE	REF_FRQ	BETA	SE	-LOG10P	CS_PIP	OVRL_PIP
1	chr6:33579153:T:C	33579153	C,C	T,T	1,1	-inf,-inf	inf,inf	56.1256,12.7213	0.410984	0.410984
1	chr6:33579060:T:C	33579060	C,C	T,T	1,1	-inf,-inf	inf,inf	55.9119,12.7097	0.276154	0.276154
1	chr6:33573730:A:G	33573730	G,G	A,A	1,1	-inf,-inf	inf,inf	56.5866,12.264	0.248785	0.248785
2	chr6:33574746:T:C	33574746	C,C	T,T	1,1	-inf,-inf	inf,inf	49.4298,11.4907	0.999994	0.999994
3	chr6:34197944:A:G	34197944	G,G	A,A	1,1	inf,inf	inf,inf	5.11555,1.74746	0.205528	0.205528
3	chr6:34229328:C:T	34229328	T,T	C,C	1,1	-inf,-inf	inf,inf	4.88298,1.86847	0.173525	0.173525
3	chr6:34215249:C:T	34215249	T,T	C,C	1,1	-inf,-inf	inf,inf	5.10847,1.75598	0.17162	0.17162
3	chr6:34217161:G:A	34217161	A,A	G,G	1,1	-inf,-inf	inf,inf	5.72059,1.96666	0.140429	0.140429
3	chr6:34253827:C:T	34253827	T,T	C,C	1,1	-inf,-inf	inf,inf	4.63959,1.92349	0.0919704	0.0919704
3	chr6:34201998:A:T	34201998	T,T	A,A	1,1	-inf,-inf	inf,inf	4.59506,1.55885	0.0447253	0.0447253
```
