## Supplementary material for "Characterization of shared and ancestry-specific signals driving complex traits using multi-ancestry fine-mapping": susiex_nc3.cs80.snp (part 1 of 2)

```
BP	SNP	PIP(CS1)	LogBF(CS1,Pop1)	LogBF(CS1,Pop2)	PIP(CS2)	LogBF(CS2,Pop1)	LogBF(CS2,Pop2)	PIP(CS3)	LogBF(CS3,Pop1)	LogBF(CS3,Pop2)
33068840	chr6:33068840:C:T	1.56095e-36	3.73822	0.470221	1.77418e-29	1.9919	2.04981	1.75202e-06	0.898575	-1.13072
33068853	chr6:33068853:G:T	1.45614e-36	3.71234	0.426602	1.64672e-29	1.9722	1.99496	1.67285e-06	0.878301	-1.15668
33068854	chr6:33068854:A:C	1.53932e-36	3.77215	0.422336	1.72139e-29	2.02206	1.98945	1.74399e-06	0.922489	-1.15922
33068912	chr6:33068912:C:T	3.97948e-38	-1.29021e-09	0.539131	1.57947e-30	-1.29021e-09	1.62288	5.87546e-06	-1.29021e-09	0.977877
33068931	chr6:33068931:C:T	1.36706e-36	3.72709	0.348721	1.51769e-29	1.99062	1.89494	1.62864e-06	0.89762	-1.20278
33068932	chr6:33068932:A:G	1.45482e-36	3.78521	0.352821	1.60689e-29	2.04247	1.90021	1.70677e-06	0.942061	-1.20036
33069076	chr6:33069076:A:C	1.59683e-36	3.73636	0.494817	1.846e-29	1.99805	2.08335	1.78706e-06	0.902674	-1.11501
33069173	chr6:33069173:C:T	1.28043e-39	-1.26947	-1.62794	2.85912e-32	-0.358438	-2.03043	1.09727e-07	-1.14879	-1.85387
33069174	chr6:33069174:A:G	1.37661e-36	3.70097	0.381802	1.54891e-29	1.96888	1.93705	1.62584e-06	0.876454	-1.18334
33069182	chr6:33069182:G:A	1.75286e-36	3.95748	0.366919	1.81237e-29	2.1435	1.91951	1.84233e-06	1.00775	-1.18963
33069194	chr6:33069194:C:T	1.40924e-36	3.70481	0.40139	1.59557e-29	1.97328	1.96233	1.65257e-06	0.880701	-1.17128
33069222	chr6:33069222:T:C	1.09285e-36	3.95047	-0.0985267	1.09539e-29	2.20631	1.35317	1.40819e-06	1.02376	-1.47436
33069283	chr6:33069283:C:T	3.17694e-39	-1.29021e-09	-1.98869	4.14379e-32	-1.29021e-09	-2.01777	2.92248e-07	-1.29021e-09	-2.02306
33069303	chr6:33069303:G:A	1.3714e-36	3.67773	0.401257	1.55662e-29	1.94874	1.96216	1.61863e-06	0.860029	-1.17136
33069305	chr6:33069305:A:G	1.31464e-36	3.6355	0.401213	1.50249e-29	1.9134	1.9621	1.56836e-06	0.828504	-1.17138
33069327	chr6:33069327:C:T	1.29291e-36	3.6682	0.351852	1.44822e-29	1.93978	1.89893	1.56128e-06	0.852907	-1.20031
33069410	chr6:33069410:C:G	1.10973e-36	3.46183	0.405434	1.39906e-29	1.84652	1.95766	1.43111e-06	0.736885	-1.17134
33069422	chr6:33069422:G:C	8.65625e-39	-0.320158	-0.666166	3.93619e-32	-2.50584	0.436678	2.57857e-07	-1.60055	-0.54771
33069488	chr6:33069488:C:A	1.40257e-36	3.72078	0.38068	1.55788e-29	1.98703	1.92468	1.6467e-06	0.892771	-1.1869
33069502	chr6:33069502:A:G	1.43336e-36	3.72305	0.400125	1.61983e-29	1.9898	1.96089	1.67635e-06	0.895285	-1.17157
33069517	chr6:33069517:T:C	1.02376e-36	3.9151	-0.12846	1.03038e-29	2.17802	1.32029	1.3529e-06	0.998652	-1.48931
33069527	chr6:33069527:G:T	1.3371e-36	3.66954	0.384112	1.51227e-29	1.94179	1.94019	1.59173e-06	0.853096	-1.18118
33069635	chr6:33069635:G:C	1.56149e-36	3.66797	0.54082	1.8939e-29	1.93492	2.17209	1.75745e-06	0.849372	-1.07842
33069642	chr6:33069642:G:A	1.71826e-36	3.80137	0.503094	2.02746e-29	2.04987	2.12529	1.89992e-06	0.950418	-1.10152
33069647	chr6:33069647:T:C	1.74544e-36	3.73262	0.587535	2.07025e-29	1.99063	2.20542	1.88618e-06	0.897801	-1.05616
33069697	chr6:33069697:A:G	3.17776e-38	-1.29021e-09	0.314156	8.14501e-31	-1.29021e-09	0.960611	4.83346e-06	-1.29021e-09	0.782654
33069745	chr6:33069745:T:C	2.3398e-36	4.29369	0.319528	2.29662e-29	2.37053	1.92929	2.362e-06	1.27047	-1.20387
33069780	chr6:33069780:C:T	2.62141e-35	8.58337	-1.55393	3.58328e-29	6.47199	-1.72734	1.06776e-05	3.43064	-1.8554
33069783	chr6:33069783:G:A	1.06256e-35	7.60129	-1.47487	3.65131e-29	6.52791	-1.76445	8.59538e-06	3.19202	-1.83371
33069802	chr6:33069802:A:T	1.80705e-36	4.61541	-0.260562	1.52578e-29	2.66533	1.22555	2.05077e-06	1.46931	-1.544
33069803	chr6:33069803:T:G	1.85423e-36	4.66169	-0.281072	1.54466e-29	2.7055	1.19768	2.1027e-06	1.50477	-1.55446
33069834	chr6:33069834:C:T	1.2023e-38	-1.29021e-09	-0.657781	1.81295e-30	-1.29021e-09	1.76074	4.665e-07	-1.29021e-09	-1.55541
33069862	chr6:33069862:G:A	3.25283e-39	-1.29021e-09	-1.96508	4.37621e-32	-1.29021e-09	-1.9632	5.31308e-07	-1.29021e-09	-1.42532
33069863	chr6:33069863:C:T	3.25459e-39	-1.29021e-09	-1.96454	4.37382e-32	-1.29021e-09	-1.96374	5.32181e-07	-1.29021e-09	-1.42368
33069898	chr6:33069898:C:A	4.86168e-38	2.41554	-1.67617	2.04721e-31	0.732518	-1.15283	3.30494e-07	0.110851	-2.01093
33069913	chr6:33069913:C:T	2.31615e-36	4.64048	-0.037425	2.10851e-29	2.69002	1.52434	2.35058e-06	1.48734	-1.42558
33069991	chr6:33069991:G:A	2.77727e-36	4.57304	0.211582	2.29639e-29	2.68993	1.60979	2.72263e-06	1.38462	-1.17593
33070089	chr6:33070089:A:G	8.29815e-37	4.91352	-1.33693	1.6361e-30	3.32566	-1.66756	1.84617e-06	1.51638	-1.69617
33070101	chr6:33070101:G:A	6.91988e-37	4.96703	-1.57207	1.45146e-30	3.36536	-1.82701	1.55002e-06	1.50448	-1.85912
33070114	chr6:33070114:C:T	7.74196e-37	4.82654	-1.31932	1.54063e-30	3.25252	-1.65454	1.75692e-06	1.45493	-1.68428
33070214	chr6:33070214:C:G	1.0494e-35	5.93595	0.178003	7.46728e-29	3.69518	1.78373	5.90403e-06	2.29583	-1.3131
33070247	chr6:33070247:AT:A	1.04696e-35	5.95314	0.158487	7.47252e-29	3.70332	1.77629	5.9216e-06	2.30426	-1.31856
33070256	chr6:33070256:G:A	5.80585e-34	10.1272	-1.42404e-09	3.69406e-28	7.07769	-1.42404e-09	0.000142402	4.16575	-1.42404e-09
33070257	chr6:33070257:C:T	1.29386e-35	5.6267	0.696662	1.05924e-28	3.39594	2.43258	6.81901e-06	2.10094	-0.974137
33070275	chr6:33070275:C:T	1.07186e-35	5.98055	0.154579	7.62642e-29	3.7285	1.77149	6.03604e-06	2.32518	-1.32034
33070276	chr6:33070276:C:T	1.06216e-35	5.97177	0.154268	7.56318e-29	3.72059	1.77108	5.99289e-06	2.31818	-1.32051
33070340	chr6:33070340:A:T	8.30882e-34	11.982	-1.49635	3.86729e-28	8.79742	-1.67391	7.81869e-05	5.38298	-1.81679
33070357	chr6:33070357:C:T	5.49559e-34	11.291	-1.21876	2.5441e-28	8.1616	-1.45686	6.24021e-05	4.95438	-1.61369
33070401	chr6:33070401:A:T	9.77507e-36	5.94012	0.102867	6.87327e-29	3.69152	1.7045	5.66683e-06	2.29204	-1.35032
33070410	chr6:33070410:T:C	1.26277e-35	5.66637	0.632673	1.01188e-28	3.43229	2.35048	6.76009e-06	2.13344	-1.01531
33070416	chr6:33070416:T:G	1.1482e-35	5.59999	0.603947	9.17584e-29	3.37306	2.31189	6.30022e-06	2.08115	-1.03347
33070417	chr6:33070417:G:A	3.94279e-39	-0.572528	-1.20019	9.19142e-33	-1.7749	-1.7488	5.30897e-08	-2.26078	-1.4679
33070446	chr6:33070446:A:G	1.20962e-35	5.60381	0.652224	9.7493e-29	3.3758	2.36977	6.48201e-06	2.08062	-1.0045
33070460	chr6:33070460:A:G	1.43481e-35	5.83101	0.595758	1.11499e-28	3.57538	2.30443	7.53082e-06	2.26174	-1.03564
33070506	chr6:33070506:A:G	9.0105e-39	-1.29021e-09	-0.946215	1.19787e-30	-1.29021e-09	1.34634	3.83964e-07	-1.29021e-09	-1.75012
33070545	chr6:33070545:G:T	1.38914e-35	5.85962	0.534803	1.05473e-28	3.59466	2.22959	7.37106e-06	2.28226	-1.07761
33070592	chr6:33070592:C:A	1.02884e-35	6.06632	0.0278455	6.93917e-29	3.80005	1.60551	5.99292e-06	2.39436	-1.39669
33070769	chr6:33070769:C:T	1.05238e-38	-1.29021e-09	-0.790967	1.5724e-30	-1.29021e-09	1.61839	4.17162e-07	-1.29021e-09	-1.66719
33070771	chr6:33070771:T:C	1.47313e-35	5.85799	0.595135	1.14056e-28	3.5978	2.30468	7.53807e-06	2.27314	-1.04608
33070802	chr6:33070802:A:G	1.29119e-35	6.04915	0.272153	9.26897e-29	3.77944	1.9156	7.02292e-06	2.41176	-1.25549
33070820	chr6:33070820:A:G	1.12284e-35	5.94318	0.238412	8.05159e-29	3.68814	1.8661	6.36097e-06	2.33334	-1.27607
33070989	chr6:33070989:C:T	1.08845e-35	5.86203	0.288467	8.17013e-29	3.64761	1.92125	6.39235e-06	2.30242	-1.24023
33071025	chr6:33071025:A:G	8.28713e-34	11.8129	-1.32985	4.05999e-28	8.71674	-1.5446	8.41845e-05	5.34936	-1.70925
33071057	chr6:33071057:A:G	1.50903e-35	6.12779	0.34941	1.11361e-28	3.88131	1.99726	8.1335e-06	2.50838	-1.2053
33071077	chr6:33071077:C:A	3.08301e-39	-1.29021e-09	-2.0187	4.1008e-32	-1.29021e-09	-2.0282	2.91234e-07	-1.29021e-09	-2.02654
33071085	chr6:33071085:A:G	1.06193e-35	5.82245	0.30337	8.07024e-29	3.61456	1.942	6.26692e-06	2.27377	-1.2314
33071120	chr6:33071120:GGACCCAGTCTGTGCTTGGCCACTTACAGT:G	1.2629e-35	5.94707	0.352079	9.52454e-29	3.72249	1.99976	7.05211e-06	2.36398	-1.20356
33071202	chr6:33071202:C:T	1.14132e-35	5.78341	0.414516	9.00655e-29	3.58097	2.08536	6.46809e-06	2.24017	-1.16619
33071205	chr6:33071205:G:A	9.20985e-34	11.8846	-1.29598	4.44913e-28	8.77887	-1.5152	9.05308e-05	5.39961	-1.68683
33071403	chr6:33071403:G:A	9.95026e-36	5.73235	0.328396	7.69414e-29	3.53572	1.97311	5.93157e-06	2.20453	-1.21715
33071518	chr6:33071518:T:A	1.15665e-35	5.83474	0.376519	8.95051e-29	3.6239	2.03619	6.58399e-06	2.28139	-1.18966
33071628	chr6:33071628:C:G	8.48293e-36	5.61958	0.281624	6.56125e-29	3.43959	1.90997	5.28251e-06	2.11652	-1.24502
33071669	chr6:33071669:G:A	9.51476e-36	5.6577	0.358295	7.49567e-29	3.47157	2.01113	5.68371e-06	2.14461	-1.19992
33071707	chr6:33071707:A:G	8.30094e-36	5.65384	0.225678	6.2774e-29	3.46725	1.83808	5.25973e-06	2.14343	-1.27626
33071726	chr6:33071726:C:T	9.40514e-36	5.74351	0.260894	7.09401e-29	3.54437	1.88326	5.73688e-06	2.20981	-1.2558
33071730	chr6:33071730:A:G	7.83847e-39	-1.29021e-09	-1.08556	9.2323e-31	-1.29021e-09	1.08591	3.60163e-07	-1.29021e-09	-1.81411
33071758	chr6:33071758:A:T	1.36287e-39	-1.32948	-1.50553	2.0873e-30	3.21987	-1.3182	7.05341e-08	-2.00213	-1.44243
33071848	chr6:33071848:T:C	3.20601e-39	-0.985503	-0.994075	3.19627e-31	0.488512	-0.463322	7.02018e-08	-1.55013	-1.89916
33071875	chr6:33071875:C:T	5.2287e-33	13.492	-1.16692	2.06009e-27	10.1984	-1.40215	0.000337452	6.62771	-1.59919
33071978	chr6:33071978:T:C	3.62399e-38	-1.29021e-09	0.445557	2.60906e-30	-1.29021e-09	2.12478	6.91074e-07	-1.29021e-09	-1.16242
33071990	chr6:33071990:A:G	3.2581e-38	-1.29021e-09	0.339123	2.2568e-30	-1.29021e-09	1.97974	6.54549e-07	-1.29021e-09	-1.21672
33072060	chr6:33072060:G:A	1.68062e-35	6.28811	0.296782	1.20745e-28	4.02583	1.93364	8.84599e-06	2.62413	-1.23707
33072071	chr6:33072071:G:A	1.91505e-35	6.46708	0.248395	1.30874e-28	4.17285	1.86717	9.77426e-06	2.75094	-1.2641
33072078	chr6:33072078:A:G	1.73065e-35	6.18866	0.42557	1.29771e-28	3.93572	2.09584	8.82729e-06	2.54464	-1.1597
33072181	chr6:33072181:A:G	5.00447e-39	-1.29021e-09	-1.53427	6.34635e-31	-1.29021e-09	0.711086	3.03229e-07	-1.29021e-09	-1.98617
33072186	chr6:33072186:C:T	5.55364e-39	-1.29021e-09	-1.43015	8.68314e-31	-1.29021e-09	1.02459	3.11214e-07	-1.29021e-09	-1.96018
33072267	chr6:33072267:A:G	8.24741e-34	12.0985	-1.62024	4.11969e-28	8.96102	-1.77428	8.42394e-05	5.53606	-1.89531
33072321	chr6:33072321:C:T	7.46181e-39	-1.29021e-09	-1.13481	8.17008e-31	-1.29021e-09	0.963685	3.53432e-07	-1.29021e-09	-1.83297
33072361	chr6:33072361:G:A	4.86169e-39	-1.29021e-09	-1.56322	3.62287e-31	-1.29021e-09	0.150473	2.98365e-07	-1.29021e-09	-2.00235
33072436	chr6:33072436:G:A	9.10117e-39	-1.29021e-09	-0.936202	1.45848e-31	-1.29021e-09	-0.759396	7.4108e-07	-1.29021e-09	-1.09256
33072530	chr6:33072530:G:A	8.67513e-39	-1.29021e-09	-0.984144	2.05722e-30	-1.29021e-09	1.88715	3.83463e-07	-1.29021e-09	-1.75142
33072538	chr6:33072538:T:C	3.04755e-39	-1.29021e-09	-2.03027	4.41358e-32	-1.29021e-09	-1.95469	2.92569e-07	-1.29021e-09	-2.02196
33072701	chr6:33072701:C:A	5.70321e-35	9.37818	-1.57141	2.05563e-28	8.14788	-1.65634	8.26683e-05	5.51342	-1.89149
33072819	chr6:33072819:A:G	1.1549e-35	5.62279	0.586966	9.40321e-29	3.42148	2.28795	6.53389e-06	2.13375	-1.04965
33072877	chr6:33072877:A:G	9.56593e-34	12.192	-1.56551	4.69096e-28	9.04951	-1.73291	9.31286e-05	5.60349	-1.86242
33072914	chr6:33072914:G:A	9.7642e-39	-1.5122	0.646316	1.26072e-32	-2.24378	-0.963916	1.5067e-07	-2.55151	-0.134058
33072938	chr6:33072938:G:A	1.08259e-35	6.0485	0.0965905	7.67048e-29	3.81468	1.69107	6.33273e-06	2.41247	-1.35965
33072967	chr6:33072967:G:C	1.30601e-35	5.73965	0.593059	1.04785e-28	3.52193	2.29577	7.15944e-06	2.22145	-1.04592
33073004	chr6:33073004:A:G	1.11386e-35	5.61987	0.553698	8.96802e-29	3.41868	2.24336	6.36142e-06	2.1285	-1.07116
33073021	chr6:33073021:T:C	4.11742e-36	5.44699	-0.268614	2.43967e-29	3.28286	1.07738	3.72323e-06	2.03257	-1.51089
33073058	chr6:33073058:A:G	1.27667e-35	5.65622	0.653772	1.05108e-28	3.45156	2.36922	6.95566e-06	2.15833	-1.01168
33073100	chr6:33073100:T:C	9.86255e-36	5.99452	0.0573766	6.97628e-29	3.77019	1.6407	5.94902e-06	2.37125	-1.38093
33073248	chr6:33073248:T:C	3.04755e-39	-1.29021e-09	-2.03027	4.41358e-32	-1.29021e-09	-1.95469	2.92569e-07	-1.29021e-09	-2.02196
33073411	chr6:33073411:AATTGATGTGAACCACCCC:A	8.66173e-40	-2.10056	-1.18772	4.89139e-31	1.48796	-1.03728	1.15482e-07	-2.46269	-0.48886
33073449	chr6:33073449:C:T	3.7328e-36	5.30287	-0.222558	2.29724e-29	3.15671	1.14338	3.4096e-06	1.91895	-1.48526
33073957	chr6:33073957:T:C	4.71014e-39	0.206288	-1.80118	6.956e-33	-2.43205	-1.37031	9.87553e-08	-1.21504	-1.89298
33074134	chr6:33074134:A:T	3.09399e-39	-1.29021e-09	-2.01514	4.10307e-32	-1.29021e-09	-2.02764	2.967e-07	-1.29021e-09	-2.00794
33074591	chr6:33074591:A:G	8.2482e-34	12.0524	-1.57413	4.08806e-28	8.91861	-1.73958	8.24933e-05	5.48703	-1.86722
33074616	chr6:33074616:G:A	8.6864e-39	-1.29021e-09	-0.982847	2.06239e-30	-1.29021e-09	1.88966	3.8372e-07	-1.29021e-09	-1.75075
33074715	chr6:33074715:T:C	6.39452e-34	11.5388	-1.31503	3.03708e-28	8.42286	-1.54101	7.25897e-05	5.17593	-1.68401
33074774	chr6:33074774:C:T	9.152e-39	-1.29021e-09	-0.930633	2.27526e-30	-1.29021e-09	1.98789	3.94457e-07	-1.29021e-09	-1.72315
33074913	chr6:33074913:T:C	3.19093e-39	-1.29021e-09	-1.98429	4.13326e-32	-1.29021e-09	-2.02031	2.93043e-07	-1.29021e-09	-2.02034
33075077	chr6:33075077:T:C	5.22722e-39	-1.29021e-09	-1.49073	7.43452e-32	-1.29021e-09	-1.43325	3.60614e-07	-1.29021e-09	-1.81286
33075103	chr6:33075103:A:G	1.06928e-33	12.3214	-1.58348	5.15327e-28	9.15759	-1.747	0.00010034	5.68819	-1.87253
33075749	chr6:33075749:C:T	8.38859e-40	-2.74095	-0.579366	1.0102e-32	-2.56576	-0.863471	1.13363e-07	-2.24365	-0.726415
33076153	chr6:33076153:A:G	3.55955e-36	5.32778	-0.294995	2.12663e-29	3.1771	1.04581	3.33906e-06	1.93623	-1.52345
33076411	chr6:33076411:T:A	7.52965e-34	11.6558	-1.26861	3.49245e-28	8.52379	-1.50222	8.17089e-05	5.2614	-1.65114
33076480	chr6:33076480:T:C	2.01185e-35	6.43241	0.332377	9.13633e-29	3.37632	2.30432	7.41369e-06	2.35374	-1.14332
33076481	chr6:33076481:G:A	7.94614e-34	11.6621	-1.22105	3.66401e-28	8.53236	-1.46284	8.51671e-05	5.26827	-1.61656
33076604	chr6:33076604:G:T	8.08327e-39	-1.29021e-09	-1.05481	7.02963e-32	-1.29021e-09	-1.48925	7.54639e-07	-1.29021e-09	-1.07442
33077018	chr6:33077018:C:T	1.38277e-38	-0.517928	-1.42404e-09	1.98363e-32	-2.75445	-1.42404e-09	2.89082e-07	-2.03395	-1.42404e-09
33077179	chr6:33077179:T:C	1.20029e-39	-1.43394	-1.5281	1.81154e-30	3.07379	-1.31382	6.36514e-08	-2.09635	-1.45089
33077210	chr6:33077210:A:G	5.47313e-40	-2.38308	-1.36426	6.75924e-33	-2.76221	-1.06884	2.39907e-08	-2.49531	-2.02768
33077320	chr6:33077320:G:C	7.17164e-39	-1.29021e-09	-1.17447	6.44744e-32	-1.29021e-09	-1.5757	6.69802e-07	-1.29021e-09	-1.19368
33077370	chr6:33077370:A:T	2.52771e-40	-2.63974	-1.88014	3.89687e-33	-2.76013	-1.62166	2.56389e-08	-2.70657	-1.74999
33077378	chr6:33077378:T:C	7.51121e-39	-1.29021e-09	-1.12821	1.50586e-30	-1.29021e-09	1.57516	3.57831e-07	-1.29021e-09	-1.8206
33077431	chr6:33077431:T:C	2.4986e-40	-2.70357	-1.82789	3.7285e-33	-2.76516	-1.66079	2.14879e-08	-2.67639	-1.95679
33077450	chr6:33077450:G:A	3.04766e-39	-1.29021e-09	-2.03023	4.39867e-32	-1.29021e-09	-1.95808	3.35676e-07	-1.29021e-09	-1.88452
33077478	chr6:33077478:T:C	2.559e-40	-2.66225	-1.84533	3.60403e-33	-2.76961	-1.6903	2.24441e-08	-2.64649	-1.94314
33077652	chr6:33077652:T:C	3.04755e-39	-1.29021e-09	-2.03027	4.41358e-32	-1.29021e-09	-1.95469	2.92569e-07	-1.29021e-09	-2.02196
33077723	chr6:33077723:T:C	8.19451e-39	0.0768754	-1.11802	2.84525e-31	-1.85605	1.76491	8.46608e-08	-1.92629	-1.33572
33077753	chr6:33077753:T:C	2.91023e-38	-1.29021e-09	0.226211	1.68047e-31	-1.29021e-09	-0.61772	6.58513e-06	-1.29021e-09	1.09191
33077781	chr6:33077781:G:A	1.27554e-38	-0.223504	-0.37515	2.06747e-30	0.811739	1.08038	6.66322e-07	-0.967007	-0.231884
33077882	chr6:33077882:T:C	3.10367e-40	-2.29734	-2.01726	5.50907e-33	-2.31138	-1.72419	2.64091e-08	-2.46049	-1.96647
33077889	chr6:33077889:AT:A	4.97985e-40	-2.59971	-1.24208	4.13185e-33	-2.37789	-1.94535	4.00829e-08	-2.63754	-1.37217
33077921	chr6:33077921:G:A	5.25375e-40	-2.54539	-1.24286	4.45486e-33	-2.30239	-1.94558	4.20588e-08	-2.58709	-1.3745
33077922	chr6:33077922:T:C	8.86011e-34	10.8603	-0.31039	3.51328e-28	3.0996	3.92791	3.5081e-06	1.97977	-1.5176
33077958	chr6:33077958:C:T	3.61874e-40	-2.15112	-2.00994	3.37843e-33	-2.6538	-1.87075	2.59686e-08	-2.43377	-2.01001
33077972	chr6:33077972:G:A	9.94143e-39	-1.29021e-09	-0.847894	8.82332e-32	-1.29021e-09	-1.26198	9.2693e-07	-1.29021e-09	-0.868785
33077993	chr6:33077993:G:A	2.91458e-40	-2.35467	-2.02279	2.77781e-33	-2.72828	-1.99202	2.24743e-08	-2.56644	-2.02185
33078046	chr6:33078046:A:G	1.2021e-39	-1.19451	-1.76602	4.78924e-32	-1.87136	-0.00164837	4.63858e-08	-1.90914	-1.95453
33078058	chr6:33078058:A:G	2.32529e-39	-1.26457	-1.03619	1.22356e-32	-2.36494	-0.872667	4.88603e-08	-2.57601	-1.23569
33078062	chr6:33078062:C:T	2.76058e-39	-1.09659	-1.03258	1.35069e-32	-2.26999	-0.86877	5.23331e-08	-2.50998	-1.23306
33078114	chr6:33078114:C:T	2.9161e-40	-2.54923	-1.82771	4.46416e-33	-2.21548	-2.0304	3.0373e-08	-2.45623	-1.83088
33078119	chr6:33078119:A:G	2.91308e-40	-2.57337	-1.8046	4.30321e-33	-2.25386	-2.02875	3.02063e-08	-2.48512	-1.80749
33078157	chr6:33078157:G:A	1.71624e-38	1.38287	-1.68476	7.79564e-31	2.20039	-1.28362	2.00305e-07	-0.74907	-1.65175
33078189	chr6:33078189:G:A	2.863e-40	-2.41724	-1.97807	3.42264e-33	-2.7514	-1.76015	2.90351e-08	-2.40272	-1.92944
33078205	chr6:33078205:G:A	3.24298e-40	-2.30357	-1.96713	3.14619e-33	-2.69083	-1.90494	2.36893e-08	-2.50903	-2.02661
33078304	chr6:33078304:A:T	1.25218e-37	-1.29021e-09	1.68545	3.83019e-31	-1.29021e-09	0.206121	5.68919e-06	-1.29021e-09	0.94566
33078305	chr6:33078305:C:T	8.60153e-38	1.28973	0.0201915	5.26507e-30	2.06081	0.766078	1.18017e-06	-0.860623	0.233375
33078306	chr6:33078306:C:T	8.47697e-38	1.2905	0.00483193	5.17227e-30	2.06114	0.747966	1.16151e-06	-0.860036	0.21685
33078470	chr6:33078470:GA:AA	3.05522e-39	-1.29021e-09	-2.02775	4.63136e-32	-1.29021e-09	-1.90653	2.98512e-07	-1.29021e-09	-2.00185
33078538	chr6:33078538:C:T	4.07006e-39	-1.29021e-09	-1.74095	6.24712e-32	-1.29021e-09	-1.60726	3.4809e-07	-1.29021e-09	-1.8482
33078661	chr6:33078661:A:G	8.04852e-40	-1.39933	-1.96237	7.22292e-33	-1.75588	-2.00882	2.98252e-08	-2.27684	-2.02847
33078885	chr6:33078885:T:C	2.75655e-38	1.79168	-1.61972	1.50607e-30	2.71476	-1.13947	3.26042e-07	-0.38111	-1.53253
33078949	chr6:33078949:T:C	3.05209e-40	-2.3114	-2.01996	8.24778e-33	-1.68651	-1.94551	2.56703e-08	-2.46701	-1.98832
33078965	chr6:33078965:T:C	3.40527e-40	-2.46921	-1.75266	8.41309e-31	2.0548	-1.06181	1.40749e-07	-0.756071	-1.99762
33079138	chr6:33079138:T:A	3.09131e-40	-2.29338	-2.02521	8.16748e-33	-1.71595	-1.92585	2.50208e-08	-2.48004	-2.00092
33079254	chr6:33079254:T:C	3.49526e-39	0.00251779	-1.89572	4.68218e-30	3.57553	-0.86597	6.41909e-07	0.743834	-1.98005
33079396	chr6:33079396:T:C	1.97618e-37	3.31021	-1.16849	9.27347e-31	-1.36989	2.46025	4.8727e-08	-1.99457	-1.81986
33079416	chr6:33079416:C:T	3.74586e-39	-1.29021e-09	-1.82395	4.09838e-32	-1.29021e-09	-2.02879	3.02171e-07	-1.29021e-09	-1.98967
33079689	chr6:33079689:T:C	3.84616e-40	-2.37055	-1.72956	2.73404e-31	1.757	-1.88801	2.4989e-07	-0.288591	-1.89105
33079835	chr6:33079835:G:C	3.55451e-40	-2.15903	-2.01994	7.95681e-33	-1.82952	-1.83841	2.26893e-08	-2.55133	-2.02744
33079856	chr6:33079856:A:G	3.51869e-40	-2.18945	-1.99966	3.10147e-33	-2.65579	-1.9543	2.5324e-08	-2.43819	-2.03072
33079869	chr6:33079869:T:C	5.49372e-39	-1.20034	-0.240661	1.43693e-32	-1.58052	-1.49635	1.00546e-07	-2.24088	-0.849161
33080000	chr6:33080000:T:C	4.68952e-39	-1.29021e-09	-1.59927	5.46266e-32	-1.29021e-09	-1.74144	2.92287e-07	-1.29021e-09	-2.02293
33080115	chr6:33080115:C:T	4.60697e-39	-1.29021e-09	-1.61704	5.38378e-32	-1.29021e-09	-1.75599	2.91608e-07	-1.29021e-09	-2.02525
33080121	chr6:33080121:C:A	1.19849e-35	6.63074	-0.383935	7.18907e-30	0.674373	2.46398	2.88384e-07	-1.01334	-1.02303
33080201	chr6:33080201:A:G	4.57516e-39	-1.29021e-09	-1.62396	5.35329e-32	-1.29021e-09	-1.76167	2.91367e-07	-1.29021e-09	-2.02608
33080325	chr6:33080325:C:T	3.14202e-40	-2.27603	-2.02629	6.23089e-33	-1.93468	-1.97776	2.02193e-08	-2.67325	-2.02078
33080342	chr6:33080342:C:T	1.67153e-38	-0.328282	-1.42404e-09	2.02344e-32	-2.73458	-1.42404e-09	3.21816e-07	-1.92668	-1.42404e-09
33080354	chr6:33080354:C:A	4.58359e-39	-1.29021e-09	-1.62212	5.3615e-32	-1.29021e-09	-1.76013	2.91432e-07	-1.29021e-09	-2.02586
33080407	chr6:33080407:C:T	2.31698e-39	-0.312884	-1.99146	3.05888e-30	4.05527	-1.77143	2.60004e-06	2.03867	-1.87605
33080418	chr6:33080418:C:A	4.49247e-39	-1.29021e-09	-1.6422	5.27481e-32	-1.29021e-09	-1.77644	2.90858e-07	-1.29021e-09	-2.02783
33080420	chr6:33080420:TC:T	4.55561e-39	-1.29021e-09	-1.62825	5.33556e-32	-1.29021e-09	-1.76498	2.91249e-07	-1.29021e-09	-2.02648
33080447	chr6:33080447:G:GCAGTGAGT	4.44322e-39	-1.29021e-09	-1.65323	5.22809e-32	-1.29021e-09	-1.78533	2.90597e-07	-1.29021e-09	-2.02872
33080535	chr6:33080535:G:A	4.59464e-39	-1.29021e-09	-1.61971	5.37245e-32	-1.29021e-09	-1.75809	2.91522e-07	-1.29021e-09	-2.02555
33080563	chr6:33080563:C:T	4.61062e-39	-1.29021e-09	-1.61624	5.38773e-32	-1.29021e-09	-1.75525	2.91635e-07	-1.29021e-09	-2.02516
33080571	chr6:33080571:G:A	1.77618e-33	11.8326	-0.587192	2.08958e-28	5.43905	1.06888	3.56524e-06	1.8251	-1.34678
33080577	chr6:33080577:A:T	1.81857e-37	3.16225	-1.10364	1.0057e-30	-1.44066	2.61213	4.78733e-08	-2.04616	-1.78594
33080603	chr6:33080603:G:A	3.22364e-40	-2.24982	-2.02686	6.05308e-33	-1.96506	-1.97634	1.99946e-08	-2.68358	-2.02162
33080680	chr6:33080680:C:G	8.16975e-38	1.88802	-0.629601	1.21132e-28	5.49441	0.468261	1.71295e-06	0.991646	-1.24633
33080682	chr6:33080682:T:G	7.75345e-38	1.8494	-0.643277	1.12876e-28	5.44225	0.449831	1.63527e-06	0.955948	-1.25704
33080683	chr6:33080683:T:C	1.63289e-39	-1.80322	-0.851033	1.21467e-32	-1.37508	-1.86983	1.30428e-07	-1.46381	-1.36603
33080689	chr6:33080689:G:T	5.2897e-40	-2.26202	-1.51941	4.51807e-31	2.36185	-1.99056	2.17563e-07	-0.580046	-1.73813
33080690	chr6:33080690:G:T	5.48483e-40	-2.25863	-1.48657	4.52459e-31	2.37185	-1.99911	2.24476e-07	-0.573728	-1.71317
33080762	chr6:33080762:T:A	1.01727e-35	7.67823	-1.59538	7.38301e-30	2.96404	0.200932	3.72448e-07	0.211534	-1.9921
33080765	chr6:33080765:C:T	3.13628e-38	2.14517	-1.84416	3.22419e-32	-1.60075	-0.667948	3.5196e-08	-2.17559	-1.96415
33080787	chr6:33080787:G:A	1.04448e-38	0.0728709	-0.871373	3.33475e-30	3.07466	-0.704471	3.23253e-06	0.994033	-0.613677
33080823	chr6:33080823:T:G	8.48318e-39	-1.29021e-09	-1.00652	1.6374e-31	-1.29021e-09	-0.643683	7.7407e-07	-1.29021e-09	-1.049
33080863	chr6:33080863:A:G	5.46594e-40	-2.11969	-1.62896	3.06892e-33	-2.60256	-2.01808	3.18371e-08	-2.46288	-1.77715
33080864	chr6:33080864:A:G	4.42494e-39	0.274173	-1.93152	2.01271e-30	3.49062	-1.62535	1.08984e-06	1.08491	-1.79179
33080884	chr6:33080884:A:G	1.25229e-39	-1.53584	-1.3838	9.44858e-31	-0.115774	1.22484	9.06621e-08	-1.36375	-1.82978
33080886	chr6:33080886:G:A	4.61515e-39	-0.484333	-1.13093	2.62978e-30	0.707675	1.42502	1.37319e-07	-1.14909	-1.62927
33080914	chr6:33080914:C:G	3.77023e-38	-0.0411381	0.526254	8.00621e-29	3.90783	1.64077	1.45899e-06	0.556011	-0.971173
33080917	chr6:33080917:A:G	3.68082e-38	-0.0563665	0.517482	7.74813e-29	3.884	1.63183	1.42854e-06	0.539777	-0.976033
33080930	chr6:33080930:G:A	3.0476e-39	-1.29021e-09	-2.03025	4.41288e-32	-1.29021e-09	-1.95485	2.92553e-07	-1.29021e-09	-2.02202
33080977	chr6:33080977:C:T	4.59675e-39	-1.29021e-09	-1.61926	5.37381e-32	-1.29021e-09	-1.75784	2.91528e-07	-1.29021e-09	-2.02553
33081034	chr6:33081034:G:A	4.84942e-39	-1.29021e-09	-1.56575	5.64623e-32	-1.29021e-09	-1.70839	2.94236e-07	-1.29021e-09	-2.01628
33081064	chr6:33081064:A:AT	4.84023e-39	-1.29021e-09	-1.56764	5.63776e-32	-1.29021e-09	-1.70989	2.94156e-07	-1.29021e-09	-2.01655
33081144	chr6:33081144:A:G	4.14891e-35	8.37998	-0.891398	3.2701e-29	4.09555	0.557648	2.79314e-06	1.77866	-1.5444
33081198	chr6:33081198:G:A	1.83487e-37	3.38705	-1.31951	6.58729e-31	-1.3366	2.08495	4.60193e-08	-1.9764	-1.8952
33081200	chr6:33081200:G:GA	1.49391e-35	7.67077	-1.20364	2.3666e-29	3.20632	1.12351	6.38472e-07	0.631359	-1.87295
33081202	chr6:33081202:A:G	3.70269e-39	0.129898	-1.96544	1.90287e-32	-0.793712	-2.00231	5.54553e-08	-1.84548	-1.83961
33081210	chr6:33081210:A:G	6.69299e-39	0.634121	-1.87767	1.54259e-32	-0.975687	-2.03023	6.47865e-08	-1.8215	-1.70806
33081226	chr6:33081226:A:G	7.14748e-39	0.680704	-1.85855	1.59665e-32	-0.940672	-2.0308	6.84096e-08	-1.79651	-1.67864
33081234	chr6:33081234:A:G	3.81173e-39	0.162759	-1.96928	1.95692e-32	-0.768154	-1.99985	5.61261e-08	-1.82753	-1.84553
33081238	chr6:33081238:T:C	4.86125e-39	-0.919929	-0.643381	8.51385e-33	-1.84589	-1.75438	6.39524e-08	-2.28733	-1.25519
33081289	chr6:33081289:A:G	4.83897e-39	-1.29021e-09	-1.5679	5.63341e-32	-1.29021e-09	-1.71066	2.94059e-07	-1.29021e-09	-2.01688
33081346	chr6:33081346:G:A	2.71883e-39	-1.02363	-1.12077	6.47093e-33	-1.9233	-1.95134	4.23116e-08	-2.34109	-1.61451
33081354	chr6:33081354:G:A	4.97311e-39	-0.901483	-0.639076	8.64029e-33	-1.83295	-1.75258	6.47287e-08	-2.27796	-1.2525
33081359	chr6:33081359:G:T	3.04758e-39	-1.29021e-09	-2.03026	4.41323e-32	-1.29021e-09	-1.95477	2.92562e-07	-1.29021e-09	-2.02199
33081382	chr6:33081382:A:G	4.59929e-39	-1.29021e-09	-1.6187	5.37619e-32	-1.29021e-09	-1.7574	2.91552e-07	-1.29021e-09	-2.02544
33081408	chr6:33081408:G:A	4.8396e-39	-1.29021e-09	-1.56777	5.63712e-32	-1.29021e-09	-1.71001	2.94129e-07	-1.29021e-09	-2.01665
33081424	chr6:33081424:A:G	4.3291e-39	-0.957255	-0.721991	8.02688e-33	-1.86759	-1.79158	5.95588e-08	-2.29439	-1.31931
33081434	chr6:33081434:C:T	1.41408e-38	0.782496	-1.27804	1.5677e-29	4.42115	-0.503166	1.01538e-06	0.906017	-1.68366
33081497	chr6:33081497:A:T	5.71877e-38	2.78065	-1.87891	1.89634e-30	3.41117	-1.60546	6.21656e-07	0.75467	-2.02295
33081766	chr6:33081766:C:T	2.7023e-39	-1.02829	-1.12221	6.45076e-33	-1.92638	-1.95139	4.22061e-08	-2.34346	-1.61464
33081772	chr6:33081772:T:G	3.61931e-39	0.0986183	-1.95694	1.84391e-32	-0.819761	-2.00773	5.54241e-08	-1.86284	-1.82281
33081797	chr6:33081797:C:T	2.09621e-39	-1.27239	-1.13208	8.61409e-33	-1.64175	-1.94681	4.60966e-08	-2.28022	-1.58971
33081800	chr6:33081800:CT:C	3.45866e-39	-1.17919	-0.724532	1.10883e-32	-1.55456	-1.78152	6.66793e-08	-2.22412	-1.27665
33081819	chr6:33081819:T:G	2.10208e-39	-1.1296	-1.27208	9.40561e-33	-1.51742	-1.98323	4.52731e-08	-2.20232	-1.68562
33081833	chr6:33081833:T:C	2.20196e-39	-1.10068	-1.25458	9.68775e-33	-1.49235	-1.97875	4.65141e-08	-2.1855	-1.67541
33081886	chr6:33081886:A:G	1.74832e-39	-1.43707	-1.14887	7.42439e-33	-1.78373	-1.95347	4.15768e-08	-2.36831	-1.60481
33081917	chr6:33081917:C:T	1.81819e-39	-1.43476	-1.112	7.5341e-33	-1.78081	-1.94172	4.28167e-08	-2.36674	-1.577
33081949	chr6:33081949:G:T	1.04477e-35	7.19765	-1.08812	2.13541e-29	2.84947	1.37757	5.18638e-07	0.36737	-1.81683
33081956	chr6:33081956:T:C	3.18009e-39	-0.049993	-1.9377	1.62308e-32	-0.938551	-2.0165	5.27959e-08	-1.9412	-1.79303
33082104	chr6:33082104:T:G	7.86799e-38	2.88759	-1.6668	1.71111e-31	-0.566503	-0.0331506	4.3703e-08	-1.9938	-1.92945
33082188	chr6:33082188:G:A	1.37611e-37	3.00822	-1.22839	6.79576e-31	-1.51433	2.29384	4.25119e-08	-2.10355	-1.84733
33082202	chr6:33082202:A:G	5.53371e-39	-0.519327	-0.914419	1.73185e-29	3.36832	0.649247	8.90643e-07	0.390212	-1.29893
33082259	chr6:33082259:T:C	3.65337e-40	-2.14699	-2.00455	1.02689e-32	-1.64643	-1.76641	2.38443e-08	-2.49837	-2.03075
33082268	chr6:33082268:T:C	4.28048e-39	-0.738678	-0.951863	1.14023e-29	2.96935	0.630261	6.72371e-07	0.131108	-1.32096
33082301	chr6:33082301:A:G	4.17879e-39	-0.726623	-0.987959	1.09622e-29	2.98529	0.574953	6.60631e-07	0.142675	-1.35014
33082302	chr6:33082302:C:G	4.16117e-39	-0.736305	-0.982502	1.08839e-29	2.96966	0.583421	6.56596e-07	0.132215	-1.34581
33082307	chr6:33082307:C:T	3.93865e-40	-2.07553	-2.00082	9.4003e-33	-1.73728	-1.76394	2.2802e-08	-2.54319	-2.03062
33082312	chr6:33082312:G:A	4.07264e-39	-0.740987	-0.999326	1.05045e-29	2.96212	0.555475	6.44171e-07	0.127212	-1.35991
33082330	chr6:33082330:G:A	3.84182e-39	-0.796831	-1.00183	9.56809e-30	2.8712	0.55303	6.0146e-07	0.0609136	-1.36222
33082341	chr6:33082341:C:T	4.19954e-39	-0.780936	-0.928694	1.11569e-29	2.89988	0.677971	6.53018e-07	0.0810386	-1.3001
33082348	chr6:33082348:G:A	4.02006e-39	-0.796033	-0.957276	1.03621e-29	2.87112	0.632822	6.25666e-07	0.0613101	-1.32316
33082367	chr6:33082367:C:T	3.83795e-40	-2.08858	-2.01367	9.1581e-33	-1.72205	-1.80527	2.29756e-08	-2.53625	-2.02998
33082371	chr6:33082371:T:C	3.66618e-39	-0.876584	-0.968872	8.95376e-30	2.74714	0.610728	5.69333e-07	-0.0228584	-1.33334
33082391	chr6:33082391:C:A	3.83106e-39	-0.719867	-1.0816	9.51634e-30	2.99923	0.41957	6.16391e-07	0.14963	-1.42641
33082401	chr6:33082401:C:T	1.4753e-36	4.70036	-0.548351	3.28388e-30	-0.614058	2.96887	1.556e-07	-1.58018	-1.0732
33082402	chr6:33082402:A:G	4.04201e-39	-0.691549	-1.05631	1.03736e-29	3.04661	0.458447	6.50432e-07	0.183347	-1.40637
33082419	chr6:33082419:G:C	2.9728e-39	-1.20831	-0.846793	8.49939e-30	2.542	0.763781	4.96956e-07	-0.294282	-1.19788
33082446	chr6:33082446:G:A	1.45803e-39	-2.48647	-0.281047	1.83e-30	-0.448358	2.21846	2.08632e-07	-1.79047	-0.569628
33082455	chr6:33082455:T:G	1.21327e-39	-2.08577	-0.865518	1.48094e-30	0.168589	1.38988	2.09499e-07	-1.27622	-1.07973
33082502	chr6:33082502:A:G	1.21813e-39	-1.10026	-1.84703	1.02499e-30	2.16557	-0.975096	2.44577e-07	-0.18345	-2.01768
33082576	chr6:33082576:C:T	1.88286e-39	-2.51181	-1.42404e-09	3.94008e-32	-2.06818	-1.42404e-09	1.67057e-07	-2.58233	-1.42404e-09
33082590	chr6:33082590:G:A	1.71407e-39	-2.60573	-1.42404e-09	2.12091e-32	-2.68753	-1.42404e-09	1.40169e-07	-2.75781	-1.42404e-09
33082592	chr6:33082592:C:G	4.38915e-39	-0.662505	-1.00296	1.11631e-29	3.04057	0.537842	7.00558e-07	0.195231	-1.34402
33082617	chr6:33082617:G:A	3.22835e-40	-2.27872	-1.9965	1.23826e-32	-1.48091	-1.74476	2.59965e-08	-2.41253	-2.03017
33082664	chr6:33082664:G:A	3.92654e-39	-0.642766	-1.13408	9.28482e-30	3.06826	0.325911	6.44573e-07	0.216639	-1.44871
33082665	chr6:33082665:C:A	4.01744e-39	-0.617417	-1.13654	9.6392e-30	3.10971	0.321915	6.63186e-07	0.247091	-1.4507
33082678	chr6:33082678:A:G	4.8701e-39	0.422844	-1.98434	2.15499e-32	-1.11804	-1.55355	5.59604e-08	-1.79409	-1.88193
33082686	chr6:33082686:C:G	3.31603e-40	-2.25852	-1.9899	1.21923e-32	-1.51526	-1.7259	2.56514e-08	-2.42764	-2.02842
33082696	chr6:33082696:A:G	5.0999e-39	-0.409701	-1.10568	1.45623e-29	3.47004	0.374186	8.82939e-07	0.510179	-1.42759
33082744	chr6:33082744:G:T	4.3552e-39	-0.516191	-1.15704	1.12188e-29	3.29664	0.286737	7.54598e-07	0.391049	-1.46553
33082748	chr6:33082748:T:C	4.79365e-39	-0.465054	-1.11226	1.3132e-29	3.37948	0.361362	8.30351e-07	0.450777	-1.42959
33082749	chr6:33082749:C:T	4.74601e-39	-0.47504	-1.11226	1.29198e-29	3.36319	0.361362	8.20534e-07	0.438883	-1.42959
33082877	chr6:33082877:G:A	3.79797e-39	-0.676507	-1.13363	8.95817e-30	3.02307	0.335283	6.263e-07	0.186777	-1.44761
33082894	chr6:33082894:A:C	4.12963e-39	-0.61274	-1.11368	1.0269e-29	3.13046	0.364456	6.86202e-07	0.263648	-1.43314
33082965	chr6:33082965:G:A	4.17185e-39	-0.631395	-1.08485	1.04265e-29	3.09784	0.412303	6.88564e-07	0.243087	-1.40914
33083100	chr6:33083100:A:G	3.67801e-39	-0.69805	-1.14418	1.12924e-29	3.29868	0.291232	6.58092e-07	0.244851	-1.45617
33083193	chr6:33083193:A:T	3.87346e-39	-0.636698	-1.15376	1.23661e-29	3.40502	0.275729	7.03563e-07	0.319406	-1.46391
33083216	chr6:33083216:G:A	1.06036e-39	-1.42852	-1.65748	3.28791e-33	-2.6232	-1.92851	1.86248e-08	-2.77284	-2.00333
33083274	chr6:33083274:A:G	3.93905e-39	-0.609526	-1.16414	1.27382e-29	3.45152	0.258873	7.20424e-07	0.351429	-1.47225
33083362	chr6:33083362:G:A	3.96655e-39	-0.608112	-1.1586	1.28974e-29	3.45494	0.267877	7.25842e-07	0.35447	-1.4678
33083500	chr6:33083500:A:G	4.01116e-39	-0.605312	-1.15021	1.31492e-29	3.46067	0.281479	7.33926e-07	0.358804	-1.46106
33083503	chr6:33083503:T:C	2.50699e-39	-0.607442	-1.61808	5.24995e-30	3.45346	-0.629449	5.03085e-07	0.352345	-1.83225
33083530	chr6:33083530:A:G	3.80533e-39	-0.631719	-1.17648	1.20304e-29	3.41444	0.238796	6.94099e-07	0.324388	-1.48244
33083539	chr6:33083539:G:A	3.91121e-39	-0.623589	-1.15717	1.26206e-29	3.43092	0.270195	7.12877e-07	0.335299	-1.46665
33083617	chr6:33083617:C:T	3.76017e-39	-0.663071	-1.15707	1.17952e-29	3.36322	0.270257	6.80264e-07	0.288867	-1.46705
33083618	chr6:33083618:G:A	3.55847e-39	-1.29021e-09	-1.87527	4.21292e-32	-1.29021e-09	-2.00122	2.90128e-07	-1.29021e-09	-2.03034
33083650	chr6:33083650:T:C	5.18295e-39	-1.29021e-09	-1.49923	5.70739e-32	-1.29021e-09	-1.69762	2.95913e-07	-1.29021e-09	-2.0106
33083683	chr6:33083683:C:T	4.07605e-39	-0.594663	-1.14481	1.34719e-29	3.47762	0.28878	7.48242e-07	0.373837	-1.45677
33083690	chr6:33083690:A:G	4.05697e-39	-0.591492	-1.15268	1.3437e-29	3.48632	0.277484	7.43423e-07	0.373644	-1.46304
33083716	chr6:33083716:T:C	4.40785e-39	-0.538711	-1.12251	1.50271e-29	3.54755	0.328094	8.00976e-07	0.423739	-1.43857
33083723	chr6:33083723:A:G	3.83759e-39	-0.634461	-1.1653	1.22325e-29	3.41146	0.258429	6.98715e-07	0.321479	-1.4729
33083777	chr6:33083777:T:C	4.02804e-39	-0.605145	-1.14618	1.32797e-29	3.46245	0.289574	7.37213e-07	0.359014	-1.4568
33083781	chr6:33083781:T:C	3.86514e-39	-0.652585	-1.14002	1.23525e-29	3.38019	0.299464	6.96894e-07	0.299194	-1.45322
33083785	chr6:33083785:G:A	3.9747e-39	-0.612015	-1.15264	1.29548e-29	3.44971	0.277543	7.25359e-07	0.349016	-1.46301
33083863	chr6:33083863:G:A	4.01901e-39	-0.622643	-1.13093	1.32051e-29	3.43393	0.312468	7.28593e-07	0.336718	-1.44627
33083906	chr6:33083906:C:T	3.73954e-39	-0.669209	-1.15643	1.17352e-29	3.35568	0.272705	6.74828e-07	0.279949	-1.46615
33083912	chr6:33083912:C:T	3.86492e-39	-0.638543	-1.15412	1.23724e-29	3.40481	0.276457	7.01884e-07	0.317401	-1.4643
33083943	chr6:33083943:G:A	3.74426e-39	-0.661295	-1.16309	1.17161e-29	3.36608	0.260678	6.77669e-07	0.289676	-1.47168
33083946	chr6:33083946:G:T	3.77932e-39	-0.653628	-1.16143	1.1932e-29	3.38022	0.264787	6.85476e-07	0.299484	-1.47003
33083947	chr6:33083947:CACAGAGGAGGAA:C	3.67167e-39	-0.68016	-1.1638	1.13316e-29	3.33382	0.259564	6.62211e-07	0.267074	-1.47215
33083960	chr6:33083960:C:CTT	3.55334e-39	-0.687372	-1.18934	1.07639e-29	3.32127	0.220718	6.43162e-07	0.257712	-1.49198
33083964	chr6:33083964:A:G	3.82336e-39	-0.635852	-1.16762	1.21666e-29	3.40955	0.254938	6.96372e-07	0.32016	-1.47494
33083972	chr6:33083972:C:T	4.38292e-39	-0.638607	-1.02828	1.50727e-29	3.40334	0.475338	7.75439e-07	0.317753	-1.36499
33084000	chr6:33084000:A:G	3.64625e-39	-0.69101	-1.15989	1.12295e-29	3.31695	0.267388	6.57282e-07	0.255133	-1.46768
33084013	chr6:33084013:C:A	3.60305e-39	-0.708651	-1.15417	1.09706e-29	3.28739	0.273623	6.44627e-07	0.232878	-1.46487
33084043	chr6:33084043:G:A	3.94497e-39	-0.668735	-1.10343	1.28639e-29	3.3567	0.363512	7.03989e-07	0.276598	-1.4205
33084062	chr6:33084062:T:C	2.90966e-39	-0.0593135	-2.01725	1.33682e-31	0.950608	-1.79711	1.41487e-07	-0.750705	-1.99775
33084068	chr6:33084068:T:A	3.68711e-39	-0.691872	-1.14789	1.14029e-29	3.31585	0.283804	6.61571e-07	0.253773	-1.45982
33084088	chr6:33084088:A:C	3.75834e-39	-0.672739	-1.14789	1.17539e-29	3.34617	0.283804	6.75567e-07	0.274708	-1.45982
33084119	chr6:33084119:G:GAAATA	3.67473e-39	-0.685683	-1.15744	1.13677e-29	3.3267	0.269868	6.61977e-07	0.260817	-1.46625
33084123	chr6:33084123:T:G	3.75401e-39	-0.66434	-1.15744	1.17761e-29	3.362	0.269868	6.79178e-07	0.286469	-1.46625
33084192	chr6:33084192:A:T	3.83752e-39	-0.690097	-1.10968	1.23054e-29	3.32092	0.354915	6.8335e-07	0.251269	-1.42492
33084199	chr6:33084199:T:A	3.63947e-39	-0.698856	-1.15391	1.11857e-29	3.30353	0.276897	6.53266e-07	0.244662	-1.46334
33084230	chr6:33084230:G:A	3.77151e-39	-0.664573	-1.15256	1.18489e-29	3.36008	0.277946	6.80936e-07	0.285552	-1.46275
33084231	chr6:33084231:T:C	3.8134e-39	-0.653528	-1.15256	1.20984e-29	3.38092	0.277946	6.90372e-07	0.299315	-1.46275
33084290	chr6:33084290:T:C	3.04976e-39	-1.29021e-09	-2.02954	4.57533e-32	-1.29021e-09	-1.9187	2.97094e-07	-1.29021e-09	-2.00661
33084295	chr6:33084295:A:T	3.84131e-39	-0.654744	-1.14405	1.22087e-29	3.37909	0.288852	6.92684e-07	0.296867	-1.45696
33084390	chr6:33084390:GTCTATT:G	3.82234e-39	-0.678987	-1.12475	1.21201e-29	3.33769	0.322965	6.85418e-07	0.269644	-1.44028
33084443	chr6:33084443:T:A	3.46817e-39	-0.724096	-1.17688	1.0276e-29	3.25849	0.237111	6.20926e-07	0.213375	-1.48283
33084444	chr6:33084444:C:T	3.51847e-39	-0.709247	-1.17733	1.05839e-29	3.28725	0.237874	6.33345e-07	0.232854	-1.4825
33084473	chr6:33084473:A:G	3.80725e-39	-0.674148	-1.13355	1.21608e-29	3.34733	0.316678	6.82004e-07	0.268425	-1.44405
33084526	chr6:33084526:C:T	3.92435e-39	-0.601164	-1.17624	1.27128e-29	3.46895	0.239447	7.20632e-07	0.361229	-1.48176
33084538	chr6:33084538:C:A	3.93493e-39	-0.5903	-1.18441	1.27653e-29	3.48641	0.226113	7.25182e-07	0.37407	-1.48831
33084550	chr6:33084550:C:T	3.67633e-39	-0.658303	-1.18439	1.13966e-29	3.37296	0.226154	6.68401e-07	0.292514	-1.48829
33084551	chr6:33084551:G:A	1.35855e-38	-1.29021e-09	-0.535601	1.89824e-31	-1.29021e-09	-0.495869	9.81156e-07	-1.29021e-09	-0.811931
33084637	chr6:33084637:A:G	3.81674e-39	-0.620649	-1.18456	1.2122e-29	3.43629	0.224521	6.99015e-07	0.337488	-1.48848
33084662	chr6:33084662:A:G	3.6619e-39	-0.733959	-1.11266	1.12383e-29	3.24279	0.342331	6.48157e-07	0.20447	-1.431
33084756	chr6:33084756:G:A	4.43856e-37	2.55798	0.392909	5.56959e-30	-1.59514	4.47825	9.18157e-08	-2.1451	-1.03578
33084785	chr6:33084785:T:C	3.68605e-39	-0.649364	-1.19069	1.15154e-29	3.39335	0.216128	6.75816e-07	0.308271	-1.49301
33084803	chr6:33084803:AAAAGAAAGAATG:A	4.06407e-39	-0.462316	-1.2801	1.35752e-29	3.70184	0.072194	7.84462e-07	0.526598	-1.56226
33084838	chr6:33084838:T:C	3.86682e-39	-0.516824	-1.27535	1.28134e-29	3.72506	-0.00877749	7.67638e-07	0.518638	-1.57598
33084934	chr6:33084934:T:C	5.80809e-39	-1.29021e-09	-1.38535	1.77312e-31	-1.29021e-09	-0.564052	3.38716e-07	-1.29021e-09	-1.8755
33084942	chr6:33084942:G:A	4.22261e-39	-0.286249	-1.4179	1.17367e-29	3.77285	-0.144342	7.32914e-07	0.5795	-1.68314
33084959	chr6:33084959:G:A	4.37371e-39	-0.486789	-1.18221	1.43522e-29	3.59709	0.232609	7.74943e-07	0.442815	-1.49069
33084966	chr6:33084966:T:C	5.24145e-39	-0.317952	-1.17005	1.97519e-29	3.89471	0.254331	9.72859e-07	0.659056	-1.47948
33084991	chr6:33084991:T:C	3.77276e-39	-0.690345	-1.12645	1.18201e-29	3.31426	0.321333	6.7467e-07	0.253936	-1.44038
33085026	chr6:33085026:G:A	3.75734e-39	-0.662419	-1.15848	1.17262e-29	3.35781	0.269805	6.73625e-07	0.279179	-1.46717
33085173	chr6:33085173:T:C	3.9934e-39	-0.665169	-1.09479	1.33931e-29	3.37821	0.382314	7.0717e-07	0.272238	-1.41163
33085181	chr6:33085181:C:T	3.94934e-39	-0.620706	-1.15035	1.28414e-29	3.43694	0.281522	7.19976e-07	0.339528	-1.46097
33085209	chr6:33085209:T:C	3.80325e-39	-0.668332	-1.14042	1.20567e-29	3.35639	0.299026	6.86347e-07	0.283306	-1.45259
33085315	chr6:33085315:C:T	1.72628e-39	-2.59863	-1.42404e-09	1.98176e-32	-2.7554	-1.42404e-09	1.40678e-07	-2.75419	-1.42404e-09
33085344	chr6:33085344:C:T	1.71168e-39	-2.60713	-1.42404e-09	2.1188e-32	-2.68853	-1.42404e-09	1.4023e-07	-2.75738	-1.42404e-09
33085471	chr6:33085471:A:G	3.63592e-39	-0.687611	-1.16613	1.12215e-29	3.32461	0.259012	6.55708e-07	0.258747	-1.47369
33085493	chr6:33085493:T:A	3.54392e-39	-0.708217	-1.17115	1.06085e-29	3.27926	0.248189	6.32871e-07	0.226553	-1.47695
33085494	chr6:33085494:T:C	3.51768e-39	-0.710326	-1.17648	1.04973e-29	3.27739	0.23952	6.29116e-07	0.224871	-1.48122
33085530	chr6:33085530:C:T	3.92287e-39	-0.662878	-1.1149	1.26678e-29	3.36612	0.338731	7.04404e-07	0.28874	-1.43205
33085575	chr6:33085575:C:T	3.14379e-40	-2.67263	-1.62913	5.41125e-31	1.46569	-0.914	1.51614e-07	-0.703955	-1.97537
33085619	chr6:33085619:A:G	3.16e-40	-2.68023	-1.61638	5.25483e-31	1.4152	-0.892849	1.47133e-07	-0.738677	-1.97065
33085678	chr6:33085678:C:T	3.92066e-39	-0.659042	-1.1193	1.26612e-29	3.37115	0.33318	7.04751e-07	0.292617	-1.43544
33085691	chr6:33085691:G:T	3.83552e-39	-0.66786	-1.13244	1.222e-29	3.35679	0.312071	6.90721e-07	0.282578	-1.44551
33085716	chr6:33085716:A:G	1.46118e-38	-1.29021e-09	-0.462773	2.04476e-31	-1.29021e-09	-0.421516	1.04806e-06	-1.29021e-09	-0.745966
33085800	chr6:33085800:G:A	4.21454e-37	2.37736	0.521748	6.42506e-30	-1.68174	4.70774	9.37677e-08	-2.21215	-0.947695
33085863	chr6:33085863:T:C	4.52884e-39	-1.29021e-09	-1.63414	5.30479e-32	-1.29021e-09	-1.77077	2.91098e-07	-1.29021e-09	-2.027
33085918	chr6:33085918:T:C	3.14594e-39	0.011794	-2.01029	1.37808e-31	0.937192	-1.75329	1.49784e-07	-0.70018	-1.99129
33085946	chr6:33085946:T:C	3.89645e-39	-0.630574	-1.15397	1.25292e-29	3.4182	0.275653	7.08734e-07	0.325399	-1.46258
33085951	chr6:33085951:C:T	3.83354e-39	-0.64762	-1.1532	1.22247e-29	3.39235	0.276907	6.95252e-07	0.306874	-1.46326
33085959	chr6:33085959:GGT:G	3.08358e-40	-2.68033	-1.64077	5.04051e-31	1.41373	-0.933015	1.45446e-07	-0.740953	-1.9799
33086003	chr6:33086003:T:A	4.08267e-39	-0.665735	-1.07212	1.3494e-29	3.3608	0.407239	7.26007e-07	0.28495	-1.39805
33086035	chr6:33086035:A:G	3.03782e-40	-2.67259	-1.66346	5.1033e-31	1.46866	-0.975565	1.49013e-07	-0.707657	-1.98897
33086068	chr6:33086068:G:T	1.70084e-39	-2.61348	-1.42404e-09	2.10924e-32	-2.69305	-1.42404e-09	1.40521e-07	-2.75531	-1.42404e-09
33086091	chr6:33086091:A:G	3.60059e-39	-0.710748	-1.15276	1.09766e-29	3.28411	0.277446	6.44436e-07	0.230696	-1.46298
33086094	chr6:33086094:A:G	3.61892e-39	-0.672751	-1.18568	1.10996e-29	3.34857	0.224123	6.56906e-07	0.275887	-1.48901
33086110	chr6:33086110:A:G	3.66362e-39	-0.69905	-1.1471	1.12829e-29	3.30227	0.286812	6.56385e-07	0.244399	-1.45832
33086113	chr6:33086113:G:A	3.59964e-39	-0.710283	-1.15349	1.09582e-29	3.28344	0.276434	6.44254e-07	0.230927	-1.4635
33086125	chr6:33086125:A:G	3.80753e-39	-0.649112	-1.15851	1.20758e-29	3.38871	0.268284	6.90115e-07	0.30373	-1.46754
33086129	chr6:33086129:G:T	3.74384e-39	-0.668654	-1.15584	1.17096e-29	3.35358	0.27262	6.75586e-07	0.280305	-1.46539
33086165	chr6:33086165:T:C	3.12726e-40	-2.67217	-1.63486	5.37216e-31	1.46825	-0.923818	1.51542e-07	-0.702269	-1.97753
33086191	chr6:33086191:T:A	3.91873e-39	-0.62779	-1.15105	1.25937e-29	3.42004	0.278956	7.10897e-07	0.327816	-1.46195
33086194	chr6:33086194:T:C	3.98327e-39	-0.609173	-1.15333	1.30158e-29	3.45526	0.276694	7.27464e-07	0.35227	-1.46337
33086223	chr6:33086223:A:G	5.4823e-39	-1.29021e-09	-1.44308	7.69337e-32	-1.29021e-09	-1.39902	3.6686e-07	-1.29021e-09	-1.79568
33086294	chr6:33086294:G:C	4.08401e-39	-0.633692	-1.10383	1.36745e-29	3.41521	0.366109	7.33089e-07	0.316747	-1.42014
33086297	chr6:33086297:C:T	3.56823e-40	-2.5056	-1.66952	2.10324e-32	-1.288	-1.4079	3.43441e-08	-2.13848	-2.02575
33086303	chr6:33086303:G:C	1.43507e-38	-1.29021e-09	-0.480806	2.00797e-31	-1.29021e-09	-0.439671	1.03116e-06	-1.29021e-09	-0.762222
33086314	chr6:33086314:C:T	3.75124e-39	-0.673143	-1.14937	1.17509e-29	3.34662	0.283102	6.76199e-07	0.276013	-1.46019
33086364	chr6:33086364:T:C	3.68624e-39	-0.685989	-1.15401	1.14131e-29	3.32496	0.275599	6.63696e-07	0.261096	-1.46394
33086365	chr6:33086365:G:C	3.47196e-39	-0.717998	-1.18189	1.02982e-29	3.26876	0.229002	6.23456e-07	0.221456	-1.48684
33086368	chr6:33086368:A:G	3.30291e-40	-2.23698	-2.01541	1.09999e-32	-1.53687	-1.80722	2.52856e-08	-2.44092	-2.02951
33086371	chr6:33086371:C:T	3.57568e-39	-0.719729	-1.15072	1.08244e-29	3.26649	0.281099	6.38562e-07	0.219806	-1.46125
33086375	chr6:33086375:A:G	3.52764e-39	-0.749955	-1.13402	1.05663e-29	3.21406	0.309403	6.23327e-07	0.181887	-1.44748
33086378	chr6:33086378:C:T	3.61851e-39	-0.701475	-1.15707	1.10684e-29	3.29638	0.273506	6.49708e-07	0.241472	-1.46561
33086379	chr6:33086379:A:G	3.54909e-39	-0.725691	-1.15222	1.06832e-29	3.2558	0.278665	6.33532e-07	0.213105	-1.46246
33086399	chr6:33086399:T:A	3.62957e-39	-0.67803	-1.17746	1.11673e-29	3.33963	0.239157	6.57106e-07	0.270111	-1.48293
33086400	chr6:33086400:T:C	3.65387e-39	-0.681617	-1.1672	1.12161e-29	3.32898	0.254163	6.60103e-07	0.266246	-1.47451
33086430	chr6:33086430:A:G	3.87782e-39	-0.680695	-1.10864	1.2294e-29	3.32922	0.345681	6.89057e-07	0.263951	-1.42929
33086431	chr6:33086431:C:T	3.89908e-39	-0.67628	-1.10758	1.24272e-29	3.33831	0.347374	6.93379e-07	0.269352	-1.42844
33086450	chr6:33086450:G:A	4.14492e-39	-0.662174	-1.06055	1.38483e-29	3.36267	0.431281	7.29445e-07	0.278403	-1.38678
33086454	chr6:33086454:C:T	4.18626e-39	-0.650537	-1.06226	1.40694e-29	3.38103	0.42876	7.37472e-07	0.290641	-1.38808
33086458	chr6:33086458:T:G	4.18118e-39	-0.654148	-1.05986	1.40586e-29	3.37666	0.432369	7.37041e-07	0.288207	-1.38623
33086467	chr6:33086467:C:T	3.12632e-39	-1.29021e-09	-2.00475	5.01261e-32	-1.29021e-09	-1.82742	3.14271e-07	-1.29021e-09	-1.95041
33086491	chr6:33086491:C:A	2.99477e-39	-0.745012	-1.30273	8.21659e-30	3.19983	0.072119	5.43067e-07	0.175402	-1.57883
33086503	chr6:33086503:T:C	2.91991e-39	-0.749917	-1.32314	7.8822e-30	3.19182	0.0385806	5.3026e-07	0.168524	-1.59582
33086504	chr6:33086504:G:A	3.01151e-39	-0.733841	-1.30832	8.30599e-30	3.21881	0.0639564	5.47189e-07	0.187945	-1.58382
33086522	chr6:33086522:G:A	3.04902e-39	-1.29021e-09	-2.02979	4.55732e-32	-1.29021e-09	-1.92264	2.96609e-07	-1.29021e-09	-2.00825
33086525	chr6:33086525:T:C	2.03499e-39	-0.673743	-1.76037	3.54596e-30	3.31204	-0.880438	4.19116e-07	0.263854	-1.92637
33086554	chr6:33086554:T:C	3.9675e-39	-0.627227	-1.13924	1.29644e-29	3.41916	0.308831	7.13186e-07	0.318074	-1.44899
33086565	chr6:33086565:T:A	4.00437e-39	-0.637482	-1.11974	1.31441e-29	3.40275	0.339014	7.14873e-07	0.30558	-1.43414
33086576	chr6:33086576:G:A	2.52514e-39	-0.572018	-1.64629	5.23768e-30	3.5047	-0.683036	5.10982e-07	0.388096	-1.85243
33086581	chr6:33086581:G:C	3.05104e-39	-1.29021e-09	-2.02912	4.58892e-32	-1.29021e-09	-1.91573	2.97856e-07	-1.29021e-09	-2.00405
33086596	chr6:33086596:C:T	4.37297e-39	-0.578643	-1.09052	1.52559e-29	3.50605	0.384706	7.83611e-07	0.374903	-1.41165
33086604	chr6:33086604:T:C	4.20868e-39	-0.615519	-1.09194	1.42863e-29	3.44266	0.382433	7.49327e-07	0.331317	-1.4128
33086609	chr6:33086609:C:T	4.34552e-39	-0.587493	-1.08797	1.50731e-29	3.48992	0.388783	7.77378e-07	0.364896	-1.40963
33086623	chr6:33086623:T:C	4.13126e-39	-0.65464	-1.07138	1.38086e-29	3.37495	0.416137	7.2776e-07	0.28552	-1.39621
33086627	chr6:33086627:A:G	4.11033e-39	-0.647591	-1.08351	1.37603e-29	3.39077	0.396816	7.30735e-07	0.298799	-1.40541
33086633	chr6:33086633:A:C	3.88291e-39	-0.671189	-1.11683	1.25479e-29	3.35139	0.343954	6.90269e-07	0.268327	-1.43191
33086637	chr6:33086637:T:A	3.72764e-39	-0.680216	-1.14861	1.16223e-29	3.33413	0.284587	6.6619e-07	0.262451	-1.46154
33086644	chr6:33086644:T:G	6.81846e-39	-1.29021e-09	-1.22497	2.38002e-31	-1.29021e-09	-0.269686	4.0199e-07	-1.29021e-09	-1.70424
33086656	chr6:33086656:G:C	3.08107e-39	-0.0156901	-2.00364	1.36577e-31	0.905641	-1.73072	1.47665e-07	-0.723667	-1.98205
33086680	chr6:33086680:A:G	4.00779e-39	-0.619917	-1.13645	1.34094e-29	3.45885	0.302899	7.24213e-07	0.332895	-1.44847
33086686	chr6:33086686:C:T	3.50933e-40	-2.42033	-1.77143	3.75354e-33	-2.7483	-1.67096	2.33667e-08	-2.63322	-1.91613
33086782	chr6:33086782:T:C	4.8948e-37	2.62331	0.425429	6.1395e-30	-1.57172	4.55226	9.53815e-08	-2.13358	-1.0092
33086802	chr6:33086802:C:T	3.68315e-39	-0.67044	-1.1704	1.14292e-29	3.3516	0.250371	6.66994e-07	0.278925	-1.47681
33086809	chr6:33086809:A:G	3.58066e-39	-0.736714	-1.13234	1.08363e-29	3.23941	0.309279	6.35011e-07	0.199423	-1.44644
33086818	chr6:33086818:C:T	3.71638e-39	-0.680886	-1.15097	1.1567e-29	3.3344	0.279551	6.68668e-07	0.266345	-1.46172
33086822	chr6:33086822:TTTCTC:T	3.15727e-39	0.0119292	-2.00683	1.3962e-31	0.937759	-1.7408	1.50525e-07	-0.70008	-1.98645
33086842	chr6:33086842:G:A	3.78565e-39	-0.667635	-1.14575	1.19377e-29	3.35645	0.289049	6.81599e-07	0.280661	-1.45688
33086898	chr6:33086898:C:G	3.83176e-39	-0.688841	-1.11244	1.214e-29	3.31969	0.342615	6.82035e-07	0.255519	-1.4311
33086910	chr6:33086910:G:A	3.79135e-39	-0.694054	-1.11783	1.19354e-29	3.31127	0.334024	6.74728e-07	0.248705	-1.43506
33086934	chr6:33086934:G:T	3.97466e-39	-0.61847	-1.1462	1.29712e-29	3.44019	0.288329	7.23556e-07	0.340755	-1.45724
33086944	chr6:33086944:C:T	3.87351e-39	-0.644555	-1.14589	1.24132e-29	3.39573	0.288825	7.01741e-07	0.309896	-1.45699
33087030	chr6:33087030:A:G	4.06771e-39	-0.614227	-1.1273	1.34614e-29	3.44547	0.320142	7.37547e-07	0.344533	-1.44187
33087084	chr6:33087084:A:G	3.06069e-40	-2.67319	-1.65536	5.14936e-31	1.46437	-0.962295	1.48965e-07	-0.710599	-1.98635
33087113	chr6:33087113:C:T	3.8035e-39	-0.663912	-1.14477	1.20541e-29	3.36322	0.291977	6.8567e-07	0.286048	-1.45632
33087147	chr6:33087147:G:T	5.4237e-39	-1.29021e-09	-1.45383	5.91555e-32	-1.29021e-09	-1.66179	2.98754e-07	-1.29021e-09	-2.00104
33087232	chr6:33087232:C:A	3.57615e-39	-0.70042	-1.1699	1.0843e-29	3.29927	0.25004	6.43105e-07	0.24204	-1.4764
33087270	chr6:33087270:A:G	3.44646e-39	-0.687944	-1.21931	8.68114e-30	3.15013	0.176818	5.8951e-07	0.194102	-1.51547
33087302	chr6:33087302:A:G	8.06219e-40	-2.27799	-1.08202	8.4046e-31	-0.141217	1.1332	1.21064e-07	-1.55435	-1.34999
33087321	chr6:33087321:C:T	2.89369e-39	-0.0748954	-2.00718	1.27658e-31	0.8564	-1.74901	1.40074e-07	-0.767866	-1.99063
33087335	chr6:33087335:A:G	5.29056e-39	-1.29021e-09	-1.47868	5.79826e-32	-1.29021e-09	-1.68182	2.97078e-07	-1.29021e-09	-2.00667
33087346	chr6:33087346:A:G	3.67879e-39	-0.680577	-1.16144	1.13918e-29	3.33516	0.26352	6.62573e-07	0.265359	-1.46989
33087381	chr6:33087381:A:G	3.64601e-39	-0.662555	-1.18842	1.12437e-29	3.36755	0.218049	6.62586e-07	0.288218	-1.49273
33087419	chr6:33087419:TC:T	3.45519e-40	-2.51562	-1.6917	2.08946e-32	-1.26563	-1.43685	3.48419e-08	-2.1218	-2.02805
33087470	chr6:33087470:T:C	3.86531e-39	-0.642754	-1.14981	1.237e-29	3.4001	0.280962	7.00413e-07	0.312171	-1.46116
33087504	chr6:33087504:TC:T	3.54818e-40	-2.5049	-1.67585	2.08278e-32	-1.28957	-1.41611	3.4263e-08	-2.14017	-2.02642
33087509	chr6:33087509:TTC:T	3.57659e-40	-2.50064	-1.67214	2.07278e-32	-1.29921	-1.41128	3.40484e-08	-2.14685	-2.02604
33087517	chr6:33087517:G:A	3.76504e-39	-0.676013	-1.14283	1.18393e-29	3.34345	0.293769	6.77181e-07	0.271809	-1.45453
33087531	chr6:33087531:C:T	3.82345e-39	-0.663061	-1.14039	1.21515e-29	3.36552	0.297723	6.89298e-07	0.287574	-1.45256
33087533	chr6:33087533:C:T	5.38258e-39	-1.29021e-09	-1.46144	5.8691e-32	-1.29021e-09	-1.66968	2.98132e-07	-1.29021e-09	-2.00313
33087546	chr6:33087546:C:T	8.93193e-40	-2.25991	-0.997647	1.14753e-30	0.026167	1.27724	1.39146e-07	-1.4882	-1.27694
33087583	chr6:33087583:A:G	2.69149e-39	-0.16799	-1.98652	1.19958e-31	0.780998	-1.73582	1.32231e-07	-0.840939	-1.97518
33087590	chr6:33087590:C:A	3.64493e-39	-0.671445	-1.17982	1.1238e-29	3.35004	0.235052	6.61198e-07	0.277634	-1.48424
33087613	chr6:33087613:C:T	3.71168e-39	-0.653038	-1.18008	1.1604e-29	3.38271	0.234432	6.76095e-07	0.300233	-1.48456
33087642	chr6:33087642:A:G	3.9797e-39	-0.532054	-1.23134	1.25211e-29	3.5398	0.153409	7.33206e-07	0.422533	-1.52577
33087710	chr6:33087710:T:C	3.75876e-39	-0.638288	-1.18223	1.18181e-29	3.40576	0.229659	6.86304e-07	0.317453	-1.48679
33087722	chr6:33087722:A:T	4.50362e-39	-1.29021e-09	-1.63972	5.25132e-32	-1.29021e-09	-1.7809	2.90769e-07	-1.29021e-09	-2.02813
33087724	chr6:33087724:C:T	2.06861e-40	-2.74098	-1.97933	2.46423e-31	1.19692	-1.43184	9.06407e-08	-1.18847	-2.00529
33087739	chr6:33087739:T:C	3.56267e-39	-0.696569	-1.17752	1.0797e-29	3.30773	0.237331	6.42841e-07	0.247961	-1.48273
33087761	chr6:33087761:C:T	3.68938e-39	-0.677113	-1.16203	1.14138e-29	3.34039	0.260225	6.65676e-07	0.27084	-1.4707
33087828	chr6:33087828:G:A	9.02423e-40	-2.23615	-1.01112	1.18489e-30	0.0823523	1.25309	1.42935e-07	-1.44982	-1.28845
33087887	chr6:33087887:ATCT:A	3.01976e-40	-2.63254	-1.70947	2.7507e-32	-0.937157	-1.49036	3.25206e-08	-2.18887	-2.02992
33088003	chr6:33088003:C:T	3.71384e-39	-0.668287	-1.16425	1.16961e-29	3.35687	0.268177	6.70243e-07	0.275848	-1.46887
33088041	chr6:33088041:A:G	3.76351e-39	-0.652842	-1.16641	1.18356e-29	3.38289	0.254018	6.82621e-07	0.299838	-1.47456
33088066	chr6:33088066:TTATC:T	3.54401e-39	-0.67174	-1.20761	1.07307e-29	3.35078	0.188118	6.45958e-07	0.277256	-1.50718
33088122	chr6:33088122:G:A	3.24565e-40	-2.26172	-2.00815	1.17178e-32	-1.49931	-1.78154	2.57674e-08	-2.42084	-2.03071
33088143	chr6:33088143:A:G	3.0977e-39	-1.29021e-09	-2.01395	4.21455e-32	-1.29021e-09	-2.00084	3.14854e-07	-1.29021e-09	-1.94855
33088169	chr6:33088169:G:A	3.34845e-40	-2.23019	-2.0085	1.11482e-32	-1.54884	-1.78184	2.51283e-08	-2.44596	-2.03071
33088292	chr6:33088292:G:A	3.1436e-40	-2.67382	-1.628	5.37502e-31	1.45709	-0.912122	1.50782e-07	-0.709837	-1.97499
33088354	chr6:33088354:C:T	1.47667e-38	-1.29021e-09	-0.452233	2.08188e-31	-1.29021e-09	-0.403524	1.04543e-06	-1.29021e-09	-0.748479
33088369	chr6:33088369:A:G	2.5493e-34	9.8243	-0.520157	1.53958e-28	2.62927	3.5732	1.81643e-06	1.40957	-1.6056
33088380	chr6:33088380:AAC:A	3.15003e-40	-2.68703	-1.61275	5.05743e-31	1.37048	-0.886415	1.42646e-07	-0.771191	-1.96911
33088476	chr6:33088476:T:A	3.06358e-40	-2.68251	-1.64509	4.93322e-31	1.39945	-0.940254	1.43964e-07	-0.749941	-1.98116
33088597	chr6:33088597:A:G	4.11312e-39	-1.29021e-09	-1.73042	4.80488e-32	-1.29021e-09	-1.86975	2.90186e-07	-1.29021e-09	-2.03014
33088607	chr6:33088607:G:A	6.24625e-37	2.6584	0.634143	9.34239e-30	-1.43698	4.83733	1.22463e-07	-2.09175	-0.801104
33088619	chr6:33088619:T:TG	3.90835e-39	-0.67257	-1.10892	1.26737e-29	3.35038	0.354946	6.98508e-07	0.272861	-1.42458
33088628	chr6:33088628:C:T	3.1222e-40	-2.68065	-1.62801	5.14958e-31	1.41435	-0.912226	1.46229e-07	-0.740493	-1.975
33088658	chr6:33088658:G:T	3.64346e-39	-0.676337	-1.17533	1.1185e-29	3.34071	0.239659	6.59312e-07	0.272243	-1.48171
33088789	chr6:33088789:T:C	3.03601e-40	-2.68006	-1.65659	4.91588e-31	1.41579	-0.960108	1.44935e-07	-0.739098	-1.98528
33088917	chr6:33088917:T:C	3.07106e-40	-2.68064	-1.64453	4.99696e-31	1.4121	-0.940061	1.44969e-07	-0.743035	-1.98111
33088934	chr6:33088934:C:T	3.12691e-40	-2.68693	-1.62022	4.99781e-31	1.37148	-0.899269	1.42255e-07	-0.77097	-1.97207
33088954	chr6:33088954:T:C	3.09476e-40	-2.68739	-1.63008	4.89501e-31	1.3671	-0.915682	1.41405e-07	-0.773287	-1.97575
33088972	chr6:33088972:T:C	3.59252e-40	-2.49214	-1.67619	2.01901e-32	-1.31947	-1.4173	3.36131e-08	-2.15915	-2.0266
33088985	chr6:33088985:C:T	3.10163e-40	-2.68481	-1.63045	4.96426e-31	1.38246	-0.916989	1.42772e-07	-0.763471	-1.97594
33088986	chr6:33088986:A:G	3.50164e-39	-0.708542	-1.18283	1.04824e-29	3.28779	0.227698	6.30245e-07	0.232391	-1.48695
33088988	chr6:33088988:C:T	3.62655e-39	-0.672785	-1.18354	1.11412e-29	3.3489	0.227539	6.58015e-07	0.276175	-1.48761
33089011	chr6:33089011:G:A	2.19425e-37	2.76528	-0.518875	1.04889e-30	-1.49514	2.70866	5.67074e-08	-2.07194	-1.59082
33089063	chr6:33089063:T:C	4.76335e-36	5.50558	-0.181477	1.66761e-29	1.70134	2.27843	3.89822e-07	-0.338194	-1.39678
33089120	chr6:33089120:C:T	3.55224e-40	-2.49082	-1.68879	1.98505e-32	-1.32087	-1.43287	3.35524e-08	-2.15975	-2.0278
33089139	chr6:33089139:G:T	3.43386e-39	-0.749216	-1.1617	1.0132e-29	3.21811	0.263384	6.10271e-07	0.183057	-1.46982
33089236	chr6:33089236:A:C	3.62909e-40	-2.50156	-1.65665	2.11919e-32	-1.29768	-1.39066	3.41743e-08	-2.14509	-2.0241
33089276	chr6:33089276:CTT:C	5.37163e-37	2.67162	0.470077	6.74422e-30	-1.54768	4.62216	9.97552e-08	-2.11596	-0.981987
33089278	chr6:33089278:T:C	3.32301e-39	-1.94373	-1.42404e-09	8.91494e-30	3.35352	-1.42404e-09	3.14024e-06	0.35139	-1.42404e-09
33089327	chr6:33089327:T:C	3.24275e-39	0.0205495	-1.98873	1.49422e-31	0.946447	-1.68164	1.5763e-07	-0.679883	-1.96053
33089337	chr6:33089337:A:G	3.249e-39	-1.29021e-09	-1.96626	5.12972e-32	-1.29021e-09	-1.80433	2.97521e-07	-1.29021e-09	-2.00518
33089354	chr6:33089354:C:T	2.85735e-39	-0.0903068	-2.0044	1.25259e-31	0.821076	-1.73266	1.385e-07	-0.786929	-1.98286
33089399	chr6:33089399:T:C	3.83443e-39	-0.678346	-1.12224	1.21589e-29	3.33832	0.325528	6.85889e-07	0.268599	-1.43855
33089404	chr6:33089404:C:T	1.43068e-38	-1.29021e-09	-0.483873	2.00138e-31	-1.29021e-09	-0.442956	1.02807e-06	-1.29021e-09	-0.765227
33089421	chr6:33089421:G:C	3.84673e-39	-0.660583	-1.1368	1.22568e-29	3.36837	0.303502	6.91552e-07	0.288275	-1.45
33089436	chr6:33089436:C:T	9.70248e-40	-2.23325	-0.941556	1.36815e-30	0.0909501	1.3883	1.52635e-07	-1.44872	-1.22389
33089455	chr6:33089455:T:C	1.96047e-40	-2.74691	-2.0271	5.11499e-33	-2.25794	-1.85185	3.00776e-08	-2.32899	-1.96789
33089467	chr6:33089467:T:G	1.07126e-39	-2.20771	-0.86806	1.35203e-30	-0.0763373	1.54374	1.593e-07	-1.46518	-1.16469
33089573	chr6:33089573:C:T	4.98383e-39	-0.224763	-1.31364	1.17277e-31	0.514275	-1.4917	1.83462e-06	1.12491	-1.31098
33089574	chr6:33089574:G:A	2.83104e-39	-0.120117	-1.98384	1.27385e-31	0.773482	-1.66823	1.39202e-07	-0.811224	-1.95352
33089663	chr6:33089663:C:T	4.37295e-39	-0.574177	-1.09499	1.13015e-29	3.19502	0.395706	7.2727e-07	0.307382	-1.41875
33089734	chr6:33089734:TA:T	1.60174e-39	-0.776698	-1.89681	2.21733e-30	3.1663	-1.2042	3.51738e-07	0.152724	-1.9905
33089864	chr6:33089864:C:T	2.93508e-39	-0.0906719	-1.9772	1.34986e-31	0.815918	-1.65271	1.44956e-07	-0.778164	-1.94607
33089882	chr6:33089882:G:A	4.03062e-40	-2.24162	-1.81165	1.60248e-31	-0.158946	-0.506295	7.16481e-08	-1.51379	-1.91511
33089934	chr6:33089934:G:A	2.45472e-39	-0.597965	-1.64863	5.0923e-30	3.46675	-0.673229	4.99119e-07	0.362845	-1.85066
33090058	chr6:33090058:C:T	2.48131e-39	-0.632836	-1.60298	5.16117e-30	3.40841	-0.601451	4.93303e-07	0.322849	-1.82239
33090367	chr6:33090367:CTG:C	4.63414e-39	-1.29021e-09	-1.61115	5.37116e-32	-1.29021e-09	-1.75834	2.91564e-07	-1.29021e-09	-2.0254
33090413	chr6:33090413:A:G	4.06924e-40	-2.29205	-1.75168	4.093e-33	-2.71849	-1.6142	2.69561e-08	-2.50274	-1.90371
33090491	chr6:33090491:T:C	5.79619e-40	-2.21471	-1.47528	4.61034e-31	0.13277	0.258738	9.94575e-08	-1.41623	-1.6847
33090511	chr6:33090511:A:G	5.41581e-37	2.52715	0.622737	7.66467e-30	-1.65944	4.86185	1.10791e-07	-2.10401	-0.889007
33090625	chr6:33090625:C:T	1.26051e-39	-0.976984	-1.9361	4.20836e-33	-2.67757	-1.62732	3.86566e-08	-2.06592	-1.98003
33090653	chr6:33090653:A:G	1.69702e-39	-2.61573	-1.42404e-09	2.10581e-32	-2.69468	-1.42404e-09	1.4063e-07	-2.75453	-1.42404e-09
33090806	chr6:33090806:T:C	2.04372e-40	-2.71293	-2.01949	6.65888e-33	-2.03352	-1.81249	3.39397e-08	-2.18803	-1.98805
33090911	chr6:33090911:A:G	4.63407e-39	-1.29021e-09	-1.61117	5.40895e-32	-1.29021e-09	-1.75132	2.91855e-07	-1.29021e-09	-2.02441
33090925	chr6:33090925:A:G	5.1534e-37	2.47406	0.626163	7.47173e-30	-1.68973	4.86664	1.08454e-07	-2.12839	-0.885949
33090941	chr6:33090941:G:A	9.87316e-40	-2.67717	-0.480199	1.391e-32	-2.59451	-0.514848	4.2403e-08	-2.46698	-1.48646
33090997	chr6:33090997:T:C	5.65968e-40	-2.20983	-1.504	4.34602e-31	0.138752	0.193714	9.79535e-08	-1.40844	-1.70774
33091010	chr6:33091010:T:C	3.664e-39	-1.29021e-09	-1.84605	5.18206e-32	-1.29021e-09	-1.79418	3.05473e-07	-1.29021e-09	-1.9788
33091097	chr6:33091097:C:T	2.29039e-39	-2.39523	0.0793498	4.37324e-30	-0.277517	2.91881	1.19451e-07	-1.89184	-1.02591
33091205	chr6:33091205:T:C	4.60237e-39	-1.29021e-09	-1.61803	5.3788e-32	-1.29021e-09	-1.75691	2.91612e-07	-1.29021e-09	-2.02524
33091485	chr6:33091485:T:C	5.32607e-40	-2.25544	-1.51914	3.79442e-31	0.0358018	0.160936	9.0117e-08	-1.48012	-1.71944
33091559	chr6:33091559:A:C	5.65515e-40	-2.2229	-1.49173	4.35299e-31	0.110111	0.223958	9.65998e-08	-1.43427	-1.69582
33091560	chr6:33091560:G:C	5.19086e-38	-1.29021e-09	0.80488	1.79552e-31	-1.29021e-09	-0.551498	2.43647e-06	-1.29021e-09	0.0976423
33091825	chr6:33091825:C:G	3.04668e-39	-1.29021e-09	-2.03055	4.4183e-32	-1.29021e-09	-1.95362	2.93123e-07	-1.29021e-09	-2.02007
33091827	chr6:33091827:C:T	4.64789e-37	2.42049	0.576491	7.0636e-30	-1.65441	4.77516	9.88473e-08	-2.1874	-0.919689
33091892	chr6:33091892:G:T	3.07008e-40	-2.77198	-1.55351	1.8488e-32	-0.973778	-1.85107	3.13625e-08	-2.71331	-1.54174
33092019	chr6:33092019:A:G	3.58974e-40	-2.17143	-1.99768	1.05854e-32	-1.62639	-1.7561	2.41175e-08	-2.48724	-2.03048
33092170	chr6:33092170:C:T	7.15431e-39	0.637487	-1.81438	1.53877e-32	-0.980088	-2.02831	5.87449e-08	-1.68941	-1.93805
33092219	chr6:33092219:T:G	5.25589e-40	-2.2632	-1.52464	3.62993e-31	0.0173852	0.135035	8.81127e-08	-1.49221	-1.72984
33092287	chr6:33092287:G:A	5.35442e-40	-2.25769	-1.51157	3.86447e-31	0.0304101	0.184621	9.00929e-08	-1.48822	-1.7116
33092341	chr6:33092341:G:A	1.61483e-39	-2.66538	-1.42404e-09	2.03651e-32	-2.72814	-1.42404e-09	1.44062e-07	-2.73042	-1.42404e-09
33092344	chr6:33092344:T:C	5.71866e-39	-1.29021e-09	-1.40087	6.1784e-32	-1.29021e-09	-1.61832	3.02686e-07	-1.29021e-09	-1.98797
33092386	chr6:33092386:T:C	3.04981e-39	-1.29021e-09	-2.02952	4.57626e-32	-1.29021e-09	-1.9185	2.97119e-07	-1.29021e-09	-2.00653
33092651	chr6:33092651:C:T	3.48444e-39	0.106279	-2.00258	1.58737e-31	1.05196	-1.72668	1.64338e-07	-0.617976	-1.98076
33092927	chr6:33092927:C:T	1.70103e-39	-2.61337	-1.42404e-09	1.9733e-32	-2.75967	-1.42404e-09	1.4125e-07	-2.75013	-1.42404e-09
33092992	chr6:33092992:G:A	8.9986e-40	-2.66315	-0.586974	1.26392e-32	-2.5754	-0.629752	4.03965e-08	-2.44709	-1.55483
33093010	chr6:33093010:T:C	4.62157e-39	-1.29021e-09	-1.61387	5.39864e-32	-1.29021e-09	-1.75323	2.91826e-07	-1.29021e-09	-2.02451
33093063	chr6:33093063:C:G	3.80869e-39	0.195841	-2.00316	1.75944e-31	1.15534	-1.72714	1.77476e-07	-0.540397	-1.98143
33093093	chr6:33093093:G:T	6.57887e-39	-0.123484	-1.13726	1.37607e-32	-2.36256	-0.757587	1.54696e-07	-1.62373	-1.03547
33093115	chr6:33093115:C:T	1.76875e-39	-0.862179	-1.71215	3.35937e-30	3.04239	-0.664847	3.45762e-07	0.0367524	-1.89166
33093172	chr6:33093172:C:T	4.94901e-40	-2.27238	-1.57562	3.23927e-31	-0.00423797	0.0427928	8.37164e-08	-1.50993	-1.7633
33093415	chr6:33093415:G:A	4.26119e-39	0.308665	-2.00372	1.72741e-31	1.24739	-1.83756	1.83712e-07	-0.484885	-2.00241
33093849	chr6:33093849:T:A	5.40162e-40	-2.23376	-1.52673	3.96388e-31	0.0873306	0.153098	9.25694e-08	-1.4494	-1.72331
33093913	chr6:33093913:T:C	5.16154e-40	-2.24248	-1.56347	3.56481e-31	0.0660493	0.0682688	8.87344e-08	-1.46037	-1.75465
33094094	chr6:33094094:T:C	5.26799e-40	-2.25245	-1.53309	3.74768e-31	0.0443905	0.139952	8.9329e-08	-1.47956	-1.72878
33094170	chr6:33094170:C:T	7.6371e-40	-2.49533	-0.918839	6.08639e-32	-1.25758	-0.375747	4.46296e-08	-2.16911	-1.73316
33094239	chr6:33094239:T:C	7.5586e-40	-2.02533	-1.39917	4.87704e-31	1.72122	-1.27348	8.79948e-08	-2.42858	-0.794802
33094259	chr6:33094259:ACAGATGTAATTGGTT:A	5.28468e-40	-2.23464	-1.54774	3.78617e-31	0.0853821	0.109178	9.07929e-08	-1.45192	-1.74016
33094285	chr6:33094285:T:C	5.27142e-40	-2.22732	-1.55757	3.78166e-31	0.103751	0.089619	9.12909e-08	-1.43901	-1.7476
33094745	chr6:33094745:A:G	3.69546e-37	2.31618	0.451494	5.16856e-30	-1.7568	4.56519	9.19336e-08	-2.17503	-1.00457
33094777	chr6:33094777:A:G	5.24933e-40	-2.25707	-1.53203	3.6355e-31	0.0335089	0.120445	8.85811e-08	-1.4823	-1.73445
33094783	chr6:33094783:T:C	5.23778e-40	-2.24556	-1.54574	3.70825e-31	0.0600538	0.113712	8.94847e-08	-1.46838	-1.73821
33094804	chr6:33094804:T:C	4.98534e-40	-2.27642	-1.56427	3.29634e-31	-0.0104729	0.0664906	8.41861e-08	-1.51236	-1.75527
33094810	chr6:33094810:G:A	5.11599e-40	-2.26733	-1.54749	3.4816e-31	0.00878065	0.101919	8.64229e-08	-1.49908	-1.74234
33094938	chr6:33094938:G:A	3.51057e-40	-2.20587	-1.98554	1.22355e-32	-1.51709	-1.72053	2.45488e-08	-2.4715	-2.0285
33094957	chr6:33094957:G:A	6.38682e-39	-1.29021e-09	-1.29037	6.65927e-32	-1.29021e-09	-1.54337	3.78242e-07	-1.29021e-09	-1.76513
33094962	chr6:33094962:G:A	3.36938e-39	0.0706747	-2.00055	1.53326e-31	1.00962	-1.71901	1.59553e-07	-0.650196	-1.97809
33095112	chr6:33095112:C:A	5.33553e-40	-2.01207	-1.76073	3.80803e-31	0.418317	-0.217999	1.05869e-07	-1.20485	-1.83361
33095414	chr6:33095414:A:G	4.60025e-39	-1.29021e-09	-1.6185	5.38081e-32	-1.29021e-09	-1.75654	2.91655e-07	-1.29021e-09	-2.02509
33095419	chr6:33095419:T:G	5.23828e-40	-2.02762	-1.76358	3.65754e-31	0.385383	-0.225386	1.03087e-07	-1.22905	-1.83604
33095433	chr6:33095433:G:A	4.52477e-39	-1.29021e-09	-1.63504	5.30946e-32	-1.29021e-09	-1.76989	2.91134e-07	-1.29021e-09	-2.02688
33095442	chr6:33095442:T:C	3.91661e-40	-2.2021	-1.87986	6.41817e-33	-1.85584	-2.02699	2.41118e-08	-2.67675	-1.84122
33095460	chr6:33095460:G:C	5.29708e-40	-2.04078	-1.73926	3.74608e-31	0.359515	-0.1756	1.03095e-07	-1.24612	-1.81889
33095494	chr6:33095494:G:A	5.29176e-40	-2.01745	-1.76359	3.74002e-31	0.407704	-0.225406	1.04776e-07	-1.21279	-1.83605
33095495	chr6:33095495:G:T	5.25805e-40	-2.02384	-1.76359	3.68996e-31	0.394228	-0.225406	1.03754e-07	-1.22259	-1.83605
33095626	chr6:33095626:A:G	2.23827e-39	-0.70309	-1.63581	4.35888e-30	3.29746	-0.659457	4.44429e-07	0.240966	-1.84484
33095815	chr6:33095815:C:A	1.0387e-36	3.87539	-0.074272	5.53829e-30	-1.09038	3.96786	1.204e-07	-1.74611	-1.16373
33095835	chr6:33095835:A:G	1.94775e-40	-2.75529	-2.02522	4.15159e-33	-2.34566	-1.97281	3.38117e-08	-2.14989	-2.02997
33095922	chr6:33095922:A:G	5.39518e-40	-2.018	-1.74369	3.88022e-31	0.405605	-0.186506	1.06087e-07	-1.21397	-1.82244
33096113	chr6:33096113:CT:C	1.65524e-39	-2.64066	-1.42404e-09	2.07939e-32	-2.7073	-1.42404e-09	2.17967e-07	-2.31632	-1.42404e-09
33096120	chr6:33096120:A:G	3.74466e-39	-1.29021e-09	-1.82427	4.17202e-32	-1.29021e-09	-2.01098	3.41497e-07	-1.29021e-09	-1.86733
33096154	chr6:33096154:A:G	5.49094e-40	-1.97901	-1.76508	4.02691e-31	0.485551	-0.229346	1.10599e-07	-1.15719	-1.83756
33096205	chr6:33096205:G:A	1.79321e-36	5.91448	-1.56732	6.8628e-31	-0.0926466	0.881968	1.19842e-07	-1.14228	-1.77221
33096361	chr6:33096361:G:A	5.3512e-39	-1.29021e-09	-1.46728	5.89502e-32	-1.29021e-09	-1.66527	2.98677e-07	-1.29021e-09	-2.0013
33096365	chr6:33096365:T:C	5.63294e-39	-1.29021e-09	-1.41597	6.1435e-32	-1.29021e-09	-1.62398	3.02452e-07	-1.29021e-09	-1.98874
33096518	chr6:33096518:G:A	6.16376e-40	-1.93192	-1.69658	5.22775e-31	0.564734	-0.0475462	1.24509e-07	-1.10064	-1.77564
33096540	chr6:33096540:C:T	1.73562e-39	-2.59324	-1.42404e-09	1.96835e-32	-2.76219	-1.42404e-09	1.41408e-07	-2.74902	-1.42404e-09
33096674	chr6:33096674:G:A	7.2164e-40	-2.43835	-1.03249	3.95712e-32	-1.48389	-0.579975	3.89587e-08	-2.25767	-1.78049
33096675	chr6:33096675:G:A	6.40091e-37	3.59482	-0.277815	3.46806e-30	-1.19469	3.60408	9.67762e-08	-1.84256	-1.28571
33096681	chr6:33096681:C:T	4.6824e-39	-1.29021e-09	-1.60079	5.42925e-32	-1.29021e-09	-1.74758	2.92188e-07	-1.29021e-09	-2.02326
33096792	chr6:33096792:G:A	4.75625e-39	-1.29021e-09	-1.58515	5.52935e-32	-1.29021e-09	-1.72931	2.92954e-07	-1.29021e-09	-2.02065
33096821	chr6:33096821:G:A	3.51951e-40	-2.77267	-1.4162	1.98822e-32	-0.991215	-1.76092	3.58829e-08	-2.71922	-1.40118
33097019	chr6:33097019:G:A	3.86513e-40	-2.12287	-1.97232	1.15984e-32	-1.60311	-1.68799	2.35375e-08	-2.5171	-2.02497
33097089	chr6:33097089:G:T	1.39744e-39	-0.788076	-2.02189	6.18272e-32	0.306556	-1.92418	8.50013e-08	-1.23243	-2.02556
33097138	chr6:33097138:C:T	5.08423e-39	-1.29021e-09	-1.51846	5.83186e-32	-1.29021e-09	-1.67604	2.96357e-07	-1.29021e-09	-2.0091
33097429	chr6:33097429:T:C	1.80158e-38	-0.253357	-1.42404e-09	2.04537e-32	-2.7238	-1.42404e-09	3.37276e-07	-1.87976	-1.42404e-09
33097690	chr6:33097690:T:C	1.43032e-38	-1.29021e-09	-0.484118	2.0012e-31	-1.29021e-09	-0.443045	1.02805e-06	-1.29021e-09	-0.765244
33097899	chr6:33097899:A:G	5.23037e-40	-2.04538	-1.74733	3.90939e-31	0.403601	-0.177013	1.04437e-07	-1.23129	-1.82079
33097957	chr6:33097957:C:A	1.05761e-36	3.94212	-0.122959	5.26544e-30	-1.05542	3.88238	1.19948e-07	-1.71757	-1.19604
33098036	chr6:33098036:G:A	4.90346e-40	-2.07721	-1.78003	3.34028e-31	0.336651	-0.26739	9.73295e-08	-1.27188	-1.85069
33098216	chr6:33098216:A:G	8.27029e-40	-2.45072	-0.883799	5.61309e-32	-1.37939	-0.33489	4.38775e-08	-2.20481	-1.71445
33098383	chr6:33098383:T:C	1.05019e-36	3.87064	-0.0585162	5.6917e-30	-1.09268	3.99748	1.21506e-07	-1.74732	-1.15338
33098459	chr6:33098459:G:A	5.11257e-40	-2.06655	-1.74894	3.64829e-31	0.358154	-0.200689	1.01215e-07	-1.25646	-1.82696
33098485	chr6:33098485:G:A	4.00731e-40	-2.11645	-1.94262	5.92907e-33	-1.93226	-2.02983	2.18829e-08	-2.70272	-1.91224
33098546	chr6:33098546:A:G	2.16989e-34	9.79081	-0.64781	9.85371e-29	2.39355	3.36268	1.52843e-06	1.33737	-1.70604
33098688	chr6:33098688:G:A	4.64721e-40	-2.1373	-1.77363	2.98349e-31	0.208702	-0.252401	8.95733e-08	-1.3608	-1.8448
33098704	chr6:33098704:G:C	5.07726e-40	-2.09802	-1.7244	3.63231e-31	0.293738	-0.140664	9.86433e-08	-1.3023	-1.80685
33098817	chr6:33098817:A:G	1.95049e-39	-1.24626	-1.23027	4.68759e-32	-1.52238	-0.372085	1.88764e-07	-0.940538	-1.51963
33099050	chr6:33099050:A:G	3.60351e-39	-1.29021e-09	-1.8627	5.09743e-32	-1.29021e-09	-1.81064	3.03279e-07	-1.29021e-09	-1.98601
33099090	chr6:33099090:A:G	3.39447e-40	-2.77367	-1.45137	1.82381e-32	-1.05362	-1.78484	3.42917e-08	-2.73003	-1.43573
33099138	chr6:33099138:A:G	4.66303e-39	-1.29021e-09	-1.60494	5.43968e-32	-1.29021e-09	-1.74566	2.92142e-07	-1.29021e-09	-2.02342
33099504	chr6:33099504:T:C	4.67971e-40	-2.15854	-1.74541	2.88157e-31	0.109868	-0.188328	8.67783e-08	-1.41349	-1.82382
33099688	chr6:33099688:C:T	3.70081e-40	-2.37615	-1.76249	3.86388e-33	-2.73703	-1.65326	2.4149e-08	-2.60852	-1.9079
33099748	chr6:33099748:A:C	1.9421e-40	-2.76176	-2.02167	2.57019e-33	-2.7736	-2.02439	1.94004e-08	-2.7263	-2.00907
33099859	chr6:33099859:A:G	4.85032e-40	-2.081	-1.78715	3.24383e-31	0.328813	-0.288853	9.61889e-08	-1.27827	-1.85608
33099873	chr6:33099873:G:A	3.04978e-39	-1.29021e-09	-2.02954	4.5754e-32	-1.29021e-09	-1.91868	2.97096e-07	-1.29021e-09	-2.00661
33100080	chr6:33100080:G:A	4.80227e-40	-2.11102	-1.76708	3.20784e-31	0.263478	-0.234675	9.35262e-08	-1.32369	-1.83873
33100469	chr6:33100469:C:T	1.96382e-40	-2.76145	-2.01084	3.7946e-33	-2.3777	-2.03069	3.38064e-08	-2.18796	-1.99205
33100995	chr6:33100995:G:A	1.65779e-39	-2.63912	-1.42404e-09	2.06814e-32	-2.71273	-1.42404e-09	1.41946e-07	-2.74522	-1.42404e-09
33101071	chr6:33101071:T:C	1.95546e-40	-2.7486	-2.02797	5.09416e-33	-2.24394	-1.86993	3.06588e-08	-2.32026	-1.95748
33101088	chr6:33101088:G:A	4.13793e-40	-2.05707	-1.96992	1.071e-32	-1.68984	-1.68094	2.26438e-08	-2.55667	-2.0241
33101140	chr6:33101140:G:A	4.85791e-40	-2.08163	-1.78495	3.26548e-31	0.325118	-0.278506	9.60792e-08	-1.28244	-1.85305
33101187	chr6:33101187:T:G	3.98757e-40	-2.09498	-1.96903	1.12651e-32	-1.64146	-1.67879	2.31486e-08	-2.53488	-2.02385
33101217	chr6:33101217:G:A	8.6841e-40	-2.4481	-0.837594	6.26149e-32	-1.32832	-0.276638	4.4229e-08	-2.22071	-1.69057
33101222	chr6:33101222:A:G	4.81009e-40	-2.09233	-1.78414	3.19831e-31	0.303303	-0.277474	9.45721e-08	-1.29873	-1.85257
33101443	chr6:33101443:A:G	4.51882e-39	-1.29021e-09	-1.63635	5.29952e-32	-1.29021e-09	-1.77176	2.91102e-07	-1.29021e-09	-2.02699
33101456	chr6:33101456:T:C	1.70463e-39	-2.61126	-1.42404e-09	1.97248e-32	-2.76009	-1.42404e-09	1.41307e-07	-2.74973	-1.42404e-09
33101590	chr6:33101590:T:A	4.90555e-40	-2.08658	-1.77024	3.35673e-31	0.316105	-0.241933	9.67378e-08	-1.28725	-1.84141
33101628	chr6:33101628:T:C	8.33328e-40	-2.45835	-0.868585	5.80762e-32	-1.36331	-0.316903	4.46849e-08	-2.19473	-1.7063
33101697	chr6:33101697:AT:A	4.64608e-39	-1.29021e-09	-1.60858	5.4239e-32	-1.29021e-09	-1.74856	2.92007e-07	-1.29021e-09	-2.02389
33101790	chr6:33101790:C:A	7.39784e-40	-1.98277	-1.46323	5.12131e-31	1.83752	-1.3409	8.28843e-08	-2.39816	-0.885062
33101809	chr6:33101809:C:T	2.71094e-39	-2.14731	-1.42404e-09	2.35028e-31	-0.282259	-1.42404e-09	5.73858e-07	-1.34828	-1.42404e-09
33102036	chr6:33102036:G:A	5.39645e-40	-2.77128	-0.990173	3.17735e-32	-0.715323	-1.56801	5.8096e-08	-2.76463	-0.873938
33102116	chr6:33102116:A:G	4.98455e-40	-2.09429	-1.74656	3.53866e-31	0.301173	-0.174218	9.74886e-08	-1.30169	-1.81923
33102298	chr6:33102298:C:T	3.83469e-39	-1.29021e-09	-1.80052	4.0925e-32	-1.29021e-09	-2.03022	3.05692e-07	-1.29021e-09	-1.97808
33102453	chr6:33102453:A:G	1.68971e-39	-2.62005	-1.42404e-09	2.09435e-32	-2.70014	-1.42404e-09	1.40893e-07	-2.75267	-1.42404e-09
33102750	chr6:33102750:T:C	1.01307e-36	3.89381	-0.11768	5.18503e-30	-1.08221	3.89378	1.17889e-07	-1.73936	-1.19156
33102887	chr6:33102887:C:T	1.19729e-36	3.9765	-0.0332948	6.20226e-30	-1.04498	4.03568	1.27928e-07	-1.7113	-1.13789
33103130	chr6:33103130:G:A	3.88156e-40	-2.09923	-1.99173	1.00677e-32	-1.69561	-1.73702	2.32633e-08	-2.52418	-2.0296
33103241	chr6:33103241:ATATATGATCTATATATAGATCACATATGATATATATG:A	4.68723e-40	-1.92795	-1.9744	8.67041e-33	-1.88516	-1.69689	2.14019e-08	-2.61014	-2.02704
33103357	chr6:33103357:A:G	1.51327e-39	-2.30218	-0.428154	2.80555e-30	-0.14549	2.34288	1.06782e-07	-1.80752	-1.22235
33103444	chr6:33103444:A:G	5.50765e-39	-1.29021e-09	-1.43847	6.00261e-32	-1.29021e-09	-1.64718	3.00009e-07	-1.29021e-09	-1.99685
33103452	chr6:33103452:A:G	1.30433e-39	-0.860391	-2.01852	6.18571e-32	0.248229	-1.86537	8.29041e-08	-1.2613	-2.02168
33103490	chr6:33103490:T:C	1.03032e-38	-1.29021e-09	-0.812155	2.49655e-31	-1.29021e-09	-0.221883	1.12061e-06	-1.29021e-09	-0.679039
33103558	chr6:33103558:T:C	6.97527e-40	-2.28878	-1.21603	6.37433e-31	-0.122158	0.837643	6.39937e-08	-1.79318	-1.7487
33103647	chr6:33103647:A:G	8.75873e-40	-2.5596	-0.717544	8.79965e-32	-2.30736	1.0427	4.99618e-08	-2.73011	-1.05929
33103820	chr6:33103820:C:T	1.72495e-39	-2.59941	-1.42404e-09	1.97916e-32	-2.7567	-1.42404e-09	1.40752e-07	-2.75366	-1.42404e-09
33103931	chr6:33103931:G:A	1.43327e-39	-2.27563	-0.509021	2.66901e-30	-0.0847382	2.23224	1.05098e-07	-1.77181	-1.27396
33103967	chr6:33103967:C:T	1.13579e-39	-2.63017	-0.387099	2.54988e-32	-2.76421	0.260881	1.06676e-07	-2.7433	-0.287564
33104000	chr6:33104000:A:G	1.3801e-39	-2.29827	-0.52418	2.45573e-30	-0.138626	2.20284	1.00477e-07	-1.80479	-1.28594
33104062	chr6:33104062:C:A	1.71958e-39	-2.60252	-1.42404e-09	2.12092e-32	-2.68753	-1.42404e-09	1.40064e-07	-2.75857	-1.42404e-09
33104206	chr6:33104206:T:C	7.15489e-40	-2.272	-1.2074	6.14401e-31	-0.0472957	0.72598	8.11912e-08	-1.55735	-1.74651
33104221	chr6:33104221:C:G	8.69389e-37	3.69135	-0.0681687	4.83286e-30	-1.23941	3.98063	1.20378e-07	-1.74935	-1.16068
33104395	chr6:33104395:T:G	1.71693e-39	-2.60407	-1.42404e-09	1.97635e-32	-2.75813	-1.42404e-09	1.4098e-07	-2.75204	-1.42404e-09
33104463	chr6:33104463:C:T	5.61702e-40	-2.48933	-1.23206	4.23857e-31	-0.409425	0.716856	7.15459e-08	-1.67002	-1.7603
33104489	chr6:33104489:C:T	1.38216e-39	-2.29558	-0.52538	2.47556e-30	-0.130956	2.20321	1.00952e-07	-1.80022	-1.28579
33104510	chr6:33104510:G:A	5.52959e-40	-2.49462	-1.24246	4.09451e-31	-0.424602	0.697456	7.03577e-08	-1.68023	-1.76684
33104638	chr6:33104638:C:G	1.67367e-39	-2.62959	-1.42404e-09	2.08132e-32	-2.70637	-1.42404e-09	1.4141e-07	-2.749	-1.42404e-09
33104745	chr6:33104745:G:A	3.62767e-40	-2.41372	-1.74488	3.82839e-33	-2.76628	-1.63324	2.41518e-08	-2.61765	-1.89865
33104952	chr6:33104952:G:T	1.40702e-39	-2.26847	-0.534664	2.59435e-30	-0.0685698	2.1877	1.04232e-07	-1.76213	-1.29192
33105225	chr6:33105225:A:G	1.4278e-38	-1.29021e-09	-0.485886	1.99749e-31	-1.29021e-09	-0.444903	1.02631e-06	-1.29021e-09	-0.766936
33105261	chr6:33105261:G:C	3.69388e-40	-2.4018	-1.73871	3.93855e-33	-2.74441	-1.62675	2.4129e-08	-2.62543	-1.89182
33105287	chr6:33105287:A:G	4.24833e-39	-1.69808	-1.42404e-09	1.97301e-32	-2.75982	-1.42404e-09	1.9509e-07	-2.4272	-1.42404e-09
33105291	chr6:33105291:A:G	2.03762e-39	-2.00241	-0.430412	4.07928e-30	0.274487	2.29722	1.21218e-07	-1.68058	-1.2225
33105299	chr6:33105299:G:A	2.01762e-39	-2.01736	-0.425324	4.00115e-30	0.246784	2.30559	1.19457e-07	-1.69882	-1.21888
33105545	chr6:33105545:A:G	2.52829e-39	-1.12785	-1.08921	4.57934e-30	2.67909	0.00825414	2.89403e-07	-0.235905	-1.79694
33105612	chr6:33105612:T:C	3.67429e-40	-2.3873	-1.75853	3.86304e-33	-2.74026	-1.65025	2.40208e-08	-2.61627	-1.90548
33105663	chr6:33105663:G:A	1.34339e-39	-2.29608	-0.553331	2.36655e-30	-0.130333	2.15756	9.90512e-08	-1.7996	-1.30542
33105686	chr6:33105686:G:A	2.00617e-39	-1.99144	-0.456937	4.00446e-30	0.29862	2.25458	1.2048e-07	-1.66697	-1.24222
33105738	chr6:33105738:G:A	4.09522e-40	-2.05558	-1.98179	9.77472e-33	-1.74981	-1.71236	2.26874e-08	-2.55135	-2.02751
33105754	chr6:33105754:G:A	2.16253e-39	-2.37333	-1.42404e-09	4.91864e-32	-1.84635	-1.42404e-09	1.88461e-07	-2.46177	-1.42404e-09
33106012	chr6:33106012:T:C	1.94204e-40	-2.75832	-2.02514	4.08479e-33	-2.36217	-1.97252	3.32202e-08	-2.16757	-2.02993
33106127	chr6:33106127:G:T	1.64379e-39	-2.6476	-1.42404e-09	2.05935e-32	-2.71699	-1.42404e-09	1.42503e-07	-2.7413	-1.42404e-09
33106207	chr6:33106207:A:G	1.99189e-39	-2.04206	-0.413459	3.88244e-30	0.197299	2.32496	1.17001e-07	-1.72783	-1.21065
33106312	chr6:33106312:C:G	3.04985e-39	-1.29021e-09	-2.02951	4.5765e-32	-1.29021e-09	-1.91844	2.97129e-07	-1.29021e-09	-2.0065
33106511	chr6:33106511:C:T	9.38552e-39	-0.652024	-0.253413	2.94993e-29	3.15983	1.39032	4.08478e-07	-0.390046	-1.29818
33106521	chr6:33106521:C:T	3.0501e-39	-1.29021e-09	-2.02943	4.58007e-32	-1.29021e-09	-1.91767	2.97234e-07	-1.29021e-09	-2.00614
33106571	chr6:33106571:T:C	1.35757e-39	-2.28068	-0.558229	2.41435e-30	-0.101293	2.14852	1.00277e-07	-1.78422	-1.30851
33106621	chr6:33106621:A:G	5.4682e-39	-1.29021e-09	-1.44566	5.9617e-32	-1.29021e-09	-1.65402	2.99336e-07	-1.29021e-09	-1.9991
33106792	chr6:33106792:A:G	2.03792e-39	-2.01308	-0.419594	4.05502e-30	0.249381	2.31637	1.20261e-07	-1.69689	-1.2141
33106820	chr6:33106820:GGCAAAGAGA:G	1.97169e-40	-2.74312	-2.02518	4.35754e-33	-2.29742	-1.97263	3.58217e-08	-2.09216	-2.02995
33106835	chr6:33106835:C:A	2.03795e-39	-2.01519	-0.417469	4.05341e-30	0.245031	2.32032	1.20037e-07	-1.70044	-1.21242
33106930	chr6:33106930:G:A	1.43088e-39	-2.25416	-0.532156	2.68166e-30	-0.0396162	2.19184	1.0637e-07	-1.74318	-1.29056
33106973	chr6:33106973:T:C	1.65184e-39	-0.743363	-1.89935	2.11349e-30	3.32397	-1.40984	1.44598e-06	1.31228	-1.7364
33107076	chr6:33107076:C:T	2.02181e-39	-1.99576	-0.444848	4.01825e-30	0.281032	2.27561	1.20412e-07	-1.67537	-1.23438
33107131	chr6:33107131:A:G	1.07119e-39	-2.10087	-0.974964	1.24082e-30	0.0711004	1.31046	1.12471e-07	-1.39197	-1.58599
33107186	chr6:33107186:A:G	2.33228e-40	-2.62502	-1.97532	9.73476e-33	-1.89143	-1.57483	4.00914e-08	-1.98501	-2.02449
33107666	chr6:33107666:C:T	7.01638e-39	-1.4688	0.272439	2.51828e-29	0.775263	3.61669	2.67938e-07	-1.24931	-0.860598
33107690	chr6:33107690:T:C	1.80593e-38	-1.29021e-09	-0.250943	2.53576e-31	-1.29021e-09	-0.206302	1.27358e-06	-1.29021e-09	-0.551073
33107858	chr6:33107858:A:G	1.45014e-39	-2.30181	-0.471134	2.61948e-30	-0.15005	2.27882	1.0318e-07	-1.81152	-1.25267
33108169	chr6:33108169:T:G	1.79008e-39	-2.56234	-1.42404e-09	2.10814e-32	-2.69357	-1.42404e-09	1.39541e-07	-2.7623	-1.42404e-09
33108313	chr6:33108313:T:A	6.42113e-39	-1.52015	0.235144	2.19224e-29	0.692994	3.56031	2.47143e-07	-1.30449	-0.886211
33108370	chr6:33108370:GTCC:G	2.83475e-40	-2.40131	-2.00392	1.05485e-32	-1.3973	-1.98868	3.07573e-08	-2.29676	-1.97777
33108491	chr6:33108491:T:C	1.84094e-39	-1.29835	-1.23598	4.58448e-32	-1.4988	-0.417902	1.83342e-07	-0.937677	-1.55163
33108666	chr6:33108666:GA:G	1.04116e-36	3.81617	-0.0126779	5.91698e-30	-1.11944	4.06306	1.22228e-07	-1.76819	-1.12659
33108732	chr6:33108732:G:A	1.15125e-39	-1.09587	-1.90789	4.39104e-33	-2.68711	-1.57528	3.79284e-08	-2.10136	-1.9636
33108762	chr6:33108762:C:T	2.63749e-40	-2.71829	-1.75908	5.00184e-33	-2.76724	-1.36492	2.80233e-08	-2.65595	-1.71168
33108790	chr6:33108790:T:C	1.11558e-36	3.85344	0.0190824	6.34909e-30	-1.10082	4.11493	1.26492e-07	-1.75496	-1.10553
33108891	chr6:33108891:T:C	2.36078e-40	-2.74536	-1.84284	5.06861e-33	-2.65144	-1.46746	2.8062e-08	-2.56636	-1.79989
33108905	chr6:33108905:T:C	1.19057e-36	3.93564	0.00194574	6.43253e-30	-1.05906	4.08622	1.29239e-07	-1.72151	-1.11749
33109435	chr6:33109435:G:A	1.94608e-40	-2.75612	-2.02525	4.11408e-33	-2.35468	-1.97287	3.34574e-08	-2.16042	-2.02997
33109450	chr6:33109450:G:C	2.15188e-40	-2.70153	-1.97931	2.56103e-33	-2.77077	-2.03079	2.08534e-08	-2.67511	-1.98804
33109494	chr6:33109494:G:A	1.96881e-40	-2.74724	-2.02252	5.29601e-33	-2.1951	-1.87991	3.49661e-08	-2.13559	-2.01069
33109811	chr6:33109811:A:G	8.6024e-37	3.60677	0.00584081	5.23186e-30	-1.28134	4.1019	1.21822e-07	-1.7835	-1.11461
33109830	chr6:33109830:C:T	1.15451e-36	3.9275	-0.0206777	6.21749e-30	-1.06055	4.05371	1.275e-07	-1.7212	-1.13134
33110084	chr6:33110084:G:A	3.90186e-40	-2.38836	-1.69738	4.15967e-33	-2.74108	-1.57545	2.50486e-08	-2.61715	-1.8627
33110243	chr6:33110243:T:C	3.82205e-40	-2.07693	-2.02947	6.09332e-33	-1.97727	-1.9575	1.93985e-08	-2.71561	-2.01986
33110386	chr6:33110386:G:A	4.06358e-40	-2.02438	-2.02075	5.54944e-33	-2.02948	-1.99879	1.96389e-08	-2.72992	-1.99323
33110396	chr6:33110396:T:C	2.17678e-40	-2.70818	-1.96116	2.56876e-33	-2.76865	-2.02989	2.13522e-08	-2.66717	-1.97234
33110538	chr6:33110538:G:A	2.13877e-40	-2.71442	-1.97254	2.57129e-33	-2.76685	-2.03071	2.13164e-08	-2.65867	-1.98251
33110699	chr6:33110699:C:T	5.3575e-39	-0.411649	-1.05446	1.36658e-32	-2.42524	-0.701828	1.4217e-07	-1.74756	-0.996087
33110796	chr6:33110796:G:T	2.2654e-40	-2.59868	-2.03075	2.94737e-33	-2.72134	-1.93971	1.87431e-08	-2.7497	-2.02013
33111219	chr6:33111219:T:C	1.99758e-40	-2.73214	-2.02311	2.58504e-33	-2.77231	-2.01992	2.06457e-08	-2.64983	-2.02333
33111389	chr6:33111389:C:T	2.21671e-40	-2.74256	-1.90861	2.94449e-33	-2.63961	-2.02242	2.49418e-08	-2.55764	-1.92647
33111435	chr6:33111435:G:C	1.02132e-36	3.794	-0.00975471	5.88123e-30	-1.13171	4.06927	1.21366e-07	-1.77751	-1.12435
33111628	chr6:33111628:T:C	3.10863e-39	-1.29021e-09	-2.01042	4.23838e-32	-1.29021e-09	-1.9952	3.08695e-07	-1.29021e-09	-1.96831
33111673	chr6:33111673:T:C	5.61364e-40	-2.03271	-1.68928	3.27418e-31	1.66446	-1.61519	5.44911e-08	-2.44151	-1.26112
33111700	chr6:33111700:G:A	7.83976e-39	-1.29021e-09	-1.0854	7.62147e-32	-1.29021e-09	-1.40841	8.07579e-07	-1.29021e-09	-1.00662
33111849	chr6:33111849:T:C	1.00837e-36	3.78391	-0.0124201	5.84961e-30	-1.13765	4.06982	1.20492e-07	-1.78342	-1.12566
33111912	chr6:33111912:C:T	2.06625e-40	-2.75533	-1.96612	2.8399e-33	-2.66739	-2.0308	2.29159e-08	-2.59102	-1.97782
33111989	chr6:33111989:A:G	2.0177e-40	-2.75289	-1.99234	2.64426e-33	-2.7403	-2.02928	2.17433e-08	-2.62059	-2.00077
33112035	chr6:33112035:A:G	4.21587e-40	-2.65492	-1.35341	1.31756e-32	-2.09044	-1.07315	8.14943e-08	-1.82845	-1.47168
33112383	chr6:33112383:G:C	2.36177e-40	-2.56568	-2.0221	2.72685e-33	-2.76267	-1.97614	1.84802e-08	-2.75331	-2.03066
33112396	chr6:33112396:T:C	2.37708e-40	-2.56513	-2.01619	2.69812e-33	-2.76221	-1.98719	1.847e-08	-2.75394	-2.03058
33112415	chr6:33112415:T:C	3.10173e-39	-1.29021e-09	-2.01265	4.2207e-32	-1.29021e-09	-1.99938	3.06782e-07	-1.29021e-09	-1.97452
33112427	chr6:33112427:T:C	9.30653e-40	-2.74487	-0.4716	3.83811e-32	-2.31577	0.221369	1.65108e-07	-2.11241	-0.481655
33112452	chr6:33112452:C:T	2.34717e-40	-2.57178	-2.0222	2.72373e-33	-2.76405	-1.97591	1.85171e-08	-2.75132	-2.03065
33112460	chr6:33112460:G:C	2.35887e-40	-2.5669	-2.0221	2.72608e-33	-2.76295	-1.97615	1.84876e-08	-2.75291	-2.03066
33112463	chr6:33112463:T:C	2.38081e-40	-2.55692	-2.02282	2.73338e-33	-2.76062	-1.97581	1.84334e-08	-2.75589	-2.03061
33112583	chr6:33112583:T:G	2.35281e-40	-2.5657	-2.02588	2.75782e-33	-2.76282	-1.96471	1.85061e-08	-2.75307	-2.0295
33112635	chr6:33112635:T:A	3.95966e-40	-2.31548	-1.75555	4.04625e-33	-2.72608	-1.61809	2.63535e-08	-2.5211	-1.90796
33112650	chr6:33112650:C:T	2.32496e-40	-2.57749	-2.02599	2.7518e-33	-2.76537	-1.96434	1.85781e-08	-2.74923	-2.02944
33113357	chr6:33113357:T:G	1.05655e-38	-1.29021e-09	-0.787007	1.50221e-31	-1.29021e-09	-0.729854	7.96022e-07	-1.29021e-09	-1.02104
33113371	chr6:33113371:T:A	6.97075e-39	-1.29021e-09	-1.20288	1.05937e-31	-1.29021e-09	-1.07912	5.3254e-07	-1.29021e-09	-1.423
33113390	chr6:33113390:T:C	3.94152e-39	-1.29021e-09	-1.77304	4.62408e-32	-1.29021e-09	-1.9081	3.06308e-07	-1.29021e-09	-1.97607
33113397	chr6:33113397:G:A	3.94096e-39	-1.29021e-09	-1.77318	4.62364e-32	-1.29021e-09	-1.9082	3.06291e-07	-1.29021e-09	-1.97613
33113626	chr6:33113626:C:A	9.63695e-39	-1.29021e-09	-0.879001	1.05838e-31	-1.29021e-09	-1.08006	1.44884e-06	-1.29021e-09	-0.422147
33113759	chr6:33113759:G:A	8.82144e-40	-2.10798	-1.16202	7.14913e-33	-2.4386	-1.33638	2.70541e-08	-2.72876	-1.67407
33113855	chr6:33113855:A:G	2.02065e-40	-2.722	-2.02177	3.11351e-32	-0.317649	-1.98598	2.94864e-08	-2.69202	-1.62472
33113935	chr6:33113935:A:G	5.05141e-40	-2.10092	-1.7266	1.83443e-31	1.1852	-1.71526	4.70476e-08	-2.51619	-1.33332
33114040	chr6:33114040:A:G	8.18074e-40	-1.38118	-1.96423	8.03574e-33	-1.62864	-2.02943	3.73645e-08	-2.20458	-1.87536
33114046	chr6:33114046:A:G	8.86273e-40	-1.24438	-2.02095	2.12079e-32	-1.10522	-1.58237	2.4697e-08	-2.46359	-2.03039
33114071	chr6:33114071:AT:A	1.02372e-39	-1.12506	-1.9961	2.68962e-32	-0.976408	-1.47357	2.63634e-08	-2.40685	-2.02183
33114121	chr6:33114121:C:A	7.23916e-40	-1.58069	-1.88699	9.47106e-33	-1.8124	-1.68132	3.02304e-08	-2.32863	-1.96319
33114124	chr6:33114124:T:C	1.06134e-38	-1.29021e-09	-0.782488	1.52565e-31	-1.29021e-09	-0.714373	7.9651e-07	-1.29021e-09	-1.02042
33114125	chr6:33114125:T:C	1.06134e-38	-1.29021e-09	-0.782488	1.52565e-31	-1.29021e-09	-0.714373	7.9651e-07	-1.29021e-09	-1.02042
33114225	chr6:33114225:G:A	3.56747e-39	-1.29021e-09	-1.87275	5.50198e-32	-1.29021e-09	-1.73427	3.38148e-07	-1.29021e-09	-1.87718
33114240	chr6:33114240:T:C	3.50271e-39	-1.29021e-09	-1.89107	5.3487e-32	-1.29021e-09	-1.76253	3.31437e-07	-1.29021e-09	-1.89723
33114332	chr6:33114332:C:T	1.22729e-39	-2.18347	-0.756322	9.47111e-32	0.0108907	-1.20202	2.33365e-07	-1.58849	-0.659566
33114490	chr6:33114490:C:A	6.16101e-39	0.666788	-1.99315	3.02985e-33	-2.76277	-1.87068	4.76073e-08	-1.81015	-2.02752
33114531	chr6:33114531:G:A	7.32663e-39	0.844751	-1.99784	3.0957e-33	-2.75072	-1.86123	5.2231e-08	-1.71625	-2.02874
33114582	chr6:33114582:T:C	9.65517e-39	1.1341	-2.01121	3.29827e-33	-2.72112	-1.82745	6.11485e-08	-1.55659	-2.03077
33114691	chr6:33114691:T:C	7.81647e-39	0.915734	-2.00411	3.15901e-33	-2.74565	-1.84606	5.38529e-08	-1.68446	-2.02995
33114694	chr6:33114694:G:C	9.39399e-40	-2.18033	-1.02679	1.13187e-32	-2.65351	-0.661999	2.5457e-08	-2.71896	-1.74471
33114709	chr6:33114709:A:G	7.58495e-39	0.886143	-2.00458	3.15493e-33	-2.74818	-1.84481	5.29513e-08	-1.70125	-2.03004
33114732	chr6:33114732:G:T	7.02844e-39	0.823787	-2.01843	3.28818e-33	-2.73601	-1.81562	5.4111e-08	-1.67929	-2.03034
33114858	chr6:33114858:C:T	2.64152e-39	-0.155393	-2.01786	3.17422e-33	-2.74839	-1.83851	6.40786e-08	-1.51448	-2.02608
33114915	chr6:33114915:A:C	3.05264e-39	-0.0789213	-1.94968	2.72846e-33	-2.73864	-1.99958	6.96546e-08	-1.4787	-1.97842
33114952	chr6:33114952:A:T	2.11194e-40	-2.73474	-1.96484	4.94105e-32	0.0566199	-1.89842	2.72569e-08	-2.43221	-1.96315
33114963	chr6:33114963:G:A	6.60065e-38	3.06396	-2.01881	5.07158e-30	4.74345	-1.95401	4.25927e-06	2.66188	-2.00569
33115107	chr6:33115107:A:G	3.44824e-39	0.100957	-2.0077	3.16838e-33	-2.72412	-1.86463	7.41223e-08	-1.37424	-2.02071
33115170	chr6:33115170:C:G	9.54439e-39	-1.29021e-09	-0.888652	1.37061e-31	-1.29021e-09	-0.82154	7.20231e-07	-1.29021e-09	-1.12109
33115179	chr6:33115179:G:C	3.45024e-39	0.0969658	-2.00313	3.13039e-33	-2.72466	-1.87614	7.40757e-08	-1.378	-2.01757
33115259	chr6:33115259:A:T	3.84445e-39	0.206746	-2.00472	3.19428e-33	-2.70899	-1.87161	7.99646e-08	-1.3004	-2.01868
33115285	chr6:33115285:A:G	3.58723e-39	0.134096	-2.00132	3.13106e-33	-2.72013	-1.88046	7.60621e-08	-1.35277	-2.01634
33115312	chr6:33115312:C:T	3.44566e-39	-1.29021e-09	-1.90749	5.23053e-32	-1.29021e-09	-1.78487	3.25734e-07	-1.29021e-09	-1.91458
33115344	chr6:33115344:T:C	2.05929e-40	-2.74025	-1.98457	4.92291e-32	0.0184904	-1.86397	2.62474e-08	-2.44833	-1.98477
33115357	chr6:33115357:G:A	3.74941e-39	0.178582	-2.00159	3.15247e-33	-2.71296	-1.88081	7.8591e-08	-1.31948	-2.01692
33115388	chr6:33115388:C:T	3.25626e-39	-1.29021e-09	-1.96402	4.75569e-32	-1.29021e-09	-1.88004	3.06687e-07	-1.29021e-09	-1.97483
33115411	chr6:33115411:A:G	4.0219e-40	-2.70158	-1.35385	2.20734e-30	1.05832	0.899254	3.39128e-08	-2.3102	-1.86667
33115420	chr6:33115420:G:C	2.98021e-39	-1.026	-1.02661	1.90147e-31	-2.70018	2.20601	2.06982e-08	-2.74612	-1.9245
33115425	chr6:33115425:C:T	2.05494e-40	-2.7236	-2.00335	5.84306e-32	0.147563	-1.82169	2.69813e-08	-2.40203	-2.00349
33115482	chr6:33115482:A:G	3.25728e-39	-1.29021e-09	-1.96371	4.75774e-32	-1.29021e-09	-1.87961	3.06766e-07	-1.29021e-09	-1.97458
33115484	chr6:33115484:C:T	6.29617e-38	3.02862	-2.0307	5.27249e-30	4.71492	-1.88663	4.02133e-06	2.6267	-2.02799
33115675	chr6:33115675:C:A	3.44712e-39	-1.29021e-09	-1.90707	5.23363e-32	-1.29021e-09	-1.78427	3.25861e-07	-1.29021e-09	-1.91419
33115681	chr6:33115681:G:A	4.00804e-39	0.208178	-1.96448	2.98631e-33	-2.70888	-1.93905	8.22918e-08	-1.30165	-1.98874
33115694	chr6:33115694:G:A	3.44652e-39	-1.29021e-09	-1.90724	5.23236e-32	-1.29021e-09	-1.78452	3.25807e-07	-1.29021e-09	-1.91436
33115713	chr6:33115713:T:C	3.69188e-39	0.135534	-1.974	2.99243e-33	-2.71791	-1.92797	7.78545e-08	-1.34984	-1.99598
33115726	chr6:33115726:G:T	3.25653e-39	-1.29021e-09	-1.96394	4.75624e-32	-1.29021e-09	-1.87992	3.06706e-07	-1.29021e-09	-1.97477
33115797	chr6:33115797:C:T	2.86016e-39	-0.164549	-1.92918	2.67331e-33	-2.74827	-2.01037	6.64146e-08	-1.54236	-1.96239
33115822	chr6:33115822:A:G	3.69946e-39	0.149492	-1.98591	3.04928e-33	-2.71708	-1.90998	7.78144e-08	-1.341	-2.00534
33115878	chr6:33115878:G:GA	3.89599e-39	0.192148	-1.9768	3.02468e-33	-2.71096	-1.9242	8.07507e-08	-1.31113	-1.99817
33115907	chr6:33115907:A:T	4.00025e-39	0.219665	-1.97791	3.04165e-33	-2.70685	-1.92271	8.22968e-08	-1.29137	-1.99896
33115928	chr6:33115928:C:G	3.9021e-39	0.194348	-1.97744	3.02974e-33	-2.71026	-1.92323	8.09008e-08	-1.30876	-1.99868
33115973	chr6:33115973:C:T	4.71486e-39	0.399341	-1.99323	3.18111e-33	-2.68745	-1.89729	8.66519e-08	-1.22675	-2.01201
33116016	chr6:33116016:T:A	1.49248e-39	-2.74417	-1.42404e-09	1.96701e-32	-2.76286	-1.42404e-09	1.51255e-07	-2.68169	-1.42404e-09
33116039	chr6:33116039:G:C	3.94338e-39	0.184837	-1.9574	2.95201e-33	-2.71162	-1.94786	8.16625e-08	-1.3153	-1.98277
33116061	chr6:33116061:C:T	3.81697e-39	0.156121	-1.96127	2.95252e-33	-2.71586	-1.94345	7.97784e-08	-1.33549	-1.98592
33116062	chr6:33116062:C:G	3.86212e-39	0.164776	-1.95816	2.94617e-33	-2.71454	-1.94692	8.05195e-08	-1.32882	-1.98334
33116075	chr6:33116075:C:G	3.80163e-39	0.170965	-1.98014	3.03186e-33	-2.7136	-1.91919	7.94376e-08	-1.3249	-2.00079
33116107	chr6:33116107:A:G	3.86006e-39	0.178874	-1.9728	3.00397e-33	-2.71263	-1.9294	8.03569e-08	-1.31904	-1.99515
33116465	chr6:33116465:T:C	3.37361e-39	-1.29021e-09	-1.92862	5.01221e-32	-1.29021e-09	-1.8275	3.16896e-07	-1.29021e-09	-1.94209
33116532	chr6:33116532:G:A	5.79348e-38	2.94493	-2.03022	5.11299e-30	4.64249	-1.84491	3.72696e-06	2.55348	-2.03079
33116641	chr6:33116641:G:GACTCC	2.02473e-40	-2.74222	-1.99953	1.10219e-31	0.737574	-1.77707	3.09065e-08	-2.27555	-1.99414
33116649	chr6:33116649:A:G	3.3516e-39	-1.29021e-09	-1.93517	4.99298e-32	-1.29021e-09	-1.83135	3.17502e-07	-1.29021e-09	-1.94018
33116683	chr6:33116683:A:G	2.97093e-39	-0.128707	-1.92702	2.67961e-33	-2.7445	-2.01179	6.82592e-08	-1.5174	-1.95995
33116799	chr6:33116799:G:GGAGA	3.80781e-39	0.168802	-1.97635	3.01326e-33	-2.71419	-1.92475	7.94854e-08	-1.32729	-1.9978
33116819	chr6:33116819:G:A	3.7192e-39	0.152383	-1.98348	3.03834e-33	-2.71645	-1.91421	7.81657e-08	-1.33854	-2.00329
33116864	chr6:33116864:T:C	3.71224e-39	0.159592	-1.99256	3.08817e-33	-2.7155	-1.89888	7.80326e-08	-1.33342	-2.01011
33116894	chr6:33116894:A:C	7.02504e-40	-1.63316	-1.86455	1.58307e-31	0.408941	-1.08637	9.97592e-08	-1.08627	-2.01164
33116921	chr6:33116921:A:G	3.77013e-39	0.159567	-1.97706	3.01255e-33	-2.71546	-1.92371	7.89681e-08	-1.33324	-1.99838
33117024	chr6:33117024:G:C	1.2433e-38	-1.29021e-09	-0.624249	1.11245e-31	-1.29021e-09	-1.03023	1.3055e-06	-1.29021e-09	-0.526319
33117049	chr6:33117049:G:A	3.44829e-39	-1.29021e-09	-1.90673	5.23642e-32	-1.29021e-09	-1.78374	3.25965e-07	-1.29021e-09	-1.91387
33117142	chr6:33117142:G:T	3.44537e-39	-1.29021e-09	-1.90757	5.23016e-32	-1.29021e-09	-1.78494	3.25694e-07	-1.29021e-09	-1.91471
33117233	chr6:33117233:A:G	3.35017e-40	-2.71344	-1.52474	1.11933e-31	-0.166819	-0.857245	2.37943e-08	-2.51846	-2.01276
33117276	chr6:33117276:T:C	3.08578e-39	-1.29021e-09	-2.0178	4.20171e-32	-1.29021e-09	-2.00389	2.90059e-07	-1.29021e-09	-2.03058
33117484	chr6:33117484:G:A	3.44564e-39	-1.29021e-09	-1.9075	5.23044e-32	-1.29021e-09	-1.78488	3.25722e-07	-1.29021e-09	-1.91462
33117573	chr6:33117573:A:G	9.20433e-35	8.43512	-0.14971	1.33173e-28	1.49018	4.56726	9.82703e-07	0.512959	-1.32331
33117584	chr6:33117584:T:G	6.57681e-38	3.07203	-2.0305	5.84154e-30	4.78266	-1.85187	4.20862e-06	2.6749	-2.03068
33117648	chr6:33117648:G:A	2.47111e-40	-2.5118	-2.03072	3.03256e-33	-2.75042	-1.88213	1.90238e-08	-2.77135	-1.98362
33117684	chr6:33117684:G:A	6.59281e-39	0.700049	-1.95867	3.18574e-33	-2.63798	-1.9453	1.13709e-07	-0.983661	-1.98336
33117685	chr6:33117685:G:A	6.49856e-39	0.680713	-1.95374	3.15697e-33	-2.64176	-1.95059	1.12599e-07	-0.997457	-1.97937
33117694	chr6:33117694:G:A	3.44652e-39	-1.29021e-09	-1.90724	5.23236e-32	-1.29021e-09	-1.78452	3.25807e-07	-1.29021e-09	-1.91436
33117714	chr6:33117714:T:C	9.5383e-39	-1.29021e-09	-0.889289	1.36988e-31	-1.29021e-09	-0.822068	7.19833e-07	-1.29021e-09	-1.12164
33117734	chr6:33117734:G:A	3.44517e-39	-1.29021e-09	-1.90763	5.22924e-32	-1.29021e-09	-1.78511	3.25678e-07	-1.29021e-09	-1.91475
33117757	chr6:33117757:T:C	5.73594e-38	2.93462	-2.02988	5.0807e-30	4.63161	-1.84037	3.67111e-06	2.53838	-2.0308
33117766	chr6:33117766:T:C	3.84526e-39	0.189923	-1.98769	3.07339e-33	-2.71096	-1.90823	8.00164e-08	-1.31274	-2.00569
33117798	chr6:33117798:C:A	3.81338e-39	0.187491	-1.99358	3.10496e-33	-2.71135	-1.89761	7.951e-08	-1.3146	-2.01018
33117801	chr6:33117801:G:A	3.08259e-39	-0.102487	-1.91635	2.67428e-33	-2.74177	-2.01651	7.05964e-08	-1.49615	-1.94754
33117806	chr6:33117806:A:G	3.44825e-39	-1.29021e-09	-1.90674	5.23604e-32	-1.29021e-09	-1.78381	3.25966e-07	-1.29021e-09	-1.91387
33117814	chr6:33117814:G:A	3.04639e-39	-0.114176	-1.91647	2.67105e-33	-2.74303	-2.01647	7.00342e-08	-1.50405	-1.94763
33117856	chr6:33117856:A:G	3.96892e-39	0.219204	-1.98531	3.07599e-33	-2.7063	-1.91204	8.19977e-08	-1.29007	-2.00391
33117878	chr6:33117878:A:G	4.23539e-40	-2.31851	-1.68521	5.9394e-33	-2.77366	-1.18669	2.01783e-08	-2.76197	-1.93408
33117883	chr6:33117883:G:C	3.3421e-40	-2.42153	-1.81906	4.41374e-33	-2.7683	-1.48895	1.88453e-08	-2.77246	-1.99194
33118074	chr6:33118074:C:T	7.6224e-39	0.84094	-1.95445	5.37309e-33	-2.74692	-1.31365	5.28512e-08	-1.70881	-2.02438
33118079	chr6:33118079:G:A	3.44469e-39	-1.29021e-09	-1.90777	5.2282e-32	-1.29021e-09	-1.78531	3.25631e-07	-1.29021e-09	-1.9149
33118136	chr6:33118136:T:C	8.54642e-39	-1.29021e-09	-0.999093	9.52564e-32	-1.29021e-09	-1.18539	5.43317e-07	-1.29021e-09	-1.40297
33118170	chr6:33118170:G:C	5.7282e-38	2.93295	-2.02957	5.02936e-30	4.61716	-1.83607	3.66458e-06	2.53656	-2.03075
33118239	chr6:33118239:T:C	3.49431e-40	-2.29631	-1.89974	3.78523e-33	-2.38676	-2.0241	2.12396e-08	-2.72629	-1.9185
33118261	chr6:33118261:C:A	4.54558e-39	-1.29021e-09	-1.63045	5.83117e-32	-1.29021e-09	-1.67616	3.09311e-07	-1.29021e-09	-1.96631
33118267	chr6:33118267:C:T	7.51075e-39	0.829503	-1.95777	5.31378e-33	-2.74777	-1.32389	5.25415e-08	-1.71375	-2.02531
33118472	chr6:33118472:C:T	7.33254e-39	0.806909	-1.95919	5.2797e-33	-2.74946	-1.32864	5.18761e-08	-1.72606	-2.02574
33118537	chr6:33118537:A:G	3.44483e-39	-1.29021e-09	-1.90773	5.22918e-32	-1.29021e-09	-1.78512	3.25653e-07	-1.29021e-09	-1.91483
33118545	chr6:33118545:C:T	3.45255e-39	-1.29021e-09	-1.90549	5.24593e-32	-1.29021e-09	-1.78193	3.26367e-07	-1.29021e-09	-1.91264
33118671	chr6:33118671:G:A	6.02098e-40	-1.8452	-1.80674	1.74398e-31	0.379003	-0.959627	1.36969e-07	-0.807551	-1.97336
33118677	chr6:33118677:G:A	3.82764e-39	0.182878	-1.98523	3.06124e-33	-2.71096	-1.91218	7.98487e-08	-1.31662	-2.00391
33118699	chr6:33118699:A:G	3.45559e-39	-1.29021e-09	-1.90461	5.24922e-32	-1.29021e-09	-1.7813	3.2649e-07	-1.29021e-09	-1.91226
33118782	chr6:33118782:G:GA	7.0675e-39	0.761345	-1.95044	5.40263e-33	-2.75305	-1.30203	5.07516e-08	-1.7505	-2.02322
33118898	chr6:33118898:GT:G	3.44451e-39	-1.29021e-09	-1.90782	5.22806e-32	-1.29021e-09	-1.78534	3.25629e-07	-1.29021e-09	-1.9149
33118941	chr6:33118941:T:G	9.54439e-39	-1.29021e-09	-0.888652	1.37061e-31	-1.29021e-09	-0.82154	7.20231e-07	-1.29021e-09	-1.12109
33119047	chr6:33119047:A:G	3.44836e-39	-1.29021e-09	-1.9067	5.23642e-32	-1.29021e-09	-1.78374	3.25975e-07	-1.29021e-09	-1.91384
33119074	chr6:33119074:C:T	4.31806e-39	0.296918	-1.97872	3.08533e-33	-2.69322	-1.92208	8.70723e-08	-1.23507	-1.99885
33119360	chr6:33119360:T:C	3.44845e-39	-1.29021e-09	-1.90668	5.23648e-32	-1.29021e-09	-1.78373	3.25985e-07	-1.29021e-09	-1.91381
33119385	chr6:33119385:G:A	3.4484e-39	-1.29021e-09	-1.9067	5.23636e-32	-1.29021e-09	-1.78375	3.25975e-07	-1.29021e-09	-1.91384
33119509	chr6:33119509:A:T	3.44652e-39	-1.29021e-09	-1.90724	5.23236e-32	-1.29021e-09	-1.78452	3.25807e-07	-1.29021e-09	-1.91436
33119581	chr6:33119581:T:A	7.90188e-39	0.876162	-1.95367	5.40154e-33	-2.74353	-1.31175	5.40313e-08	-1.68697	-2.02413
33119742	chr6:33119742:G:A	2.99655e-39	-0.142363	-1.90478	2.65378e-33	-2.74575	-2.02022	6.93736e-08	-1.52353	-1.93763
33119761	chr6:33119761:T:C	3.44652e-39	-1.29021e-09	-1.90724	5.23236e-32	-1.29021e-09	-1.78452	3.25807e-07	-1.29021e-09	-1.91436
33119778	chr6:33119778:AAAG:A	3.20707e-39	-1.29021e-09	-1.97925	4.74912e-32	-1.29021e-09	-1.88142	3.04966e-07	-1.29021e-09	-1.98046
33119808	chr6:33119808:C:T	3.30808e-39	-1.29021e-09	-1.94824	4.92975e-32	-1.29021e-09	-1.84409	3.13133e-07	-1.29021e-09	-1.95404
33119888	chr6:33119888:G:T	3.44652e-39	-1.29021e-09	-1.90724	5.23236e-32	-1.29021e-09	-1.78452	3.25807e-07	-1.29021e-09	-1.91436
33119907	chr6:33119907:T:C	4.06303e-39	0.243067	-1.98574	3.09106e-33	-2.70209	-1.91136	8.3361e-08	-1.27316	-2.00432
33119908	chr6:33119908:G:A	1.47641e-39	-2.75499	-1.42404e-09	1.9549e-32	-2.76904	-1.42404e-09	1.54556e-07	-2.66011	-1.42404e-09
33120009	chr6:33120009:T:C	3.44146e-39	-1.29021e-09	-1.90871	5.2217e-32	-1.29021e-09	-1.78656	3.2535e-07	-1.29021e-09	-1.91576
33120060	chr6:33120060:A:G	3.44751e-39	-1.29021e-09	-1.90695	5.23422e-32	-1.29021e-09	-1.78416	3.25884e-07	-1.29021e-09	-1.91412
33120097	chr6:33120097:C:T	3.4509e-39	-1.29021e-09	-1.90597	5.24191e-32	-1.29021e-09	-1.78269	3.2621e-07	-1.29021e-09	-1.91312
33120100	chr6:33120100:A:G	3.44122e-39	-1.29021e-09	-1.90878	5.22123e-32	-1.29021e-09	-1.78665	3.25341e-07	-1.29021e-09	-1.91579
33120195	chr6:33120195:C:T	9.30935e-40	-1.19175	-2.02442	1.21516e-32	-1.23508	-2.00942	3.49617e-08	-2.16565	-1.98076
33120269	chr6:33120269:T:C	2.41661e-40	-2.58133	-1.9835	5.55323e-32	-0.647864	-1.07714	2.06006e-08	-2.64509	-2.03026
33120289	chr6:33120289:A:G	3.44652e-39	-1.29021e-09	-1.90724	5.23236e-32	-1.29021e-09	-1.78452	3.25807e-07	-1.29021e-09	-1.91436
33120306	chr6:33120306:C:T	2.48074e-40	-2.64366	-1.89497	3.27226e-33	-2.76766	-1.78882	2.45807e-08	-2.71855	-1.78015
33120425	chr6:33120425:G:A	4.18995e-40	-2.26747	-1.74703	5.26445e-33	-2.77281	-1.30817	1.96439e-08	-2.7524	-1.97049
33120437	chr6:33120437:G:C	2.76256e-39	-0.960499	-1.16795	1.43971e-31	-2.68573	1.91337	2.00135e-08	-2.73709	-1.96717
33120541	chr6:33120541:A:C	3.44652e-39	-1.29021e-09	-1.90724	5.23236e-32	-1.29021e-09	-1.78452	3.25807e-07	-1.29021e-09	-1.91436
33120568	chr6:33120568:T:C	3.9056e-39	0.191879	-1.97407	3.01446e-33	-2.71028	-1.92826	8.10039e-08	-1.31077	-1.99539
33120693	chr6:33120693:C:T	5.42654e-38	2.87401	-2.02472	4.91986e-30	4.55139	-1.79232	3.41761e-06	2.46396	-2.02793
33120773	chr6:33120773:A:C	3.44301e-39	-1.29021e-09	-1.90826	5.22481e-32	-1.29021e-09	-1.78596	3.2548e-07	-1.29021e-09	-1.91536
33120811	chr6:33120811:C:G	3.44637e-39	-1.29021e-09	-1.90728	5.23201e-32	-1.29021e-09	-1.78458	3.25788e-07	-1.29021e-09	-1.91442
33120893	chr6:33120893:A:G	8.78512e-40	-1.26752	-2.00661	1.11152e-32	-1.30766	-2.02599	3.47238e-08	-2.21215	-1.94109
33120894	chr6:33120894:G:C	2.40702e-40	-2.58604	-1.98276	5.72601e-32	-0.629238	-1.06512	2.07002e-08	-2.64052	-2.03
33120933	chr6:33120933:C:G	3.44829e-39	-1.29021e-09	-1.90673	5.23642e-32	-1.29021e-09	-1.78374	3.25965e-07	-1.29021e-09	-1.91387
33120958	chr6:33120958:C:T	3.44652e-39	-1.29021e-09	-1.90724	5.23236e-32	-1.29021e-09	-1.78452	3.25807e-07	-1.29021e-09	-1.91436
33120980	chr6:33120980:A:G	2.33248e-40	-2.6105	-1.98976	6.03113e-32	-0.542669	-1.09978	2.11557e-08	-2.61807	-2.03068
33120997	chr6:33120997:C:T	3.44705e-39	-1.29021e-09	-1.90709	5.2335e-32	-1.29021e-09	-1.7843	3.25861e-07	-1.29021e-09	-1.91419
33121048	chr6:33121048:G:A	6.92515e-39	0.793622	-2.00307	3.17015e-33	-2.7269	-1.86128	4.71428e-08	-1.81837	-2.02911
33121198	chr6:33121198:T:C	3.25094e-39	-1.29021e-09	-1.96566	4.88363e-32	-1.29021e-09	-1.85349	3.08647e-07	-1.29021e-09	-1.96846
33121254	chr6:33121254:G:C	1.49734e-39	-2.74092	-1.42404e-09	1.97e-32	-2.76135	-1.42404e-09	1.50449e-07	-2.68704	-1.42404e-09
33121301	chr6:33121301:C:T	3.25201e-39	-1.29021e-09	-1.96533	4.8863e-32	-1.29021e-09	-1.85294	3.08749e-07	-1.29021e-09	-1.96813
33121379	chr6:33121379:T:TC	2.74719e-40	-2.4794	-1.95722	1.16626e-32	-1.80694	-1.47863	2.37185e-08	-2.50376	-2.03065
33121396	chr6:33121396:C:A	4.34134e-39	0.343966	-2.02039	3.98769e-32	-0.230458	-1.82571	9.16105e-08	-1.1556	-2.02752
33121419	chr6:33121419:G:A	4.33372e-40	-2.14931	-1.83145	4.66662e-33	-2.76165	-1.43988	1.95868e-08	-2.72107	-2.00474
33121539	chr6:33121539:T:C	7.99756e-40	-2.27556	-1.0925	1.14609e-32	-1.55465	-1.74837	5.02286e-08	-2.55179	-1.23229
33121555	chr6:33121555:C:T	4.26173e-40	-2.18844	-1.80908	4.82457e-33	-2.76656	-1.40168	1.95367e-08	-2.73192	-1.99645
33121598	chr6:33121598:C:T	2.6433e-40	-2.5642	-1.91097	1.23065e-32	-1.94726	-1.28458	2.20663e-08	-2.57908	-2.02753
33121609	chr6:33121609:G:A	3.25094e-39	-1.29021e-09	-1.96566	4.88363e-32	-1.29021e-09	-1.85349	3.08647e-07	-1.29021e-09	-1.96846
33121638	chr6:33121638:T:C	3.24966e-39	-1.29021e-09	-1.96606	4.88079e-32	-1.29021e-09	-1.85407	3.08548e-07	-1.29021e-09	-1.96878
33121653	chr6:33121653:G:A	3.22145e-39	-1.29021e-09	-1.97477	4.80497e-32	-1.29021e-09	-1.86973	3.06255e-07	-1.29021e-09	-1.97624
33121662	chr6:33121662:T:C	4.02891e-40	-2.05975	-1.99394	1.07177e-32	-2.17466	-1.19541	1.89028e-08	-2.73073	-2.03062
33121684	chr6:33121684:C:A	3.24484e-39	-1.29021e-09	-1.96754	4.86849e-32	-1.29021e-09	-1.85659	3.08081e-07	-1.29021e-09	-1.9703
33121783	chr6:33121783:T:A	3.25038e-39	-1.29021e-09	-1.96583	4.88247e-32	-1.29021e-09	-1.85373	3.08593e-07	-1.29021e-09	-1.96864
33121786	chr6:33121786:G:T	3.25247e-39	-1.29021e-09	-1.96519	4.8876e-32	-1.29021e-09	-1.85268	3.08794e-07	-1.29021e-09	-1.96799
33121816	chr6:33121816:T:C	3.25094e-39	-1.29021e-09	-1.96566	4.88363e-32	-1.29021e-09	-1.85349	3.08647e-07	-1.29021e-09	-1.96846
33121826	chr6:33121826:C:T	2.55334e-40	-2.4875	-2.02229	1.13737e-31	1.00752	-2.0156	2.57908e-08	-2.51219	-1.93845
33121871	chr6:33121871:A:G	3.2509e-39	-1.29021e-09	-1.96567	4.88375e-32	-1.29021e-09	-1.85347	3.08641e-07	-1.29021e-09	-1.96848
33122050	chr6:33122050:A:G	2.71301e-40	-2.48003	-1.9691	3.34654e-33	-2.77189	-1.76215	1.94659e-08	-2.70523	-2.02677
33122057	chr6:33122057:A:G	3.25094e-39	-1.29021e-09	-1.96566	4.88363e-32	-1.29021e-09	-1.85349	3.08647e-07	-1.29021e-09	-1.96846
33122100	chr6:33122100:G:A	4.23536e-40	-2.16052	-1.8432	4.5475e-33	-2.7633	-1.46409	1.94225e-08	-2.72349	-2.01074
33122178	chr6:33122178:G:A	4.30098e-40	-2.16419	-1.82416	4.71842e-33	-2.7637	-1.42679	1.9542e-08	-2.72523	-2.00286
33122321	chr6:33122321:A:G	3.43825e-40	-2.30932	-1.9029	3.74965e-33	-2.77348	-1.64682	1.85348e-08	-2.7569	-2.02411
33122390	chr6:33122390:G:A	1.49788e-39	-2.74056	-1.42404e-09	1.96915e-32	-2.76178	-1.42404e-09	1.5065e-07	-2.68571	-1.42404e-09
33122473	chr6:33122473:C:G	1.23756e-39	-1.83186	-1.0996	1.55516e-32	-2.71647	-0.281331	5.99671e-08	-2.51017	-1.09669
33122489	chr6:33122489:C:T	2.0566e-37	-1.29021e-09	2.18162	5.25817e-31	-1.29021e-09	0.522989	8.64111e-06	-1.29021e-09	1.36362
33122512	chr6:33122512:A:T	1.39492e-38	1.41448	-1.92366	6.50227e-33	-2.72847	-1.14134	4.09093e-08	-1.98214	-2.00717
33122513	chr6:33122513:A:G	1.30095e-38	1.34036	-1.91928	6.5368e-33	-2.73598	-1.12854	3.968e-08	-2.0149	-2.00492
33122528	chr6:33122528:G:A	1.42898e-38	1.45216	-1.93721	6.27011e-33	-2.72441	-1.18176	4.13334e-08	-1.96564	-2.01335
33122559	chr6:33122559:G:A	1.41014e-38	1.42567	-1.924	6.5024e-33	-2.72738	-1.14241	4.11046e-08	-1.97719	-2.00735
33122681	chr6:33122681:A:G	2.68722e-40	-2.5574	-1.90128	1.2652e-32	-1.85336	-1.35079	2.85054e-08	-2.33153	-2.01904
33122732	chr6:33122732:C:G	4.16309e-40	-2.17412	-1.84681	4.51226e-33	-2.76498	-1.47019	1.93226e-08	-2.72743	-2.01196
33122820	chr6:33122820:A:G	4.64911e-39	0.412258	-2.02019	4.25446e-32	-0.167307	-1.8241	9.63139e-08	-1.10569	-2.02736
33122846	chr6:33122846:C:T	2.71432e-40	-2.48411	-1.96454	1.13188e-32	-1.81646	-1.49904	2.36157e-08	-2.50872	-2.03003
33122851	chr6:33122851:G:A	3.25094e-39	-1.29021e-09	-1.96566	4.88363e-32	-1.29021e-09	-1.85349	3.08647e-07	-1.29021e-09	-1.96846
33122933	chr6:33122933:T:C	4.20087e-40	-2.18265	-1.82925	4.66673e-33	-2.76596	-1.43554	1.94098e-08	-2.73022	-2.00466
33122981	chr6:33122981:T:C	4.12568e-40	-2.204	-1.82595	4.68313e-33	-2.76815	-1.42985	1.93217e-08	-2.73602	-2.00342
33123004	chr6:33123004:T:G	3.24947e-39	-1.29021e-09	-1.96611	4.87998e-32	-1.29021e-09	-1.85424	3.08513e-07	-1.29021e-09	-1.9689
33123059	chr6:33123059:G:A	4.01243e-40	-2.0645	-1.99329	1.08118e-32	-2.16988	-1.19144	1.88792e-08	-2.73196	-2.03065
33123068	chr6:33123068:A:G	4.36386e-40	-2.16672	-1.80712	4.8536e-33	-2.76399	-1.39825	1.96563e-08	-2.7259	-1.99637
33123115	chr6:33123115:C:T	4.51785e-39	0.382936	-2.0195	4.14582e-32	-0.196154	-1.82112	9.42096e-08	-1.12818	-2.02696
33123162	chr6:33123162:G:C	4.27319e-40	-2.17143	-1.8234	4.72041e-33	-2.76459	-1.42548	1.95108e-08	-2.72721	-2.00249
33123255	chr6:33123255:T:C	3.291e-40	-2.35298	-1.90301	3.74879e-33	-2.77341	-1.64712	1.83999e-08	-2.76422	-2.02409
33123280	chr6:33123280:C:T	4.24256e-40	-2.17306	-1.82897	4.67426e-33	-2.76483	-1.43506	1.94597e-08	-2.72776	-2.00456
33123354	chr6:33123354:T:C	3.43973e-40	-2.18923	-2.02257	2.77357e-33	-2.76834	-1.95349	2.08805e-08	-2.73513	-1.92672
33123461	chr6:33123461:T:C	4.60792e-40	-2.56365	-1.35576	4.26159e-32	-0.953164	-1.03657	6.22671e-08	-1.99189	-1.57734
33123828	chr6:33123828:T:C	4.34621e-40	-2.5965	-1.38139	1.67674e-31	0.586677	-1.20662	8.12289e-08	-2.60886	-0.694533
33123884	chr6:33123884:T:C	2.07886e-40	-2.71604	-1.99933	7.62776e-33	-1.84784	-1.86233	1.87111e-08	-2.77314	-1.99841
33123926	chr6:33123926:G:T	3.25094e-39	-1.29021e-09	-1.96566	4.88363e-32	-1.29021e-09	-1.85349	3.08647e-07	-1.29021e-09	-1.96846
33123954	chr6:33123954:T:A	6.60425e-39	-1.29021e-09	-1.25689	1.14528e-30	-1.29021e-09	1.30144	2.93812e-07	-1.29021e-09	-2.01772
33123970	chr6:33123970:T:C	4.56985e-40	-2.56139	-1.36632	4.22535e-32	-0.948841	-1.04944	6.20398e-08	-1.98709	-1.5858
33124055	chr6:33124055:T:C	2.65108e-40	-2.47557	-1.99665	5.11578e-32	-0.0135881	-1.79346	2.30241e-08	-2.64156	-1.92256
33124097	chr6:33124097:T:A	2.08545e-40	-2.70813	-2.00407	7.49626e-33	-1.87726	-1.8503	1.8642e-08	-2.77204	-2.00321
33124109	chr6:33124109:C:G	5.79937e-39	0.626964	-2.01382	3.21367e-33	-2.74406	-1.83049	4.31805e-08	-1.9045	-2.03078
33124134	chr6:33124134:T:TC	4.47482e-40	-2.55631	-1.39241	4.1572e-32	-0.9333	-1.08124	6.13281e-08	-1.97727	-1.60716
33124159	chr6:33124159:C:A	4.44759e-40	-2.55765	-1.39718	4.10698e-32	-0.939637	-1.08705	6.09712e-08	-1.97923	-1.61104
33124354	chr6:33124354:G:A	2.06711e-40	-2.7139	-2.00714	7.71403e-33	-1.85559	-1.84334	1.85817e-08	-2.77287	-2.00562
33124368	chr6:33124368:A:T	3.25106e-39	-1.29021e-09	-1.96562	4.88393e-32	-1.29021e-09	-1.85343	3.08664e-07	-1.29021e-09	-1.96841
33124594	chr6:33124594:G:A	4.74594e-39	0.438349	-2.02566	4.23989e-32	-0.142557	-1.85228	9.79102e-08	-1.08651	-2.03011
33124602	chr6:33124602:T:C	2.08825e-40	-2.70737	-2.00349	7.45919e-33	-1.88006	-1.85246	1.86581e-08	-2.77193	-2.00245
33124631	chr6:33124631:C:G	1.88265e-39	-2.51192	-1.42404e-09	2.79384e-31	-0.109379	-1.42404e-09	1.64546e-07	-2.59747	-1.42404e-09
33124670	chr6:33124670:T:C	4.72382e-40	-1.91684	-1.97774	9.9396e-33	-2.31207	-1.13336	1.95325e-08	-2.69838	-2.0302
33124678	chr6:33124678:C:T	4.38492e-40	-2.56806	-1.40096	1.88583e-31	0.725707	-1.22813	8.16319e-08	-2.57782	-0.720625
33124693	chr6:33124693:A:G	4.37766e-40	-2.56667	-1.40401	3.97756e-32	-0.963074	-1.09564	5.95292e-08	-1.99763	-1.61657
33124735	chr6:33124735:A:T	2.07394e-40	-2.71576	-2.00198	7.67328e-33	-1.84797	-1.85625	1.86649e-08	-2.77308	-2.00094
33124760	chr6:33124760:T:C	3.16532e-40	-2.29485	-2.00008	3.15666e-32	-0.50215	-1.78771	2.11763e-08	-2.71694	-1.93084
33124782	chr6:33124782:G:A	4.78036e-40	-1.9078	-1.97487	1.00046e-32	-2.3168	-1.12211	1.95944e-08	-2.69551	-2.02991
33124797	chr6:33124797:T:C	3.11229e-40	-2.31334	-1.99849	3.26894e-32	-0.462618	-1.7923	2.13896e-08	-2.71008	-1.92768
33124801	chr6:33124801:C:A	5.65936e-39	0.601882	-2.01318	3.1977e-33	-2.7466	-1.83293	4.26541e-08	-1.91679	-2.03075
33124814	chr6:33124814:C:A	4.46187e-40	-2.54436	-1.40726	4.22851e-32	-0.897932	-1.0996	6.19162e-08	-1.95522	-1.61966
33124817	chr6:33124817:A:G	2.10602e-40	-2.69971	-2.00268	7.24731e-33	-1.90681	-1.85453	1.86981e-08	-2.77056	-2.00168
33124912	chr6:33124912:C:T	2.09489e-40	-2.7079	-1.99979	7.40898e-33	-1.87793	-1.86134	1.87249e-08	-2.77205	-1.99876
33124947	chr6:33124947:C:A	2.0744e-40	-2.71517	-2.00234	7.66431e-33	-1.85014	-1.85525	1.86583e-08	-2.77303	-2.00134
33125047	chr6:33125047:C:T	2.09743e-40	-2.70594	-2.00054	7.38084e-33	-1.88369	-1.85938	1.87151e-08	-2.77177	-1.99957
33125085	chr6:33125085:GA:G	4.35213e-40	-2.27201	-1.70452	8.76413e-33	-1.5667	-2.00459	2.97316e-08	-2.55672	-1.75173
33125106	chr6:33125106:G:A	4.30023e-39	0.339182	-2.02512	3.88905e-32	-0.232187	-1.84903	9.11327e-08	-1.15844	-2.02991
33125143	chr6:33125143:C:G	3.09553e-39	-1.29021e-09	-2.01465	4.49791e-32	-1.29021e-09	-1.93577	2.94887e-07	-1.29021e-09	-2.01407
33125179	chr6:33125179:A:G	1.614e-38	-1.29021e-09	-0.363303	1.14921e-31	-1.29021e-09	-0.997715	5.1618e-07	-1.29021e-09	-1.45421
33125216	chr6:33125216:G:A	5.92888e-39	-1.29021e-09	-1.36477	9.69739e-32	-1.29021e-09	-1.16752	3.99936e-07	-1.29021e-09	-1.70936
33125331	chr6:33125331:G:A	3.07916e-39	-1.29021e-09	-2.01995	4.822e-32	-1.29021e-09	-1.86619	3.05441e-07	-1.29021e-09	-1.97891
33125381	chr6:33125381:A:AC	3.25094e-39	-1.29021e-09	-1.96566	4.88363e-32	-1.29021e-09	-1.85349	3.08647e-07	-1.29021e-09	-1.96846
33125453	chr6:33125453:A:AGACT	4.24953e-39	-1.29021e-09	-1.6978	5.85993e-32	-1.29021e-09	-1.67124	3.58287e-07	-1.29021e-09	-1.81933
33125516	chr6:33125516:A:G	2.85767e-40	-2.38705	-2.01013	4.30979e-33	-2.25176	-2.02931	3.72592e-08	-2.15139	-1.93137
33125523	chr6:33125523:A:G	2.07919e-40	-2.71446	-2.00075	7.60602e-33	-1.85419	-1.85883	1.86861e-08	-2.7729	-1.99998
33125532	chr6:33125532:G:A	3.2565e-40	-2.23769	-2.02884	7.59509e-33	-1.72694	-1.98752	2.4029e-08	-2.57092	-1.95048
33125576	chr6:33125576:T:A	3.25438e-39	-1.29021e-09	-1.9646	4.89215e-32	-1.29021e-09	-1.85175	3.08971e-07	-1.29021e-09	-1.96742
33125588	chr6:33125588:A:T	2.06246e-40	-2.71666	-2.00664	7.79402e-33	-1.84443	-1.84418	1.85737e-08	-2.77318	-2.00574
33126000	chr6:33126000:G:A	2.04493e-40	-2.70317	-2.02865	1.28952e-32	-1.63514	-1.54996	1.91479e-08	-2.7253	-2.02317
33126044	chr6:33126044:T:C	2.36273e-40	-2.55669	-2.03068	1.73035e-32	-0.931068	-1.95999	3.96034e-08	-1.9926	-2.02915
33126099	chr6:33126099:A:G	2.0904e-40	-2.71767	-1.99216	7.56924e-33	-1.84069	-1.87718	1.8843e-08	-2.77325	-1.99127
33126168	chr6:33126168:T:A	3.24924e-39	-1.29021e-09	-1.96618	4.87939e-32	-1.29021e-09	-1.85436	3.08483e-07	-1.29021e-09	-1.969
33126170	chr6:33126170:C:A	9.14723e-39	-1.29021e-09	-0.931154	8.25841e-32	-1.29021e-09	-1.32815	9.61515e-07	-1.29021e-09	-0.832153
33126187	chr6:33126187:T:G	2.07173e-40	-2.71315	-2.00566	7.65363e-33	-1.86024	-1.84654	1.86004e-08	-2.77274	-2.00474
33126220	chr6:33126220:A:T	3.07521e-39	-1.29021e-09	-2.02123	4.79747e-32	-1.29021e-09	-1.87129	3.04584e-07	-1.29021e-09	-1.98172
33126281	chr6:33126281:C:CT	3.33793e-40	-2.21299	-2.02884	7.34018e-33	-1.76108	-1.98752	2.3678e-08	-2.58563	-1.95048
33126292	chr6:33126292:C:T	3.25094e-39	-1.29021e-09	-1.96566	4.88363e-32	-1.29021e-09	-1.85349	3.08647e-07	-1.29021e-09	-1.96846
33126395	chr6:33126395:A:C	3.15715e-40	-2.68715	-1.61037	1.86235e-32	-1.33831	-1.47923	4.00289e-08	-2.24418	-1.76688
33126426	chr6:33126426:G:A	1.49567e-39	-2.74203	-1.42404e-09	1.96862e-32	-2.76205	-1.42404e-09	1.50767e-07	-2.68493	-1.42404e-09
33126427	chr6:33126427:G:A	4.51925e-40	-2.56821	-1.37063	4.12361e-32	-0.96796	-1.05469	6.0912e-08	-2.00177	-1.58946
33126498	chr6:33126498:T:C	3.55967e-40	-2.16456	-2.01296	2.77474e-32	-0.729553	-1.68927	2.00394e-08	-2.74924	-1.95372
33126509	chr6:33126509:T:C	3.23039e-40	-2.66371	-1.61088	2.03954e-32	-1.24701	-1.47965	4.23177e-08	-2.18828	-1.76718
33126611	chr6:33126611:G:A	4.65579e-40	-1.92895	-1.98012	9.94743e-33	-2.30099	-1.14366	1.94558e-08	-2.70209	-2.03043
33126619	chr6:33126619:G:A	1.49201e-39	-2.74448	-1.42404e-09	1.96805e-32	-2.76233	-1.42404e-09	1.51351e-07	-2.68106	-1.42404e-09
33126626	chr6:33126626:G:A	1.49887e-39	-2.73989	-1.42404e-09	1.99256e-32	-2.74996	-1.42404e-09	1.50212e-07	-2.68862	-1.42404e-09
33126641	chr6:33126641:A:C	4.48536e-40	-1.92935	-2.01702	1.03503e-32	-2.28937	-1.11557	1.93748e-08	-2.70628	-2.03041
33126762	chr6:33126762:G:T	1.50389e-39	-2.73655	-1.42404e-09	1.9751e-32	-2.75876	-1.42404e-09	1.49515e-07	-2.69326	-1.42404e-09
33126823	chr6:33126823:G:A	2.62262e-40	-2.53005	-1.95297	5.84877e-33	-2.76786	-1.20787	2.5557e-08	-2.46768	-1.99207
33126862	chr6:33126862:C:T	3.21909e-39	-1.29021e-09	-1.97551	4.80959e-32	-1.29021e-09	-1.86877	3.06356e-07	-1.29021e-09	-1.97591
33126876	chr6:33126876:G:A	1.49677e-39	-2.74129	-1.42404e-09	1.9695e-32	-2.7616	-1.42404e-09	1.50584e-07	-2.68614	-1.42404e-09
33126886	chr6:33126886:T:C	4.12557e-40	-1.99919	-2.0308	3.03248e-33	-2.731	-1.90158	2.08548e-08	-2.68581	-1.97727
33127032	chr6:33127032:C:T	2.28724e-40	-2.58912	-2.03072	8.56664e-33	-1.96599	-1.62809	1.81523e-08	-2.77186	-2.03001
33127048	chr6:33127048:T:C	2.31552e-40	-2.58557	-2.02198	1.62574e-32	-1.04313	-1.91029	3.75134e-08	-2.04691	-2.02905
33127068	chr6:33127068:A:G	3.27683e-39	-1.29021e-09	-1.95773	4.93081e-32	-1.29021e-09	-1.84388	3.11189e-07	-1.29021e-09	-1.96026
33127092	chr6:33127092:C:T	2.79047e-38	2.1742	-1.99001	4.15952e-32	-1.18418	-0.829795	5.41177e-08	-1.67934	-2.03016
33127163	chr6:33127163:T:C	4.8771e-40	-1.88357	-1.97907	9.6544e-33	-2.33461	-1.13994	1.97306e-08	-2.68814	-2.03036
33127164	chr6:33127164:G:A	3.36511e-39	-1.29021e-09	-1.93114	4.09649e-32	-1.29021e-09	-2.02925	2.92128e-07	-1.29021e-09	-2.02347
33127193	chr6:33127193:A:G	3.25745e-39	-1.29021e-09	-1.96366	4.89995e-32	-1.29021e-09	-1.85015	3.09738e-07	-1.29021e-09	-1.96494
33127249	chr6:33127249:G:A	2.32488e-40	-2.57294	-2.03058	8.23997e-33	-1.99783	-1.63514	1.8125e-08	-2.7731	-2.03028
33127335	chr6:33127335:G:A	3.25557e-39	-1.29021e-09	-1.96424	4.90473e-32	-1.29021e-09	-1.84918	3.09013e-07	-1.29021e-09	-1.96728
33127384	chr6:33127384:A:G	3.08188e-39	-1.29021e-09	-2.01907	4.18955e-32	-1.29021e-09	-2.00679	3.21055e-07	-1.29021e-09	-1.92905
33127385	chr6:33127385:A:G	2.16342e-40	-2.65173	-2.02377	8.14039e-33	-1.95151	-1.69361	1.84541e-08	-2.76313	-2.02224
33127399	chr6:33127399:T:C	3.70545e-40	-2.17092	-1.96646	1.26721e-32	-2.10417	-1.09839	1.85042e-08	-2.75626	-2.0264
33127400	chr6:33127400:G:A	4.722e-39	-1.29021e-09	-1.59237	4.71482e-32	-1.29021e-09	-1.88867	2.96643e-07	-1.29021e-09	-2.00813
33127526	chr6:33127526:C:T	1.51958e-39	-2.72617	-1.42404e-09	2.00668e-32	-2.7429	-1.42404e-09	1.46843e-07	-2.7113	-1.42404e-09
33127617	chr6:33127617:A:G	1.12907e-38	-1.29021e-09	-0.72063	8.49858e-32	-1.29021e-09	-1.29948	4.15842e-07	-1.29021e-09	-1.67036
33127739	chr6:33127739:G:A	3.45414e-40	-2.20036	-2.00726	2.90493e-32	-0.660204	-1.71276	2.04488e-08	-2.74109	-1.94165
33127778	chr6:33127778:T:A	3.17603e-40	-2.26091	-2.03065	8.05907e-33	-1.69439	-1.96078	2.36959e-08	-2.55626	-1.9791
33127838	chr6:33127838:T:C	3.44204e-40	-2.19557	-2.01556	2.9798e-32	-0.669976	-1.67755	2.00759e-08	-2.7423	-1.95884
33127859	chr6:33127859:A:G	3.43666e-40	-2.19525	-2.01744	3.00997e-32	-0.671536	-1.66591	1.99639e-08	-2.74212	-1.96462
33127907	chr6:33127907:A:G	3.065e-40	-2.33046	-1.99668	3.39462e-32	-0.419843	-1.79734	2.16031e-08	-2.70328	-1.92455
33127948	chr6:33127948:A:G	3.25305e-39	-1.29021e-09	-1.96501	4.88869e-32	-1.29021e-09	-1.85246	3.08838e-07	-1.29021e-09	-1.96785
33127985	chr6:33127985:G:A	3.12292e-40	-2.27843	-2.02999	8.11003e-33	-1.66814	-1.98072	2.44721e-08	-2.5445	-1.95863
33128024	chr6:33128024:C:T	3.46107e-40	-2.19224	-2.01337	2.93425e-32	-0.675325	-1.6876	2.01568e-08	-2.74301	-1.95411
33128059	chr6:33128059:G:A	3.13602e-40	-2.30622	-1.99802	3.22741e-32	-0.47387	-1.79383	2.13544e-08	-2.71231	-1.9271
33128088	chr6:33128088:C:T	3.0857e-40	-2.66194	-1.65847	1.97095e-32	-1.22433	-1.53653	4.08117e-08	-2.18665	-1.80504
33128113	chr6:33128113:A:T	5.16485e-39	0.514434	-2.01716	4.03578e-32	-0.095544	-1.94864	1.01436e-07	-1.08487	-1.99637
33128205	chr6:33128205:C:T	3.24967e-39	-1.29021e-09	-1.96605	4.88066e-32	-1.29021e-09	-1.8541	3.08531e-07	-1.29021e-09	-1.96884
33128226	chr6:33128226:G:C	4.84615e-40	-1.89334	-1.97567	9.86592e-33	-2.32686	-1.12601	1.96718e-08	-2.69146	-2.03002
33128268	chr6:33128268:T:C	3.25212e-39	-1.29021e-09	-1.9653	4.88679e-32	-1.29021e-09	-1.85284	3.08754e-07	-1.29021e-09	-1.96812
33128286	chr6:33128286:G:A	3.19767e-40	-2.67655	-1.60822	1.94604e-32	-1.29679	-1.47679	4.1138e-08	-2.21862	-1.76511
33128342	chr6:33128342:C:A	5.77914e-39	-1.29021e-09	-1.39035	7.28737e-32	-1.29021e-09	-1.45324	3.44598e-07	-1.29021e-09	-1.85829
33128385	chr6:33128385:C:T	3.07183e-39	-1.29021e-09	-2.02233	4.7754e-32	-1.29021e-09	-1.8759	3.03796e-07	-1.29021e-09	-1.98431
33128470	chr6:33128470:T:C	3.19166e-40	-2.68039	-1.60626	1.92191e-32	-1.31154	-1.47452	4.08352e-08	-2.22761	-1.76351
33128481	chr6:33128481:G:T	3.22115e-40	-2.68206	-1.59539	1.93246e-32	-1.31838	-1.46221	4.10171e-08	-2.2318	-1.75488
33128536	chr6:33128536:G:A	3.22706e-40	-2.66844	-1.60718	1.98879e-32	-1.27759	-1.47427	4.18483e-08	-2.20275	-1.76386
33128617	chr6:33128617:G:A	5.84136e-39	0.633526	-2.01317	3.20665e-33	-2.74376	-1.83298	4.33317e-08	-1.90102	-2.03075
33128645	chr6:33128645:G:C	4.57638e-39	0.403055	-2.02675	4.07742e-32	-0.174462	-1.85945	9.54431e-08	-1.11169	-2.03045
33128649	chr6:33128649:C:T	6.20003e-39	0.667204	-1.98725	4.12097e-33	-2.43871	-1.88717	2.86796e-08	-2.43707	-1.90741
33128680	chr6:33128680:G:A	3.10195e-39	-1.29021e-09	-2.01257	4.94891e-32	-1.29021e-09	-1.84021	3.10051e-07	-1.29021e-09	-1.96393
33128681	chr6:33128681:G:A	3.25094e-39	-1.29021e-09	-1.96566	4.88363e-32	-1.29021e-09	-1.85349	3.08647e-07	-1.29021e-09	-1.96846
33128687	chr6:33128687:A:G	3.25094e-39	-1.29021e-09	-1.96566	4.88363e-32	-1.29021e-09	-1.85349	3.08647e-07	-1.29021e-09	-1.96846
33128715	chr6:33128715:A:G	3.19732e-40	-2.67665	-1.60822	1.94702e-32	-1.29629	-1.47679	4.1145e-08	-2.21845	-1.76511
33128746	chr6:33128746:T:G	4.3446e-40	-2.58916	-1.3891	3.78288e-32	-1.03174	-1.07716	5.75957e-08	-2.04277	-1.60444
33128768	chr6:33128768:G:A	3.19759e-40	-2.67657	-1.60822	1.94463e-32	-1.29752	-1.47679	4.11532e-08	-2.21825	-1.76511
33128786	chr6:33128786:G:A	1.50078e-39	-2.73862	-1.42404e-09	1.97275e-32	-2.75995	-1.42404e-09	1.49941e-07	-2.69042	-1.42404e-09
33128792	chr6:33128792:C:T	3.25094e-39	-1.29021e-09	-1.96566	4.88363e-32	-1.29021e-09	-1.85349	3.08647e-07	-1.29021e-09	-1.96846
33128835	chr6:33128835:G:A	4.94019e-39	0.48045	-2.02765	4.34476e-32	-0.104796	-1.86561	1.00884e-07	-1.05602	-2.03067
33128931	chr6:33128931:G:A	6.107e-39	0.643579	-1.97875	4.09114e-33	-2.43155	-1.90159	2.88532e-08	-2.44472	-1.89372
33128978	chr6:33128978:A:G	4.87177e-40	-1.88625	-1.97748	9.74714e-33	-2.33212	-1.13287	1.97104e-08	-2.68932	-2.0302
33128989	chr6:33128989:A:G	6.19142e-39	0.652982	-1.97442	4.05186e-33	-2.43469	-1.9081	2.91623e-08	-2.44141	-1.88638
33128999	chr6:33128999:C:T	7.1214e-39	0.849216	-2.03072	5.24365e-32	0.172596	-1.95496	1.29989e-07	-0.804973	-2.02824
33129000	chr6:33129000:G:A	2.76849e-40	-2.39905	-2.02984	9.57517e-33	-1.50022	-1.98257	2.64255e-08	-2.46982	-1.95651
33129007	chr6:33129007:T:C	3.09295e-39	-1.29021e-09	-2.01548	4.90114e-32	-1.29021e-09	-1.84991	3.08293e-07	-1.29021e-09	-1.96961
33129180	chr6:33129180:G:A	4.57042e-40	-2.58408	-1.34351	4.06539e-32	-1.01508	-1.02179	6.0396e-08	-2.03259	-1.56715
33129281	chr6:33129281:A:G	2.56995e-40	-2.50938	-1.99393	6.20873e-33	-1.88967	-2.02634	2.37933e-08	-2.72897	-1.80229
33129317	chr6:33129317:A:G	2.52795e-40	-2.52084	-1.99894	6.35943e-33	-1.86767	-2.02435	2.36091e-08	-2.72408	-1.81495
33129389	chr6:33129389:G:C	2.55452e-40	-2.51158	-1.99774	6.24321e-33	-1.88561	-2.02486	2.3585e-08	-2.72813	-1.81192
33129394	chr6:33129394:C:A	4.00023e-39	-1.29021e-09	-1.75825	4.9304e-32	-1.29021e-09	-1.84396	4.05447e-07	-1.29021e-09	-1.69567
33129436	chr6:33129436:G:A	3.88392e-40	-2.59241	-1.49794	3.26254e-32	-1.03894	-1.21793	5.23462e-08	-2.04423	-1.69855
33129454	chr6:33129454:C:T	4.75949e-40	-1.91316	-1.97389	1.00742e-32	-2.31304	-1.11895	1.95597e-08	-2.6974	-2.02979
33129527	chr6:33129527:A:G	3.25218e-39	-1.29021e-09	-1.96528	4.88708e-32	-1.29021e-09	-1.85278	3.08786e-07	-1.29021e-09	-1.96801
33129529	chr6:33129529:C:G	5.89857e-39	0.608981	-1.97888	4.13174e-33	-2.42197	-1.9013	2.85673e-08	-2.45479	-1.89361
33129605	chr6:33129605:G:A	2.5393e-40	-2.51707	-1.99823	6.30673e-33	-1.87569	-2.02465	2.36089e-08	-2.72591	-1.81313
33129646	chr6:33129646:C:T	3.34739e-40	-2.20923	-2.02978	7.34317e-33	-1.76591	-1.98229	2.34797e-08	-2.5878	-1.95672
33129656	chr6:33129656:T:C	4.14154e-40	-2.58199	-1.44413	3.6076e-32	-1.00427	-1.15206	5.57588e-08	-2.02283	-1.6568
33129687	chr6:33129687:A:G	2.59461e-40	-2.50067	-1.99309	6.11052e-33	-1.90534	-2.02662	2.37615e-08	-2.73246	-1.80014
33129784	chr6:33129784:T:C	2.46691e-40	-2.55284	-1.99138	6.74282e-33	-1.80633	-2.02716	2.44399e-08	-2.7085	-1.79594
33129814	chr6:33129814:A:G	2.14867e-40	-2.67971	-2.00263	1.15834e-32	-1.32191	-1.97048	3.12905e-08	-2.23176	-2.02559
33129973	chr6:33129973:GT:G	8.18112e-39	-1.29021e-09	-1.04278	1.22049e-31	-1.29021e-09	-0.937541	6.46205e-07	-1.29021e-09	-1.22955
33130021	chr6:33130021:G:A	2.67179e-40	-2.4782	-1.98624	5.87405e-33	-1.94289	-2.02853	2.39859e-08	-2.7398	-1.78339
33130187	chr6:33130187:T:A	2.55694e-40	-2.5049	-2.00348	6.18445e-33	-1.89789	-2.02204	2.31683e-08	-2.73081	-1.82707
33130194	chr6:33130194:C:T	8.18527e-39	-1.29021e-09	-1.04227	1.22099e-31	-1.29021e-09	-0.937133	6.4645e-07	-1.29021e-09	-1.22917
33130274	chr6:33130274:T:G	2.55756e-40	-2.51052	-1.99762	6.23078e-33	-1.88755	-2.02491	2.35819e-08	-2.72854	-1.81165
33130480	chr6:33130480:G:A	2.52067e-40	-2.52101	-2.00166	6.37046e-33	-1.86729	-2.023	2.34425e-08	-2.72394	-1.82217
33130499	chr6:33130499:A:C	2.51656e-40	-2.52841	-1.99589	6.44211e-33	-1.85351	-2.0256	2.38736e-08	-2.72052	-1.80737
33130512	chr6:33130512:G:A	2.49578e-40	-2.53273	-1.99986	6.51809e-33	-1.84347	-2.02392	2.36912e-08	-2.71818	-1.81738
33130515	chr6:33130515:T:C	1.45487e-39	-2.76969	-1.42404e-09	2.11014e-32	-2.69262	-1.42404e-09	1.58854e-07	-2.63268	-1.42404e-09
33130541	chr6:33130541:T:C	1.28547e-39	-1.36778	-1.5257	4.94649e-33	-2.2237	-1.91959	3.31134e-08	-2.61389	-1.58683
33130603	chr6:33130603:G:A	2.49915e-40	-2.52856	-2.00268	6.46373e-33	-1.85312	-2.02263	2.34554e-08	-2.72051	-1.82505
33130612	chr6:33130612:G:C	5.49911e-39	0.567593	-2.00761	6.23667e-33	-2.41441	-1.49711	2.46915e-08	-2.4638	-2.0304
33130683	chr6:33130683:A:G	1.49426e-39	-2.74298	-1.42404e-09	1.96751e-32	-2.76261	-1.42404e-09	1.51001e-07	-2.68337	-1.42404e-09
33130747	chr6:33130747:T:C	2.33745e-40	-2.67929	-1.91884	1.35395e-32	-1.3216	-1.81475	3.33978e-08	-2.23466	-1.95751
33130782	chr6:33130782:T:G	1.49285e-39	-2.74392	-1.42404e-09	1.9662e-32	-2.76328	-1.42404e-09	1.51287e-07	-2.68148	-1.42404e-09
33130792	chr6:33130792:C:T	1.09348e-38	1.26613	-2.01878	4.5262e-33	-2.43108	-1.801	2.29443e-08	-2.58051	-1.98709
33130809	chr6:33130809:A:G	4.71278e-39	0.434327	-2.02865	3.80752e-32	-0.143849	-1.95855	9.79166e-08	-1.09862	-2.01793
33130819	chr6:33130819:C:T	2.38031e-38	1.94905	-1.92384	4.86083e-32	-1.26177	-0.596396	3.73844e-08	-2.06293	-2.01648
33130901	chr6:33130901:T:G	2.4315e-38	1.97985	-1.93336	4.83831e-32	-1.2549	-0.607917	3.75093e-08	-2.05907	-2.017
33130961	chr6:33130961:G:A	5.13993e-39	0.447382	-1.95495	4.91605e-32	-0.160559	-1.68632	9.94781e-08	-1.09865	-2.00208
33130968	chr6:33130968:G:C	2.0566e-37	-1.29021e-09	2.18162	5.25817e-31	-1.29021e-09	0.522989	8.64111e-06	-1.29021e-09	1.36362
33131020	chr6:33131020:G:A	6.61542e-39	0.758409	-2.01361	7.4135e-33	-2.57869	-1.15997	2.05802e-08	-2.64647	-2.02987
33131021	chr6:33131021:A:G	2.85365e-40	-2.3698	-2.02879	3.20806e-33	-2.70202	-1.87428	3.64856e-08	-2.22536	-1.87838
33131051	chr6:33131051:G:A	3.11804e-40	-2.28049	-2.0295	8.12472e-33	-1.66245	-1.9846	2.46807e-08	-2.5419	-1.95274
33131082	chr6:33131082:A:G	2.14319e-40	-2.66102	-2.02388	1.53381e-32	-1.0539	-1.95772	2.28291e-08	-2.71281	-1.85982
33131119	chr6:33131119:C:G	1.31855e-37	3.70982	-1.97272	1.07304e-31	-0.184596	-0.881699	1.27128e-07	-0.825277	-2.03019
33131189	chr6:33131189:C:A	4.89385e-39	0.37566	-1.93229	1.7324e-31	0.689523	-1.27681	7.90858e-08	-1.29937	-2.03076
33131211	chr6:33131211:C:G	1.0185e-38	0.948652	-1.77234	1.81177e-32	-2.55333	-0.291747	2.6505e-08	-2.43964	-1.98369
33131347	chr6:33131347:T:A	2.80676e-38	2.16762	-1.97761	6.72909e-32	0.431677	-1.96462	1.2144e-07	-0.924057	-1.97719
33131352	chr6:33131352:G:A	3.50729e-40	-2.17097	-2.02138	6.83326e-33	-1.81275	-2.00741	2.39948e-08	-2.60718	-1.91564
33131374	chr6:33131374:G:T	1.12181e-38	1.24608	-1.97316	3.2661e-32	-0.279776	-1.97601	9.58479e-08	-1.25334	-1.88456
33131389	chr6:33131389:G:C	1.28358e-39	-0.888236	-2.00672	6.99574e-32	-0.250954	-1.24312	6.13748e-08	-1.55599	-2.02768
33131433	chr6:33131433:A:G	2.25187e-38	1.97217	-2.00243	5.81106e-32	0.254916	-1.93453	1.32083e-07	-0.880934	-1.9363
33131555	chr6:33131555:G:C	2.3818e-40	-2.69047	-1.88887	2.39387e-32	-1.00584	-1.56063	3.32249e-08	-2.28639	-1.91097
33131559	chr6:33131559:T:A	2.19308e-40	-2.66015	-2.00173	1.11185e-32	-1.31356	-2.01979	2.55832e-08	-2.7492	-1.70953
33131572	chr6:33131572:C:A	1.47957e-39	-2.75285	-1.42404e-09	1.95694e-32	-2.768	-1.42404e-09	1.54126e-07	-2.66289	-1.42404e-09
33131594	chr6:33131594:C:A	3.83579e-39	0.193701	-1.99393	2.97594e-33	-2.77065	-1.88076	3.54868e-08	-2.10408	-2.02742
33131649	chr6:33131649:T:C	3.65297e-39	0.158636	-2.0077	3.05749e-33	-2.77157	-1.8528	3.49325e-08	-2.11725	-2.03
33131695	chr6:33131695:G:A	3.93019e-39	0.221267	-1.99718	2.99589e-33	-2.77056	-1.87416	3.54383e-08	-2.10494	-2.02793
33131696	chr6:33131696:C:T	4.04846e-39	0.251867	-1.99813	3.00668e-33	-2.76805	-1.87307	3.66444e-08	-2.07127	-2.02813
33131697	chr6:33131697:G:A	1.6268e-39	-0.636835	-2.02115	2.5861e-33	-2.76726	-2.02455	2.97886e-08	-2.27584	-2.03069
33131720	chr6:33131720:C:T	2.06227e-39	-0.437346	-1.98345	9.40934e-33	-1.59095	-1.90931	3.81388e-08	-2.27601	-1.78342
33131761	chr6:33131761:G:T	3.83142e-39	0.221466	-2.02284	2.57934e-33	-2.77198	-2.02245	2.35824e-08	-2.51064	-2.02952
33131812	chr6:33131812:T:C	2.11762e-37	4.1963	-1.98544	1.10379e-32	-1.46512	-1.8755	6.21713e-08	-1.65154	-1.91923
33131850	chr6:33131850:C:T	2.34832e-39	-0.283931	-2.00698	1.09197e-32	-1.48669	-1.86471	3.87785e-08	-2.20842	-1.83438
33131915	chr6:33131915:T:C	2.46197e-39	-0.304498	-1.93915	9.82869e-33	-1.4946	-1.96206	4.45838e-08	-2.21367	-1.68962
33131916	chr6:33131916:G:T	2.29383e-39	-0.37944	-1.93494	9.28247e-33	-1.54836	-1.96548	4.33782e-08	-2.24867	-1.68204
33131943	chr6:33131943:C:T	2.33048e-39	-0.355636	-1.94289	9.4857e-33	-1.53349	-1.95868	4.30825e-08	-2.2392	-1.69834
33131989	chr6:33131989:C:A	1.83224e-37	-1.29021e-09	2.0661	4.79937e-31	-1.29021e-09	0.431692	7.78095e-06	-1.29021e-09	1.25877
33132005	chr6:33132005:CCTTTGTCTCTACTAAACCT:C	2.56106e-39	-0.268964	-1.93522	1.00637e-32	-1.47672	-1.95631	4.49645e-08	-2.19584	-1.69895
33132105	chr6:33132105:C:A	1.71628e-39	-0.649111	-1.95533	7.8616e-33	-1.733	-1.94698	3.70986e-08	-2.3673	-1.71978
33132232	chr6:33132232:G:T	4.01022e-39	0.238273	-1.99403	2.9799e-33	-2.76912	-1.88095	3.62104e-08	-2.08392	-2.0274
33132271	chr6:33132271:G:A	1.51715e-39	-2.72777	-1.42404e-09	1.98812e-32	-2.75219	-1.42404e-09	1.47738e-07	-2.70523	-1.42404e-09
33132276	chr6:33132276:G:A	2.46403e-39	-0.290125	-1.95268	1.00662e-32	-1.4838	-1.94897	4.36258e-08	-2.2068	-1.71821
33132407	chr6:33132407:G:A	2.43201e-39	-0.294811	-1.96108	1.01239e-32	-1.48683	-1.94024	4.28248e-08	-2.20868	-1.73487
33132412	chr6:33132412:A:G	4.05681e-39	0.286581	-2.03079	2.67578e-33	-2.75754	-2.00018	2.57084e-08	-2.43976	-2.01409
33132468	chr6:33132468:C:T	2.35889e-39	-0.316824	-1.96959	1.00529e-32	-1.50408	-1.93002	4.16814e-08	-2.21794	-1.75267
33132533	chr6:33132533:C:T	2.79032e-40	-2.59139	-1.82964	2.30424e-32	-1.02778	-1.57685	4.28272e-08	-2.05123	-1.89226
33132710	chr6:33132710:G:A	4.3175e-39	0.348559	-2.03049	3.28726e-33	-2.76277	-1.78914	3.84887e-08	-2.02404	-2.02625
33132738	chr6:33132738:G:A	4.9969e-39	0.437052	-1.97284	2.90181e-33	-2.76172	-1.9149	3.95384e-08	-2.00373	-2.01966
33132813	chr6:33132813:G:A	8.2947e-38	1.2736	-1.42404e-09	3.0243e-32	-2.3327	-1.42404e-09	1.58552e-07	-2.63458	-1.42404e-09
33132846	chr6:33132846:T:C	2.28602e-39	-0.351162	-1.96663	9.78286e-33	-1.52788	-1.93345	4.1233e-08	-2.23512	-1.74631
33132878	chr6:33132878:CTTAGT:C	1.49993e-39	-2.73919	-1.42404e-09	1.9721e-32	-2.76028	-1.42404e-09	1.50183e-07	-2.68881	-1.42404e-09
33132955	chr6:33132955:A:G	2.21128e-39	-0.395133	-1.9559	9.3594e-33	-1.55972	-1.94587	4.1279e-08	-2.25579	-1.72452
33132986	chr6:33132986:C:G	2.27832e-39	-0.348355	-1.97281	9.87496e-33	-1.52636	-1.9256	4.07254e-08	-2.23403	-1.75978
33133023	chr6:33133023:G:C	3.95171e-39	0.248418	-2.01887	3.18446e-33	-2.76888	-1.8148	3.61602e-08	-2.08219	-2.03052
33133043	chr6:33133043:T:C	4.76949e-39	0.370784	-1.95315	2.82108e-33	-2.76178	-1.94307	3.95858e-08	-2.01418	-2.00801
33133106	chr6:33133106:A:G	2.2399e-39	-0.371654	-1.96652	9.63205e-33	-1.54312	-1.93375	4.08173e-08	-2.24537	-1.74619
33133128	chr6:33133128:A:G	2.22071e-39	-0.372755	-1.97402	9.72417e-33	-1.54324	-1.92411	4.01415e-08	-2.24579	-1.76246
33133249	chr6:33133249:G:A	2.34487e-39	-0.32586	-1.96652	9.95927e-33	-1.50992	-1.93355	4.17145e-08	-2.22329	-1.74652
33133287	chr6:33133287:G:C	2.12984e-40	-2.76827	-1.92287	4.91851e-33	-2.50408	-1.64488	2.97208e-08	-2.33198	-1.97684
33133317	chr6:33133317:C:T	4.07486e-39	0.237739	-1.97751	2.89657e-33	-2.76908	-1.90936	3.64425e-08	-2.08352	-2.0214
33133423	chr6:33133423:T:TA	2.36722e-39	-0.312465	-1.97042	1.0103e-32	-1.50033	-1.92879	4.16473e-08	-2.21695	-1.75448
33133425	chr6:33133425:C:T	2.32749e-39	-0.33322	-1.9666	9.90909e-33	-1.51488	-1.93363	4.1584e-08	-2.22659	-1.74636
33133492	chr6:33133492:G:A	4.31958e-40	-2.2195	-1.76453	8.15286e-33	-1.62468	-2.01892	2.74987e-08	-2.57872	-1.8078
33133555	chr6:33133555:T:A	3.09551e-39	-1.29021e-09	-2.01465	4.49798e-32	-1.29021e-09	-1.93575	2.94884e-07	-1.29021e-09	-2.01408
33133599	chr6:33133599:A:C	2.20321e-39	-0.389615	-1.96508	9.49723e-33	-1.55528	-1.93568	4.05886e-08	-2.25339	-1.74378
33133656	chr6:33133656:G:A	3.48878e-39	0.0723255	-1.96738	2.84104e-33	-2.77327	-1.92452	3.4039e-08	-2.15744	-2.01572
33133667	chr6:33133667:A:C	2.2252e-39	-0.374421	-1.97033	9.66728e-33	-1.54457	-1.92865	4.0442e-08	-2.24641	-1.75438
33133697	chr6:33133697:T:C	6.50129e-39	-1.29021e-09	-1.2726	1.08423e-31	-1.29021e-09	-1.05593	4.26449e-07	-1.29021e-09	-1.64517
33133775	chr6:33133775:C:T	1.50361e-39	-2.73673	-1.42404e-09	1.97553e-32	-2.75854	-1.42404e-09	1.49656e-07	-2.69233	-1.42404e-09
33133893	chr6:33133893:C:T	2.18069e-40	-2.65867	-2.00888	1.12394e-32	-1.30775	-2.01479	2.4972e-08	-2.74831	-1.7346
33133898	chr6:33133898:A:G	2.4147e-39	-0.303788	-1.95924	9.55552e-33	-1.54255	-1.9423	4.21037e-08	-2.22953	-1.731
33133947	chr6:33133947:C:A	2.42955e-38	2.05084	-2.00515	3.34901e-32	-1.3228	-0.907911	4.96496e-08	-1.76973	-2.02594
33133961	chr6:33133961:A:G	2.22669e-39	-0.3754	-1.96869	9.63574e-33	-1.54546	-1.93102	4.05621e-08	-2.24705	-1.75078
33133968	chr6:33133968:G:A	2.18598e-39	-0.397288	-1.96525	9.43992e-33	-1.5618	-1.93521	4.04358e-08	-2.25724	-1.74371
33134017	chr6:33134017:G:A	2.3479e-39	-0.321136	-1.96995	1.00382e-32	-1.50634	-1.92922	4.15344e-08	-2.2204	-1.75374
33134052	chr6:33134052:G:A	2.20306e-39	-0.394199	-1.96056	9.4099e-33	-1.55917	-1.94103	4.09257e-08	-2.25545	-1.73346
33134055	chr6:33134055:A:G	2.21917e-39	-0.381982	-1.96549	9.54631e-33	-1.55085	-1.93495	4.07253e-08	-2.24983	-1.74399
33134085	chr6:33134085:G:A	1.45342e-39	-2.77069	-1.42404e-09	2.01167e-32	-2.74042	-1.42404e-09	2.02994e-07	-2.38749	-1.42404e-09
33134143	chr6:33134143:C:T	2.21393e-39	-0.384937	-1.9649	9.52654e-33	-1.55218	-1.9357	4.07022e-08	-2.25159	-1.7428
33134154	chr6:33134154:A:G	2.23726e-39	-0.375404	-1.96395	9.58107e-33	-1.54537	-1.9368	4.09644e-08	-2.24715	-1.74081
33134160	chr6:33134160:C:T	2.25855e-39	-0.365704	-1.96418	9.65499e-33	-1.53796	-1.93653	4.1127e-08	-2.24272	-1.74128
33134174	chr6:33134174:A:G	2.29225e-39	-0.345174	-1.9699	9.87066e-33	-1.52295	-1.92945	4.10033e-08	-2.23366	-1.75335
33134227	chr6:33134227:A:G	8.99093e-40	-2.20318	-1.04779	1.0704e-32	-1.64521	-1.72614	5.02966e-08	-2.58587	-1.19686
33134386	chr6:33134386:T:C	1.50777e-39	-2.73397	-1.42404e-09	1.97928e-32	-2.75665	-1.42404e-09	1.49025e-07	-2.69655	-1.42404e-09
33134429	chr6:33134429:T:C	2.36673e-40	-2.55773	-2.02795	1.67267e-32	-0.939157	-1.9858	2.1538e-08	-2.77242	-1.85842
33134440	chr6:33134440:G:A	3.70977e-39	0.150024	-1.98366	2.91679e-33	-2.77184	-1.89963	3.48526e-08	-2.12571	-2.02383
33134759	chr6:33134759:C:A	1.38395e-36	6.11425	-2.02615	1.90482e-31	1.11836	-1.61077	2.37743e-07	-0.238022	-1.99145
33134770	chr6:33134770:G:A	1.73496e-39	-0.67812	-1.9155	2.68492e-33	-2.77334	-1.98097	4.24888e-08	-1.99868	-1.95274
33134953	chr6:33134953:G:A	2.3651e-40	-2.61925	-1.96712	1.10094e-32	-1.31448	-2.02874	2.8751e-08	-2.74784	-1.59415
33134976	chr6:33134976:T:C	2.47487e-40	-2.57718	-1.96382	1.22544e-32	-1.20935	-2.02673	2.92263e-08	-2.73737	-1.58823
33135034	chr6:33135034:T:TA	4.23754e-39	-1.29021e-09	-1.70062	5.15835e-32	-1.29021e-09	-1.79876	4.31283e-07	-1.29021e-09	-1.6339
33135038	chr6:33135038:A:G	2.16637e-40	-2.67128	-2.00285	1.06813e-32	-1.35416	-2.01931	2.53609e-08	-2.7541	-1.71335
33135087	chr6:33135087:T:G	2.18625e-40	-2.65714	-2.00786	1.12737e-32	-1.30386	-2.01563	2.50696e-08	-2.74781	-1.7312
33135121	chr6:33135121:A:G	2.41165e-40	-2.53868	-2.02819	1.76324e-32	-0.887397	-1.98483	2.15351e-08	-2.77071	-1.86027
33135140	chr6:33135140:T:C	2.19723e-40	-2.65662	-2.00337	1.12567e-32	-1.30201	-2.01899	2.54959e-08	-2.7475	-1.71464
33135297	chr6:33135297:A:G	2.2215e-40	-2.65766	-1.99135	1.12415e-32	-1.29747	-2.02488	2.64587e-08	-2.74719	-1.67789
33135385	chr6:33135385:T:C	8.82099e-39	0.87213	-1.8396	1.03493e-32	-1.3752	-2.02984	3.78073e-08	-2.21139	-1.85677
33135396	chr6:33135396:G:A	2.14126e-40	-2.68274	-2.00306	1.02231e-32	-1.39825	-2.01906	2.5231e-08	-2.75919	-1.7134
33135448	chr6:33135448:G:A	2.1736e-40	-2.66497	-2.00583	1.09748e-32	-1.32926	-2.0171	2.51958e-08	-2.75104	-1.72294
33135471	chr6:33135471:C:CA	1.00353e-38	0.990102	-1.8286	1.11556e-32	-1.30116	-2.02886	4.01083e-08	-2.16331	-1.84577
33135534	chr6:33135534:G:T	2.17094e-40	-2.67022	-2.00181	1.07034e-32	-1.35144	-2.01997	2.54697e-08	-2.75384	-1.70934
33135754	chr6:33135754:C:T	1.04447e-39	-2.36595	-0.735143	2.13233e-32	-2.72317	0.0410065	3.31732e-08	-2.76084	-1.43808
33135803	chr6:33135803:T:C	5.15837e-35	8.66014	-0.953784	2.86614e-29	1.50602	3.01532	6.52582e-07	0.535878	-1.7556
33135852	chr6:33135852:C:T	2.17982e-40	-2.66418	-2.00377	1.09675e-32	-1.32818	-2.01885	2.53674e-08	-2.75099	-1.7162
33135853	chr6:33135853:G:A	3.05422e-39	-1.29021e-09	-2.02808	4.74405e-32	-1.29021e-09	-1.88249	2.93386e-07	-1.29021e-09	-2.01917
33135883	chr6:33135883:T:G	1.23765e-36	6.00087	-2.0245	1.74809e-31	1.04741	-1.62567	2.25294e-07	-0.296452	-1.9868
33135908	chr6:33135908:C:T	2.76908e-39	-0.121716	-2.00437	8.25647e-33	-1.8024	-1.82857	5.31027e-08	-1.76989	-1.95854
33136050	chr6:33136050:A:G	2.45492e-39	-0.218521	-2.02799	9.86358e-32	0.614944	-1.76547	4.29869e-08	-1.92814	-2.01163
33136074	chr6:33136074:T:C	2.15658e-40	-2.6709	-2.00776	1.07233e-32	-1.35379	-2.01575	2.49351e-08	-2.75421	-1.73018
33136153	chr6:33136153:T:C	2.71929e-39	-0.142174	-2.00206	8.18065e-33	-1.81857	-1.82163	5.25094e-08	-1.78585	-1.95382
33136262	chr6:33136262:C:T	1.50571e-39	-2.73534	-1.42404e-09	1.97731e-32	-2.75764	-1.42404e-09	1.49351e-07	-2.69436	-1.42404e-09
33136318	chr6:33136318:A:G	3.53182e-39	0.11497	-1.99776	2.99432e-33	-2.77267	-1.87258	3.4142e-08	-2.14162	-2.02852
33136398	chr6:33136398:T:C	2.15516e-40	-2.67403	-2.0053	1.05734e-32	-1.36596	-2.01766	2.51203e-08	-2.75549	-1.72149
33136509	chr6:33136509:G:A	2.39297e-40	-2.57244	-2.00221	1.42259e-32	-1.06715	-2.01974	2.67233e-08	-2.7042	-1.71092
33136755	chr6:33136755:C:T	3.78497e-39	0.2042	-2.01777	1.52506e-31	0.994075	-1.70884	3.70084e-08	-2.06084	-2.02868
33136758	chr6:33136758:A:T	2.38934e-40	-2.54985	-2.02633	1.70285e-32	-0.915836	-1.99124	2.17906e-08	-2.7718	-1.84739
33136807	chr6:33136807:G:A	2.79007e-39	-0.1208	-1.99774	8.35134e-33	-1.80948	-1.81006	5.34797e-08	-1.77471	-1.94665
33136875	chr6:33136875:C:T	2.25401e-39	-0.33446	-1.99744	7.28091e-33	-1.94258	-1.81413	4.70888e-08	-1.90371	-1.94492
33136887	chr6:33136887:T:C	4.14057e-39	0.273538	-1.99731	9.00054e-33	-1.74671	-1.79797	6.24288e-08	-1.62925	-1.93738
33136895	chr6:33136895:G:A	1.54261e-39	-0.689613	-2.02151	6.22024e-32	0.130377	-1.74195	3.42451e-08	-2.1439	-2.02322
33137080	chr6:33137080:C:T	3.34613e-39	0.08373	-2.02053	1.28953e-31	0.840478	-1.723	3.46495e-08	-2.12806	-2.02732
33137117	chr6:33137117:G:C	1.49189e-39	-2.74456	-1.42404e-09	1.96743e-32	-2.76265	-1.42404e-09	1.50946e-07	-2.68374	-1.42404e-09
33137221	chr6:33137221:G:A	5.71555e-39	-1.29021e-09	-1.40141	7.19996e-32	-1.29021e-09	-1.4653	3.42504e-07	-1.29021e-09	-1.86438
33137260	chr6:33137260:C:T	2.3491e-39	-0.287957	-2.00262	7.50073e-33	-1.90501	-1.82196	4.80721e-08	-1.87345	-1.95451
33137287	chr6:33137287:T:C	2.49647e-40	-2.51629	-2.01603	1.79514e-32	-0.847541	-2.00675	2.29808e-08	-2.77075	-1.79526
33137364	chr6:33137364:C:T	2.41638e-40	-2.53643	-2.02849	1.76161e-32	-0.890085	-1.98307	2.14544e-08	-2.7713	-1.86344
33137436	chr6:33137436:C:A	2.87516e-39	-0.0737337	-2.01476	8.2681e-33	-1.77408	-1.85548	5.38113e-08	-1.74219	-1.97299
33137516	chr6:33137516:A:G	2.83005e-39	-0.109199	-1.99511	8.51661e-33	-1.79596	-1.80399	5.42548e-08	-1.76424	-1.94273
33137522	chr6:33137522:T:C	3.19102e-39	-1.29021e-09	-1.98426	4.10761e-32	-1.29021e-09	-2.02654	3.54503e-07	-1.29021e-09	-1.82995
33137564	chr6:33137564:G:C	2.796e-39	-0.115791	-2.00062	8.35066e-33	-1.80166	-1.81796	5.35341e-08	-1.76901	-1.95134
33137692	chr6:33137692:G:A	2.87035e-39	-0.0822622	-2.00791	8.35759e-33	-1.7813	-1.83749	5.39587e-08	-1.74909	-1.96335
33137978	chr6:33137978:A:G	3.21682e-39	0.0323571	-2.00857	1.05661e-31	0.571756	-1.65349	3.13205e-08	-2.22564	-2.03075
33138003	chr6:33138003:A:G	2.39889e-40	-2.54208	-2.0301	1.66621e-32	-0.958116	-1.97071	2.10251e-08	-2.7725	-1.88245
33138091	chr6:33138091:A:G	3.09687e-39	0.00341418	-2.01763	8.44349e-33	-1.73749	-1.87108	5.51945e-08	-1.70786	-1.98194
33138119	chr6:33138119:G:T	3.32474e-40	-2.43844	-1.80736	7.18951e-33	-1.77233	-1.99701	4.74382e-08	-1.98846	-1.85277
33138204	chr6:33138204:G:A	2.30627e-40	-2.58364	-2.02792	1.55086e-32	-1.01506	-1.9855	2.15014e-08	-2.77366	-1.85889
33138233	chr6:33138233:T:G	2.54557e-39	-0.207625	-2.00262	7.86172e-33	-1.85729	-1.82267	5.04142e-08	-1.8258	-1.95459
33138332	chr6:33138332:A:G	3.78293e-39	0.203944	-2.01805	1.53417e-31	0.997142	-1.70594	3.69926e-08	-2.06099	-2.02896
33138365	chr6:33138365:C:T	2.88366e-39	-0.0819233	-2.00362	8.45568e-33	-1.7805	-1.82662	5.43995e-08	-1.74765	-1.95666
33138459	chr6:33138459:A:T	4.22385e-39	-1.29021e-09	-1.70386	4.47502e-32	-1.29021e-09	-1.94087	2.91502e-07	-1.29021e-09	-2.02562
33138531	chr6:33138531:A:G	1.68726e-38	1.69555	-2.01446	2.70532e-32	-1.45251	-0.991651	4.37575e-08	-1.90645	-2.01555
33138600	chr6:33138600:G:A	2.89468e-39	-0.0797541	-2.00198	8.50667e-33	-1.77954	-1.82158	5.45914e-08	-1.74731	-1.95348
33138783	chr6:33138783:T:C	1.58063e-39	-0.776169	-1.91061	2.6852e-33	-2.77049	-1.98372	4.014e-08	-2.05923	-1.94906
33138911	chr6:33138911:G:A	1.54318e-39	-2.71076	-1.42404e-09	3.73947e-32	-2.12043	-1.42404e-09	2.75841e-07	-2.08084	-1.42404e-09
33139018	chr6:33139018:A:G	3.13068e-39	-0.00665447	-1.9967	8.9972e-33	-1.73666	-1.80839	5.74433e-08	-1.70424	-1.94563
33139069	chr6:33139069:T:C	3.10937e-39	-1.29021e-09	-2.01018	4.53926e-32	-1.29021e-09	-1.92662	2.95873e-07	-1.29021e-09	-2.01073
33139180	chr6:33139180:G:A	4.0067e-39	0.256422	-2.01306	1.6531e-31	1.05138	-1.68552	3.78279e-08	-2.03752	-2.0301
33139362	chr6:33139362:T:C	3.59617e-39	0.151622	-2.01636	1.4533e-31	0.938396	-1.70135	3.60722e-08	-2.08593	-2.02921
33139371	chr6:33139371:CTG:C	5.46103e-40	-2.58584	-1.16371	2.20744e-31	0.643625	-0.988588	1.086e-07	-2.57352	-0.43947
33139539	chr6:33139539:C:T	3.44995e-39	0.0617953	-1.96804	2.84272e-33	-2.77352	-1.92368	3.37706e-08	-2.16503	-2.01604
33139605	chr6:33139605:C:T	2.30411e-40	-2.58402	-2.02847	1.55595e-32	-1.01444	-1.98285	2.14048e-08	-2.77366	-1.86339
33139645	chr6:33139645:C:T	2.94738e-40	-2.57757	-1.7887	1.73181e-32	-0.989832	-1.90038	5.42895e-08	-2.06677	-1.63957
33139684	chr6:33139684:G:A	3.83525e-39	0.182198	-1.98257	2.91492e-33	-2.77138	-1.90074	3.53149e-08	-2.11276	-2.0236
33139699	chr6:33139699:A:G	2.93814e-39	-0.0655159	-2.00131	8.58602e-33	-1.77218	-1.81965	5.50641e-08	-1.73964	-1.95253
33139722	chr6:33139722:C:G	2.46559e-39	-2.24217	-1.42404e-09	1.96541e-32	-2.76368	-1.42404e-09	1.57171e-07	-2.64333	-1.42404e-09
33139800	chr6:33139800:G:A	2.86653e-39	-0.0936463	-1.99786	8.61423e-33	-1.77919	-1.80936	5.47808e-08	-1.75053	-1.94679
33139861	chr6:33139861:A:G	2.30627e-40	-2.58392	-2.02764	1.55011e-32	-1.01452	-1.98654	2.15436e-08	-2.77366	-1.85692
33139936	chr6:33139936:A:G	2.32013e-40	-2.57674	-2.02883	1.59242e-32	-0.992694	-1.98143	2.13443e-08	-2.77349	-1.86639
33139974	chr6:33139974:T:G	2.29327e-40	-2.58909	-2.02812	1.52942e-32	-1.02986	-1.98463	2.14679e-08	-2.77371	-1.8604
33140029	chr6:33140029:A:G	5.70847e-39	-1.29021e-09	-1.40265	7.18968e-32	-1.29021e-09	-1.46673	3.42302e-07	-1.29021e-09	-1.86497
33140042	chr6:33140042:A:G	3.30399e-39	0.0252512	-1.97472	9.63381e-33	-1.71834	-1.75834	6.0393e-08	-1.68383	-1.91596
33140178	chr6:33140178:T:G	3.83999e-39	0.164295	-1.96343	2.83118e-33	-2.77178	-1.92949	3.55081e-08	-2.11714	-2.01377
33140252	chr6:33140252:C:G	1.49205e-39	-2.74445	-1.42404e-09	3.75472e-32	-2.11636	-1.42404e-09	6.42603e-07	-1.23514	-1.42404e-09
33140258	chr6:33140258:C:G	2.86927e-39	-0.0836939	-2.00685	8.39993e-33	-1.77872	-1.83502	5.41541e-08	-1.74737	-1.96146
33140307	chr6:33140307:T:C	1.5764e-39	-2.68946	-1.42404e-09	1.94892e-32	-2.7721	-1.42404e-09	1.49929e-07	-2.6905	-1.42404e-09
33140393	chr6:33140393:GAGTA:G	3.86378e-39	0.22578	-2.01874	1.55906e-31	1.02043	-1.71314	3.7389e-08	-2.051	-2.02829
33140493	chr6:33140493:T:G	3.79931e-39	0.206859	-2.01665	1.54395e-31	1.0003	-1.70275	3.70528e-08	-2.05922	-2.0291
33140510	chr6:33140510:A:G	3.78002e-39	0.201561	-2.01644	1.53624e-31	0.99428	-1.70174	3.69436e-08	-2.06209	-2.02918
33140544	chr6:33140544:T:C	2.31593e-40	-2.57875	-2.02863	1.58024e-32	-0.999449	-1.98236	2.13778e-08	-2.77354	-1.86477
33140808	chr6:33140808:ACCAGTCC:A	4.03967e-39	0.228494	-1.97694	2.88892e-33	-2.76983	-1.91125	3.6389e-08	-2.0862	-2.02019
33140917	chr6:33140917:C:T	4.21706e-39	-1.29021e-09	-1.70547	5.12447e-32	-1.29021e-09	-1.80535	4.2653e-07	-1.29021e-09	-1.64498
33141012	chr6:33141012:T:C	3.61293e-39	0.107953	-1.96804	2.84429e-33	-2.77297	-1.92368	3.45078e-08	-2.14344	-2.01604
33141071	chr6:33141071:T:A	2.83736e-39	-0.0950729	-2.00666	8.31297e-33	-1.78903	-1.83512	5.36228e-08	-1.75749	-1.9612
33141464	chr6:33141464:G:A	3.06343e-39	-0.0292902	-1.99578	8.9137e-33	-1.74841	-1.80597	5.68706e-08	-1.71636	-1.94352
33141620	chr6:33141620:G:C	3.8465e-39	0.21736	-2.0148	1.56747e-31	1.00812	-1.69545	3.71798e-08	-2.05526	-2.02964
33141745	chr6:33141745:G:A	3.61983e-39	-1.29021e-09	-1.85818	2.04195e-31	-1.29021e-09	-0.422889	3.11394e-07	-1.29021e-09	-1.9596
33141779	chr6:33141779:C:T	2.82682e-39	-0.105813	-1.99964	8.43293e-33	-1.79491	-1.81491	5.40026e-08	-1.76199	-1.94964
33141812	chr6:33141812:A:G	3.99914e-39	0.209216	-1.96774	2.85047e-33	-2.77047	-1.92401	3.62312e-08	-2.09482	-2.01592
33141881	chr6:33141881:A:G	3.70772e-39	0.182943	-2.01713	1.49708e-31	0.973135	-1.70641	3.66764e-08	-2.06959	-2.02894
33141970	chr6:33141970:T:C	3.74096e-39	0.189489	-2.01475	1.52484e-31	0.980311	-1.69522	3.67947e-08	-2.06566	-2.02965
33142003	chr6:33142003:G:C	3.87035e-39	0.22253	-2.01379	1.59291e-31	1.01953	-1.69076	3.73753e-08	-2.04977	-2.02988
33142007	chr6:33142007:A:G	3.69161e-39	0.1768	-2.01534	1.49932e-31	0.96655	-1.69833	3.65278e-08	-2.07314	-2.02945
33142037	chr6:33142037:C:T	3.61367e-39	0.153009	-2.01289	1.4744e-31	0.938743	-1.68729	3.6088e-08	-2.08465	-2.03005
33142068	chr6:33142068:A:G	3.73665e-39	0.189663	-2.01608	1.51326e-31	0.979352	-1.70188	3.67692e-08	-2.06677	-2.02923
33142147	chr6:33142147:T:C	2.30029e-40	-2.58777	-2.02639	1.52509e-32	-1.02619	-1.99113	2.17466e-08	-2.7737	-1.8475
33142236	chr6:33142236:C:A	2.2537e-40	-2.6039	-2.03071	1.49023e-32	-1.07552	-1.96493	2.07902e-08	-2.77344	-1.89275
33142238	chr6:33142238:T:A	2.97648e-39	-0.0609982	-1.99287	8.80869e-33	-1.76796	-1.79827	5.6131e-08	-1.73399	-1.93898
33142254	chr6:33142254:G:A	5.79957e-39	-1.29021e-09	-1.38682	9.20587e-32	-1.29021e-09	-1.21954	3.84331e-07	-1.29021e-09	-1.74916
33142259	chr6:33142259:C:T	2.29476e-40	-2.5864	-2.03017	1.5591e-32	-1.02232	-1.97296	2.10297e-08	-2.77369	-1.88104
33142261	chr6:33142261:T:C	2.28575e-40	-2.59037	-2.03012	1.53949e-32	-1.03459	-1.97334	2.10443e-08	-2.77371	-1.88033
33142390	chr6:33142390:A:G	2.26703e-40	-2.59917	-2.02954	1.48757e-32	-1.06456	-1.97767	2.12043e-08	-2.77358	-1.87288
33142436	chr6:33142436:C:A	2.52451e-39	-0.218238	-2.00032	7.8584e-33	-1.86323	-1.81715	5.02485e-08	-1.83273	-1.95095
33142472	chr6:33142472:A:G	2.08128e-40	-2.68367	-2.03054	1.11524e-32	-1.36404	-1.96627	2.12743e-08	-2.75505	-1.88812
33142645	chr6:33142645:C:G	2.18722e-39	-2.36197	-1.42404e-09	4.57308e-31	0.383394	-1.42404e-09	1.86498e-07	-2.47224	-1.42404e-09
33142875	chr6:33142875:C:T	2.31999e-40	-2.57485	-2.03078	1.63027e-32	-0.98795	-1.96268	2.07039e-08	-2.77343	-1.89691
33142969	chr6:33142969:T:G	2.34333e-40	-2.5671	-2.02852	1.63335e-32	-0.965377	-1.98337	2.14283e-08	-2.7731	-1.86286
33143124	chr6:33143124:C:G	1.96326e-40	-2.75977	-2.01282	3.2994e-33	-2.54971	-1.99851	2.78597e-08	-2.39534	-1.97814
33143143	chr6:33143143:C:G	3.00587e-39	-0.036089	-2.00795	8.58108e-33	-1.75454	-1.83786	5.55955e-08	-1.71902	-1.96354
33143156	chr6:33143156:A:G	2.99023e-39	-0.0502409	-1.99901	8.7296e-33	-1.76168	-1.81356	5.59175e-08	-1.72798	-1.94881
33143251	chr6:33143251:A:C	3.18772e-39	0.0282897	-2.01359	1.24949e-31	0.775587	-1.68965	3.38428e-08	-2.14899	-2.02995
33143277	chr6:33143277:A:G	2.90732e-39	-0.0801935	-1.99718	8.60084e-33	-1.78114	-1.80897	5.50444e-08	-1.74671	-1.94581
33143316	chr6:33143316:T:C	1.87095e-38	1.78143	-1.997	3.11182e-32	-1.40141	-0.902762	4.53632e-08	-1.86359	-2.02237
33143371	chr6:33143371:C:T	1.02196e-38	1.15012	-1.97041	5.3884e-32	0.2702	-2.02533	1.59487e-07	-0.771841	-1.85686
33143570	chr6:33143570:C:T	3.14705e-39	0.00380306	-2.00194	8.95748e-33	-1.72841	-1.82107	5.76245e-08	-1.69327	-1.95344
33143885	chr6:33143885:C:A	3.07097e-39	-1.29021e-09	-2.02261	4.76973e-32	-1.29021e-09	-1.87709	3.0359e-07	-1.29021e-09	-1.98499
33143954	chr6:33143954:T:C	2.98581e-39	-0.0536174	-1.99712	8.74877e-33	-1.76452	-1.80853	5.59086e-08	-1.731	-1.94595
33143976	chr6:33143976:C:T	2.92986e-39	-0.0683533	-2.0013	8.58348e-33	-1.77231	-1.81982	5.51217e-08	-1.73839	-1.95273
33144176	chr6:33144176:G:A	4.02744e-40	-2.18931	-1.86475	8.67494e-33	-1.55074	-2.03079	2.63834e-08	-2.54115	-1.88678
33144286	chr6:33144286:T:G	2.1057e-40	-2.67492	-2.02763	5.06407e-32	0.206679	-2.02389	2.283e-08	-2.67703	-1.89556
33144441	chr6:33144441:A:G	2.33438e-39	-0.30009	-1.99677	7.75298e-33	-1.88723	-1.80666	4.6316e-08	-1.91794	-1.94724
33144619	chr6:33144619:T:C	1.59504e-39	-2.67771	-1.42404e-09	1.9521e-32	-2.77047	-1.42404e-09	1.48487e-07	-2.70017	-1.42404e-09
33144661	chr6:33144661:C:T	3.85639e-39	-1.29021e-09	-1.79487	4.09234e-32	-1.29021e-09	-2.03026	3.05857e-07	-1.29021e-09	-1.97754
33144766	chr6:33144766:T:C	2.91141e-39	-0.0706275	-2.00534	8.49598e-33	-1.77225	-1.83012	5.46441e-08	-1.74075	-1.95907
33144799	chr6:33144799:C:T	3.44182e-40	-2.22663	-1.98455	3.74645e-33	-2.77083	-1.65032	1.85998e-08	-2.74678	-2.03074
33144863	chr6:33144863:G:T	3.17188e-39	0.0131781	-2.00346	8.96758e-33	-1.72274	-1.8256	5.781e-08	-1.68752	-1.95599
33144971	chr6:33144971:C:G	1.58333e-39	-2.68507	-1.42404e-09	1.94978e-32	-2.77166	-1.42404e-09	1.49486e-07	-2.69346	-1.42404e-09
33145159	chr6:33145159:G:A	3.22397e-39	0.0188473	-1.99284	9.26114e-33	-1.71845	-1.79769	5.89268e-08	-1.68488	-1.93948
33145278	chr6:33145278:G:C	8.57137e-40	-2.191	-1.10776	1.01482e-32	-1.66328	-1.76139	4.70009e-08	-2.59438	-1.25612
33145323	chr6:33145323:G:A	3.17867e-39	0.0106537	-1.9988	9.05125e-33	-1.72633	-1.81273	5.8087e-08	-1.69019	-1.94853
33145420	chr6:33145420:C:T	2.95469e-39	-0.0625059	-1.9987	8.68859e-33	-1.76746	-1.8125	5.55651e-08	-1.73475	-1.94836
33145469	chr6:33145469:G:C	3.20064e-39	0.0164624	-1.99772	9.13472e-33	-1.7195	-1.81038	5.84343e-08	-1.68586	-1.9469
33145617	chr6:33145617:T:C	2.40178e-39	-0.26258	-2.00581	7.5212e-33	-1.89171	-1.83253	4.83559e-08	-1.86145	-1.96062
33145769	chr6:33145769:G:A	2.84345e-39	-0.0945221	-2.00506	8.36841e-33	-1.78752	-1.82998	5.39042e-08	-1.75436	-1.95909
33145862	chr6:33145862:C:G	3.72055e-39	0.155418	-1.98615	2.9285e-33	-2.77204	-1.89544	3.47852e-08	-2.12662	-2.02485
33145884	chr6:33145884:A:G	1.44779e-38	1.53911	-2.01109	3.02707e-32	-1.33541	-0.996374	4.40844e-08	-1.89481	-2.01975
33146246	chr6:33146246:T:G	5.37128e-39	-1.29021e-09	-1.46354	6.78035e-32	-1.29021e-09	-1.52535	3.31124e-07	-1.29021e-09	-1.89817
33146291	chr6:33146291:A:G	2.89884e-37	4.5521	-2.02723	8.34415e-33	-1.95689	-1.66351	1.76644e-07	-0.546655	-1.97987
33146365	chr6:33146365:A:G	1.54302e-39	-2.71087	-1.42404e-09	1.94581e-32	-2.7737	-1.42404e-09	1.54235e-07	-2.66219	-1.42404e-09
33146394	chr6:33146394:T:C	4.28617e-36	7.24926	-2.03072	3.77224e-31	1.70731	-1.51643	2.18611e-07	-0.289917	-2.02345
33146445	chr6:33146445:G:A	7.46587e-39	0.896488	-2.03075	4.78708e-32	0.0740522	-1.94751	1.21564e-07	-0.890479	-2.00974
33146556	chr6:33146556:A:G	3.94342e-40	-2.25221	-1.82294	8.26846e-33	-1.60417	-2.02535	2.68496e-08	-2.56414	-1.84627
33146750	chr6:33146750:C:T	2.87779e-40	-2.57572	-1.81445	1.89392e-32	-0.884847	-1.91588	5.51082e-08	-2.01119	-1.68017
33146809	chr6:33146809:G:C	2.84923e-40	-2.37474	-2.0254	2.38902e-32	-0.575941	-1.99255	2.22814e-08	-2.7494	-1.84751
33146846	chr6:33146846:G:T	6.07251e-39	0.686758	-2.02759	2.12447e-31	1.38431	-1.76758	4.451e-08	-1.88371	-2.02124
33146857	chr6:33146857:G:A	3.26468e-39	0.0236391	-1.98508	2.92568e-33	-2.77371	-1.89473	3.24938e-08	-2.19527	-2.02434
33146870	chr6:33146870:A:G	4.03749e-36	7.18956	-2.03078	3.55212e-31	1.66558	-1.53483	2.13149e-07	-0.317306	-2.02137
33146901	chr6:33146901:T:C	3.4996e-36	7.04595	-2.03015	3.38716e-31	1.57127	-1.48807	1.97274e-07	-0.389609	-2.02646
33147001	chr6:33147001:A:G	3.45909e-39	0.0835457	-1.98714	2.93785e-33	-2.7734	-1.89089	3.33734e-08	-2.16774	-2.02517
33147117	chr6:33147117:G:T	7.32649e-39	0.865936	-2.01904	2.70227e-31	1.57115	-1.71385	4.83128e-08	-1.79438	-2.02859
33147141	chr6:33147141:G:A	2.79417e-40	-2.39436	-2.0253	2.30451e-32	-0.620315	-1.9842	2.19209e-08	-2.75397	-1.85925
33147247	chr6:33147247:T:C	5.44738e-39	0.567965	-2.01743	1.51087e-31	0.974239	-1.69835	3.94824e-08	-1.99541	-2.0294
33147285	chr6:33147285:C:T	6.44214e-39	0.737807	-2.01955	2.37294e-31	1.44103	-1.71369	4.52235e-08	-1.86042	-2.02863
33147408	chr6:33147408:T:C	7.10356e-39	0.559607	-1.74362	3.63988e-31	1.29131	-1.13615	4.84875e-08	-1.91477	-1.90458
33147482	chr6:33147482:A:T	6.48397e-39	0.733975	-2.00925	2.46219e-31	1.45746	-1.6932	4.54973e-08	-1.85305	-2.02996
33147518	chr6:33147518:G:A	6.05056e-40	-2.5448	-1.10224	2.84379e-31	0.832341	-0.923996	1.22875e-07	-2.52697	-0.362526
33147549	chr6:33147549:A:G	6.50112e-39	0.72644	-1.99907	2.53143e-31	1.44778	-1.65579	4.51221e-08	-1.8605	-2.03079
33147605	chr6:33147605:A:G	6.87687e-39	0.783278	-1.99972	2.6803e-31	1.50596	-1.65683	4.64541e-08	-1.8314	-2.0308
33147646	chr6:33147646:A:G	6.40075e-39	0.719945	-2.00814	2.44832e-31	1.4475	-1.6889	4.54601e-08	-1.8537	-2.03013
33147985	chr6:33147985:G:A	6.90286e-39	0.817593	-2.03026	2.33586e-31	1.55403	-1.84244	4.89139e-08	-1.80597	-2.00464
33148158	chr6:33148158:T:C	6.89107e-39	0.812319	-2.0267	2.41362e-31	1.54948	-1.80515	4.82694e-08	-1.80768	-2.01619
33148238	chr6:33148238:A:G	6.73864e-39	0.789733	-2.02648	2.3474e-31	1.52261	-1.80609	4.77228e-08	-1.8195	-2.01575
33148245	chr6:33148245:T:A	7.02652e-39	0.833661	-2.02857	2.43053e-31	1.57232	-1.821	4.89871e-08	-1.79732	-2.01179
33148445	chr6:33148445:A:C	7.22357e-39	0.860225	-2.02748	2.52651e-31	1.60156	-1.81151	4.95376e-08	-1.78333	-2.0146
33148495	chr6:33148495:T:C	7.19205e-39	0.85415	-2.02578	2.54444e-31	1.5963	-1.79918	4.92418e-08	-1.78622	-2.0177
33148507	chr6:33148507:C:T	4.34623e-39	0.351093	-2.02639	1.13857e-32	-1.31788	-1.99173	5.5681e-08	-1.65022	-2.0308
33148509	chr6:33148509:T:C	3.1753e-40	-2.26157	-2.03022	2.94129e-32	-0.399827	-1.9607	2.19081e-08	-2.74407	-1.86973
33148595	chr6:33148595:A:AAAAC	6.61125e-39	0.77196	-2.02779	2.2902e-31	1.50607	-1.81422	4.7417e-08	-1.82775	-2.01393
33148608	chr6:33148608:G:A	7.44671e-39	0.890238	-2.02707	2.62055e-31	1.63514	-1.80855	5.03484e-08	-1.76635	-2.01535
33148740	chr6:33148740:C:A	2.76122e-40	-2.40675	-2.02476	2.42029e-32	-0.636144	-1.91935	2.00169e-08	-2.75557	-1.94851
33148857	chr6:33148857:T:C	1.62242e-39	-2.66069	-1.42404e-09	1.97968e-32	-2.75644	-1.42404e-09	1.43116e-07	-2.73701	-1.42404e-09
33148919	chr6:33148919:C:T	1.85222e-38	1.80487	-2.0305	3.42859e-31	1.95872	-1.86336	6.5677e-08	-1.52474	-1.99118
33148929	chr6:33148929:TGAGA:T	4.40975e-39	0.351758	-2.01255	4.48098e-33	-2.76791	-1.47421	3.99557e-08	-2.05955	-1.95334
33148933	chr6:33148933:A:G	3.05484e-39	-1.29021e-09	-2.02788	5.9211e-32	-1.29021e-09	-1.66086	2.93451e-07	-1.29021e-09	-2.01895
33149031	chr6:33149031:G:A	4.81526e-39	-1.29021e-09	-1.57281	5.83665e-32	-1.29021e-09	-1.67522	4.08753e-07	-1.29021e-09	-1.68755
33149071	chr6:33149071:A:G	3.98717e-39	0.255985	-2.01751	4.31056e-33	-2.76921	-1.51169	3.86741e-08	-2.08144	-1.96405
33149109	chr6:33149109:G:A	2.97333e-40	-2.51832	-1.83919	6.14669e-33	-1.91701	-2.00904	4.06521e-08	-2.11447	-1.88114
33149120	chr6:33149120:A:G	6.9422e-39	0.818232	-2.02522	2.44678e-31	1.55348	-1.7955	4.82727e-08	-1.80528	-2.01851
33149130	chr6:33149130:A:G	7.89025e-39	0.951822	-2.0308	4.93686e-32	0.115734	-1.95838	1.25615e-07	-0.857632	-2.00981
33149216	chr6:33149216:C:T	1.02484e-39	-2.30902	-0.811051	1.99942e-32	-2.69943	-0.0470975	3.21654e-08	-2.74803	-1.48174
33149245	chr6:33149245:G:A	3.03351e-39	-0.00421783	-2.03067	7.71512e-33	-1.72344	-1.97534	5.35338e-08	-1.69572	-2.02463
33149317	chr6:33149317:C:A	9.62278e-40	-2.32197	-0.861086	1.86222e-32	-2.70466	-0.112947	3.09872e-08	-2.75107	-1.51602
33149339	chr6:33149339:G:T	5.31661e-39	-1.29021e-09	-1.47377	5.14527e-32	-1.29021e-09	-1.8013	3.19102e-07	-1.29021e-09	-1.93515
33149378	chr6:33149378:A:G	6.38231e-40	-2.61024	-0.983416	2.486e-31	0.562563	-0.78868	1.35852e-07	-2.59416	-0.194938
33149558	chr6:33149558:A:G	3.33617e-39	-1.29021e-09	-1.93978	4.19176e-32	-1.29021e-09	-2.00626	3.85236e-07	-1.29021e-09	-1.74681
33150165	chr6:33150165:G:T	6.24123e-36	7.61074	-2.01642	5.57441e-31	1.96354	-1.38215	2.62518e-07	-0.0995687	-2.03077
33150193	chr6:33150193:T:C	9.50196e-39	1.05514	-1.94824	6.05606e-32	0.143016	-1.78134	1.33791e-07	-0.787002	-2.01738
33150495	chr6:33150495:T:C	1.06364e-38	-1.29021e-09	-0.780321	1.04935e-31	-1.29021e-09	-1.08862	9.75928e-07	-1.29021e-09	-0.817274
33150591	chr6:33150591:T:G	3.80378e-39	0.20904	-2.01765	4.28269e-33	-2.7709	-1.51648	3.7735e-08	-2.10478	-1.9653
33150826	chr6:33150826:G:A	1.6173e-39	-2.66385	-1.42404e-09	1.95832e-32	-2.76729	-1.42404e-09	1.46788e-07	-2.71167	-1.42404e-09
33151135	chr6:33151135:A:G	1.76737e-38	1.75279	-2.02532	4.27985e-33	-2.32834	-1.9597	3.7745e-08	-2.54136	-1.52845
33151142	chr6:33151142:C:G	3.09521e-39	0.000713968	-2.01546	2.77275e-33	-2.77364	-1.94849	3.25071e-08	-2.20159	-2.01762
33151160	chr6:33151160:T:G	2.60571e-39	-2.1869	-1.42404e-09	3.65166e-32	-2.1442	-1.42404e-09	1.38114e-07	-2.77258	-1.42404e-09
33151528	chr6:33151528:C:T	6.04904e-39	0.677076	-2.02178	2.65731e-32	-0.526662	-1.9354	5.55001e-08	-1.66898	-2.0153
33151863	chr6:33151863:T:C	2.03616e-38	1.84583	-1.97678	4.35018e-32	-1.15456	-0.814605	5.02593e-08	-1.75471	-2.02876
33152249	chr6:33152249:C:T	3.87335e-39	-1.29021e-09	-1.79049	4.28251e-32	-1.29021e-09	-1.98484	2.90051e-07	-1.29021e-09	-2.03061
33152326	chr6:33152326:G:A	6.98233e-39	0.829524	-2.03075	2.28315e-31	1.56412	-1.87536	4.98273e-08	-1.79836	-1.99374
33152459	chr6:33152459:C:T	7.62053e-39	0.705161	-1.81892	9.36076e-33	-1.47716	-2.02828	3.60117e-08	-2.27747	-1.83935
33152843	chr6:33152843:T:C	1.5316e-39	-2.7183	-1.42404e-09	1.94838e-32	-2.77238	-1.42404e-09	1.5685e-07	-2.64537	-1.42404e-09
33152867	chr6:33152867:TA:T	2.97756e-39	-0.029031	-2.02447	8.05947e-33	-1.7352	-1.91991	5.3481e-08	-1.7149	-2.00644
33152900	chr6:33152900:C:T	3.15295e-40	-2.32695	-1.9719	9.45806e-33	-1.48132	-2.01377	2.48152e-08	-2.50642	-1.98279
33152904	chr6:33152904:G:A	7.38187e-39	-1.29021e-09	-1.14558	1.09041e-31	-1.29021e-09	-1.05024	5.75199e-07	-1.29021e-09	-1.34595
33152944	chr6:33152944:G:A	4.24403e-39	0.323505	-2.0226	4.18253e-33	-2.76736	-1.54369	3.91973e-08	-2.05519	-1.97687
33153070	chr6:33153070:C:T	7.5902e-39	0.901699	-2.01945	2.76728e-31	1.6442	-1.76313	4.99102e-08	-1.7659	-2.02454
33153410	chr6:33153410:G:A	2.8954e-39	-0.0533375	-2.02814	7.7969e-33	-1.75037	-1.93787	5.2374e-08	-1.72802	-2.01424
33153901	chr6:33153901:C:T	1.81711e-38	1.72312	-1.9679	4.14931e-32	-1.23876	-0.777674	4.68566e-08	-1.82358	-2.03
33153919	chr6:33153919:C:T	1.56477e-39	-2.69686	-1.42404e-09	1.94585e-32	-2.77368	-1.42404e-09	1.52487e-07	-2.67358	-1.42404e-09
33154335	chr6:33154335:A:AAC	6.26787e-39	0.704243	-2.01341	2.31542e-31	1.4393	-1.73651	4.50889e-08	-1.86395	-2.02807
33154394	chr6:33154394:A:G	6.42201e-39	0.730465	-2.01534	2.36208e-31	1.46752	-1.74477	4.57296e-08	-1.85074	-2.02717
33154431	chr6:33154431:T:C	2.36129e-40	-2.58039	-2.00759	3.45786e-33	-2.47326	-2.02806	2.9252e-08	-2.40196	-1.92276
33154554	chr6:33154554:A:G	2.90903e-39	-0.0484192	-2.02837	7.75518e-33	-1.74542	-1.94818	5.25922e-08	-1.7251	-2.01299
33154581	chr6:33154581:G:A	8.13465e-39	-1.29021e-09	-1.04847	1.15893e-31	-1.29021e-09	-0.989292	6.17857e-07	-1.29021e-09	-1.27441
33155025	chr6:33155025:A:G	8.07143e-39	-1.29021e-09	-1.05627	1.14929e-31	-1.29021e-09	-0.997646	6.13517e-07	-1.29021e-09	-1.28146
33155036	chr6:33155036:T:C	3.04656e-39	-1.29021e-09	-2.03059	4.44773e-32	-1.29021e-09	-1.94698	2.93466e-07	-1.29021e-09	-2.0189
33155099	chr6:33155099:G:A	5.67674e-39	0.608304	-2.01653	2.05011e-31	1.33125	-1.75015	4.3027e-08	-1.91223	-2.02661
33155185	chr6:33155185:G:T	1.18975e-38	1.32877	-1.99704	3.62527e-31	1.81164	-1.6605	5.58431e-08	-1.64733	-2.03079
33155216	chr6:33155216:TTC:T	1.14932e-39	-1.17229	-1.83315	5.49277e-33	-2.4195	-1.61903	3.29473e-08	-2.36465	-1.8411
33155280	chr6:33155280:G:A	3.11403e-39	-1.29021e-09	-2.00869	4.14807e-32	-1.29021e-09	-2.01674	3.00956e-07	-1.29021e-09	-1.9937
33155404	chr6:33155404:G:A	3.04921e-39	-1.29021e-09	-2.02972	4.57364e-32	-1.29021e-09	-1.91907	2.97143e-07	-1.29021e-09	-2.00645
33155468	chr6:33155468:C:T	4.29303e-39	0.31481	-2.00242	4.71544e-33	-2.76799	-1.42314	4.0555e-08	-2.06635	-1.93165
33155504	chr6:33155504:A:G	3.88933e-39	0.219791	-2.00616	4.61259e-33	-2.77151	-1.44166	3.8121e-08	-2.12096	-1.93893
33155794	chr6:33155794:A:G	4.37196e-39	0.338196	-2.00759	4.60093e-33	-2.76697	-1.44873	4.06212e-08	-2.0548	-1.94158
33155852	chr6:33155852:G:A	9.22103e-39	1.1072	-2.03032	5.85952e-32	0.298885	-1.9702	1.4453e-07	-0.724503	-2.00268
33155902	chr6:33155902:A:G	4.90553e-36	7.34945	-1.99594	5.13577e-31	1.76489	-1.26545	2.27672e-07	-0.247253	-2.0255
33156042	chr6:33156042:T:C	3.05106e-39	-1.29021e-09	-2.02911	4.0904e-32	-1.29021e-09	-2.03074	2.95914e-07	-1.29021e-09	-2.01059
33156154	chr6:33156154:A:G	2.68268e-39	-0.127079	-2.03071	3.73295e-33	-2.73969	-1.68508	5.54965e-08	-1.65743	-2.02692
33156275	chr6:33156275:G:T	1.38194e-39	-0.793898	-2.02722	3.40831e-33	-2.77282	-1.74293	3.6697e-08	-2.06732	-2.03065
33156292	chr6:33156292:G:A	2.88024e-36	6.83434	-2.01332	4.86021e-31	1.79546	-1.35117	3.46215e-07	0.177004	-2.03061
33156396	chr6:33156396:C:T	2.69137e-39	-0.126996	-2.02756	7.44886e-33	-1.79143	-1.94247	5.02132e-08	-1.77376	-2.01062
33156439	chr6:33156439:T:G	3.77078e-39	-1.29021e-09	-1.81732	4.16106e-32	-1.29021e-09	-2.01361	2.9004e-07	-1.29021e-09	-2.03064
33156618	chr6:33156618:G:C	4.75708e-39	0.404386	-1.98936	5.0054e-33	-2.76356	-1.36789	4.33328e-08	-2.02289	-1.90886
33156717	chr6:33156717:C:T	2.85248e-39	-0.0676903	-2.02873	7.64334e-33	-1.75742	-1.95071	5.191e-08	-1.73711	-2.01404
33156753	chr6:33156753:C:A	9.65764e-39	1.1536	-2.03046	6.13304e-32	0.342724	-1.96841	1.49037e-07	-0.692526	-2.00394
33156847	chr6:33156847:T:G	9.10226e-39	1.0824	-2.01849	5.57146e-32	0.282603	-2.00432	1.47191e-07	-0.74174	-1.96719
33156881	chr6:33156881:G:T	4.15509e-39	0.282139	-2.00241	4.69436e-33	-2.76932	-1.42628	3.99498e-08	-2.07813	-1.93491
33156916	chr6:33156916:G:C	3.78152e-39	0.151726	-1.9662	3.1047e-33	-2.7655	-1.84355	2.78728e-08	-2.48748	-1.88554
33157141	chr6:33157141:T:C	4.1985e-39	0.274	-1.98388	5.08075e-33	-2.7696	-1.34691	4.10807e-08	-2.0852	-1.89993
33157152	chr6:33157152:G:A	4.41601e-39	0.333417	-1.99278	4.91838e-33	-2.76716	-1.38182	4.162e-08	-2.05731	-1.91477
33157187	chr6:33157187:G:A	7.32651e-40	-1.43055	-2.02514	2.90051e-33	-2.68584	-1.99124	2.38695e-08	-2.57672	-1.95134
33157195	chr6:33157195:A:G	3.13926e-37	4.52789	-1.92334	4.9744e-33	-2.74879	-1.38887	8.05096e-08	-1.55119	-1.7611
33157432	chr6:33157432:G:A	1.55028e-39	-2.70617	-1.42404e-09	1.94614e-32	-2.77353	-1.42404e-09	1.54391e-07	-2.66117	-1.42404e-09
33157450	chr6:33157450:T:C	2.13652e-39	-0.411747	-1.97368	5.56841e-33	-2.76566	-1.2592	2.94675e-08	-2.35459	-1.96279
33157521	chr6:33157521:T:G	4.27393e-39	0.303262	-1.99533	4.84192e-33	-2.76827	-1.39638	4.09397e-08	-2.06596	-1.92261
33157535	chr6:33157535:G:C	1.5332e-39	-0.717041	-2.00021	4.9937e-33	-2.76802	-1.36577	3.43894e-08	-2.1584	-2.00451
33157571	chr6:33157571:AT:A	1.47729e-39	-2.75439	-1.42404e-09	3.58261e-32	-2.16329	-1.42404e-09	5.97945e-07	-1.30716	-1.42404e-09
33157622	chr6:33157622:G:A	7.1719e-39	-1.29021e-09	-1.17443	1.04351e-31	-1.29021e-09	-1.09421	5.57959e-07	-1.29021e-09	-1.37638
33157659	chr6:33157659:C:G	2.23291e-40	-2.6154	-2.02848	3.9498e-33	-2.73505	-1.63325	1.95631e-08	-2.69934	-2.02769
33157685	chr6:33157685:C:T	3.19245e-39	-0.189402	-1.79442	1.77447e-32	-2.72175	-0.144121	2.76569e-08	-2.44777	-1.93302
33157702	chr6:33157702:A:G	2.22e-40	-2.62002	-2.02967	3.8904e-33	-2.73253	-1.65093	1.95358e-08	-2.7026	-2.02581
33157705	chr6:33157705:G:A	2.24275e-40	-2.61146	-2.02803	3.96446e-33	-2.73691	-1.62768	1.9611e-08	-2.69644	-2.02813
33157707	chr6:33157707:C:T	2.24296e-40	-2.6121	-2.0273	3.99945e-33	-2.73661	-1.6192	1.95886e-08	-2.69693	-2.02878
33157948	chr6:33157948:G:A	2.24703e-40	-2.60734	-2.03024	3.81579e-33	-2.73889	-1.66393	1.97384e-08	-2.69381	-2.02429
33157965	chr6:33157965:A:G	2.41544e-40	-2.53467	-2.03064	2.96681e-33	-2.73154	-1.92294	2.05502e-08	-2.65306	-2.02473
33157993	chr6:33157993:A:G	2.27729e-40	-2.59528	-2.02893	3.88952e-33	-2.7441	-1.63958	1.98518e-08	-2.68528	-2.02709
33159243	chr6:33159243:C:G	1.46634e-39	-2.76184	-1.42404e-09	4.75112e-32	-1.881	-1.42404e-09	1.92418e-07	-2.44099	-1.42404e-09
33159361	chr6:33159361:C:A	1.94804e-40	-2.75106	-2.02931	3.31475e-33	-2.68018	-1.8634	2.08799e-08	-2.69601	-1.96586
33159400	chr6:33159400:C:A	6.66779e-39	-1.29021e-09	-1.24732	9.92301e-32	-1.29021e-09	-1.14452	4.29382e-07	-1.29021e-09	-1.63832
33159448	chr6:33159448:C:A	3.04641e-39	-1.29021e-09	-2.03064	4.45023e-32	-1.29021e-09	-1.94642	2.93734e-07	-1.29021e-09	-2.01799
33159513	chr6:33159513:A:T	9.62013e-39	1.10777	-1.98852	2.85521e-32	-1.49332	-0.896919	3.70598e-08	-2.06404	-2.02409
33159584	chr6:33159584:TA:T	1.97183e-40	-2.73958	-2.02865	3.50238e-33	-2.70002	-1.7885	2.06067e-08	-2.67511	-1.99993
33159810	chr6:33159810:C:T	3.07252e-40	-2.30945	-2.01524	2.61254e-32	-0.604602	-1.87445	1.95113e-08	-2.75169	-1.97798
33159827	chr6:33159827:T:A	8.70691e-40	-2.51352	-0.769554	2.03261e-32	-2.75378	0.0237184	3.23703e-08	-2.77368	-1.44974
33159980	chr6:33159980:C:T	4.33841e-39	0.330459	-2.00756	3.02328e-33	-2.74488	-1.89074	2.78025e-08	-2.43359	-1.94194
33159997	chr6:33159997:C:A	2.24761e-40	-2.61109	-2.02624	1.51296e-32	-0.994697	-2.03061	2.75196e-08	-2.37073	-2.01503
33160444	chr6:33160444:T:C	7.2775e-39	-1.29021e-09	-1.15982	1.17078e-31	-1.29021e-09	-0.979123	4.45216e-07	-1.29021e-09	-1.6021
33160502	chr6:33160502:G:C	5.65768e-39	-1.29021e-09	-1.41159	5.09019e-32	-1.29021e-09	-1.81206	3.0886e-07	-1.29021e-09	-1.96778
33160505	chr6:33160505:C:T	1.93259e-40	-2.75754	-2.03079	3.33274e-33	-2.70228	-1.83589	2.09812e-08	-2.67827	-1.97877
33160600	chr6:33160600:G:A	3.19037e-40	-2.29586	-1.99119	2.83708e-32	-0.58742	-1.80918	1.89938e-08	-2.74913	-2.00742
33160683	chr6:33160683:G:T	1.9331e-40	-2.77168	-2.01638	1.42508e-32	-1.21305	-1.8721	2.01454e-08	-2.73329	-1.96439
33160817	chr6:33160817:G:C	8.36344e-39	-1.29021e-09	-1.02074	1.21021e-31	-1.29021e-09	-0.946003	6.28974e-07	-1.29021e-09	-1.25657
33160860	chr6:33160860:AG:A	3.05086e-40	-2.30278	-2.02898	2.48043e-32	-0.591085	-1.93986	2.04942e-08	-2.75205	-1.92848
33161196	chr6:33161196:AGCATCTGACCAAACGTGACCTTTGGGAAAGTCCTCTTGCTGTTCGGGGGGCGACCTCT:A	2.2395e-40	-2.6483	-1.99264	1.3256e-32	-1.13913	-2.01838	2.72214e-08	-2.42803	-1.96863
33161294	chr6:33161294:T:C	9.71361e-39	1.11921	-1.99029	2.74486e-32	-1.50415	-0.925502	3.69954e-08	-2.06667	-2.0232
33161969	chr6:33161969:G:A	3.17867e-40	-2.28762	-2.00311	2.76757e-32	-0.584767	-1.83664	1.91457e-08	-2.75006	-1.99852
33162001	chr6:33162001:C:G	1.5856e-39	-2.68364	-1.42404e-09	1.94699e-32	-2.7731	-1.42404e-09	1.51038e-07	-2.68313	-1.42404e-09
33162431	chr6:33162431:C:G	1.9516e-40	-2.7523	-2.02624	1.34961e-32	-1.31328	-1.82628	1.94798e-08	-2.74175	-1.98954
33162653	chr6:33162653:G:A	1.97333e-40	-2.74268	-2.02479	1.25192e-32	-1.37597	-1.83873	1.93933e-08	-2.75206	-1.98368
33163229	chr6:33163229:C:A	9.9647e-39	-1.29021e-09	-0.845556	1.40893e-31	-1.29021e-09	-0.793965	7.26737e-07	-1.29021e-09	-1.1121
33163529	chr6:33163529:C:T	9.7173e-39	-1.29021e-09	-0.870697	1.36929e-31	-1.29021e-09	-0.822501	7.12038e-07	-1.29021e-09	-1.13253
33163559	chr6:33163559:C:T	3.06091e-39	-1.29021e-09	-2.02589	4.36386e-32	-1.29021e-09	-1.96602	2.91448e-07	-1.29021e-09	-2.0258
33163724	chr6:33163724:G:A	1.4982e-39	-2.74034	-1.42404e-09	1.94726e-32	-2.77296	-1.42404e-09	1.38055e-07	-2.77301	-1.42404e-09
33163957	chr6:33163957:A:G	8.43932e-39	0.989184	-2.00089	1.9548e-32	-1.62364	-1.14545	3.45863e-08	-2.14641	-2.01079
33164116	chr6:33164116:C:T	2.52328e-40	-2.55086	-1.97077	1.34844e-32	-1.11002	-2.03041	2.76826e-08	-2.72765	-1.65221
33164237	chr6:33164237:A:C	9.11664e-39	-1.29021e-09	-0.934504	6.64572e-32	-1.29021e-09	-1.54541	3.54983e-07	-1.29021e-09	-1.82859
33164537	chr6:33164537:G:A	4.65441e-35	8.5839	-0.98035	2.55688e-29	1.53952	2.86764	6.00583e-07	0.522667	-1.82543
33164561	chr6:33164561:G:A	1.17835e-38	1.35212	-2.03002	2.24415e-32	-1.44116	-1.18989	4.05096e-08	-2.0038	-1.99532
33164588	chr6:33164588:T:C	4.31e-35	8.51547	-0.988794	2.39918e-29	1.50305	2.84045	5.77684e-07	0.488215	-1.82985
33165151	chr6:33165151:A:G	9.50204e-39	-1.29021e-09	-0.893099	1.33934e-31	-1.29021e-09	-0.844617	6.98092e-07	-1.29021e-09	-1.15231
33165154	chr6:33165154:C:T	8.92658e-39	1.05727	-2.01284	1.88598e-32	-1.57645	-1.22848	3.6865e-08	-2.09749	-1.99591
33165158	chr6:33165158:T:A	1.8518e-39	-2.52845	-1.42404e-09	1.16719e-31	-0.982197	-1.42404e-09	3.11059e-07	-1.96068	-1.42404e-09
33166325	chr6:33166325:T:C	1.09208e-38	1.23708	-1.99101	2.33001e-32	-1.49806	-1.09545	3.79116e-08	-2.04966	-2.01575
33166615	chr6:33166615:C:A	8.32197e-39	0.977014	-2.00272	1.85201e-32	-1.63052	-1.19259	3.51021e-08	-2.13854	-2.00386
33167023	chr6:33167023:G:A	2.32087e-38	-1.29021e-09	-7.78063e-05	3.92631e-29	-1.29021e-09	4.83608	5.00557e-07	-1.29021e-09	-1.48494
33167181	chr6:33167181:A:G	1.02174e-38	-1.29021e-09	-0.820509	1.44142e-31	-1.29021e-09	-0.771167	7.43788e-07	-1.29021e-09	-1.08891
33167614	chr6:33167614:C:T	1.00648e-38	1.18312	-2.01868	2.29189e-32	-1.49511	-1.11489	3.89783e-08	-2.04088	-1.99678
33167615	chr6:33167615:A:G	1.06316e-39	-2.30371	-0.779654	2.09906e-32	-2.67501	-0.0228795	3.3976e-08	-2.72994	-1.44507
33167619	chr6:33167619:G:A	1.23925e-38	-1.29021e-09	-0.62751	1.08356e-31	-1.29021e-09	-1.05654	5.45581e-07	-1.29021e-09	-1.39881
33168752	chr6:33168752:T:C	3.04702e-39	-1.29021e-09	-2.03044	4.42682e-32	-1.29021e-09	-1.9517	2.93157e-07	-1.29021e-09	-2.01995
33168798	chr6:33168798:C:T	9.85423e-39	1.16467	-2.02138	2.88409e-32	-1.29108	-1.08909	3.93101e-08	-2.02117	-2.00801
33169236	chr6:33169236:G:A	8.80546e-39	-1.29021e-09	-0.969233	6.38222e-32	-1.29021e-09	-1.58586	3.45004e-07	-1.29021e-09	-1.85711
33169626	chr6:33169626:C:T	1.63834e-39	-2.50472	-0.146197	4.19343e-32	-2.75991	0.754048	5.13768e-08	-2.77147	-0.990009
33169793	chr6:33169793:C:T	1.90201e-40	-2.77367	-2.03061	1.42431e-32	-1.2492	-1.83649	5.06069e-08	-1.74666	-2.02991
33169912	chr6:33169912:C:T	3.47711e-40	-2.76417	-1.43682	5.81958e-33	-2.30873	-1.672	5.94935e-08	-2.48947	-1.12532
33169950	chr6:33169950:C:T	3.77902e-37	4.81458	-2.02455	3.12279e-32	-0.69709	-1.60356	6.27036e-08	-1.66442	-1.89783
33169973	chr6:33169973:C:G	1.80273e-39	-2.55531	-1.42404e-09	2.92817e-32	-2.365	-1.42404e-09	1.83047e-07	-2.49092	-1.42404e-09
33170068	chr6:33170068:G:T	8.77582e-39	-1.29021e-09	-0.972604	6.36716e-32	-1.29021e-09	-1.58823	3.44474e-07	-1.29021e-09	-1.85865
33170238	chr6:33170238:T:C	1.05944e-34	9.3508	-0.924743	3.14237e-29	1.98196	2.63139	9.55157e-07	0.983236	-1.82202
33170258	chr6:33170258:T:C	4.26347e-39	-1.29021e-09	-1.69452	5.09318e-32	-1.29021e-09	-1.81148	4.35505e-07	-1.29021e-09	-1.62416
33170692	chr6:33170692:TC:T	2.08402e-38	1.88602	-1.99374	1.48262e-32	-1.01703	-2.02854	4.93969e-08	-1.88215	-1.91863
33170900	chr6:33170900:G:A	1.90166e-39	-0.53478	-1.9671	4.50176e-33	-2.20729	-2.03021	7.51004e-08	-1.39872	-1.98311
33170969	chr6:33170969:CA:C	9.69203e-40	-2.06806	-1.10782	1.66972e-32	-2.75744	-0.169278	2.60055e-08	-2.74941	-1.69294
33171062	chr6:33171062:A:T	3.67211e-40	-2.11563	-2.03079	4.79278e-33	-2.37998	-1.79487	2.47407e-08	-2.47324	-2.01897
33171178	chr6:33171178:G:A	1.00871e-39	-2.05377	-1.08217	1.7299e-32	-2.75505	-0.136259	2.63249e-08	-2.75202	-1.67813
33171407	chr6:33171407:G:C	1.75792e-38	1.72782	-2.0057	1.34411e-32	-1.1191	-2.02454	4.49673e-08	-1.95583	-1.9389
33171551	chr6:33171551:C:T	4.37222e-40	-2.50223	-1.46969	1.66816e-32	-2.43889	-0.48877	1.83269e-08	-2.77004	-2.02225
33171698	chr6:33171698:T:G	9.73967e-40	-2.61288	-0.558099	2.59126e-32	-2.77371	0.286474	3.95971e-08	-2.74817	-1.27373
33171858	chr6:33171858:A:C	2.39375e-40	-2.67023	-1.90409	3.92236e-33	-2.63244	-1.74283	2.77275e-08	-2.39471	-1.98353
33172386	chr6:33172386:GA:G	8.08137e-39	-1.29021e-09	-1.05504	1.13365e-31	-1.29021e-09	-1.01135	6.02078e-07	-1.29021e-09	-1.30028
33173199	chr6:33173199:T:C	4.01613e-39	-1.29021e-09	-1.75429	4.32368e-32	-1.29021e-09	-1.97527	2.92436e-07	-1.29021e-09	-2.02242
33173384	chr6:33173384:A:G	1.2142e-39	-2.45434	-0.496183	2.49199e-32	-2.76229	0.235994	3.79237e-08	-2.77336	-1.29173
33173503	chr6:33173503:G:A	4.53608e-40	-2.00747	-1.92766	3.56876e-33	-2.44099	-2.02875	2.36729e-08	-2.59463	-1.9417
33173698	chr6:33173698:C:T	4.2205e-40	-2.71398	-1.29325	4.17837e-32	-2.44471	0.435253	2.77659e-08	-2.70887	-1.66799
33174235	chr6:33174235:AG:A	2.07e-40	-2.69405	-2.0256	1.52397e-32	-1.36156	-1.6565	4.26895e-08	-1.91719	-2.02952
33174762	chr6:33174762:G:A	4.12233e-40	-2.72395	-1.30682	3.93452e-32	-2.47317	0.403582	2.70989e-08	-2.72003	-1.68113
33175015	chr6:33175015:T:C	3.85412e-40	-2.71321	-1.38484	3.5211e-32	-2.44835	0.267742	2.60059e-08	-2.71034	-1.732
33175191	chr6:33175191:C:T	1.96816e-40	-2.75345	-2.01664	3.27969e-33	-2.57474	-1.97947	2.15164e-08	-2.60555	-2.02629
33175213	chr6:33175213:C:T	1.03076e-39	-2.48437	-0.629932	2.37055e-32	-2.75795	0.181696	3.59651e-08	-2.77257	-1.34555
33175359	chr6:33175359:G:A	2.26327e-40	-2.61046	-2.01992	5.04874e-33	-2.51279	-1.61004	1.98158e-08	-2.69011	-2.02407
33175979	chr6:33175979:A:G	2.19751e-40	-2.73028	-1.92959	5.02074e-32	-0.919406	-0.906395	5.55726e-08	-1.72629	-1.95668
33176171	chr6:33176171:C:G	2.78503e-40	-2.51695	-1.90598	6.95122e-33	-2.65472	-1.14833	1.97469e-08	-2.70159	-2.01608
33176287	chr6:33176287:C:T	5.23447e-39	-1.29021e-09	-1.48934	5.10027e-32	-1.29021e-09	-1.81009	3.17276e-07	-1.29021e-09	-1.94089
33176466	chr6:33176466:T:A	2.73978e-40	-2.48346	-1.95585	6.06924e-33	-2.63049	-1.30824	1.91618e-08	-2.71812	-2.02963
33176596	chr6:33176596:G:A	1.01262e-39	-2.4968	-0.635256	2.35385e-32	-2.76049	0.177159	3.58997e-08	-2.77175	-1.34818
33176689	chr6:33176689:C:A	6.50175e-35	8.98445	-1.04664	1.94768e-29	1.75442	2.38059	7.44201e-07	0.787082	-1.87543
33177933	chr6:33177933:A:G	1.18513e-39	-2.42394	-0.550814	2.35486e-32	-2.75444	0.171542	3.65353e-08	-2.77144	-1.33095
33178266	chr6:33178266:C:T	3.97723e-39	-1.29021e-09	-1.76402	4.22974e-32	-1.29021e-09	-1.99724	2.90412e-07	-1.29021e-09	-2.02936
33178276	chr6:33178276:C:G	3.39892e-40	-2.20298	-2.02075	4.32264e-33	-2.30631	-1.97178	2.4426e-08	-2.48205	-2.02297
33179950	chr6:33179950:G:A	4.48989e-39	0.129863	-1.77264	6.46429e-33	-1.84827	-2.0274	2.79314e-08	-2.51006	-1.86085
33181101	chr6:33181101:C:T	4.26014e-40	-2.10245	-1.89544	3.80697e-33	-2.37434	-2.03079	2.55692e-08	-2.5437	-1.91558
33181531	chr6:33181531:G:A	1.10975e-39	-2.64919	-0.391282	6.67463e-32	-1.47167	-0.0693971	2.96074e-08	-2.61272	-1.69992
33181602	chr6:33181602:G:A	2.11399e-40	-2.76453	-1.93408	2.72919e-32	-0.407211	-2.02816	2.52989e-08	-2.59226	-1.87764
33181708	chr6:33181708:A:T	5.48436e-39	-1.29021e-09	-1.4427	8.27273e-32	-1.29021e-09	-1.32641	4.72233e-07	-1.29021e-09	-1.54319
33181709	chr6:33181709:G:A	1.21015e-39	-2.62332	-0.330541	6.61017e-32	-1.54814	-0.00263348	2.97211e-08	-2.63827	-1.67053
33181866	chr6:33181866:G:A	1.54658e-37	-1.29021e-09	1.89661	4.17691e-31	-1.29021e-09	0.292778	6.55378e-06	-1.29021e-09	1.08713
33182188	chr6:33182188:A:C	2.12444e-40	-2.76289	-1.93079	2.74128e-32	-0.404534	-2.02642	2.50708e-08	-2.58927	-1.88969
33182477	chr6:33182477:C:T	3.10392e-39	-1.29021e-09	-2.01194	4.1043e-32	-1.29021e-09	-2.02734	3.05061e-07	-1.29021e-09	-1.98015
33182491	chr6:33182491:T:C	1.20614e-39	-2.45922	-0.497962	2.47917e-32	-2.7637	0.232249	3.77975e-08	-2.77352	-1.2949
33182571	chr6:33182571:C:T	3.05738e-39	-1.29021e-09	-2.02705	4.14943e-32	-1.29021e-09	-2.01641	2.9146e-07	-1.29021e-09	-2.02576
33183121	chr6:33183121:G:A	2.02601e-40	-2.71065	-2.03047	3.5096e-33	-2.46228	-2.02418	2.49558e-08	-2.499	-1.98456
33183274	chr6:33183274:G:A	1.9151e-38	1.79963	-1.99188	1.39352e-32	-1.0772	-2.03035	4.82452e-08	-1.9262	-1.89817
33183718	chr6:33183718:G:A	2.12401e-40	-2.76292	-1.93097	2.8114e-32	-0.378057	-2.02764	2.53815e-08	-2.58481	-1.88184
33183895	chr6:33183895:T:A	2.24083e-40	-2.77252	-1.86782	2.33294e-32	-0.590815	-2.00143	2.26679e-08	-2.63389	-1.94583
33183896	chr6:33183896:T:A	7.52866e-39	-1.29021e-09	-1.12589	1.06877e-31	-1.29021e-09	-1.07029	5.67131e-07	-1.29021e-09	-1.36007
33183925	chr6:33183925:GCTT:G	2.18294e-40	-2.76596	-1.90056	2.60846e-32	-0.462441	-2.01818	2.38592e-08	-2.60458	-1.92391
33184011	chr6:33184011:T:C	2.10853e-40	-2.76312	-1.93808	2.79694e-32	-0.382063	-2.02879	2.55917e-08	-2.5858	-1.8726
33184103	chr6:33184103:C:A	6.011e-35	8.30733	-0.448	5.96865e-29	1.2955	3.9594	6.19211e-07	0.312837	-1.58505
33184610	chr6:33184610:A:G	2.11396e-40	-2.76341	-1.93522	2.79166e-32	-0.384394	-2.02835	2.54663e-08	-2.58672	-1.87659
33184654	chr6:33184654:G:A	2.23336e-40	-2.7676	-1.87608	2.54969e-32	-0.493363	-2.01004	2.31939e-08	-2.61274	-1.94404
33184780	chr6:33184780:G:A	8.25458e-39	-1.29021e-09	-1.03384	1.10999e-31	-1.29021e-09	-1.03245	6.75264e-07	-1.29021e-09	-1.18556
33184966	chr6:33184966:G:A	3.30349e-39	-1.29021e-09	-1.94962	4.09029e-32	-1.29021e-09	-2.03076	2.9002e-07	-1.29021e-09	-2.03071
33185088	chr6:33185088:G:A	2.14478e-40	-2.77019	-1.91396	2.38662e-32	-0.547381	-2.02212	2.36371e-08	-2.62683	-1.91101
33185189	chr6:33185189:A:C	5.28048e-40	-2.53182	-1.25135	2.5643e-31	0.843487	-1.03859	1.08751e-07	-2.54049	-0.47112
33185573	chr6:33185573:A:G	1.6569e-39	-2.63965	-1.42404e-09	2.45272e-32	-2.54218	-1.42404e-09	1.38694e-07	-2.76839	-1.42404e-09
33185670	chr6:33185670:G:A	4.70399e-39	-1.29021e-09	-1.59619	4.57528e-32	-1.29021e-09	-1.91871	2.93057e-07	-1.29021e-09	-2.02029
33186056	chr6:33186056:A:G	3.4721e-40	-2.42155	-1.78088	9.36303e-33	-2.06313	-1.44207	3.06481e-08	-2.30786	-1.97023
33186272	chr6:33186272:G:A	4.6376e-40	-2.70449	-1.2085	1.28857e-31	0.10222	-0.985484	1.01529e-07	-2.68582	-0.394497
33186879	chr6:33186879:G:A	4.10902e-40	-2.0976	-1.9364	3.83245e-33	-2.3723	-2.02616	2.45714e-08	-2.54511	-1.95397
33186921	chr6:33186921:G:C	1.6497e-39	-2.64401	-1.42404e-09	2.66591e-32	-2.45883	-1.42404e-09	1.38898e-07	-2.76692	-1.42404e-09
33187160	chr6:33187160:G:GC	1.871e-39	-2.51813	-1.42404e-09	5.93221e-32	-1.65898	-1.42404e-09	2.34977e-07	-2.24117	-1.42404e-09
33187591	chr6:33187591:T:C	3.04691e-39	-1.29021e-09	-2.03048	4.42485e-32	-1.29021e-09	-1.95214	2.9311e-07	-1.29021e-09	-2.02011
33188021	chr6:33188021:T:C	7.97369e-39	-1.29021e-09	-1.06846	1.11809e-31	-1.29021e-09	-1.02517	5.94951e-07	-1.29021e-09	-1.31218
33189524	chr6:33189524:T:A	3.31302e-39	-1.94674	-1.42404e-09	3.82763e-32	-2.09713	-1.42404e-09	1.91874e-07	-2.44383	-1.42404e-09
33190072	chr6:33190072:T:TTCAAGCAGC	1.32949e-39	-2.73908	-0.12073	1.15161e-32	-2.7656	-0.532615	4.43822e-08	-2.61046	-1.29737
33190241	chr6:33190241:G:T	8.15958e-39	-2.45583	1.41041	1.73215e-31	-2.77162	2.18419	9.65288e-08	-2.72241	-0.40841
33190412	chr6:33190412:A:C	1.13356e-39	-2.51144	-0.507798	2.75846e-32	-2.76636	0.341655	3.94865e-08	-2.77053	-1.25417
33191135	chr6:33191135:G:A	1.31484e-34	9.62533	-0.983294	4.47102e-29	2.06069	2.9053	1.00483e-06	1.04606	-1.83415
33191522	chr6:33191522:A:C	7.41563e-40	-2.2106	-1.233	1.23862e-32	-2.77365	-0.451732	4.4336e-08	-2.68893	-1.21994
33191638	chr6:33191638:C:T	6.2896e-39	-1.29021e-09	-1.30571	5.33975e-32	-1.29021e-09	-1.7642	3.34241e-07	-1.29021e-09	-1.8888
33191887	chr6:33191887:T:C	1.40892e-39	-2.72534	-0.0764419	1.22616e-32	-2.77259	-0.462901	4.50175e-08	-2.6513	-1.24232
33192440	chr6:33192440:C:T	2.58013e-39	-2.19677	-1.42404e-09	3.85146e-32	-2.09093	-1.42404e-09	1.16063e-06	-0.643943	-1.42404e-09
33192648	chr6:33192648:G:T	2.61372e-40	-2.466	-2.02041	3.74471e-32	-0.630199	-1.48884	8.79447e-08	-1.21498	-2.00897
33192963	chr6:33192963:G:A	1.5217e-39	-2.72478	-1.42404e-09	1.95018e-32	-2.77146	-1.42404e-09	1.58991e-07	-2.63181	-1.42404e-09
33193084	chr6:33193084:C:A	3.05031e-39	-1.29021e-09	-2.02936	4.37738e-32	-1.29021e-09	-1.96293	2.91995e-07	-1.29021e-09	-2.02393
33193102	chr6:33193102:G:A	1.90628e-40	-2.77348	-2.02856	2.9482e-33	-2.65589	-2.00488	2.04243e-08	-2.6715	-2.01244
33193129	chr6:33193129:G:T	1.60573e-34	9.73456	-0.892661	6.28167e-29	2.12097	3.18504	1.11682e-06	1.10257	-1.785
33193913	chr6:33193913:A:T	1.51074e-39	-2.73201	-1.42404e-09	1.95586e-32	-2.76855	-1.42404e-09	1.5992e-07	-2.62599	-1.42404e-09
33194032	chr6:33194032:T:G	9.4436e-39	-1.29021e-09	-0.899267	8.54152e-32	-1.29021e-09	-1.29444	1.00598e-06	-1.29021e-09	-0.786943
33194305	chr6:33194305:T:A	7.93015e-40	-2.76332	-0.613194	1.54966e-31	-2.6716	1.97284	3.02813e-08	-2.7324	-1.55773
33194415	chr6:33194415:A:T	1.24491e-38	-1.29021e-09	-0.622954	9.02619e-32	-1.29021e-09	-1.23925	4.24137e-07	-1.29021e-09	-1.65061
33194438	chr6:33194438:A:C	9.48651e-40	-2.54395	-0.65337	2.27106e-32	-2.77003	0.150897	3.55878e-08	-2.76458	-1.36408
33194451	chr6:33194451:A:T	4.56224e-40	-2.68111	-1.24827	1.42741e-31	0.251092	-1.03203	9.8509e-08	-2.65775	-0.452761
33194763	chr6:33194763:C:G	1.90751e-40	-2.77189	-2.0295	2.99602e-33	-2.63623	-2.00845	2.08389e-08	-2.65428	-2.00957
33195674	chr6:33195674:G:A	1.37368e-38	-2.5692	2.04467	3.75504e-31	-2.77218	2.95849	1.60172e-07	-2.76063	0.136217
33195860	chr6:33195860:AAG:A	7.36621e-35	9.11053	-1.04789	2.96045e-29	1.72808	2.82564	7.35145e-07	0.750471	-1.85107
33196048	chr6:33196048:G:A	5.51988e-39	-1.29021e-09	-1.43625	6.98023e-32	-1.29021e-09	-1.4963	3.32016e-07	-1.29021e-09	-1.89548
33196253	chr6:33196253:G:A	1.91943e-40	-2.77246	-2.0227	3.02522e-33	-2.6435	-1.99148	2.04514e-08	-2.66012	-2.0225
33196913	chr6:33196913:T:A	2.94805e-40	-2.77076	-1.59529	3.0343e-32	-1.30848	-1.02092	1.26039e-07	-1.49807	-1.366
33196923	chr6:33196923:T:A	3.06832e-39	-1.29021e-09	-2.02347	4.27703e-32	-1.29021e-09	-1.98612	2.90334e-07	-1.29021e-09	-2.02963
33198003	chr6:33198003:G:C	2.02963e-40	-2.73296	-2.00637	3.24633e-33	-2.56074	-2.0037	3.84853e-08	-2.13028	-1.92011
33198257	chr6:33198257:A:G	2.29344e-40	-2.7254	-1.89174	2.15788e-31	0.433941	-0.801609	1.51109e-07	-0.752044	-1.93062
33198563	chr6:33198563:G:A	3.20257e-39	-1.29021e-09	-1.98065	4.16888e-32	-1.29021e-09	-2.01173	3.1922e-07	-1.29021e-09	-1.93478
33198770	chr6:33198770:C:T	1.2326e-39	-2.73439	-0.201094	1.06256e-32	-2.76751	-0.611183	4.15037e-08	-2.62083	-1.35405
33198808	chr6:33198808:G:A	2.74151e-38	-1.29021e-09	0.166488	2.09209e-31	-1.29021e-09	-0.398631	1.28068e-06	-1.29021e-09	-0.545513
33199368	chr6:33199368:A:G	3.07131e-39	-1.29021e-09	-2.0225	4.12125e-32	-1.29021e-09	-2.02322	2.90521e-07	-1.29021e-09	-2.02899
33201405	chr6:33201405:T:C	2.11976e-39	-2.3933	-1.42404e-09	1.94697e-32	-2.7731	-1.42404e-09	1.49179e-07	-2.69552	-1.42404e-09
33201504	chr6:33201504:G:A	2.00135e-40	-2.73866	-2.01471	3.24539e-33	-2.53535	-2.02938	2.4778e-08	-2.56494	-1.92576
33201615	chr6:33201615:G:C	1.52613e-39	-2.72187	-1.42404e-09	1.94936e-32	-2.77188	-1.42404e-09	1.58102e-07	-2.63742	-1.42404e-09
33201804	chr6:33201804:C:T	4.36304e-39	-1.29021e-09	-1.67144	4.52291e-32	-1.29021e-09	-1.93022	2.9845e-07	-1.29021e-09	-2.00206
33202062	chr6:33202062:C:A	8.01107e-40	-2.45803	-0.908331	1.34956e-31	-0.159891	-0.677127	5.60135e-07	-1.21195	-0.160538
33202118	chr6:33202118:C:G	5.01165e-40	-2.76121	-1.07422	7.54483e-33	-2.32704	-1.39406	8.91913e-08	-2.50367	-0.706207
33203517	chr6:33203517:C:T	7.79951e-39	-1.29021e-09	-1.09054	1.54783e-30	-1.29021e-09	1.60265	3.03365e-07	-1.29021e-09	-1.98573
33203872	chr6:33203872:G:A	7.51824e-39	-1.29021e-09	-1.12727	1.04458e-31	-1.29021e-09	-1.09318	5.73423e-07	-1.29021e-09	-1.34904
33204211	chr6:33204211:G:A	9.08522e-39	-1.29021e-09	-0.937956	1.26563e-31	-1.29021e-09	-0.901225	6.77532e-07	-1.29021e-09	-1.18221
33204529	chr6:33204529:G:T	5.70893e-40	-2.4914	-1.21376	3.11385e-31	0.994599	-0.995534	1.19722e-07	-2.49827	-0.417218
33204665	chr6:33204665:C:T	1.26597e-39	-2.73712	-0.171645	1.09211e-32	-2.76625	-0.585016	4.25142e-08	-2.61505	-1.33578
33204960	chr6:33204960:C:T	3.0501e-39	-1.29021e-09	-2.02943	4.37956e-32	-1.29021e-09	-1.96243	2.92076e-07	-1.29021e-09	-2.02365
33205128	chr6:33205128:T:C	1.21533e-39	-2.43258	-0.517012	2.40605e-32	-2.75787	0.19648	3.72297e-08	-2.77215	-1.3114
33205155	chr6:33205155:G:A	8.06623e-40	-2.76266	-0.596841	2.9502e-32	-2.45402	0.0965126	5.14498e-08	-2.41477	-1.34529
33205600	chr6:33205600:G:A	1.53691e-39	-2.71483	-1.42404e-09	1.9472e-32	-2.77299	-1.42404e-09	1.56458e-07	-2.64788	-1.42404e-09
33205680	chr6:33205680:C:T	3.15624e-39	-1.29021e-09	-1.99522	5.74396e-32	-1.29021e-09	-1.69123	3.39116e-07	-1.29021e-09	-1.87432
33205830	chr6:33205830:A:G	1.13334e-38	-1.29021e-09	-0.71685	1.44112e-31	-1.29021e-09	-0.771372	5.73911e-07	-1.29021e-09	-1.34819
33206065	chr6:33206065:G:A	2.22205e-40	-2.63417	-2.01459	2.27623e-31	0.996209	-1.31048	2.21736e-07	-0.276905	-2.02227
33206221	chr6:33206221:G:A	2.13791e-40	-2.77247	-1.91489	2.25704e-32	-1.14591	-1.47941	6.09491e-08	-1.64554	-1.94508
33207006	chr6:33207006:A:G	3.25334e-40	-2.6025	-1.66501	2.77242e-31	0.430488	-0.547562	1.17175e-07	-1.04573	-1.89126
33207053	chr6:33207053:A:G	1.43104e-39	-1.627	-1.1592	4.89657e-33	-2.37968	-1.77375	4.39701e-08	-2.69335	-1.2238
33207798	chr6:33207798:C:T	2.46665e-40	-2.65556	-1.88877	3.07259e-31	0.809485	-0.823757	2.06243e-07	-0.437226	-1.93438
33208415	chr6:33208415:T:G	8.59547e-40	-2.7374	-0.558559	7.65347e-33	-2.76624	-0.940564	3.35476e-08	-2.61493	-1.57277
33208972	chr6:33208972:C:T	1.91801e-40	-2.77319	-2.02271	2.87192e-33	-2.65621	-2.03078	2.18487e-08	-2.67176	-1.94476
33209160	chr6:33209160:T:C	8.10065e-40	-2.73481	-0.620432	7.26865e-33	-2.76739	-0.991003	3.22464e-08	-2.62124	-1.60602
33209181	chr6:33209181:C:T	5.00856e-40	-2.57836	-1.25768	6.99644e-31	0.51339	0.295217	1.55523e-07	-0.995215	-1.65865
33210233	chr6:33210233:G:T	2.69261e-40	-2.62392	-1.83276	4.42394e-31	1.02916	-0.678918	2.62677e-07	-0.242397	-1.88734
33210601	chr6:33210601:C:G	5.05789e-39	-1.29021e-09	-1.52366	4.74718e-32	-1.29021e-09	-1.88183	2.96907e-07	-1.29021e-09	-2.00724
33211599	chr6:33211599:T:G	7.64438e-40	-2.68272	-0.730496	6.83618e-33	-2.77321	-1.04653	2.88873e-08	-2.69821	-1.63905
33211667	chr6:33211667:C:T	1.83656e-39	-2.53671	-1.42404e-09	2.40779e-32	-2.56067	-1.42404e-09	1.42341e-07	-2.74244	-1.42404e-09
33211849	chr6:33211849:C:T	1.95051e-38	-1.29021e-09	-0.173929	1.61113e-31	-1.29021e-09	-0.659858	6.21578e-07	-1.29021e-09	-1.2684
33212071	chr6:33212071:A:G	3.03636e-39	-0.0310232	-2.00292	7.26082e-33	-1.8919	-1.86757	2.32602e-08	-2.52319	-2.03073
33212432	chr6:33212432:A:C	5.60314e-40	-2.40191	-1.32196	2.63757e-33	-2.77371	-1.9984	2.55479e-08	-2.70757	-1.75254
33212700	chr6:33212700:T:A	7.82202e-39	-1.29021e-09	-1.08766	5.94589e-32	-1.29021e-09	-1.65668	3.31039e-07	-1.29021e-09	-1.89843
33212878	chr6:33212878:T:C	1.73142e-38	1.73412	-2.02719	1.72243e-32	-1.02232	-1.87332	4.99334e-08	-1.76077	-2.0292
33213220	chr6:33213220:G:GCA	2.02456e-40	-2.73845	-2.00338	3.28235e-33	-2.52876	-2.02464	2.53768e-08	-2.5674	-1.89943
33213544	chr6:33213544:T:C	6.36268e-40	-2.50095	-1.09579	3.60126e-31	1.02858	-0.884091	1.36585e-07	-2.48471	-0.299013
33213826	chr6:33213826:C:A	6.28988e-39	-1.16564	-0.140027	6.6407e-32	-2.5387	0.992538	2.23867e-07	-2.11487	-0.174744
33214220	chr6:33214220:T:C	2.92299e-39	-1.64245	-0.429542	3.10958e-32	-2.56963	0.264741	4.52794e-08	-2.70701	-1.1808
33214740	chr6:33214740:C:T	9.7257e-39	-1.29021e-09	-0.869833	1.22278e-31	-1.29021e-09	-0.935666	1.04462e-06	-1.29021e-09	-0.749258
33215093	chr6:33215093:G:A	8.709e-40	-2.3572	-0.925629	6.96572e-31	1.45796	-0.653753	1.97821e-07	-2.37391	-0.0393868
33215118	chr6:33215118:A:C	1.02011e-38	-0.82211	-1.42404e-09	1.94603e-32	-2.77359	-1.42404e-09	2.38567e-07	-2.22601	-1.42404e-09
33215415	chr6:33215415:G:A	1.31046e-38	-1.29021e-09	-0.571643	1.31228e-31	-1.29021e-09	-0.865024	9.54743e-07	-1.29021e-09	-0.839221
33215424	chr6:33215424:G:A	2.25328e-38	1.6004	-1.63003	2.17243e-32	-1.23458	-1.42895	4.72511e-08	-2.00365	-1.84153
33215471	chr6:33215471:T:A	3.34461e-39	-0.352035	-1.58522	5.09624e-33	-2.14498	-1.96848	1.52475e-07	-1.27816	-1.3955
33215514	chr6:33215514:C:T	8.94431e-40	-2.42362	-0.832558	6.30189e-31	1.24506	-0.541003	2.12577e-07	-2.4392	0.0978458
33215589	chr6:33215589:C:T	1.9922e-39	-2.45537	-1.42404e-09	1.11303e-31	-1.02971	-1.42404e-09	1.4095e-07	-2.75226	-1.42404e-09
33215953	chr6:33215953:T:C	3.06582e-40	-2.59137	-1.73551	4.64154e-33	-2.76427	-1.44265	2.01203e-08	-2.7095	-1.98943
33215986	chr6:33215986:G:A	2.12281e-40	-2.7155	-1.97895	2.67437e-33	-2.7726	-1.98566	2.03645e-08	-2.65664	-2.03024
33216047	chr6:33216047:T:C	6.32229e-39	-1.29021e-09	-1.30052	9.65695e-32	-1.29021e-09	-1.1717	5.46973e-07	-1.29021e-09	-1.39626
33216225	chr6:33216225:C:T	4.16196e-39	-1.29021e-09	-1.71862	4.70086e-32	-1.29021e-09	-1.89163	5.47166e-07	-1.29021e-09	-1.39591
33216404	chr6:33216404:C:T	8.51861e-40	-2.51125	-0.793689	5.14063e-31	1.0009	-0.500523	2.13672e-07	-2.49584	0.159622
33217117	chr6:33217117:T:C	4.17768e-40	-2.77114	-1.24629	1.05209e-32	-1.87433	-1.51427	1.00453e-07	-2.19359	-0.89739
33217801	chr6:33217801:C:T	8.95773e-40	-2.42345	-0.831224	6.37991e-31	1.25601	-0.539649	2.13392e-07	-2.4371	0.099572
33217860	chr6:33217860:G:A	1.53105e-39	-2.71865	-1.42404e-09	2.40146e-32	-2.5633	-1.42404e-09	1.99103e-07	-2.40684	-1.42404e-09
33219212	chr6:33219212:G:A	1.36965e-38	-1.29021e-09	-0.527466	1.21237e-31	-1.29021e-09	-0.944219	5.01708e-07	-1.29021e-09	-1.48264
33219326	chr6:33219326:G:T	2.15923e-40	-2.70163	-1.97581	3.65517e-33	-2.43977	-2.00605	2.87909e-08	-2.48205	-1.85856
33219578	chr6:33219578:C:T	2.06684e-40	-2.72797	-1.9932	4.65945e-32	-0.529063	-1.37142	6.62622e-08	-1.50053	-2.00652
33219911	chr6:33219911:T:C	4.31032e-39	0.330396	-2.01399	3.46007e-33	-2.76214	-1.73854	3.43237e-08	-2.15676	-2.00806
33220446	chr6:33220446:G:T	2.45525e-39	-2.24638	-1.42404e-09	3.49525e-32	-2.18797	-1.42404e-09	1.38089e-07	-2.77276	-1.42404e-09
33220606	chr6:33220606:G:C	4.09402e-39	-1.29021e-09	-1.73508	4.27996e-32	-1.29021e-09	-1.98544	2.90623e-07	-1.29021e-09	-2.02864
33220718	chr6:33220718:G:A	3.27419e-40	-2.2314	-2.02972	1.49814e-31	1.11389	-1.84646	3.2397e-07	0.0926563	-2.01267
33222513	chr6:33222513:G:A	2.15133e-40	-2.7337	-1.9474	3.4625e-33	-2.5134	-1.98657	2.81532e-08	-2.55167	-1.81133
33222595	chr6:33222595:T:C	2.23451e-40	-2.69906	-1.9441	3.74551e-33	-2.43725	-1.98416	3.04319e-08	-2.479	-1.80617
33223561	chr6:33223561:A:AC	2.36011e-39	-0.60484	-1.68105	4.26216e-33	-2.29051	-2.00168	1.14929e-07	-1.44957	-1.50678
33223672	chr6:33223672:G:A	2.2221e-40	-2.69875	-1.94999	3.73207e-33	-2.4365	-1.9885	3.01641e-08	-2.4783	-1.81571
33224007	chr6:33224007:T:C	2.90538e-40	-2.4007	-1.97993	1.63867e-32	-1.08483	-1.86067	3.4665e-08	-2.13424	-2.02069
33224510	chr6:33224510:C:A	2.20163e-40	-2.69889	-1.9591	3.70631e-33	-2.43687	-1.99506	2.97069e-08	-2.47867	-1.83061
33224636	chr6:33224636:C:T	1.47464e-39	-2.75619	-1.42404e-09	3.97591e-32	-2.05913	-1.42404e-09	1.57905e-07	-2.63867	-1.42404e-09
33224885	chr6:33224885:G:A	3.07953e-40	-2.77368	-1.54874	2.26745e-31	0.020138	-0.338277	9.92595e-08	-1.40075	-1.70217
33225090	chr6:33225090:A:C	2.06746e-40	-2.70115	-2.01972	3.06695e-32	-0.564477	-1.75422	5.9028e-08	-1.59269	-2.02996
33225718	chr6:33225718:T:G	7.37611e-39	-1.29021e-09	-1.14636	5.6488e-32	-1.29021e-09	-1.70794	3.2223e-07	-1.29021e-09	-1.9254
33225803	chr6:33225803:C:T	3.13976e-39	-1.29021e-09	-2.00046	5.27474e-32	-1.29021e-09	-1.77645	2.90264e-07	-1.29021e-09	-2.02987
33225861	chr6:33225861:C:T	2.89939e-39	-0.125909	-1.9542	5.97103e-33	-1.96034	-1.9947	2.28411e-08	-2.57177	-2.00033
33225924	chr6:33225924:G:C	3.36956e-40	-2.64189	-1.59051	6.54928e-33	-2.77288	-1.08973	2.06105e-08	-2.76806	-1.9068
33226084	chr6:33226084:G:A	2.22448e-40	-2.71334	-1.93433	3.65606e-33	-2.47045	-1.97513	2.99134e-08	-2.51114	-1.79121
33226651	chr6:33226651:G:A	2.39496e-37	-1.29021e-09	2.33393	5.76968e-31	-1.29021e-09	0.615822	9.48065e-06	-1.29021e-09	1.45634
33226700	chr6:33226700:G:A	3.19069e-40	-2.29706	-1.98989	1.25932e-32	-1.32429	-1.88451	3.05327e-08	-2.26119	-2.02068
33226760	chr6:33226760:G:A	1.66528e-39	-2.63461	-1.42404e-09	3.01448e-31	-0.0333681	-1.42404e-09	1.5389e-07	-2.66442	-1.42404e-09
33227377	chr6:33227377:A:G	2.45452e-40	-2.75011	-1.79915	6.38266e-33	-2.50816	-1.38022	2.4872e-08	-2.49362	-1.9933
33227410	chr6:33227410:T:A	4.79404e-39	-1.29021e-09	-1.57723	5.64888e-32	-1.29021e-09	-1.70792	3.27389e-07	-1.29021e-09	-1.90951
33227908	chr6:33227908:G:A	1.98233e-38	-0.157746	-1.42404e-09	4.28027e-32	-1.98536	-1.42404e-09	1.62756e-07	-2.60841	-1.42404e-09
33228146	chr6:33228146:G:C	2.18496e-40	-2.72889	-1.93671	3.53033e-33	-2.50288	-1.97769	2.8913e-08	-2.54298	-1.79339
33228228	chr6:33228228:G:A	3.23585e-40	-2.61871	-1.65419	6.52611e-33	-2.77331	-1.09284	2.04724e-08	-2.77354	-1.90805
33228345	chr6:33228345:C:T	1.14479e-38	-0.706797	-1.42404e-09	2.70929e-32	-2.44269	-1.42404e-09	1.37971e-07	-2.77362	-1.42404e-09
33228502	chr6:33228502:C:T	1.28575e-38	-1.29021e-09	-0.590679	1.14664e-31	-1.29021e-09	-0.999955	4.83235e-07	-1.29021e-09	-1.52016
33228793	chr6:33228793:G:A	1.14624e-35	7.32873	-1.1265	9.59727e-30	0.553594	2.87368	2.1954e-07	-0.380063	-1.92906
33228893	chr6:33228893:C:T	2.14165e-40	-2.75637	-1.92924	3.29165e-33	-2.5767	-1.97388	2.73529e-08	-2.61145	-1.78039
33229206	chr6:33229206:C:T	7.46788e-39	-1.29021e-09	-1.13399	6.3462e-32	-1.29021e-09	-1.59152	3.36867e-07	-1.29021e-09	-1.88098
33229597	chr6:33229597:AT:A	5.06234e-38	-1.29021e-09	0.77981	4.4044e-31	-1.29021e-09	0.345809	1.25331e-06	-1.29021e-09	-0.56712
33229838	chr6:33229838:G:A	3.96378e-39	-1.29021e-09	-1.76741	4.29475e-32	-1.29021e-09	-1.98199	2.9094e-07	-1.29021e-09	-2.02755
33229957	chr6:33229957:T:C	5.9118e-39	-1.29021e-09	-1.36765	8.41719e-32	-1.29021e-09	-1.3091	4.77731e-07	-1.29021e-09	-1.53162
33230006	chr6:33230006:G:T	3.22918e-39	-1.29021e-09	-1.97238	4.10545e-32	-1.29021e-09	-2.02706	2.95625e-07	-1.29021e-09	-2.01157
33230007	chr6:33230007:C:A	7.5634e-39	-1.29021e-09	-1.12128	7.80921e-32	-1.29021e-09	-1.38408	5.983e-07	-1.29021e-09	-1.30657
33230066	chr6:33230066:T:TA	9.97697e-39	-1.29021e-09	-0.844325	1.24596e-31	-1.29021e-09	-0.916886	1.06368e-06	-1.29021e-09	-0.731169
33230483	chr6:33230483:G:A	3.65933e-39	-1.63152	-0.215802	4.36583e-32	-2.77211	0.806537	7.16868e-08	-2.68761	-0.740748
33230503	chr6:33230503:A:G	7.58877e-40	-2.74307	-0.677454	2.45353e-32	-2.77318	0.231329	7.17314e-08	-2.6393	-0.788436
33230518	chr6:33230518:G:A	3.10543e-39	-1.29021e-09	-2.01145	4.10421e-32	-1.29021e-09	-2.02736	3.041e-07	-1.29021e-09	-1.98331
33230545	chr6:33230545:G:A	2.38594e-39	-2.27501	-1.42404e-09	2.21909e-31	-0.339697	-1.42404e-09	1.38975e-07	-2.76637	-1.42404e-09
33230556	chr6:33230556:A:G	1.23843e-38	-0.628177	-1.42404e-09	8.25617e-32	-1.32842	-1.42404e-09	1.89805e-06	-0.152083	-1.42404e-09
33230815	chr6:33230815:T:C	3.01163e-40	-2.5534	-1.79131	3.59759e-33	-2.71719	-1.74451	4.34691e-08	-2.63144	-1.29718
33230982	chr6:33230982:T:A	5.00486e-39	-1.29021e-09	-1.5342	7.43194e-32	-1.29021e-09	-1.43359	3.94583e-07	-1.29021e-09	-1.72283
33230994	chr6:33230994:A:G	1.69301e-38	1.71411	-2.02962	6.95542e-33	-1.81524	-1.9872	3.05384e-08	-2.76369	-1.51798
33231192	chr6:33231192:C:T	1.70574e-39	-2.61061	-1.42404e-09	9.32417e-32	-1.20677	-1.42404e-09	2.12566e-07	-2.34141	-1.42404e-09
33231394	chr6:33231394:T:C	8.18067e-38	-1.29021e-09	1.25975	4.64526e-31	-1.29021e-09	0.399052	6.42468e-06	-1.29021e-09	1.06724
33232874	chr6:33232874:T:C	1.48981e-39	-2.74596	-1.42404e-09	2.81143e-32	-2.40569	-1.42404e-09	3.60266e-07	-1.81382	-1.42404e-09
33232890	chr6:33232890:T:G	4.42354e-39	-1.29021e-09	-1.65766	4.45365e-31	-1.29021e-09	0.356931	3.13906e-07	-1.29021e-09	-1.95157
33233112	chr6:33233112:G:C	3.77951e-39	-1.81501	-1.42404e-09	1.99156e-32	-2.75046	-1.42404e-09	2.0127e-07	-2.39602	-1.42404e-09
33233142	chr6:33233142:G:A	4.19178e-39	-1.29021e-09	-1.71148	3.78899e-31	-1.29021e-09	0.195306	3.23424e-07	-1.29021e-09	-1.9217
33233345	chr6:33233345:C:T	1.76111e-38	-1.29021e-09	-0.276077	2.60086e-30	-1.29021e-09	2.12163	6.59269e-07	-1.29021e-09	-1.20953
33233360	chr6:33233360:C:T	1.7552e-38	-1.29021e-09	-0.279438	2.95397e-30	-1.29021e-09	2.24894	6.55903e-07	-1.29021e-09	-1.21465
33233821	chr6:33233821:G:A	2.36943e-40	-2.58101	-2.00353	3.02606e-33	-2.77083	-1.86387	7.76119e-08	-1.86038	-1.48856
33234487	chr6:33234487:G:A	1.72024e-39	-2.60214	-1.42404e-09	2.98946e-32	-2.34429	-1.42404e-09	1.39723e-07	-2.761	-1.42404e-09
33234536	chr6:33234536:T:C	4.15821e-39	-1.29021e-09	-1.71952	3.7071e-31	-1.29021e-09	0.173456	3.25046e-07	-1.29021e-09	-1.9167
33234839	chr6:33234839:A:T	1.34212e-38	-1.29021e-09	-0.547766	1.27763e-31	-1.29021e-09	-0.891787	1.41505e-06	-1.29021e-09	-0.445745
33234850	chr6:33234850:G:A	2.54981e-40	-2.48144	-2.02973	2.75661e-33	-2.77183	-1.95613	5.45731e-08	-2.03226	-1.66886
33234863	chr6:33234863:C:T	6.96377e-40	-1.97693	-1.52954	6.50086e-31	0.624804	0.110338	3.11818e-08	-2.76729	-1.49354
33234959	chr6:33234959:G:A	1.77058e-38	-1.29021e-09	-0.27071	2.98858e-30	-1.29021e-09	2.26059	6.61382e-07	-1.29021e-09	-1.20633
33234979	chr6:33234979:T:C	6.21443e-39	0.4684	-1.78613	1.89602e-32	-1.20442	-1.59521	1.80427e-07	-1.12545	-1.37989
33235561	chr6:33235561:A:G	2.00062e-39	-1.35746	-1.09369	2.48775e-31	1.47292	-1.69833	3.62425e-07	-2.74793	0.940082
33235631	chr6:33235631:C:T	2.37361e-40	-2.55305	-2.02973	2.7529e-33	-2.77318	-1.95613	6.09481e-08	-1.92178	-1.66886
33235911	chr6:33235911:G:A	4.29018e-40	-1.98894	-2.00192	1.41805e-31	0.631434	-1.41895	1.87896e-08	-2.75857	-2.00879
33236178	chr6:33236178:A:G	1.08487e-38	-1.29021e-09	-0.760555	4.68205e-31	-1.29021e-09	0.406942	5.15699e-07	-1.29021e-09	-1.45514
33236375	chr6:33236375:A:G	1.71233e-39	-2.60675	-1.42404e-09	9.99774e-32	-1.13702	-1.42404e-09	1.39495e-07	-2.76264	-1.42404e-09
33236462	chr6:33236462:A:C	1.9215e-38	-1.29021e-09	-0.188916	3.05276e-30	-1.29021e-09	2.28184	7.04342e-07	-1.29021e-09	-1.1434
33236691	chr6:33236691:A:C	4.65272e-39	-1.29021e-09	-1.60715	4.54445e-32	-1.29021e-09	-1.92547	2.92064e-07	-1.29021e-09	-2.02369
33236772	chr6:33236772:A:G	3.00261e-40	-2.67862	-1.66909	9.9546e-33	-2.02298	-1.42095	3.58866e-08	-2.50142	-1.61888
33236965	chr6:33236965:G:C	1.89518e-39	-2.04223	-0.463056	2.38884e-30	0.463837	1.57276	8.45653e-08	-2.77287	-0.490272
33237426	chr6:33237426:G:A	1.85628e-38	-1.29021e-09	-0.223446	2.91536e-30	-1.29021e-09	2.23579	6.90026e-07	-1.29021e-09	-1.16393
33237454	chr6:33237454:C:G	1.44898e-38	-1.29021e-09	-0.471159	1.36602e-31	-1.29021e-09	-0.824896	1.52763e-06	-1.29021e-09	-0.369193
33237860	chr6:33237860:A:T	6.78323e-39	0.603302	-1.83345	1.95599e-32	-1.11046	-1.65802	1.85967e-07	-1.0177	-1.45739
33238435	chr6:33238435:C:T	1.72183e-37	2.58088	-0.576928	3.70463e-31	1.62503	-1.45224	6.24455e-07	-1.96799	0.704205
33239062	chr6:33239062:A:G	1.13758e-38	-1.29021e-09	-0.71312	1.14164e-31	-1.29021e-09	-1.00433	4.45503e-07	-1.29021e-09	-1.60146
33241533	chr6:33241533:A:G	1.69491e-38	-1.40896	1.09457	2.628e-30	1.49259	0.63942	1.94197e-06	-2.72183	2.59263
33241796	chr6:33241796:A:G	3.27462e-38	0.474975	-0.130794	2.52201e-32	-2.26498	-0.249339	2.58607e-06	-1.50467	1.6619
33241981	chr6:33241981:G:A	7.05548e-39	-1.1908	-1.42404e-09	2.2985e-32	-2.60712	-1.42404e-09	1.38146e-07	-2.77235	-1.42404e-09
33242450	chr6:33242450:G:A	4.22178e-39	-1.29021e-09	-1.70435	4.33917e-32	-1.29021e-09	-1.9717	2.89994e-07	-1.29021e-09	-2.0308
33243298	chr6:33243298:C:T	3.07118e-40	-2.71433	-1.6108	8.45113e-33	-2.58123	-1.02643	7.18806e-08	-2.77368	-0.651978
33243858	chr6:33243858:T:C	4.20202e-39	-1.70904	-1.42404e-09	3.19152e-31	0.0237037	-1.42404e-09	3.89661e-07	-1.73539	-1.42404e-09
33244009	chr6:33244009:C:T	2.47105e-39	-2.23996	-1.42404e-09	1.13844e-31	-1.00714	-1.42404e-09	3.11277e-07	-1.95998	-1.42404e-09
33244013	chr6:33244013:G:C	8.10376e-39	0.723817	-1.77609	3.67218e-33	-2.63219	-1.80899	3.87768e-07	-0.817775	-0.922482
33244059	chr6:33244059:C:T	7.9804e-40	-1.80009	-1.57012	2.35986e-32	-1.60668	-0.974091	1.20792e-07	-2.325	-0.581596
33244669	chr6:33244669:G:A	6.75762e-39	0.395915	-1.62985	3.91009e-33	-2.69731	-1.6811	4.10906e-07	-1.04991	-0.632387
33244748	chr6:33244748:C:T	7.90068e-39	-1.29021e-09	-1.07766	5.83635e-32	-1.29021e-09	-1.67527	3.4285e-07	-1.29021e-09	-1.86337
33245084	chr6:33245084:A:G	3.06332e-39	-1.29021e-09	-2.02511	4.18697e-32	-1.29021e-09	-2.0074	3.24717e-07	-1.29021e-09	-1.91771
33245243	chr6:33245243:C:T	5.32527e-39	-1.29021e-09	-1.47214	6.97416e-31	-1.29021e-09	0.805418	2.97969e-07	-1.29021e-09	-2.00368
33245410	chr6:33245410:C:T	1.00856e-37	-1.29021e-09	1.46909	5.07478e-31	-1.29021e-09	0.487489	6.30393e-06	-1.29021e-09	1.04827
33245763	chr6:33245763:G:A	4.10468e-39	-1.73248	-1.42404e-09	3.45795e-31	0.103882	-1.42404e-09	4.16639e-07	-1.66844	-1.42404e-09
33245978	chr6:33245978:T:C	1.14764e-38	-1.29021e-09	-0.704315	1.50401e-30	-1.29021e-09	1.57392	4.99608e-07	-1.29021e-09	-1.48684
33246936	chr6:33246936:G:A	4.89587e-39	-1.29021e-09	-1.55621	5.69929e-31	-1.29021e-09	0.603548	3.04171e-07	-1.29021e-09	-1.98307
33247080	chr6:33247080:G:C	4.12832e-39	-1.72673	-1.42404e-09	6.60525e-31	0.751071	-1.42404e-09	1.00521e-06	-0.787709	-1.42404e-09
33247085	chr6:33247085:G:A	2.14162e-38	1.93368	-2.01414	3.89222e-31	1.99951	-1.77732	6.42417e-08	-1.75505	-1.78296
33247088	chr6:33247088:C:A	1.3928e-38	-1.29021e-09	-0.5107	1.33602e-31	-1.29021e-09	-0.8471	4.91779e-07	-1.29021e-09	-1.50263
33247503	chr6:33247503:G:T	7.20033e-39	0.617485	-1.78796	3.56133e-33	-2.65391	-1.81792	3.4896e-07	-0.899505	-0.946201
33247841	chr6:33247841:G:A	2.35972e-39	-2.28606	-1.42404e-09	1.0231e-31	-1.11395	-1.42404e-09	2.92248e-07	-2.02306	-1.42404e-09
33248125	chr6:33248125:G:A	3.3076e-40	-2.25627	-1.9947	7.04831e-32	0.489592	-1.97618	1.81704e-08	-2.77071	-2.03016
33248127	chr6:33248127:G:A	2.29775e-38	2.01629	-2.02638	3.96613e-31	2.07814	-1.83714	7.11355e-08	-1.71849	-1.71759
33248651	chr6:33248651:G:T	4.37273e-39	-1.66922	-1.42404e-09	3.8316e-31	0.206488	-1.42404e-09	4.44537e-07	-1.60363	-1.42404e-09
33249224	chr6:33249224:A:G	1.95882e-40	-2.76905	-2.0058	4.06088e-33	-2.76987	-1.57069	4.5304e-08	-2.77098	-1.11629
33250251	chr6:33250251:G:A	3.08103e-40	-2.72828	-1.59365	8.42836e-33	-2.60763	-1.00274	7.40062e-08	-2.77307	-0.62344
33250387	chr6:33250387:C:T	2.53832e-39	-2.2131	-1.42404e-09	1.19377e-31	-0.959675	-1.42404e-09	3.22052e-07	-1.92595	-1.42404e-09
33250403	chr6:33250403:T:C	2.37849e-38	1.13719	-1.11274	4.68356e-33	-2.54797	-1.64993	6.0232e-07	-0.522586	-0.777288
33250812	chr6:33250812:C:T	1.99942e-40	-2.74369	-2.01064	3.35415e-33	-2.65802	-1.87375	1.39016e-07	-1.24553	-1.52055
33251091	chr6:33251091:C:G	8.71745e-39	0.828703	-1.80798	3.64294e-33	-2.6102	-1.83897	3.91986e-07	-0.738817	-0.990621
33251387	chr6:33251387:T:G	3.05596e-40	-2.73322	-1.59687	8.30103e-33	-2.61701	-1.00858	7.3631e-08	-2.77236	-0.629232
33252106	chr6:33252106:G:A	2.98986e-40	-2.73302	-1.61894	8.01717e-33	-2.61684	-1.04353	7.06574e-08	-2.77237	-0.670452
33252310	chr6:33252310:C:T	1.59727e-39	-2.67631	-1.42404e-09	1.1739e-31	-0.976458	-1.42404e-09	2.41616e-07	-2.21331	-1.42404e-09
33252528	chr6:33252528:G:T	2.04352e-40	-2.70866	-2.02385	3.0655e-33	-2.70592	-1.91583	1.10715e-07	-1.40102	-1.59269
33252583	chr6:33252583:C:T	4.06286e-38	0.559868	-1.42404e-09	2.10998e-32	-2.6927	-1.42404e-09	8.98604e-07	-0.89982	-1.42404e-09
33253016	chr6:33253016:T:C	5.05581e-39	-1.29021e-09	-1.52407	6.26938e-31	-1.29021e-09	0.698883	3.02532e-07	-1.29021e-09	-1.98847
33253415	chr6:33253415:G:A	7.17838e-40	-1.7643	-1.71181	7.26338e-33	-2.56967	-1.18944	7.15064e-08	-2.6702	-0.760673
33253614	chr6:33253614:G:C	3.00701e-40	-2.71414	-1.63211	8.14085e-33	-2.58145	-1.06362	6.89216e-08	-2.77367	-0.69402
33253981	chr6:33253981:CATA:C	3.80252e-39	-1.29021e-09	-1.80894	1.4592e-31	-1.29021e-09	-0.758908	3.02811e-07	-1.29021e-09	-1.98755
33254198	chr6:33254198:C:T	9.57951e-38	-1.29021e-09	1.41761	5.08737e-31	-1.29021e-09	0.489966	6.18441e-06	-1.29021e-09	1.02912
33254386	chr6:33254386:G:T	9.17418e-39	0.868924	-1.79714	3.71058e-33	-2.60198	-1.8288	4.13282e-07	-0.710177	-0.966357
33254601	chr6:33254601:T:C	3.01537e-40	-2.72453	-1.61894	8.14896e-33	-2.60054	-1.04353	7.0582e-08	-2.77344	-0.670452
33254714	chr6:33254714:C:G	4.2594e-39	-1.29021e-09	-1.69548	1.98473e-31	-1.29021e-09	-0.451309	3.04618e-07	-1.29021e-09	-1.98161
33254864	chr6:33254864:TG:T	1.48261e-38	1.49981	-1.94803	2.07084e-31	1.31613	-1.72497	4.99331e-08	-1.77578	-2.0142
33254951	chr6:33254951:G:A	4.47543e-39	-1.29021e-09	-1.646	6.58583e-32	-1.29021e-09	-1.55446	5.4812e-07	-1.29021e-09	-1.39417
33255392	chr6:33255392:A:C	3.75611e-39	-1.29021e-09	-1.82122	4.10622e-32	-1.29021e-09	-2.02688	3.01796e-07	-1.29021e-09	-1.99091
33255411	chr6:33255411:G:A	2.96736e-39	-2.05693	-1.42404e-09	9.90452e-31	1.1562	-1.42404e-09	6.19819e-07	-1.27124	-1.42404e-09
33255648	chr6:33255648:C:T	3.75948e-38	2.47521	-1.99295	3.92722e-33	-2.39013	-1.98391	2.81019e-07	-0.067761	-1.99448
33255649	chr6:33255649:G:A	4.82119e-38	2.11522	-1.38422	3.97011e-31	2.13715	-1.89515	2.44962e-07	-1.69406	-0.505498
33255685	chr6:33255685:G:A	6.33304e-39	0.59575	-1.89457	3.37988e-33	-2.62766	-1.89647	2.56538e-07	-1.0137	-1.13969
33255882	chr6:33255882:T:G	2.65371e-38	2.15319	-2.01925	4.40728e-31	2.18236	-1.8359	7.43302e-08	-1.6696	-1.72255
33256202	chr6:33256202:C:A	5.66404e-40	-2.09384	-1.61922	1.67922e-32	-1.86643	-1.05462	9.24396e-08	-2.49569	-0.678423
33257041	chr6:33257041:A:AT	3.98525e-39	-1.29021e-09	-1.76201	8.59801e-32	-1.29021e-09	-1.28785	1.03468e-06	-1.29021e-09	-0.758813
33257078	chr6:33257078:G:A	1.12724e-38	-1.29021e-09	-0.722245	1.445e-30	-1.29021e-09	1.5339	4.93632e-07	-1.29021e-09	-1.49887
33257545	chr6:33257545:C:T	2.52417e-38	2.10524	-2.02134	4.28513e-31	2.12721	-1.80885	7.12606e-08	-1.68724	-1.74708
33257625	chr6:33257625:C:A	3.29386e-39	-1.29021e-09	-1.95254	4.49572e-32	-1.29021e-09	-1.93625	3.72589e-07	-1.29021e-09	-1.78019
33257742	chr6:33257742:T:C	9.25895e-38	-1.29021e-09	1.38357	4.94022e-31	-1.29021e-09	0.460615	5.98375e-06	-1.29021e-09	0.99614
33257919	chr6:33257919:G:C	5.75923e-40	-2.09685	-1.59954	1.7237e-32	-1.86999	-1.02491	9.54821e-08	-2.4976	-0.644124
33258517	chr6:33258517:G:A	5.40522e-39	-1.29021e-09	-1.45724	7.24713e-31	-1.29021e-09	0.843812	2.96735e-07	-1.29021e-09	-2.00783
33258597	chr6:33258597:T:C	5.66931e-40	-2.0912	-1.62092	1.67984e-32	-1.86331	-1.05737	9.22465e-08	-2.494	-0.682196
33258819	chr6:33258819:C:T	4.30967e-39	-1.29021e-09	-1.68374	4.16159e-32	-1.29021e-09	-2.01348	2.959e-07	-1.29021e-09	-2.01064
33259009	chr6:33259009:A:C	6.50446e-40	-1.86568	-1.70903	6.98021e-33	-2.61389	-1.185	6.9761e-08	-2.70107	-0.754517
33259422	chr6:33259422:C:A	4.5256e-39	-1.29021e-09	-1.63486	1.16924e-31	-1.29021e-09	-0.980442	1.02808e-06	-1.29021e-09	-0.765219
33259429	chr6:33259429:A:AT	2.82792e-38	2.21018	-2.01266	5.0554e-31	2.25572	-1.77206	7.26732e-08	-1.62756	-1.78713
33260248	chr6:33260248:T:G	5.51168e-40	-2.1227	-1.61762	1.62731e-32	-1.89993	-1.05252	9.09601e-08	-2.51401	-0.676237
33260732	chr6:33260732:A:G	5.42776e-40	-2.10941	-1.64626	1.53631e-32	-1.88914	-1.12085	8.31746e-08	-2.50767	-0.772056
33261187	chr6:33261187:G:C	4.32017e-39	-1.29021e-09	-1.68131	4.16216e-32	-1.29021e-09	-2.01335	2.95822e-07	-1.29021e-09	-2.0109
33261273	chr6:33261273:C:A	5.22963e-40	-2.20987	-1.58298	2.26284e-32	-2.76821	0.145452	4.99566e-08	-2.75592	-1.03358
33261891	chr6:33261891:T:C	3.45724e-39	-1.29021e-09	-1.90414	6.7003e-32	-1.29021e-09	-1.53723	7.22986e-07	-1.29021e-09	-1.11727
33262194	chr6:33262194:T:C	1.32075e-38	1.40651	-1.97032	1.77394e-31	1.21096	-1.77455	4.67957e-08	-1.83043	-2.02444
33263090	chr6:33263090:T:A	3.12206e-39	-2.00611	-1.42404e-09	5.0967e-31	0.4918	-1.42404e-09	1.5416e-07	-2.66267	-1.42404e-09
33263630	chr6:33263630:T:C	4.10192e-39	-1.29021e-09	-1.73315	4.12856e-32	-1.29021e-09	-2.02145	2.99715e-07	-1.29021e-09	-1.99783
33263641	chr6:33263641:G:A	4.92018e-39	-1.29021e-09	-1.55126	1.30642e-31	-1.29021e-09	-0.869502	6.57265e-07	-1.29021e-09	-1.21258
33264248	chr6:33264248:C:T	2.83933e-39	-0.0897087	-2.01133	2.8205e-33	-2.6925	-2.01254	9.43152e-08	-1.19219	-1.96183
33264278	chr6:33264278:G:A	6.29923e-38	1.93776	-0.939354	6.68145e-31	1.61449	-0.851951	2.35558e-07	-1.74067	-0.498041
33264607	chr6:33264607:G:C	2.4855e-39	-2.23413	-1.42404e-09	1.15107e-31	-0.996102	-1.42404e-09	3.13628e-07	-1.95246	-1.42404e-09
33264653	chr6:33264653:C:T	4.05929e-40	-2.3831	-1.66308	5.19481e-33	-2.63326	-1.46105	4.91632e-08	-2.72165	-1.08387
33264744	chr6:33264744:C:T	2.68811e-38	2.1689	-2.02208	4.56218e-31	2.19348	-1.81248	7.38726e-08	-1.65397	-1.74435
33264910	chr6:33264910:T:A	6.75785e-38	-1.29021e-09	1.06869	3.93603e-31	-1.29021e-09	0.233378	4.58555e-06	-1.29021e-09	0.730001
33265023	chr6:33265023:C:T	6.2869e-40	-1.96424	-1.64448	1.86378e-32	-1.7027	-1.11407	9.23577e-08	-2.40649	-0.768505
33265121	chr6:33265121:G:A	3.04838e-39	-1.29021e-09	-2.02999	6.08042e-32	-1.29021e-09	-1.63431	3.01954e-07	-1.29021e-09	-1.99039
33265259	chr6:33265259:A:G	1.93443e-38	-1.29021e-09	-0.182207	1.76437e-31	-1.29021e-09	-0.569001	2.56938e-06	-1.29021e-09	0.150757
33265275	chr6:33265275:C:T	4.10088e-39	-1.29021e-09	-1.7334	4.12832e-32	-1.29021e-09	-2.02151	2.99738e-07	-1.29021e-09	-1.99775
33265612	chr6:33265612:C:T	5.02934e-40	-1.96114	-1.87076	1.67744e-31	1.09424	-1.71377	1.82287e-08	-2.76692	-2.03075
33265672	chr6:33265672:A:G	5.59968e-40	-2.11358	-1.6109	1.61362e-32	-1.89392	-1.06698	8.85093e-08	-2.51023	-0.707325
33265852	chr6:33265852:CTG:C	5.80016e-38	2.19369	-1.27782	4.53061e-31	2.2182	-1.84414	2.96675e-07	-1.66125	-0.346778
33265877	chr6:33265877:T:G	3.79186e-39	-1.29021e-09	-1.81175	7.76812e-32	-1.29021e-09	-1.38935	8.53832e-07	-1.29021e-09	-0.950928
33266257	chr6:33266257:G:A	3.15868e-39	-1.29021e-09	-1.99445	4.29603e-32	-1.29021e-09	-1.98169	3.08823e-07	-1.29021e-09	-1.9679
33266258	chr6:33266258:C:A	3.12935e-39	-1.29021e-09	-2.00378	4.2473e-32	-1.29021e-09	-1.9931	3.12743e-07	-1.29021e-09	-1.95528
33266533	chr6:33266533:T:C	5.47185e-40	-2.0879	-1.65967	1.54044e-32	-1.86438	-1.14293	8.22021e-08	-2.49401	-0.797468
33267807	chr6:33267807:G:A	5.43481e-40	-2.13086	-1.6235	1.55654e-32	-1.91226	-1.08465	8.56333e-08	-2.51979	-0.7308
33267978	chr6:33267978:G:A	1.48667e-38	1.53617	-1.98165	1.98594e-31	1.34603	-1.79673	4.99996e-08	-1.76115	-2.0275
33268015	chr6:33268015:T:C	3.06618e-39	-1.29021e-09	-2.02417	4.09387e-32	-1.29021e-09	-2.02989	2.9038e-07	-1.29021e-09	-2.02947
33268398	chr6:33268398:C:T	5.63667e-40	-2.08948	-1.62841	1.61771e-32	-1.86615	-1.09222	8.69943e-08	-2.49499	-0.739829
33268720	chr6:33268720:A:G	5.62759e-40	-2.08801	-1.6315	1.61202e-32	-1.86469	-1.0972	8.64883e-08	-2.49432	-0.746329
33268737	chr6:33268737:CCT:C	7.09425e-40	-2.42109	-1.06682	7.44834e-33	-2.64416	-1.08981	8.51997e-08	-2.71887	-0.5368
33268935	chr6:33268935:C:T	1.89627e-38	-1.29021e-09	-0.202131	1.08176e-31	-1.29021e-09	-1.0582	5.46583e-07	-1.29021e-09	-1.39698
33269508	chr6:33269508:G:A	1.24533e-38	-1.29021e-09	-0.622615	1.21533e-31	-1.29021e-09	-0.941777	4.61977e-07	-1.29021e-09	-1.56515
33269579	chr6:33269579:G:A	1.72893e-39	-2.5971	-1.42404e-09	5.82575e-32	-1.67709	-1.42404e-09	2.00846e-07	-2.39813	-1.42404e-09
33269580	chr6:33269580:G:C	1.73385e-39	-2.59426	-1.42404e-09	5.86674e-32	-1.67008	-1.42404e-09	2.01675e-07	-2.39401	-1.42404e-09
33269655	chr6:33269655:G:C	5.21665e-40	-2.14111	-1.65423	1.46618e-32	-1.92476	-1.13195	8.036e-08	-2.52734	-0.78681
33270281	chr6:33270281:C:T	3.95329e-39	-1.29021e-09	-1.77006	8.47545e-32	-1.29021e-09	-1.30221	1.01604e-06	-1.29021e-09	-0.776993
33270473	chr6:33270473:G:A	5.91842e-40	-2.046	-1.62312	1.71428e-32	-1.81606	-1.08433	9.03346e-08	-2.46631	-0.730837
33270627	chr6:33270627:A:C	9.18724e-40	-1.97796	-1.25142	5.17962e-31	0.719096	-0.211158	2.44227e-08	-2.76073	-1.74442
33270795	chr6:33270795:C:CA	2.48086e-38	2.04732	-1.98074	3.26757e-33	-2.54072	-2.0172	2.25331e-07	-0.328688	-1.95441
33271047	chr6:33271047:A:G	8.02416e-39	0.77844	-1.84059	3.48922e-33	-2.62177	-1.87052	3.51296e-07	-0.775766	-1.06327
33271115	chr6:33271115:T:C	5.31135e-40	-2.16477	-1.61257	1.35468e-32	-2.06811	-1.0677	7.85754e-08	-2.6187	-0.717904
33271185	chr6:33271185:A:T	8.03434e-39	0.751087	-1.81197	3.56354e-33	-2.6273	-1.84391	3.67053e-07	-0.796505	-0.998651
33271218	chr6:33271218:A:T	5.10851e-40	-2.16394	-1.65234	1.27447e-32	-2.06815	-1.1287	7.34616e-08	-2.61813	-0.785773
33271646	chr6:33271646:C:G	5.03493e-40	-2.15067	-1.68012	1.23505e-32	-2.05692	-1.17134	7.0214e-08	-2.61297	-0.836146
33272092	chr6:33272092:C:T	2.12883e-40	-2.73691	-1.9547	2.24595e-32	-0.781841	-1.84841	5.09556e-08	-2.08023	-1.68948
33272128	chr6:33272128:A:G	8.85648e-39	0.846509	-1.80996	3.64002e-33	-2.6079	-1.84207	3.94252e-07	-0.729033	-0.99464
33272207	chr6:33272207:C:T	5.05935e-40	-2.16647	-1.65948	1.25027e-32	-2.07386	-1.14216	7.20992e-08	-2.62086	-0.801759
33272339	chr6:33272339:T:G	5.14968e-39	-1.29021e-09	-1.50567	6.50673e-31	-1.29021e-09	0.736044	2.99911e-07	-1.29021e-09	-1.99718
33272729	chr6:33272729:A:G	2.55508e-38	1.17017	-1.0741	4.82948e-33	-2.54124	-1.62599	6.45699e-07	-0.498889	-0.731441
33272804	chr6:33272804:C:T	5.26197e-40	-2.14046	-1.64622	1.31536e-32	-2.04604	-1.11922	7.50362e-08	-2.60783	-0.774862
33272922	chr6:33272922:G:T	8.48824e-39	0.814593	-1.82052	3.57965e-33	-2.61491	-1.85178	3.75245e-07	-0.754818	-1.01827
33272997	chr6:33272997:G:C	5.19248e-40	-2.14956	-1.65042	1.29463e-32	-2.05564	-1.12552	7.41262e-08	-2.61241	-0.782488
33273221	chr6:33273221:TGA:T	4.28841e-40	-2.15152	-1.83975	9.68302e-33	-2.05774	-1.41385	5.3121e-08	-2.61361	-1.11448
33273299	chr6:33273299:C:A	2.83338e-38	2.23015	-2.0307	4.73704e-31	2.3464	-1.92778	9.48246e-08	-1.56948	-1.57916
33273643	chr6:33273643:G:A	1.579e-39	-2.68781	-1.42404e-09	4.62786e-32	-1.90728	-1.42404e-09	1.75515e-07	-2.53294	-1.42404e-09
33274715	chr6:33274715:C:G	4.95381e-38	0.758137	-1.42404e-09	2.27101e-32	-2.61915	-1.42404e-09	9.61549e-07	-0.832118	-1.42404e-09
33275048	chr6:33275048:C:A	6.64438e-39	0.755607	-2.00644	3.1269e-33	-2.6227	-1.97922	2.42711e-07	-0.783046	-1.42575
33275103	chr6:33275103:A:C	4.42647e-40	-2.12544	-1.83415	1.00502e-32	-2.03075	-1.40362	5.45149e-08	-2.60065	-1.10154
33275104	chr6:33275104:A:G	6.23776e-40	-1.88971	-1.72686	6.27807e-33	-2.67062	-1.23428	5.96742e-08	-2.74999	-0.86177
33275411	chr6:33275411:T:C	4.11565e-40	-2.18859	-1.84381	9.3391e-33	-2.09689	-1.41086	5.21634e-08	-2.63148	-1.11481
33275480	chr6:33275480:A:T	4.24222e-40	-2.1947	-1.8074	9.78181e-33	-2.10508	-1.35636	5.57599e-08	-2.63524	-1.04437
33275677	chr6:33275677:C:G	1.53447e-39	-2.71642	-1.42404e-09	4.19301e-32	-2.00596	-1.42404e-09	1.66969e-07	-2.58286	-1.42404e-09
33276106	chr6:33276106:A:AG	4.14726e-40	-2.0052	-2.01954	9.11589e-33	-1.97317	-1.55877	2.17561e-08	-2.675	-1.94577
33276543	chr6:33276543:A:G	1.16673e-38	-1.29021e-09	-0.687814	6.30879e-30	-1.29021e-09	3.00774	2.96855e-07	-1.29021e-09	-2.00742
33276939	chr6:33276939:G:C	8.4459e-39	0.331223	-1.34215	1.75865e-32	-2.73616	-0.138675	5.39389e-07	-0.916461	-0.493764
33277006	chr6:33277006:CAG:C	3.49548e-39	-1.29021e-09	-1.89313	4.46918e-32	-1.29021e-09	-1.94217	3.11243e-07	-1.29021e-09	-1.96009
33277029	chr6:33277029:T:C	4.73281e-39	-1.29021e-09	-1.59009	4.5927e-32	-1.29021e-09	-1.91491	2.9294e-07	-1.29021e-09	-2.02069
33277033	chr6:33277033:A:C	3.31517e-39	-1.29021e-09	-1.9461	4.29666e-32	-1.29021e-09	-1.98154	2.90519e-07	-1.29021e-09	-2.02899
33277037	chr6:33277037:C:T	7.02108e-38	-1.29021e-09	1.1069	6.08311e-31	-1.29021e-09	0.668723	1.20961e-05	-1.29021e-09	1.69997
33277428	chr6:33277428:C:G	2.61823e-37	-1.29021e-09	2.42306	1.83742e-30	-1.29021e-09	1.77416	4.95763e-05	-1.29021e-09	3.1106
33278091	chr6:33278091:T:A	6.94753e-39	-1.20622	-1.42404e-09	2.27957e-32	-2.61539	-1.42404e-09	1.38232e-07	-2.77173	-1.42404e-09
33278484	chr6:33278484:G:A	3.08343e-39	-1.29021e-09	-2.01856	4.12505e-32	-1.29021e-09	-2.0223	2.94981e-07	-1.29021e-09	-2.01375
33278741	chr6:33278741:G:A	2.86827e-39	-0.132798	-1.9581	2.7035e-33	-2.74948	-1.99794	7.4191e-08	-1.51295	-1.88107
33279908	chr6:33279908:T:C	8.42535e-39	-1.29021e-09	-1.01336	1.10728e-31	-1.29021e-09	-1.03488	4.5026e-07	-1.29021e-09	-1.59084
33280067	chr6:33280067:G:A	5.1038e-39	-1.29021e-09	-1.51462	6.28508e-31	-1.29021e-09	0.701385	3.01005e-07	-1.29021e-09	-1.99354
33280206	chr6:33280206:G:A	3.42129e-40	-2.64201	-1.57516	1.20808e-32	-2.52524	-0.725109	8.50205e-08	-2.76557	-0.492196
33280397	chr6:33280397:G:A	2.7831e-40	-2.40822	-2.01541	5.09399e-32	0.206049	-2.01737	1.84468e-08	-2.75834	-2.02744
33280637	chr6:33280637:T:G	3.81413e-39	-1.29021e-09	-1.80589	9.34584e-32	-1.29021e-09	-1.20445	9.82227e-07	-1.29021e-09	-0.810841
33281159	chr6:33281159:A:T	4.84076e-39	-1.29021e-09	-1.56753	1.39514e-31	-1.29021e-09	-0.803797	1.51906e-06	-1.29021e-09	-0.374815
33281319	chr6:33281319:G:A	2.89389e-40	-2.64771	-1.73688	7.7518e-33	-2.67709	-1.01695	6.47241e-08	-2.76045	-0.770079
33281477	chr6:33281477:C:T	2.98896e-40	-2.67139	-1.68087	8.84322e-33	-2.65311	-0.909205	7.34179e-08	-2.75105	-0.653448
33281537	chr6:33281537:T:TAGC	2.98487e-40	-2.66337	-1.69026	8.62583e-33	-2.66109	-0.926109	7.1856e-08	-2.75455	-0.671446
33281944	chr6:33281944:G:A	8.78655e-39	-1.29021e-09	-0.971382	1.16337e-31	-1.29021e-09	-0.985473	4.61276e-07	-1.29021e-09	-1.56667
33282341	chr6:33282341:G:GA	1.46592e-39	-2.60316	-0.15896	4.81659e-32	-2.72311	0.855794	2.16105e-07	-2.77109	0.446194
33282574	chr6:33282574:C:T	1.94567e-37	-1.29021e-09	2.12617	1.46407e-30	-1.29021e-09	1.54701	3.84338e-05	-1.29021e-09	2.85603
33282699	chr6:33282699:C:A	2.80153e-36	6.72377	-1.93045	1.27254e-30	3.00641	-1.5996	3.02797e-08	-2.29444	-1.99574
33282907	chr6:33282907:A:G	1.51199e-39	-2.55099	-0.18019	4.60292e-32	-2.74573	0.833046	2.15276e-07	-2.77369	0.444951
33282964	chr6:33282964:C:G	1.56838e-37	-1.29021e-09	1.91061	1.18332e-30	-1.29021e-09	1.33412	2.99283e-05	-1.29021e-09	2.6059
33283048	chr6:33283048:C:A	1.24592e-39	-2.57964	-0.345088	5.22413e-32	-2.72946	0.943365	2.66275e-07	-2.77267	0.65653
33283158	chr6:33283158:G:A	1.45094e-39	-2.77239	-1.42404e-09	2.38466e-32	-2.57032	-1.42404e-09	1.38032e-07	-2.77318	-1.42404e-09
33283490	chr6:33283490:G:A	1.0714e-39	-2.6024	-0.473242	4.44976e-32	-2.71837	0.771846	2.27081e-07	-2.77042	0.495064
33283548	chr6:33283548:T:C	4.76979e-39	-1.29021e-09	-1.5823	5.61335e-31	-1.29021e-09	0.588354	3.06896e-07	-1.29021e-09	-1.97416
33283674	chr6:33283674:T:C	2.71788e-38	2.15177	-1.99393	7.74778e-33	-1.80852	-1.88604	4.20261e-08	-2.73108	-1.2313
33283999	chr6:33283999:T:C	2.35036e-39	-2.29004	-1.42404e-09	8.83095e-31	1.04147	-1.42404e-09	4.87058e-07	-1.51228	-1.42404e-09
33284126	chr6:33284126:G:A	1.90452e-39	-2.50038	-1.42404e-09	2.10035e-32	-2.69727	-1.42404e-09	2.50674e-07	-2.17651	-1.42404e-09
33284325	chr6:33284325:G:A	2.87492e-38	-1.29021e-09	0.214006	4.95596e-31	-1.29021e-09	0.463798	1.25433e-06	-1.29021e-09	-0.566309
33284338	chr6:33284338:G:A	3.91603e-36	7.05727	-1.92904	1.02261e-30	3.21894	-2.03079	5.35882e-08	-2.47118	-1.24816
33284784	chr6:33284784:A:G	2.24406e-40	-2.73752	-1.90138	2.8581e-33	-2.66684	-2.02496	6.40741e-08	-2.49096	-1.04966
33284806	chr6:33284806:CA:C	8.35886e-40	-2.63521	-0.688661	2.96183e-32	-2.69912	0.345545	1.59373e-07	-2.76551	0.136095
33284884	chr6:33284884:C:T	8.68232e-40	-2.62512	-0.660777	9.08585e-32	-2.23473	1.00207	7.43223e-08	-2.51322	-0.879035
33284907	chr6:33284907:A:G	5.90379e-39	-1.29021e-09	-1.36901	5.07805e-32	-1.29021e-09	-1.81445	3.05286e-07	-1.29021e-09	-1.97941
33285546	chr6:33285546:G:A	5.61278e-38	-1.29021e-09	0.883026	5.42598e-31	-1.29021e-09	0.554404	1.11857e-05	-1.29021e-09	1.62173
33286034	chr6:33286034:G:A	2.13779e-40	-2.6571	-2.03032	2.9297e-33	-2.71758	-1.94948	9.3705e-08	-1.48645	-1.67406
33286055	chr6:33286055:C:T	5.78814e-39	-1.29021e-09	-1.38879	6.13369e-32	-1.29021e-09	-1.62558	3.4495e-07	-1.29021e-09	-1.85726
33286072	chr6:33286072:C:T	4.1955e-39	-1.29021e-09	-1.71059	9.6515e-32	-1.29021e-09	-1.17227	1.12601e-06	-1.29021e-09	-0.67423
33286888	chr6:33286888:A:G	6.47367e-38	2.97594	-1.95022	3.8853e-33	-2.35744	-2.02732	3.97078e-07	0.197923	-1.91445
33287326	chr6:33287326:A:C	3.2734e-36	6.9121	-1.96313	9.14776e-31	3.10497	-2.02826	4.87376e-08	-2.49819	-1.31602
33288319	chr6:33288319:A:T	2.4682e-36	6.67207	-2.00543	7.86993e-31	2.92257	-1.99631	3.83699e-08	-2.53531	-1.51808
33288620	chr6:33288620:G:A	2.93245e-39	-0.116388	-1.95238	2.80305e-33	-2.71738	-1.99388	1.10699e-07	-1.03534	-1.9585
33288694	chr6:33288694:T:C	2.30092e-38	1.98898	-1.99769	7.14071e-33	-1.88061	-1.89554	4.17944e-08	-2.71452	-1.25338
33288876	chr6:33288876:G:A	1.65579e-39	-2.64032	-1.42404e-09	3.70118e-31	0.171859	-1.42404e-09	1.88874e-07	-2.45958	-1.42404e-09
33289207	chr6:33289207:C:T	3.59115e-36	6.98156	-1.93994	9.55766e-31	3.15134	-2.0308	5.32878e-08	-2.48719	-1.23776
33289385	chr6:33289385:T:C	2.49809e-38	2.0712	-1.99769	7.40695e-33	-1.84401	-1.89554	4.14168e-08	-2.7236	-1.25338
33289491	chr6:33289491:T:G	4.60531e-39	-1.29021e-09	-1.61739	5.16716e-31	-1.29021e-09	0.50553	3.1288e-07	-1.29021e-09	-1.95484
33290153	chr6:33290153:T:C	1.51645e-39	-2.72823	-1.42404e-09	4.0593e-32	-2.03837	-1.42404e-09	1.64669e-07	-2.59673	-1.42404e-09
33290666	chr6:33290666:G:A	1.48287e-36	6.18328	-2.02615	9.96565e-31	3.17507	-2.01272	2.53407e-08	-2.43795	-2.0303
33290842	chr6:33290842:C:A	4.16901e-39	-1.29021e-09	-1.71693	9.57593e-32	-1.29021e-09	-1.18013	1.11028e-06	-1.29021e-09	-0.688294
33291849	chr6:33291849:C:G	1.73756e-38	-1.29021e-09	-0.289539	1.01701e-31	-1.29021e-09	-1.11993	5.20788e-07	-1.29021e-09	-1.44532
33292409	chr6:33292409:CTTT:C	3.07673e-39	0.00348209	-2.02422	2.77162e-33	-2.69994	-2.0226	1.30414e-07	-0.945975	-1.88398
33292438	chr6:33292438:C:T	2.96736e-39	-2.05693	-1.42404e-09	3.6594e-32	-2.14208	-1.42404e-09	2.85938e-07	-2.04489	-1.42404e-09
33292576	chr6:33292576:A:G	1.59442e-39	-2.67809	-1.42404e-09	8.44361e-32	-1.30597	-1.42404e-09	1.44446e-07	-2.72776	-1.42404e-09
33292845	chr6:33292845:A:G	3.39691e-38	-1.29021e-09	0.380845	9.87517e-30	-1.29021e-09	3.45581	5.16472e-07	-1.29021e-09	-1.45364
33293257	chr6:33293257:C:G	4.14449e-39	-1.29021e-09	-1.72282	4.11478e-32	-1.29021e-09	-2.02479	3.00995e-07	-1.29021e-09	-1.99357
33293654	chr6:33293654:A:T	4.68765e-39	-1.29021e-09	-1.59967	4.11202e-32	-1.29021e-09	-2.02546	3.30428e-07	-1.29021e-09	-1.90028
33293669	chr6:33293669:A:G	2.61723e-40	-2.76327	-1.7218	3.00103e-32	-2.15616	-0.184265	5.3801e-08	-2.46027	-1.2551
33293809	chr6:33293809:C:A	5.51337e-39	-1.29021e-09	-1.43743	1.53373e-31	-1.29021e-09	-0.709094	1.74242e-06	-1.29021e-09	-0.237632
33293872	chr6:33293872:A:G	1.5048e-39	-2.73595	-1.42404e-09	3.92501e-32	-2.07201	-1.42404e-09	1.61285e-07	-2.61749	-1.42404e-09
33294094	chr6:33294094:A:G	2.9502e-38	1.46995	-1.2301	3.5585e-30	4.01134	-1.57621	4.71282e-08	-2.75301	-1.09478
33294788	chr6:33294788:G:A	3.31378e-38	-1.29021e-09	0.356068	9.49321e-30	-1.29021e-09	3.41637	5.10734e-07	-1.29021e-09	-1.46481
33295851	chr6:33295851:C:A	1.46221e-39	-2.76465	-1.42404e-09	3.4731e-32	-2.19433	-1.42404e-09	1.51399e-07	-2.68074	-1.42404e-09
33295887	chr6:33295887:G:A	4.21659e-37	-1.29021e-09	2.89959	2.55308e-30	-1.29021e-09	2.10309	6.96762e-05	-1.29021e-09	3.45095
33295997	chr6:33295997:G:C	1.4684e-39	-2.76043	-1.42404e-09	3.54366e-32	-2.17422	-1.42404e-09	1.52946e-07	-2.67058	-1.42404e-09
33296338	chr6:33296338:A:C	1.65278e-39	-2.64215	-1.42404e-09	5.78431e-32	-1.68423	-1.42404e-09	2.00443e-07	-2.40013	-1.42404e-09
33297068	chr6:33297068:G:A	1.68738e-38	-1.29021e-09	-0.318844	3.014e-31	-1.29021e-09	-0.0335254	8.87594e-07	-1.29021e-09	-0.912149
33297885	chr6:33297885:A:G	4.182e-39	-1.29021e-09	-1.71382	3.9921e-31	-1.29021e-09	0.247524	3.28225e-07	-1.29021e-09	-1.90697
33298157	chr6:33298157:A:G	1.46631e-39	-2.76185	-1.42404e-09	3.58735e-32	-2.16197	-1.42404e-09	1.53488e-07	-2.66704	-1.42404e-09
33298250	chr6:33298250:AG:A	2.43672e-39	-2.25395	-1.42404e-09	4.19818e-32	-2.00473	-1.42404e-09	1.40022e-07	-2.75887	-1.42404e-09
33299237	chr6:33299237:A:G	5.13227e-39	-1.29021e-09	-1.50906	7.13756e-31	-1.29021e-09	0.828578	3.01643e-07	-1.29021e-09	-1.99142
33299326	chr6:33299326:C:T	2.14288e-38	1.90251	-1.98238	2.6892e-33	-2.73763	-2.01509	5.2652e-08	-1.80372	-1.93324
33299744	chr6:33299744:C:T	4.34842e-39	-1.67479	-1.42404e-09	1.95674e-32	-2.7681	-1.42404e-09	2.00964e-07	-2.39754	-1.42404e-09
33299895	chr6:33299895:A:G	9.09674e-36	7.90595	-1.93489	2.35982e-30	4.04462	-2.02024	7.23759e-08	-2.36986	-1.04893
33299938	chr6:33299938:A:G	2.96809e-40	-2.37736	-1.98191	4.51371e-33	-2.69839	-1.53645	2.00059e-08	-2.67961	-2.02503
33300131	chr6:33300131:G:A	1.55884e-39	-2.70066	-1.42404e-09	7.2633e-32	-1.45655	-1.42404e-09	1.66988e-07	-2.58274	-1.42404e-09
33300359	chr6:33300359:T:C	5.20507e-39	-1.29021e-09	-1.49497	7.25161e-31	-1.29021e-09	0.84443	2.9986e-07	-1.29021e-09	-1.99735
33300452	chr6:33300452:G:A	2.17967e-40	-2.74442	-1.92359	1.93597e-32	-2.02986	-0.748911	4.12129e-08	-2.3774	-1.60451
33301568	chr6:33301568:C:T	3.07109e-39	-1.29021e-09	-2.02257	6.58151e-32	-1.29021e-09	-1.55511	3.03869e-07	-1.29021e-09	-1.98407
33301912	chr6:33301912:C:CTG	8.80808e-36	7.90674	-1.96792	2.31795e-30	4.03586	-2.02938	6.39766e-08	-2.37187	-1.17028
33301993	chr6:33301993:G:A	1.78083e-39	-2.56752	-1.42404e-09	1.12923e-31	-1.01526	-1.42404e-09	1.71775e-07	-2.55448	-1.42404e-09
33302104	chr6:33302104:T:G	1.71893e-32	11.5639	1.95131	3.23887e-29	4.03815	0.605446	1.9614e-06	0.31976	-0.439011
33302108	chr6:33302108:G:A	5.65666e-39	-1.29021e-09	-1.41177	8.86e-31	-1.29021e-09	1.04475	2.95092e-07	-1.29021e-09	-2.01338
33302616	chr6:33302616:C:T	2.21247e-38	-2.57723	2.52932	1.25825e-31	-0.36061	-0.546462	1.0134e-06	-1.5918	0.81221
33302720	chr6:33302720:AC:A	2.11485e-40	-2.71434	-1.98386	5.03124e-32	0.177888	-2.0016	4.3037e-08	-1.95789	-1.98071
33302903	chr6:33302903:A:G	2.27523e-36	6.52458	-1.93935	7.55773e-31	2.90845	-2.02268	5.5777e-08	-2.59855	-1.08076
33303559	chr6:33303559:C:A	2.68171e-40	-2.44352	-2.01722	3.8704e-33	-2.7249	-1.66371	1.99547e-08	-2.71002	-1.99718
33303717	chr6:33303717:T:C	5.05402e-39	-1.29021e-09	-1.52442	6.89146e-31	-1.29021e-09	0.793489	3.03055e-07	-1.29021e-09	-1.98675
33303796	chr6:33303796:T:C	3.51001e-39	-1.29021e-09	-1.88899	1.1063e-31	-1.29021e-09	-1.03578	2.91002e-07	-1.29021e-09	-2.02733
33304003	chr6:33304003:T:C	4.56965e-39	-1.29021e-09	-1.62517	4.82659e-32	-1.29021e-09	-1.86524	2.97618e-07	-1.29021e-09	-2.00485
33304176	chr6:33304176:G:A	1.44904e-39	-2.77371	-1.42404e-09	6.70131e-32	-1.53708	-1.42404e-09	1.9779e-07	-2.41346	-1.42404e-09
33304189	chr6:33304189:G:A	5.02147e-39	-1.29021e-09	-1.53088	9.07395e-31	-1.29021e-09	1.06861	2.92218e-07	-1.29021e-09	-2.02316
33304535	chr6:33304535:C:T	3.16147e-39	-1.29021e-09	-1.99357	7.79618e-32	-1.29021e-09	-1.38575	2.93769e-07	-1.29021e-09	-2.01787
33304699	chr6:33304699:C:T	4.79657e-39	-1.29021e-09	-1.5767	1.25088e-31	-1.29021e-09	-0.91295	1.60968e-06	-1.29021e-09	-0.316871
33304764	chr6:33304764:A:T	4.35345e-36	7.26443	-2.03031	3.57742e-30	4.46781	-2.02737	5.29917e-08	-2.07244	-1.65808
33304849	chr6:33304849:C:T	1.03674e-38	0.71495	-1.52089	4.20647e-33	-2.70469	-1.60065	5.69188e-08	-1.62846	-2.03057
33304935	chr6:33304935:C:A	2.94685e-36	6.15447	-1.31059	1.09991e-29	2.90125	0.662347	3.33519e-08	-2.48052	-1.71303
33305078	chr6:33305078:G:C	9.00075e-36	7.92979	-1.96933	2.37926e-30	4.06201	-2.02943	6.41588e-08	-2.36684	-1.17247
33305521	chr6:33305521:TACTC:T	1.54247e-39	-2.71122	-1.42404e-09	2.66044e-32	-2.46089	-1.42404e-09	4.07117e-07	-1.69156	-1.42404e-09
33306213	chr6:33306213:T:C	1.57924e-39	-2.68766	-1.42404e-09	4.70546e-32	-1.89066	-1.42404e-09	1.76019e-07	-2.53007	-1.42404e-09
33306552	chr6:33306552:A:T	4.86083e-39	-1.29021e-09	-1.5634	1.2776e-31	-1.29021e-09	-0.891809	1.65036e-06	-1.29021e-09	-0.291914
33306743	chr6:33306743:A:C	8.47899e-36	7.86695	-1.96621	2.27163e-30	4.01532	-2.02903	6.40547e-08	-2.37943	-1.16149
33306903	chr6:33306903:G:A	3.61145e-39	-1.29021e-09	-1.86049	1.18788e-31	-1.29021e-09	-0.964621	2.92661e-07	-1.29021e-09	-2.02165
33306918	chr6:33306918:C:T	3.16198e-39	-1.29021e-09	-1.99341	7.86246e-32	-1.29021e-09	-1.37728	2.93962e-07	-1.29021e-09	-2.01721
33307236	chr6:33307236:T:C	4.30509e-36	7.19707	-1.97412	1.32373e-30	3.47642	-2.03018	5.50263e-08	-2.49751	-1.19535
33308095	chr6:33308095:A:G	4.00351e-36	7.17585	-2.02553	1.419e-30	3.52917	-2.01342	4.35281e-08	-2.44271	-1.48454
33308420	chr6:33308420:C:T	3.04629e-39	-1.29021e-09	-2.03068	4.1977e-32	-1.29021e-09	-2.00484	3.36132e-07	-1.29021e-09	-1.88316
33308424	chr6:33308424:C:T	3.49293e-39	-1.29021e-09	-1.89386	1.09227e-31	-1.29021e-09	-1.04853	2.90786e-07	-1.29021e-09	-2.02808
33308627	chr6:33308627:A:G	1.02669e-38	-1.29021e-09	-0.815683	6.61671e-32	-1.29021e-09	-1.54978	3.79741e-07	-1.29021e-09	-1.76118
33308689	chr6:33308689:G:A	7.78376e-36	7.49444	-1.67925	4.1134e-30	4.56695	-1.98691	5.82732e-08	-2.13761	-1.49792
33310149	chr6:33310149:C:T	5.38695e-39	-2.19469	0.734069	1.30022e-30	-1.54314	2.97147	3.38903e-07	-1.9769	0.10195
33310744	chr6:33310744:C:T	4.88265e-39	-1.29021e-09	-1.55892	6.33778e-31	-1.29021e-09	0.709734	3.06541e-07	-1.29021e-09	-1.97531
33311560	chr6:33311560:G:A	5.00382e-39	-1.29021e-09	-1.5344	6.72424e-31	-1.29021e-09	0.768926	3.04256e-07	-1.29021e-09	-1.9828
33311938	chr6:33311938:C:A	7.0956e-39	-1.29021e-09	-1.18513	5.71392e-32	-1.29021e-09	-1.69647	3.26367e-07	-1.29021e-09	-1.91264
33312532	chr6:33312532:C:T	1.90459e-38	1.08516	-1.28291	2.07303e-28	7.99296	-1.49299	4.51978e-08	-2.76524	-1.12437
33312726	chr6:33312726:T:C	3.54534e-39	-1.29021e-09	-1.87897	1.84216e-31	-1.29021e-09	-0.525857	3.51244e-07	-1.29021e-09	-1.83918
33312728	chr6:33312728:C:A	1.93174e-38	1.1169	-1.3005	2.15451e-28	8.04639	-1.50786	4.44083e-08	-2.7636	-1.14363
33312852	chr6:33312852:C:G	2.06407e-35	8.81119	-2.02077	3.25835e-30	4.27927	-1.93226	4.21075e-08	-2.4636	-1.49684
33312884	chr6:33312884:C:T	5.23638e-39	-1.29021e-09	-1.48897	7.45332e-31	-1.29021e-09	0.871866	2.99784e-07	-1.29021e-09	-1.9976
33313108	chr6:33313108:C:T	7.24548e-39	-2.10439	0.940166	1.94502e-30	-1.41795	3.24901	4.49474e-07	-1.87352	0.280931
33313515	chr6:33313515:C:T	4.72812e-39	-1.29021e-09	-1.59108	1.23004e-31	-1.29021e-09	-0.92975	1.56912e-06	-1.29021e-09	-0.342392
33314158	chr6:33314158:G:C	4.68039e-39	-1.29021e-09	-1.60122	1.21043e-31	-1.29021e-09	-0.945815	1.53809e-06	-1.29021e-09	-0.362368
33314225	chr6:33314225:C:T	5.38237e-35	8.86259	-1.11373	1.04466e-29	4.34195	-0.829878	3.49038e-07	-2.43905	0.593561
33314404	chr6:33314404:A:G	6.21798e-35	8.99364	-1.10046	1.19273e-29	4.42749	-0.782862	3.73512e-07	-2.41999	0.642274
33314561	chr6:33314561:G:A	4.25493e-38	2.58445	-1.97839	3.03763e-33	-2.74927	-1.88161	5.92846e-08	-1.6067	-2.01161
33315989	chr6:33315989:T:C	3.75457e-35	8.21908	-0.830366	4.668e-30	3.14374	-0.437221	5.13027e-07	-2.48223	1.0219
33316168	chr6:33316168:C:G	3.18018e-39	-1.29021e-09	-1.98767	4.30188e-32	-1.29021e-09	-1.98033	3.03541e-07	-1.29021e-09	-1.98515
33316952	chr6:33316952:A:T	2.94004e-40	-2.65542	-1.71334	9.38978e-33	-2.56018	-0.942164	2.93849e-08	-2.73599	-1.58419
33317023	chr6:33317023:C:T	9.35356e-37	-1.29021e-09	3.69632	3.22043e-30	-1.29021e-09	2.33531	0.000122751	-1.29021e-09	4.01725
33318232	chr6:33318232:C:A	4.50072e-38	-1.29021e-09	0.662218	7.42944e-31	-1.29021e-09	0.868657	1.78571e-06	-1.29021e-09	-0.213095
33319406	chr6:33319406:T:C	7.64878e-39	-2.12808	1.01802	2.09093e-30	-1.44956	3.35296	4.67349e-07	-1.89882	0.34523
33319727	chr6:33319727:C:T	3.28046e-38	-1.29021e-09	0.345963	5.28977e-31	-1.29021e-09	0.528981	2.39309e-06	-1.29021e-09	0.0796756
33320494	chr6:33320494:A:G	1.93969e-38	1.10641	-1.2859	2.13426e-28	8.02334	-1.49425	4.51359e-08	-2.7644	-1.12658
33320508	chr6:33320508:C:T	5.75504e-39	-1.29021e-09	-1.39453	5.02185e-32	-1.29021e-09	-1.82558	3.03708e-07	-1.29021e-09	-1.9846
33320729	chr6:33320729:C:A	4.48035e-39	-1.29021e-09	-1.6449	5.1521e-31	-1.29021e-09	0.50261	3.17864e-07	-1.29021e-09	-1.93904
33322121	chr6:33322121:T:C	6.59729e-39	-2.13674	0.87879	1.70287e-30	-1.46748	3.16559	4.34865e-07	-1.89211	0.266483
33322494	chr6:33322494:T:G	4.49714e-39	-1.29021e-09	-1.64116	5.19927e-31	-1.29021e-09	0.511724	3.17542e-07	-1.29021e-09	-1.94005
33322548	chr6:33322548:C:A	3.85226e-39	-1.29021e-09	-1.79595	4.12452e-32	-1.29021e-09	-2.02243	2.93051e-07	-1.29021e-09	-2.02032
33323048	chr6:33323048:A:G	2.6241e-35	9.02186	-1.99139	4.2082e-30	4.63346	-2.03063	6.74923e-08	-2.26586	-1.22279
33323088	chr6:33323088:A:G	7.00337e-39	-1.29021e-09	-1.19821	1.1224e-31	-1.29021e-09	-1.02133	6.00509e-07	-1.29021e-09	-1.30289
33323725	chr6:33323725:T:C	3.50372e-39	-1.29021e-09	-1.89078	1.75958e-31	-1.29021e-09	-0.571719	3.45569e-07	-1.29021e-09	-1.85547
33324361	chr6:33324361:TCTC:T	5.18988e-39	-1.29021e-09	-1.49789	5.6002e-32	-1.29021e-09	-1.71658	7.73265e-07	-1.29021e-09	-1.05004
33324549	chr6:33324549:T:C	8.74052e-36	5.93112	-1.42404e-09	2.2431e-32	-2.63152	-1.42404e-09	2.89453e-06	0.269913	-1.42404e-09
33324550	chr6:33324550:T:C	7.87096e-37	-1.29021e-09	3.52375	2.39202e-30	-1.29021e-09	2.03793	9.83952e-05	-1.29021e-09	3.79608
33324766	chr6:33324766:C:T	2.36999e-35	8.90848	-1.97986	3.9228e-30	4.56214	-2.02955	6.95107e-08	-2.27236	-1.18682
33325070	chr6:33325070:A:T	1.53149e-39	-2.71836	-1.42404e-09	7.59375e-32	-1.41205	-1.42404e-09	1.49451e-07	-2.6937	-1.42404e-09
33325111	chr6:33325111:A:G	1.41885e-35	8.44335	-2.02777	7.98013e-30	5.05879	-1.81605	4.01813e-08	-2.02693	-1.98033
33325119	chr6:33325119:A:C	3.68811e-39	-1.29021e-09	-1.83949	2.82851e-31	-1.29021e-09	-0.0970454	3.56839e-07	-1.29021e-09	-1.82338
33325132	chr6:33325132:C:T	3.04657e-39	-1.29021e-09	-2.03059	9.76534e-32	-1.29021e-09	-1.16054	6.45598e-07	-1.29021e-09	-1.23049
33325157	chr6:33325157:G:A	2.66781e-35	8.86877	-1.82178	4.03884e-30	4.54212	-1.98037	1.11777e-07	-2.27722	-0.706939
33325792	chr6:33325792:A:C	2.70612e-39	-2.14909	-1.42404e-09	6.47054e-32	-1.57212	-1.42404e-09	3.12556e-07	-1.95588	-1.42404e-09
33326321	chr6:33326321:C:T	1.26095e-36	3.99501	-1.42404e-09	1.94652e-32	-2.77333	-1.42404e-09	8.35605e-07	-0.972507	-1.42404e-09
33326786	chr6:33326786:T:G	2.02373e-39	-2.43966	-1.42404e-09	7.84277e-32	-1.37979	-1.42404e-09	2.40698e-07	-2.21712	-1.42404e-09
33327308	chr6:33327308:G:A	1.91732e-39	-2.49368	-1.42404e-09	6.98305e-32	-1.49589	-1.42404e-09	2.24155e-07	-2.28833	-1.42404e-09
33327369	chr6:33327369:C:A	2.78251e-39	-2.12125	-1.42404e-09	6.52511e-32	-1.56372	-1.42404e-09	3.18637e-07	-1.93661	-1.42404e-09
33328081	chr6:33328081:A:G	4.5593e-39	-1.29021e-09	-1.62744	1.17774e-31	-1.29021e-09	-0.9732	1.48759e-06	-1.29021e-09	-0.395748
33328200	chr6:33328200:T:G	2.0475e-31	15.9927	-1.42404e-09	5.11964e-29	5.10146	-1.42404e-09	7.74807e-06	1.25454	-1.42404e-09
33328220	chr6:33328220:G:A	8.74932e-38	-1.29021e-09	1.32696	9.39635e-31	-1.29021e-09	1.10353	9.1934e-06	-1.29021e-09	1.42558
33328396	chr6:33328396:G:C	5.79855e-39	-1.29021e-09	-1.387	9.50796e-31	-1.29021e-09	1.11534	2.94664e-07	-1.29021e-09	-2.01483
33328453	chr6:33328453:T:G	9.212e-39	-1.29021e-09	-0.924098	6.32422e-32	-1.29021e-09	-1.59499	4.19926e-06	-1.29021e-09	0.642001
33329908	chr6:33329908:C:G	4.34072e-37	-1.29021e-09	2.92861	1.71847e-30	-1.29021e-09	1.70723	5.91797e-05	-1.29021e-09	3.28767
33330018	chr6:33330018:G:A	3.24136e-39	-1.96861	-1.42404e-09	6.60075e-32	-1.5522	-1.42404e-09	7.44973e-07	-1.08732	-1.42404e-09
33330567	chr6:33330567:A:C	3.97968e-35	7.59	-0.143067	4.21845e-29	4.11072	0.797124	1.60409e-07	-2.33394	-0.288992
33331022	chr6:33331022:T:G	3.14392e-37	-1.29021e-09	2.60604	1.17829e-30	-1.29021e-09	1.32986	3.97686e-05	-1.29021e-09	2.89017
33331271	chr6:33331271:C:T	4.4001e-39	-1.29021e-09	-1.66298	3.24876e-31	-1.29021e-09	0.0414794	4.1648e-07	-1.29021e-09	-1.66882
33331309	chr6:33331309:G:A	2.07313e-39	-2.41554	-1.42404e-09	1.98224e-32	-2.75515	-1.42404e-09	1.54041e-07	-2.66344	-1.42404e-09
33331609	chr6:33331609:G:C	9.28039e-39	-1.29021e-09	-0.916702	6.10988e-32	-1.29021e-09	-1.62947	3.59017e-07	-1.29021e-09	-1.81729
33331782	chr6:33331782:T:C	1.55633e-38	-1.29021e-09	-0.39969	9.85368e-32	-1.29021e-09	-1.15153	4.86748e-07	-1.29021e-09	-1.51292
33331851	chr6:33331851:G:T	4.43942e-39	-1.29021e-09	-1.65408	4.20791e-32	-1.29021e-09	-2.00241	2.93053e-07	-1.29021e-09	-2.02031
33332187	chr6:33332187:G:A	5.21669e-39	-1.29021e-09	-1.49274	1.02244e-31	-1.29021e-09	-1.1146	5.38162e-07	-1.29021e-09	-1.4125
33333090	chr6:33333090:G:A	1.04497e-38	-1.29021e-09	-0.798028	6.59471e-32	-1.29021e-09	-1.55311	3.77173e-07	-1.29021e-09	-1.76796
33333192	chr6:33333192:G:A	5.10543e-37	3.09087	-1.42404e-09	6.22059e-25	14.5066	-1.42404e-09	1.2466e-06	-0.572491	-1.42404e-09
33333199	chr6:33333199:G:A	5.42295e-35	7.83641	-0.0800352	5.63349e-29	4.2235	0.973611	1.81164e-07	-2.31864	-0.182621
33333200	chr6:33333200:C:T	4.02291e-39	-1.29021e-09	-1.7526	5.08769e-31	-1.29021e-09	0.490031	3.52408e-07	-1.29021e-09	-1.83587
33333480	chr6:33333480:A:G	5.51619e-37	-1.29021e-09	3.16825	1.97466e-30	-1.29021e-09	1.84619	6.24381e-05	-1.29021e-09	3.34127
33333765	chr6:33333765:A:G	4.06667e-39	-1.29021e-09	-1.74178	5.2576e-31	-1.29021e-09	0.522881	3.49296e-07	-1.29021e-09	-1.84474
33333899	chr6:33333899:A:T	4.07802e-35	8.38954	-0.918191	8.73835e-30	5.03937	-1.70586	6.87867e-07	-2.31493	1.14786
33334101	chr6:33334101:C:A	4.54618e-39	-1.29021e-09	-1.63032	8.57463e-32	-1.29021e-09	-1.29057	4.65128e-07	-1.29021e-09	-1.55835
33334889	chr6:33334889:T:A	9.11868e-39	-2.02896	1.09468	4.7431e-30	-1.34655	4.06904	6.96662e-07	-1.80029	0.645923
33335109	chr6:33335109:G:A	2.81173e-35	9.12969	-2.03016	4.1435e-30	4.54217	-1.95483	5.27e-08	-2.30359	-1.43245
33335151	chr6:33335151:A:G	1.8312e-39	-2.53963	-1.42404e-09	2.03803e-32	-2.7274	-1.42404e-09	1.46042e-07	-2.71677	-1.42404e-09
33335258	chr6:33335258:G:A	2.15559e-40	-2.649	-2.03013	2.83792e-33	-2.72543	-1.97346	9.06249e-08	-1.49049	-1.70345
33336212	chr6:33336212:G:A	4.20089e-35	7.61662	-0.115584	4.55495e-29	4.06969	0.914899	1.66839e-07	-2.36063	-0.223002
33337414	chr6:33337414:C:T	2.09882e-39	-2.40323	-1.42404e-09	1.98016e-32	-2.7562	-1.42404e-09	1.54885e-07	-2.65798	-1.42404e-09
33338371	chr6:33338371:G:A	3.97587e-39	-1.29021e-09	-1.76436	4.88028e-31	-1.29021e-09	0.448409	3.56768e-07	-1.29021e-09	-1.82358
33339730	chr6:33339730:T:C	3.44519e-39	-1.29021e-09	-1.90762	7.21508e-32	-1.29021e-09	-1.46321	3.96354e-07	-1.29021e-09	-1.71836
33339807	chr6:33339807:C:G	2.00188e-39	-2.45052	-1.42404e-09	2.00074e-32	-2.74586	-1.42404e-09	1.51302e-07	-2.68139	-1.42404e-09
33340044	chr6:33340044:C:T	9.28749e-39	-0.915937	-1.42404e-09	2.22197e-32	-2.64098	-1.42404e-09	1.40327e-07	-2.75669	-1.42404e-09
33340353	chr6:33340353:T:A	1.89592e-35	8.73217	-2.02673	3.05018e-30	4.25572	-1.97473	5.20355e-08	-2.36964	-1.37909
33340444	chr6:33340444:A:G	4.31785e-35	7.64145	-0.112958	4.66942e-29	4.10166	0.907754	1.6847e-07	-2.35383	-0.220071
33340541	chr6:33340541:T:G	6.53559e-39	-1.29021e-09	-1.26734	5.33988e-32	-1.29021e-09	-1.76418	3.12804e-07	-1.29021e-09	-1.95509
33340603	chr6:33340603:G:A	2.0177e-40	-2.76858	-1.97665	7.04331e-32	0.383654	-1.87096	1.00519e-07	-1.36718	-1.72314
33340828	chr6:33340828:G:A	4.05099e-39	-1.29021e-09	-1.74564	4.9455e-32	-1.29021e-09	-1.8409	3.99922e-07	-1.29021e-09	-1.70939
33340830	chr6:33340830:A:G	6.4961e-38	2.96088	-1.9317	3.10875e-33	-2.75487	-1.85287	2.11502e-07	-0.329148	-2.01728
33341338	chr6:33341338:G:A	9.58932e-37	-1.29021e-09	3.72122	3.40578e-30	-1.29021e-09	2.39126	0.000129823	-1.29021e-09	4.07326
33341836	chr6:33341836:G:A	1.95474e-39	-2.47435	-1.42404e-09	3.57061e-32	-2.16664	-1.42404e-09	3.56766e-07	-1.82358	-1.42404e-09
33342416	chr6:33342416:C:T	7.98428e-39	-1.29021e-09	-1.06713	5.89855e-32	-1.29021e-09	-1.66467	3.38588e-07	-1.29021e-09	-1.87588
33343114	chr6:33343114:T:C	7.16648e-39	-1.96358	0.788389	3.14455e-30	-1.30092	3.61238	5.34226e-07	-1.75462	0.334774
33343202	chr6:33343202:G:A	1.83777e-34	7.702	1.27488	1.7895e-27	3.90306	4.75242	6.14153e-07	-2.2872	1.00678
33343402	chr6:33343402:A:G	5.49661e-35	9.67201	-1.90214	7.15032e-30	5.16131	-2.02837	1.18425e-07	-2.14472	-0.781666
33343465	chr6:33343465:A:G	4.55407e-35	8.0401	-0.458348	1.67795e-29	4.50137	-0.515415	1.04997e-06	-2.32959	1.58544
33344531	chr6:33344531:A:G	1.54758e-37	3.78664	-1.88938	9.97683e-30	5.46127	-1.99521	8.70089e-07	0.688161	-1.62023
33344678	chr6:33344678:G:A	6.37889e-38	2.82914	-1.81817	3.57426e-33	-2.761	-1.70721	2.15161e-07	-0.299021	-2.03026
33345549	chr6:33345549:C:T	6.79114e-39	-1.29021e-09	-1.22899	1.09144e-31	-1.29021e-09	-1.0493	5.73075e-07	-1.29021e-09	-1.34965
33345650	chr6:33345650:A:C	4.25007e-38	2.56007	-1.95515	7.82282e-33	-1.86813	-1.81678	4.97972e-08	-2.70508	-1.08762
33346055	chr6:33346055:C:T	2.09388e-38	-1.29021e-09	-0.102999	1.86551e-31	-1.29021e-09	-0.513257	6.03288e-07	-1.29021e-09	-1.29827
33346530	chr6:33346530:A:T	6.61857e-39	-1.25473	-1.42404e-09	2.14171e-32	-2.67777	-1.42404e-09	1.40532e-07	-2.75523	-1.42404e-09
33346829	chr6:33346829:A:G	3.11631e-39	-1.29021e-09	-2.00796	4.13662e-32	-1.29021e-09	-2.0195	4.35575e-07	-1.29021e-09	-1.624
33346867	chr6:33346867:T:C	2.97827e-40	-2.77269	-1.58316	5.58422e-33	-2.29323	-1.72879	1.97837e-08	-2.69522	-2.02059
33346888	chr6:33346888:C:G	4.53389e-39	-1.29021e-09	-1.63303	1.15985e-31	-1.29021e-09	-0.988499	5.60162e-07	-1.29021e-09	-1.37244
33346960	chr6:33346960:G:T	2.9021e-40	-2.77369	-1.60806	5.75176e-33	-2.24426	-1.74819	2.01325e-08	-2.67475	-2.02358
33347236	chr6:33347236:C:T	3.3815e-39	-1.29021e-09	-1.92628	2.71383e-31	-1.29021e-09	-0.138431	4.35731e-07	-1.29021e-09	-1.62364
33347312	chr6:33347312:G:T	4.38587e-39	-1.29021e-09	-1.66622	1.09956e-31	-1.29021e-09	-1.04188	5.36631e-07	-1.29021e-09	-1.41535
33347334	chr6:33347334:A:G	2.91678e-39	-1.12955	-0.944573	1.4227e-30	0.718725	0.799623	7.60753e-07	-0.116793	-0.949562
33347375	chr6:33347375:A:G	3.68977e-37	4.0721	-1.30597	2.62724e-27	10.2146	-1.17509	1.14653e-07	-2.55472	-0.404027
33347514	chr6:33347514:A:G	6.80118e-39	-1.29021e-09	-1.22751	4.29995e-32	-1.29021e-09	-1.98077	2.92937e-07	-1.29021e-09	-2.02071
33347724	chr6:33347724:C:G	4.52933e-39	-1.29021e-09	-1.63403	1.15796e-31	-1.29021e-09	-0.990135	5.59447e-07	-1.29021e-09	-1.37371
33347745	chr6:33347745:C:T	4.36073e-39	-1.29021e-09	-1.67196	1.0783e-31	-1.29021e-09	-1.0614	5.27677e-07	-1.29021e-09	-1.43218
33347746	chr6:33347746:A:G	1.09852e-38	1.23944	-1.9875	5.30033e-33	-2.29479	-1.7794	3.14271e-08	-2.62964	-1.62335
33347886	chr6:33347886:C:T	1.72433e-38	-1.29021e-09	-0.297184	9.56647e-31	-1.29021e-09	1.12147	2.40563e-06	-1.29021e-09	0.0849047
33348073	chr6:33348073:C:T	5.03669e-39	-1.29021e-09	-1.52786	1.04011e-31	-1.29021e-09	-1.09747	4.64476e-07	-1.29021e-09	-1.55975
33348737	chr6:33348737:A:G	5.42753e-39	-1.29021e-09	-1.45312	2.04522e-31	-1.29021e-09	-0.42129	3.56621e-07	-1.29021e-09	-1.82399
33348861	chr6:33348861:T:C	1.70058e-39	-2.61363	-1.42404e-09	2.95236e-32	-2.35678	-1.42404e-09	1.38441e-07	-2.77022	-1.42404e-09
33349177	chr6:33349177:C:T	3.64305e-39	-1.29021e-09	-1.85178	6.42356e-32	-1.29021e-09	-1.57941	3.78487e-07	-1.29021e-09	-1.76448
33349466	chr6:33349466:C:G	6.55949e-39	-1.29021e-09	-1.26369	1.74627e-31	-1.29021e-09	-0.57931	7.31998e-07	-1.29021e-09	-1.10489
33349655	chr6:33349655:C:T	1.73422e-34	10.9006	-1.98171	3.46239e-33	-2.61727	-1.88274	1.27346e-06	1.46366	-2.01483
33350007	chr6:33350007:C:T	4.79915e-37	4.958	-1.929	3.61966e-28	9.0069	-1.94956	2.5049e-08	-2.58006	-1.89977
33350018	chr6:33350018:C:T	5.19404e-37	4.64978	-1.5417	1.62695e-27	9.96881	-1.40856	8.65217e-08	-2.49643	-0.743842
33350832	chr6:33350832:C:T	1.4811e-34	10.727	-1.96586	3.32206e-33	-2.63684	-1.90454	1.16167e-06	1.3642	-2.00725
33351043	chr6:33351043:C:T	7.82483e-39	-1.0873	-1.42404e-09	1.94996e-32	-2.77157	-1.42404e-09	1.87e-07	-2.46956	-1.42404e-09
33351072	chr6:33351072:T:G	7.48678e-37	5.47273	-1.99903	3.17264e-27	11.1074	-1.87925	2.94499e-08	-2.30414	-2.01383
33351201	chr6:33351201:A:G	1.93693e-38	1.82505	-2.00597	4.81228e-33	-2.14016	-2.03063	2.117e-08	-2.68897	-1.95911
33351304	chr6:33351304:G:A	1.29846e-38	-1.29021e-09	-0.580843	9.26832e-32	-1.29021e-09	-1.21278	3.32643e-07	-1.29021e-09	-1.89359
33351597	chr6:33351597:C:T	5.36802e-39	-1.29021e-09	-1.46415	8.16142e-32	-1.29021e-09	-1.33996	4.12828e-07	-1.29021e-09	-1.67763
33351963	chr6:33351963:C:A	5.25992e-39	-1.29021e-09	-1.48449	7.97998e-32	-1.29021e-09	-1.36244	4.06267e-07	-1.29021e-09	-1.69365
33352027	chr6:33352027:T:C	3.5785e-39	-1.29021e-09	-1.86966	1.20412e-31	-1.29021e-09	-0.951042	2.89994e-07	-1.29021e-09	-2.0308
33352038	chr6:33352038:G:A	9.23265e-36	5.95718	0.0287202	5.02821e-32	-2.64738	0.823069	3.09951e-07	-1.26034	-0.703913
33352312	chr6:33352312:A:G	2.41897e-33	12.2018	-0.647508	1.16605e-27	7.5731	0.654072	2.60844e-06	1.39665	-1.23081
33352340	chr6:33352340:G:A	1.34347e-38	-1.29021e-09	-0.546761	2.93916e-31	-1.29021e-09	-0.0586713	4.14413e-06	-1.29021e-09	0.628784
33352825	chr6:33352825:G:A	1.20467e-38	-1.29021e-09	-0.655818	8.77396e-32	-1.29021e-09	-1.26759	3.25544e-07	-1.29021e-09	-1.91517
33352836	chr6:33352836:G:A	1.69636e-33	12.3634	-1.16403	2.99728e-28	7.02822	-0.159551	8.54819e-07	0.600097	-1.54987
33352910	chr6:33352910:G:A	1.89778e-39	-2.50392	-1.42404e-09	1.33246e-31	-0.849766	-1.42404e-09	3.26995e-07	-1.91072	-1.42404e-09
33352973	chr6:33352973:G:A	1.76436e-34	10.9191	-1.98302	3.47176e-33	-2.62067	-1.87663	1.27088e-06	1.46409	-2.01728
33353618	chr6:33353618:G:A	7.57506e-39	-1.11974	-1.42404e-09	7.91322e-32	-1.37084	-1.42404e-09	9.41421e-07	-0.853273	-1.42404e-09
33353883	chr6:33353883:G:A	4.21846e-34	11.7995	-1.99175	3.65825e-33	-2.59124	-1.85373	1.28077e-06	1.47698	-2.02243
33353889	chr6:33353889:G:A	3.05412e-29	22.4	-1.40229	1.64157e-27	9.05932	-0.490118	2.55728e-07	-0.262838	-1.89371
33354132	chr6:33354132:C:T	2.52166e-38	2.11044	-2.02755	5.52176e-33	-2.06592	-1.96735	3.77074e-08	-2.62864	-1.44216
33354367	chr6:33354367:C:T	7.09032e-38	-1.29021e-09	1.11671	4.65899e-31	-1.29021e-09	0.402004	1.17414e-06	-1.29021e-09	-0.632371
33354585	chr6:33354585:A:G	7.02509e-36	5.71264	-1.42404e-09	6.82512e-32	-1.51877	-1.42404e-09	7.28199e-06	1.1925	-1.42404e-09
33354635	chr6:33354635:C:G	2.53504e-38	2.109	-2.02081	5.65717e-33	-2.06735	-1.94169	4.06159e-08	-2.62613	-1.37037
33354954	chr6:33354954:C:T	2.43573e-38	2.05959	-2.01137	5.68369e-33	-2.08765	-1.91672	4.37856e-08	-2.61645	-1.3049
33355480	chr6:33355480:A:G	1.65847e-38	1.66848	-2.00461	4.53297e-33	-2.20018	-2.0304	2.16169e-08	-2.66592	-1.96126
33355488	chr6:33355488:C:T	1.10523e-32	14.6851	-1.6116	6.44146e-24	17.514	-0.669901	2.89351e-05	4.43924	-1.86709
33356411	chr6:33356411:C:T	1.41683e-34	10.6925	-1.97575	3.34503e-33	-2.64342	-1.89107	1.12128e-06	1.33424	-2.01267
33356731	chr6:33356731:G:A	3.07979e-39	-1.29021e-09	-2.01974	5.40506e-32	-1.29021e-09	-1.75204	3.10203e-07	-1.29021e-09	-1.96343
33357479	chr6:33357479:G:A	2.03242e-37	4.19274	-2.02294	6.1674e-28	9.53388	-1.94365	2.44937e-08	-2.53265	-1.9696
33358473	chr6:33358473:A:G	4.06398e-37	4.88915	-2.02642	4.36694e-27	11.5673	-2.01965	4.37644e-08	-2.13245	-1.78939
33358530	chr6:33358530:T:C	4.03905e-39	-1.0682	-0.680399	2.57957e-30	1.09557	1.01784	1.06357e-06	0.116093	-0.847374
33358657	chr6:33358657:C:T	1.90511e-34	10.9964	-1.98352	3.49866e-33	-2.61498	-1.8746	1.31499e-06	1.49899	-2.01807
33359045	chr6:33359045:G:A	3.08491e-39	-2.01808	-1.42404e-09	2.1931e-32	-2.65406	-1.42404e-09	1.39544e-07	-2.76228	-1.42404e-09
33359153	chr6:33359153:G:A	3.06851e-39	-1.29021e-09	-2.02341	1.98655e-31	-1.29021e-09	-0.450396	6.32014e-07	-1.29021e-09	-1.25175
33359718	chr6:33359718:T:C	3.11379e-39	-1.29021e-09	-2.00876	2.29335e-31	-1.29021e-09	-0.306779	5.70253e-07	-1.29021e-09	-1.35458
33359908	chr6:33359908:G:A	2.09184e-40	-2.76321	-1.94594	3.53229e-32	-1.69241	-0.485024	5.59238e-08	-2.16622	-1.51045
33359912	chr6:33359912:T:C	1.94822e-38	-1.29021e-09	-0.175105	8.03494e-32	-1.29021e-09	-1.35558	3.8691e-07	-1.29021e-09	-1.74247
33360082	chr6:33360082:G:T	3.72827e-39	-1.29021e-09	-1.82866	9.07787e-32	-1.29021e-09	-1.23354	4.53385e-07	-1.29021e-09	-1.58392
33360428	chr6:33360428:ACT:A	2.09327e-38	-1.29021e-09	-0.103294	8.39291e-32	-1.29021e-09	-1.31199	3.98195e-07	-1.29021e-09	-1.71372
33360443	chr6:33360443:A:G	1.74333e-38	-1.29021e-09	-0.286224	9.19921e-32	-1.29021e-09	-1.22026	9.51038e-07	-1.29021e-09	-0.843109
33360522	chr6:33360522:CT:C	1.06375e-39	-2.06033	-1.02248	9.00974e-32	-0.647236	-0.593837	2.14707e-07	-0.960361	-1.37103
33360657	chr6:33360657:G:A	1.45198e-38	-1.29021e-09	-0.469089	4.73546e-31	-1.29021e-09	0.418286	5.20001e-07	-1.29021e-09	-1.44683
33360894	chr6:33360894:C:T	1.80669e-39	-2.55311	-1.42404e-09	5.08042e-31	0.4886	-1.42404e-09	1.54627e-07	-2.65965	-1.42404e-09
33360927	chr6:33360927:T:C	8.10271e-39	-2.49813	1.44572	2.7513e-31	0.346303	-0.471024	9.70209e-07	-1.17547	0.352318
33361116	chr6:33361116:G:C	8.03265e-37	5.27054	-1.72646	3.29758e-27	10.9704	-1.70362	6.66645e-08	-2.40241	-1.09858
33361252	chr6:33361252:C:G	3.78099e-39	-1.29021e-09	-1.81462	9.33259e-32	-1.29021e-09	-1.20587	4.62928e-07	-1.29021e-09	-1.56309
33361291	chr6:33361291:G:A	1.98672e-33	12.9011	-1.54369	7.93428e-28	8.25112	-0.408962	2.07622e-06	1.69411	-1.75647
33362274	chr6:33362274:C:T	1.62098e-32	12.5273	0.929258	2.29233e-29	4.52007	-0.222121	1.26411e-06	0.558533	-1.11707
33362524	chr6:33362524:G:A	3.13474e-39	-1.29021e-09	-2.00206	4.09171e-32	-1.29021e-09	-2.03042	3.28211e-07	-1.29021e-09	-1.90701
33362672	chr6:33362672:GA:G	4.14131e-39	-1.29021e-09	-1.72359	1.03511e-31	-1.29021e-09	-1.10228	4.95161e-07	-1.29021e-09	-1.49578
33363048	chr6:33363048:G:A	2.48193e-38	-1.29021e-09	0.0670178	6.40474e-31	-1.29021e-09	0.720245	7.3651e-06	-1.29021e-09	1.20384
33363165	chr6:33363165:T:C	3.09283e-39	-1.29021e-09	-2.01552	4.1538e-32	-1.29021e-09	-2.01536	4.54207e-07	-1.29021e-09	-1.58211
33363204	chr6:33363204:A:G	7.64187e-35	9.71516	-1.61578	4.68901e-27	11.5783	-1.95949	4.43845e-06	1.13864	-0.441239
33363284	chr6:33363284:T:C	1.60733e-39	-2.67003	-1.42404e-09	3.95749e-31	0.238817	-1.42404e-09	2.40929e-07	-2.21616	-1.42404e-09
33363675	chr6:33363675:A:G	1.27859e-39	-1.52863	-1.37022	3.75039e-31	0.0952502	0.0898168	2.00974e-06	0.125836	-0.22074
33363893	chr6:33363893:AAAAC:A	2.08115e-34	11.0716	-1.97035	3.43797e-33	-2.61337	-1.89371	1.34574e-06	1.51547	-2.01144
33363974	chr6:33363974:T:C	3.0884e-39	-1.29021e-09	-2.01695	4.16028e-32	-1.29021e-09	-2.0138	4.57684e-07	-1.29021e-09	-1.57448
33364083	chr6:33364083:C:A	1.79244e-38	-1.29021e-09	-0.258443	6.18806e-31	-1.29021e-09	0.685827	6.13487e-07	-1.29021e-09	-1.2815
33364109	chr6:33364109:CA:C	9.07542e-40	-2.21826	-1.02336	7.26501e-32	-0.906104	-0.550205	1.74232e-07	-1.19767	-1.3426
33364360	chr6:33364360:A:G	1.03842e-37	3.26967	-1.77141	1.90432e-25	14.8249	-1.50209	5.80672e-08	-2.53113	-1.10793
33364470	chr6:33364470:A:G	6.51113e-35	9.56065	-1.6214	3.85007e-27	11.3827	-1.96109	3.93518e-06	1.02564	-0.44859
33364691	chr6:33364691:G:C	3.09404e-39	-1.29021e-09	-2.01513	4.15163e-32	-1.29021e-09	-2.01588	4.52816e-07	-1.29021e-09	-1.58518
33364840	chr6:33364840:T:C	5.16024e-38	2.75653	-1.95757	1.50511e-25	14.8264	-1.73881	3.37436e-08	-2.46112	-1.72076
33364914	chr6:33364914:T:C	1.65334e-38	-1.29021e-09	-0.33922	1.39009e-31	-1.29021e-09	-0.807428	4.09996e-07	-1.29021e-09	-1.68452
33364919	chr6:33364919:G:A	2.9204e-35	8.69673	-1.55927	3.64274e-27	9.93934	-0.573053	9.10836e-07	0.866123	-1.75242
33365669	chr6:33365669:C:T	4.46427e-35	9.12865	-1.56681	6.35843e-27	10.3891	-0.465781	1.26785e-06	1.1159	-1.67148
33365783	chr6:33365783:G:T	3.0702e-39	-1.29021e-09	-2.02286	4.19144e-32	-1.29021e-09	-2.00634	4.74384e-07	-1.29021e-09	-1.53865
33365784	chr6:33365784:C:T	3.07529e-39	-1.29021e-09	-2.02121	4.17928e-32	-1.29021e-09	-2.00924	4.68814e-07	-1.29021e-09	-1.55046
33365786	chr6:33365786:C:T	3.09474e-39	-1.29021e-09	-2.0149	4.15394e-32	-1.29021e-09	-2.01532	4.52695e-07	-1.29021e-09	-1.58544
33365787	chr6:33365787:G:A	5.5043e-36	7.49456	-2.02588	3.42024e-33	-2.7677	-1.74455	2.24102e-07	-0.258329	-2.03023
33366099	chr6:33366099:G:C	1.09562e-38	-1.29021e-09	-0.750703	1.79989e-31	-1.29021e-09	-0.549067	8.38412e-07	-1.29021e-09	-0.969154
33366139	chr6:33366139:G:T	7.47588e-35	9.11865	-1.04124	1.43115e-26	10.1664	0.568169	2.11498e-06	1.00738	-1.05125
33367213	chr6:33367213:AATAAATAAAT:A	1.70012e-37	3.67593	-1.68467	3.39636e-25	15.3972	-1.49577	6.8992e-08	-2.48164	-0.985029
33367267	chr6:33367267:T:C	1.25572e-38	-1.29021e-09	-0.614308	6.93988e-31	-1.29021e-09	0.800491	1.9823e-06	-1.29021e-09	-0.108648
33367671	chr6:33367671:T:C	9.42933e-38	3.15672	-1.75492	2.67159e-25	14.8621	-1.20066	4.33335e-08	-2.41184	-1.5199
33367766	chr6:33367766:T:C	3.15578e-39	-1.29021e-09	-1.99537	4.10252e-32	-1.29021e-09	-2.02778	4.182e-07	-1.29021e-09	-1.6647
33368130	chr6:33368130:C:T	1.71056e-39	-2.60779	-1.42404e-09	1.95504e-32	-2.76897	-1.42404e-09	2.01813e-07	-2.39332	-1.42404e-09
33368489	chr6:33368489:T:C	4.76761e-39	-1.29021e-09	-1.58276	8.50383e-32	-1.29021e-09	-1.29886	3.52968e-07	-1.29021e-09	-1.83429
33369153	chr6:33369153:C:T	1.8947e-37	3.52617	-1.42654	3.75993e-25	15.1991	-1.19599	1.01423e-07	-2.50408	-0.577283
33369311	chr6:33369311:C:T	3.62035e-40	-2.76997	-1.39065	1.55676e-31	0.0085416	-0.702731	8.0962e-08	-1.73107	-1.57561
33369426	chr6:33369426:G:A	1.234e-34	10.5172	-1.93861	3.13043e-33	-2.66768	-1.93311	1.02787e-06	1.22665	-1.99207
33369430	chr6:33369430:G:A	9.76931e-39	-1.29021e-09	-0.865359	7.32173e-31	-1.29021e-09	0.854053	3.93809e-07	-1.29021e-09	-1.7248
33370024	chr6:33370024:G:A	3.12587e-39	-1.29021e-09	-2.00489	6.03805e-32	-1.29021e-09	-1.6413	3.33385e-07	-1.29021e-09	-1.89137
33370125	chr6:33370125:A:G	8.64745e-39	-1.29021e-09	-0.987341	5.88984e-32	-1.29021e-09	-1.66615	3.3704e-07	-1.29021e-09	-1.88046
33370138	chr6:33370138:A:G	4.48048e-39	-1.29021e-09	-1.64487	7.82805e-32	-1.29021e-09	-1.38167	3.38702e-07	-1.29021e-09	-1.87554
33370218	chr6:33370218:C:T	2.03732e-38	-1.29021e-09	-0.130384	5.25425e-31	-1.29021e-09	0.522243	6.56819e-07	-1.29021e-09	-1.21325
33370304	chr6:33370304:C:G	2.25704e-38	-1.29021e-09	-0.0279672	5.87701e-31	-1.29021e-09	0.634254	6.9766e-07	-1.29021e-09	-1.15293
33370731	chr6:33370731:T:A	6.25869e-38	2.91281	-1.92086	2.30371e-25	15.3734	-1.86015	5.0945e-08	-2.34713	-1.42279
33370971	chr6:33370971:G:A	2.80062e-38	-1.29021e-09	0.187822	1.24845e-31	-1.29021e-09	-0.914889	5.47761e-07	-1.29021e-09	-1.39482
33371260	chr6:33371260:C:A	3.4954e-39	-1.29021e-09	-1.89316	7.95689e-32	-1.29021e-09	-1.36534	4.11149e-07	-1.29021e-09	-1.68171
33371922	chr6:33371922:C:T	6.61395e-39	-1.29021e-09	-1.25542	1.09579e-31	-1.29021e-09	-1.04532	5.16798e-07	-1.29021e-09	-1.45301
33372733	chr6:33372733:T:C	3.10886e-34	11.4372	-1.93461	3.42165e-33	-2.57635	-1.93549	1.69142e-06	1.7239	-1.99123
33373265	chr6:33373265:T:C	4.40082e-34	11.8284	-1.9783	3.71417e-33	-2.55244	-1.87737	1.99535e-06	1.91402	-2.01611
33373647	chr6:33373647:A:C	3.70675e-36	5.81345	-0.740143	2.45318e-26	12.4096	-1.13608	5.05501e-08	-2.76522	-1.01248
33373952	chr6:33373952:A:AT	8.03192e-39	-1.29021e-09	-1.06118	1.192e-31	-1.29021e-09	-0.961164	6.2134e-07	-1.29021e-09	-1.26878
33374323	chr6:33374323:C:T	8.21381e-39	-1.29021e-09	-1.03879	1.22019e-31	-1.29021e-09	-0.937783	6.34531e-07	-1.29021e-09	-1.24778
33375455	chr6:33375455:T:C	5.99094e-38	2.95821	-2.00998	6.61411e-25	16.5796	-2.01164	2.71701e-08	-2.4436	-1.95495
33375621	chr6:33375621:G:A	3.53266e-39	-1.29021e-09	-1.88256	4.17345e-32	-1.29021e-09	-2.01064	3.43914e-07	-1.29021e-09	-1.86027
33376082	chr6:33376082:T:C	1.66396e-34	10.395	-1.51743	3.08955e-26	13.3272	-1.82309	8.35367e-06	1.15553	0.174258
33376088	chr6:33376088:G:A	4.61452e-39	-1.29021e-09	-1.6154	1.38324e-31	-1.29021e-09	-0.812368	6.98591e-07	-1.29021e-09	-1.1516
33376161	chr6:33376161:C:T	6.25526e-37	-1.29021e-09	3.29399	8.03917e-31	-1.29021e-09	0.947531	1.43628e-05	-1.29021e-09	1.87173
33376284	chr6:33376284:ATTTC:A	1.3442e-34	9.86767	-1.20355	1.60317e-27	10.1876	-1.64206	1.30282e-06	1.43772	-1.9661
33376491	chr6:33376491:T:C	1.45124e-39	-2.77219	-1.42404e-09	7.11495e-32	-1.47718	-1.42404e-09	2.02052e-06	-0.0895545	-1.42404e-09
33376505	chr6:33376505:A:G	7.12352e-38	-1.29021e-09	1.12138	2.71931e-31	-1.29021e-09	-0.136414	3.4509e-06	-1.29021e-09	0.445727
33376639	chr6:33376639:G:T	5.76353e-39	-1.29021e-09	-1.39306	2.32151e-31	-1.29021e-09	-0.294575	9.2991e-07	-1.29021e-09	-0.865575
33377660	chr6:33377660:T:C	8.96205e-38	3.37527	-2.02429	9.31691e-25	16.9348	-2.0243	3.07359e-08	-2.35735	-1.91788
33377715	chr6:33377715:C:G	2.32739e-40	-2.7061	-1.89634	3.72215e-33	-2.58854	-1.83913	4.02775e-08	-1.99707	-2.0078
33377805	chr6:33377805:A:G	1.97281e-39	-2.46515	-1.42404e-09	2.29341e-32	-2.60934	-1.42404e-09	2.93708e-07	-2.01808	-1.42404e-09
33377996	chr6:33377996:G:A	3.68149e-39	-1.29021e-09	-1.84129	4.85645e-32	-1.29021e-09	-1.85907	2.91032e-07	-1.29021e-09	-2.02723
33378036	chr6:33378036:T:C	8.87878e-38	-0.916614	2.25826	3.19061e-29	1.16789	3.4607	5.59505e-06	0.294496	0.634478
33378339	chr6:33378339:C:T	1.72035e-39	-2.60208	-1.42404e-09	1.98294e-30	1.85037	-1.42404e-09	3.32845e-07	-1.89298	-1.42404e-09
33378804	chr6:33378804:T:C	4.67155e-38	2.69546	-1.99599	5.78464e-33	-2.0005	-1.98626	3.63534e-08	-2.61069	-1.49668
33379049	chr6:33379049:C:T	8.89249e-40	-2.26688	-0.9951	2.55737e-31	-0.75172	0.553907	1.31992e-07	-1.40738	-1.41055
33379853	chr6:33379853:G:A	9.9732e-35	9.61255	-1.24691	1.2258e-25	11.696	1.18634	1.60746e-06	1.24517	-1.56342
33379983	chr6:33379983:G:A	2.69979e-34	11.3688	-2.00734	3.74964e-33	-2.61197	-1.80833	1.49808e-06	1.64023	-2.02896
33380007	chr6:33380007:G:A	3.55218e-39	-1.29021e-09	-1.87704	4.19356e-32	-1.29021e-09	-2.00583	3.37746e-07	-1.29021e-09	-1.87837
33380442	chr6:33380442:C:T	1.22644e-38	-1.29021e-09	-0.637906	7.19095e-32	-1.29021e-09	-1.46656	3.81864e-07	-1.29021e-09	-1.7556
33380466	chr6:33380466:A:G	2.00768e-38	-1.29021e-09	-0.145042	8.02947e-32	-1.29021e-09	-1.35626	3.81489e-07	-1.29021e-09	-1.75658
33380467	chr6:33380467:T:C	1.47651e-39	-2.75493	-1.42404e-09	5.73716e-32	-1.69242	-1.42404e-09	1.74981e-07	-2.53599	-1.42404e-09
33380814	chr6:33380814:G:A	3.74766e-39	-1.29021e-09	-1.82347	4.94665e-32	-1.29021e-09	-1.84067	2.91928e-07	-1.29021e-09	-2.02416
33381726	chr6:33381726:C:T	9.3847e-35	9.59809	-1.29327	1.08709e-25	11.6685	1.09372	1.53287e-06	1.23389	-1.59965
33381799	chr6:33381799:T:C	3.77756e-39	-1.29021e-09	-1.81553	5.02935e-32	-1.29021e-09	-1.82409	2.92536e-07	-1.29021e-09	-2.02208
33382397	chr6:33382397:C:T	1.28942e-37	3.5291	-1.81434	9.4628e-25	16.4671	-1.54105	4.95932e-08	-2.57823	-1.21858
33382424	chr6:33382424:A:T	5.26765e-34	12.0088	-1.97886	3.79024e-33	-2.53313	-1.87641	2.20033e-06	2.01211	-2.01641
33382947	chr6:33382947:T:C	2.09967e-36	5.1977	-0.692774	1.12581e-26	11.5886	-1.09394	5.46445e-08	-2.73253	-0.967281
33383138	chr6:33383138:C:T	2.52434e-38	-1.29021e-09	0.0839593	9.09021e-32	-1.29021e-09	-1.23218	1.14788e-06	-1.29021e-09	-0.654992
33383674	chr6:33383674:A:T	2.1088e-39	-2.39849	-1.42404e-09	3.81849e-32	-2.09952	-1.42404e-09	1.4241e-07	-2.74196	-1.42404e-09
33384346	chr6:33384346:G:A	4.77808e-37	-1.29021e-09	3.0246	9.91396e-31	-1.29021e-09	1.15715	1.615e-05	-1.29021e-09	1.98901
33384583	chr6:33384583:G:C	4.35571e-34	11.8166	-1.97678	3.69315e-33	-2.55567	-1.87982	1.96837e-06	1.8996	-2.0153
33385313	chr6:33385313:A:G	5.28049e-38	2.80637	-1.98437	5.92402e-33	-1.99065	-1.9723	3.75751e-08	-2.61956	-1.45476
33385335	chr6:33385335:T:C	9.21938e-34	12.5651	-1.97544	3.99374e-33	-2.47936	-1.87788	2.92255e-06	2.2945	-2.01495
33385688	chr6:33385688:C:T	3.5992e-39	-1.29021e-09	-1.86389	4.20045e-32	-1.29021e-09	-2.00419	3.37573e-07	-1.29021e-09	-1.87888
33385812	chr6:33385812:G:A	1.45558e-39	-2.7692	-1.42404e-09	1.96615e-32	-2.7633	-1.42404e-09	3.32855e-07	-1.89296	-1.42404e-09
33385867	chr6:33385867:T:C	6.33901e-38	-0.943715	1.94842	1.90335e-29	1.12756	2.98443	4.01459e-06	0.259305	0.337724
33387547	chr6:33387547:T:A	8.62066e-39	-1.29021e-09	-0.990443	5.76018e-32	-1.29021e-09	-1.68841	3.4064e-07	-1.29021e-09	-1.86984
33387570	chr6:33387570:A:G	3.43213e-39	-1.29021e-09	-1.91142	4.41908e-32	-1.29021e-09	-1.95345	2.90165e-07	-1.29021e-09	-2.03021
33387733	chr6:33387733:A:C	4.45556e-39	-1.29021e-09	-1.65045	1.30145e-31	-1.29021e-09	-0.873312	6.15735e-07	-1.29021e-09	-1.27785
33388059	chr6:33388059:G:A	6.84722e-40	-2.72786	-0.795485	5.16676e-33	-2.7737	-1.32602	7.40067e-08	-2.12854	-1.26797
33389208	chr6:33389208:C:T	3.63107e-36	5.89816	-0.84548	2.57496e-26	12.5361	-1.21417	4.60279e-08	-2.76687	-1.10454
33389305	chr6:33389305:C:T	1.44892e-38	-1.29021e-09	-0.471202	1.32659e-30	-1.29021e-09	1.4484	4.79739e-07	-1.29021e-09	-1.52742
33389557	chr6:33389557:T:G	4.55062e-39	-1.29021e-09	-1.62934	4.15923e-32	-1.29021e-09	-2.01405	7.7164e-07	-1.29021e-09	-1.05215
33389643	chr6:33389643:C:T	7.85311e-38	-1.29021e-09	1.21889	3.44509e-31	-1.29021e-09	0.100157	1.56059e-06	-1.29021e-09	-0.347844
33390501	chr6:33390501:T:C	1.68293e-37	4.00929	-2.02819	8.70511e-25	16.8658	-2.02314	2.78031e-08	-2.5043	-1.87122
33390676	chr6:33390676:C:T	1.4872e-39	-2.74771	-1.42404e-09	1.9461e-32	-2.77355	-1.42404e-09	2.8428e-07	-2.0507	-1.42404e-09
33390922	chr6:33390922:TG:T	3.15297e-39	-1.29021e-09	-1.99626	4.59856e-32	-1.29021e-09	-1.91364	3.6638e-07	-1.29021e-09	-1.79699
33391090	chr6:33391090:G:A	8.57271e-39	-1.29021e-09	-0.996021	1.27225e-31	-1.29021e-09	-0.896006	6.57627e-07	-1.29021e-09	-1.21203
33391231	chr6:33391231:A:G	8.44432e-38	3.30354	-2.01207	9.22305e-25	16.9259	-2.02553	3.03384e-08	-2.36429	-1.92396
33391365	chr6:33391365:A:G	1.66441e-37	3.99546	-2.02542	8.6229e-25	16.8521	-2.01893	2.82749e-08	-2.50469	-1.85399
33391568	chr6:33391568:A:C	3.42136e-39	-1.29021e-09	-1.91457	4.48026e-32	-1.29021e-09	-1.9397	2.90685e-07	-1.29021e-09	-2.02842
33392797	chr6:33392797:T:G	7.95227e-38	3.2485	-2.01706	8.36078e-25	16.8287	-2.02647	2.99884e-08	-2.37929	-1.92056
33392938	chr6:33392938:G:A	3.44403e-39	-1.29021e-09	-1.90796	4.50657e-32	-1.29021e-09	-1.93384	2.90982e-07	-1.29021e-09	-2.0274
33392992	chr6:33392992:A:G	3.72015e-39	-1.29021e-09	-1.83084	9.2933e-32	-1.29021e-09	-1.21009	4.5837e-07	-1.29021e-09	-1.57299
33393010	chr6:33393010:T:C	1.64292e-37	3.98111	-2.02407	8.55202e-25	16.8541	-2.02919	2.53679e-08	-2.5086	-1.95858
33393674	chr6:33393674:G:A	3.81111e-39	-1.29021e-09	-1.80669	5.0436e-32	-1.29021e-09	-1.82126	2.93107e-07	-1.29021e-09	-2.02013
33393736	chr6:33393736:G:A	3.50637e-39	-1.29021e-09	-1.89002	4.58414e-32	-1.29021e-09	-1.91678	2.9191e-07	-1.29021e-09	-2.02422
33394383	chr6:33394383:A:G	1.48827e-37	-1.29021e-09	1.85818	2.16919e-31	-1.29021e-09	-0.36244	4.87777e-06	-1.29021e-09	0.79178
33394961	chr6:33394961:TAAG:T	3.51964e-39	-1.29021e-09	-1.88625	4.57421e-32	-1.29021e-09	-1.91895	2.91898e-07	-1.29021e-09	-2.02426
33395093	chr6:33395093:C:T	3.2763e-39	-1.29021e-09	-1.95789	6.69558e-31	-1.29021e-09	0.764653	5.68643e-07	-1.29021e-09	-1.35741
33395968	chr6:33395968:T:A	7.90503e-39	-1.29021e-09	-1.07711	6.99195e-32	-1.29021e-09	-1.49462	3.53296e-07	-1.29021e-09	-1.83336
33396924	chr6:33396924:T:C	5.78116e-38	2.94195	-2.02937	4.11236e-25	16.1233	-2.03057	2.97378e-08	-2.45618	-1.85207
33396930	chr6:33396930:C:T	3.70872e-39	-1.29021e-09	-1.83392	9.24274e-32	-1.29021e-09	-1.21554	4.56452e-07	-1.29021e-09	-1.57718
33397103	chr6:33397103:T:C	3.78991e-38	2.44504	-1.95472	5.54985e-33	-2.08546	-1.94273	4.2708e-08	-2.57578	-1.37049
33397274	chr6:33397274:C:G	4.88924e-38	2.706	-1.96098	6.04921e-33	-1.99231	-1.94973	3.99826e-08	-2.62016	-1.39206
33397576	chr6:33397576:A:G	1.57422e-38	1.58756	-1.97582	7.20053e-33	-2.25284	-1.51497	3.98318e-08	-2.60048	-1.41552
33397863	chr6:33397863:T:C	4.75196e-38	2.63756	-1.92102	6.17241e-33	-2.01591	-1.90596	4.53365e-08	-2.60864	-1.27791
33398310	chr6:33398310:C:T	4.00216e-37	-1.29021e-09	2.8474	5.82833e-31	-1.29021e-09	0.625936	1.31669e-05	-1.29021e-09	1.7848
33398775	chr6:33398775:TA:T	1.93855e-38	-1.29021e-09	-0.18008	9.39695e-32	-1.29021e-09	-1.19899	4.4511e-07	-1.29021e-09	-1.60234
33398912	chr6:33398912:T:C	3.17369e-39	-1.29021e-09	-1.98971	4.10374e-32	-1.29021e-09	-2.02748	4.17373e-07	-1.29021e-09	-1.66668
33399257	chr6:33399257:C:T	1.3045e-34	9.99443	-1.36029	1.37244e-25	12.0149	0.980407	1.72849e-06	1.39733	-1.64299
33399299	chr6:33399299:A:G	4.34925e-39	-1.29021e-09	-1.6746	1.8809e-31	-1.29021e-09	-0.505046	2.92849e-07	-1.29021e-09	-2.02101
33399389	chr6:33399389:T:A	3.44033e-39	-1.29021e-09	-1.90904	4.50172e-32	-1.29021e-09	-1.93492	2.9092e-07	-1.29021e-09	-2.02761
33399495	chr6:33399495:T:C	5.22509e-38	-1.15098	1.96244	1.44472e-29	0.827434	3.00886	3.15938e-06	-0.00566978	0.363136
33399635	chr6:33399635:AAC:A	9.47731e-34	12.5773	-1.96006	3.92784e-33	-2.46951	-1.90436	3.00801e-06	2.3137	-2.00533
33400601	chr6:33400601:G:A	1.15049e-38	-1.29021e-09	-0.701833	6.90541e-32	-1.29021e-09	-1.50707	3.75814e-07	-1.29021e-09	-1.77157
33400747	chr6:33400747:C:T	5.03135e-34	11.9293	-1.9453	3.57196e-33	-2.54376	-1.92509	2.11171e-06	1.95019	-1.9956
33400773	chr6:33400773:C:T	2.32877e-37	2.06866	0.237246	1.16034e-25	12.0625	0.764917	4.03936e-08	-2.7725	-1.22949
33401220	chr6:33401220:C:T	1.45293e-39	-2.77103	-1.42404e-09	5.8204e-32	-1.67801	-1.42404e-09	1.34174e-06	-0.498938	-1.42404e-09
33401431	chr6:33401431:G:A	4.95823e-38	-1.0417	1.80073	1.38372e-29	0.982812	2.81034	3.15009e-06	0.131098	0.223424
33401787	chr6:33401787:C:T	1.44993e-39	-2.77309	-1.42404e-09	1.98139e-32	-2.75558	-1.42404e-09	3.57321e-07	-1.82203	-1.42404e-09
33401877	chr6:33401877:T:C	4.75572e-34	11.8656	-1.93789	3.51952e-33	-2.55014	-1.9335	2.06614e-06	1.92351	-1.99073
33401903	chr6:33401903:C:T	3.04595e-39	-1.29021e-09	-2.03079	1.68125e-31	-1.29021e-09	-0.617253	7.44563e-07	-1.29021e-09	-1.08787
33402449	chr6:33402449:T:C	6.81111e-38	2.99883	-1.9223	7.05522e-33	-1.87671	-1.91149	4.23116e-08	-2.66665	-1.28895
33402792	chr6:33402792:A:G	6.61694e-39	-1.29021e-09	-1.25497	7.88919e-32	-1.29021e-09	-1.37389	3.69932e-07	-1.29021e-09	-1.78734
33402981	chr6:33402981:G:A	1.73518e-38	-1.29021e-09	-0.290907	1.38451e-30	-1.29021e-09	1.49113	3.476e-06	-1.29021e-09	0.452974
33402997	chr6:33402997:A:C	1.30074e-37	3.73646	-2.01296	5.85216e-25	16.4524	-2.00689	2.81168e-08	-2.5544	-1.8099
33403094	chr6:33403094:G:A	5.37311e-38	-0.940272	1.77966	1.5697e-29	1.13159	2.78767	3.53382e-06	0.26215	0.20732
33403218	chr6:33403218:C:A	5.44672e-39	-1.29021e-09	-1.44959	2.33503e-31	-1.29021e-09	-0.288767	8.88795e-07	-1.29021e-09	-0.910796
33404786	chr6:33404786:C:A	3.35371e-39	-1.29021e-09	-1.93454	4.34119e-32	-1.29021e-09	-1.97123	2.90032e-07	-1.29021e-09	-2.03067
33405647	chr6:33405647:C:T	3.95466e-37	2.83546	-1.42404e-09	3.29329e-32	-2.24749	-1.42404e-09	1.32206e-06	-0.513714	-1.42404e-09
33405755	chr6:33405755:G:C	1.79054e-37	4.05961	-2.01653	1.20412e-24	17.1717	-2.00463	3.03431e-08	-2.47773	-1.81036
33405798	chr6:33405798:C:T	1.68219e-37	-1.29021e-09	1.98066	5.50374e-31	-1.29021e-09	0.568634	9.28114e-06	-1.29021e-09	1.43508
33405872	chr6:33405872:T:C	3.87471e-38	2.41776	-1.90531	1.23769e-32	-1.88447	-1.34167	3.9863e-08	-2.73951	-1.27571
33406529	chr6:33406529:T:C	4.5208e-38	-1.29021e-09	0.666669	4.02605e-30	-1.29021e-09	2.55858	7.38112e-06	-1.29021e-09	1.20602
33406989	chr6:33406989:A:G	1.31782e-37	-1.29021e-09	1.73654	2.00375e-31	-1.29021e-09	-0.441772	4.39631e-06	-1.29021e-09	0.687856
33407353	chr6:33407353:G:A	2.41219e-40	-2.56405	-2.0026	5.60569e-33	-1.9989	-2.01929	6.3483e-08	-1.6951	-1.85479
33408659	chr6:33408659:T:C	1.90749e-39	-2.49882	-1.42404e-09	4.6114e-32	-1.91085	-1.42404e-09	1.49094e-07	-2.69609	-1.42404e-09
33408811	chr6:33408811:C:T	3.29572e-39	-1.29021e-09	-1.95198	6.96794e-31	-1.29021e-09	0.804526	5.59669e-07	-1.29021e-09	-1.37332
33408938	chr6:33408938:T:C	2.47111e-38	1.81514	-1.75249	1.21963e-32	-2.10585	-1.13498	4.18345e-08	-2.68033	-1.28661
33408980	chr6:33408980:A:G	3.35392e-39	-1.29021e-09	-1.93447	4.34183e-32	-1.29021e-09	-1.97108	2.9003e-07	-1.29021e-09	-2.03068
33409729	chr6:33409729:G:C	1.60694e-39	-2.67027	-1.42404e-09	6.1486e-32	-1.62316	-1.42404e-09	1.53309e-07	-2.66821	-1.42404e-09
33410197	chr6:33410197:G:A	7.31735e-39	-1.29021e-09	-1.15436	8.65846e-32	-1.29021e-09	-1.28084	3.91109e-07	-1.29021e-09	-1.73168
33412070	chr6:33412070:G:T	4.38683e-39	-1.29021e-09	-1.666	5.03418e-32	-1.29021e-09	-1.82313	2.9478e-07	-1.29021e-09	-2.01443
33412126	chr6:33412126:C:T	6.10375e-34	12.1129	-1.93564	3.63134e-33	-2.51725	-1.93511	2.37032e-06	2.06003	-1.98992
33412965	chr6:33412965:T:C	3.18599e-39	-1.29021e-09	-1.98584	2.83398e-31	-1.29021e-09	-0.0951133	5.3276e-07	-1.29021e-09	-1.42259
33413027	chr6:33413027:A:G	5.79147e-34	12.0615	-1.93681	3.60628e-33	-2.52478	-1.93451	2.31231e-06	2.03545	-1.9901
33413125	chr6:33413125:TAA:T	1.86205e-39	-2.52293	-1.42404e-09	4.8348e-32	-1.86354	-1.42404e-09	1.51248e-07	-2.68174	-1.42404e-09
33413305	chr6:33413305:A:G	3.04893e-39	-1.29021e-09	-2.02981	1.79397e-31	-1.29021e-09	-0.552361	7.0588e-07	-1.29021e-09	-1.14122
33413682	chr6:33413682:A:G	5.04368e-39	-1.52647	-1.42404e-09	2.69525e-32	-2.44789	-1.42404e-09	1.43303e-07	-2.7357	-1.42404e-09
33414511	chr6:33414511:G:A	1.40743e-38	1.48472	-1.98498	1.66844e-32	-1.00054	-1.92695	3.39234e-08	-2.77371	-1.40285
33414639	chr6:33414639:CTG:C	3.90149e-35	8.76966	-1.34257	5.75201e-26	11.1273	0.998402	1.12554e-06	0.965421	-1.64007
33414680	chr6:33414680:G:A	6.33548e-34	12.1385	-1.92398	3.60367e-33	-2.51341	-1.9466	2.45357e-06	2.08589	-1.98125
33414904	chr6:33414904:G:A	1.0268e-38	-1.29021e-09	-0.815577	6.47574e-32	-1.29021e-09	-1.57132	3.58618e-07	-1.29021e-09	-1.81841
33415041	chr6:33415041:G:A	7.03658e-39	-1.29021e-09	-1.19348	8.36804e-32	-1.29021e-09	-1.31496	3.82644e-07	-1.29021e-09	-1.75356
33415178	chr6:33415178:G:C	1.52958e-39	-2.71961	-1.42404e-09	2.23603e-32	-2.63468	-1.42404e-09	1.42529e-07	-2.74112	-1.42404e-09
33415378	chr6:33415378:A:C	1.69167e-39	-2.61889	-1.42404e-09	1.30803e-31	-0.868273	-1.42404e-09	1.39188e-07	-2.76484	-1.42404e-09
33415743	chr6:33415743:A:G	7.66496e-40	-2.31633	-1.0942	5.4804e-33	-2.77022	-1.27056	2.49925e-08	-2.6611	-1.82099
33416284	chr6:33416284:G:C	3.83571e-39	-1.29021e-09	-1.80025	5.82859e-32	-1.29021e-09	-1.6766	5.41655e-07	-1.29021e-09	-1.40603
33416696	chr6:33416696:C:T	8.28264e-39	-1.03044	-1.42404e-09	1.94593e-32	-2.77364	-1.42404e-09	1.97228e-07	-2.4163	-1.42404e-09
33417749	chr6:33417749:AC:A	1.7934e-33	13.1733	-1.91833	4.16474e-33	-2.36558	-1.94973	4.46593e-06	2.68233	-1.97876
33418110	chr6:33418110:A:G	1.45036e-39	-2.77279	-1.42404e-09	6.02325e-32	-1.64375	-1.42404e-09	1.57074e-06	-0.341363	-1.42404e-09
33418176	chr6:33418176:A:G	3.24379e-36	5.99149	-1.0516	4.22156e-32	-2.7321	0.732923	2.87743e-07	-0.302594	-1.736
33419822	chr6:33419822:G:C	3.40415e-39	-1.29021e-09	-1.91961	4.39264e-32	-1.29021e-09	-1.95945	2.90037e-07	-1.29021e-09	-2.03065
33421437	chr6:33421437:T:C	4.47802e-34	11.7181	-1.85057	3.14957e-33	-2.60108	-1.99361	1.9035e-06	1.77638	-1.92559
33421604	chr6:33421604:G:T	1.98293e-36	5.912	-1.46427	1.63735e-25	12.7283	0.443467	1.08455e-06	1.11764	-1.82939
33421791	chr6:33421791:G:T	3.15679e-39	-1.29021e-09	-1.99505	4.17567e-32	-1.29021e-09	-2.0101	3.13571e-07	-1.29021e-09	-1.95264
33421826	chr6:33421826:C:T	3.16134e-35	8.79726	-1.58053	7.20581e-33	-2.66672	-1.10035	1.69358e-06	1.66103	-1.9271
33421924	chr6:33421924:G:A	1.60651e-38	-1.29021e-09	-0.367955	1.40824e-31	-1.29021e-09	-0.794454	5.66734e-07	-1.29021e-09	-1.36077
33422577	chr6:33422577:A:G	8.86824e-40	-2.16417	-1.10055	6.50497e-33	-2.70271	-1.16669	2.37051e-08	-2.75662	-1.77835
33422591	chr6:33422591:C:CTA	2.5472e-38	-1.29021e-09	0.0929751	1.10681e-31	-1.29021e-09	-1.03531	5.0269e-07	-1.29021e-09	-1.48069
33422633	chr6:33422633:T:A	1.47874e-39	-2.75341	-1.42404e-09	8.38617e-32	-1.3128	-1.42404e-09	1.56163e-07	-2.64976	-1.42404e-09
33422977	chr6:33422977:A:G	9.73317e-39	-1.29021e-09	-0.869065	6.21153e-32	-1.29021e-09	-1.61297	3.57028e-07	-1.29021e-09	-1.82285
33423398	chr6:33423398:T:G	3.41411e-38	-1.34732	1.73322	6.85967e-30	0.361798	2.72965	1.76811e-06	-0.389718	0.166721
33424248	chr6:33424248:G:C	1.47363e-34	10.7537	-1.99767	3.36914e-33	-2.68446	-1.84284	1.03101e-06	1.26202	-2.0244
33425151	chr6:33425151:G:A	3.42111e-39	-1.29021e-09	-1.91464	4.10252e-32	-1.29021e-09	-2.02778	3.03834e-07	-1.29021e-09	-1.98418
33425650	chr6:33425650:A:G	2.86242e-40	-2.55898	-1.83655	3.21308e-33	-2.68447	-1.89027	3.25327e-08	-2.20117	-2.01724
33425990	chr6:33425990:G:T	4.78204e-39	-1.29021e-09	-1.57974	1.89539e-31	-1.29021e-09	-0.49737	7.45714e-07	-1.29021e-09	-1.08632
33427422	chr6:33427422:G:A	4.01712e-28	23.8813	-0.306861	1.0309e-23	18.8126	-1.49833	7.73069e-06	1.38603	-0.133743
33427745	chr6:33427745:G:T	1.59637e-39	-0.767185	-1.90969	6.26476e-24	18.8376	-2.02137	1.01309e-07	-1.06013	-2.02236
33428319	chr6:33428319:C:T	6.07734e-34	12.0765	-1.90363	3.37613e-33	-2.56353	-1.9617	2.17393e-06	1.9506	-1.96697
33428322	chr6:33428322:A:C	1.80223e-37	-1.29021e-09	2.04959	2.7048e-31	-1.29021e-09	-0.141764	5.61434e-06	-1.29021e-09	0.932417
33428438	chr6:33428438:C:T	9.78405e-35	10.377	-2.03055	4.35147e-33	-2.54654	-1.72491	1.19616e-06	1.40965	-2.02344
33428538	chr6:33428538:T:G	1.69245e-35	8.58042	-1.9885	5.86895e-33	-2.09036	-1.88193	3.67443e-08	-2.75206	-1.34462
33429699	chr6:33429699:C:T	3.86489e-39	-1.79267	-1.42404e-09	2.04408e-32	-2.72443	-1.42404e-09	1.47746e-07	-2.70517	-1.42404e-09
33430019	chr6:33430019:G:A	1.51342e-39	-2.73023	-1.42404e-09	6.71598e-31	0.767696	-1.42404e-09	7.76349e-07	-1.04606	-1.42404e-09
33430140	chr6:33430140:C:G	3.05068e-39	-1.29021e-09	-2.02924	4.69493e-32	-1.29021e-09	-1.8929	3.99068e-07	-1.29021e-09	-1.71153
33430189	chr6:33430189:C:T	3.41534e-39	-1.29021e-09	-1.91633	4.11716e-32	-1.29021e-09	-2.02422	3.61352e-07	-1.29021e-09	-1.81081
33430427	chr6:33430427:G:A	3.24194e-39	-1.29021e-09	-1.96843	5.94061e-32	-1.29021e-09	-1.65757	5.64016e-07	-1.29021e-09	-1.36558
33430843	chr6:33430843:T:C	3.72593e-36	6.89371	-1.81524	7.33988e-33	-2.38185	-1.3668	2.20738e-08	-2.6559	-1.95038
33431609	chr6:33431609:T:G	1.91098e-38	-1.29021e-09	-0.194404	7.77665e-32	-1.29021e-09	-1.38825	3.73441e-07	-1.29021e-09	-1.7779
33432284	chr6:33432284:G:A	3.39492e-39	-1.29021e-09	-1.92233	4.44936e-32	-1.29021e-09	-1.94662	2.90384e-07	-1.29021e-09	-2.02946
33432319	chr6:33432319:G:A	3.39097e-39	-1.29021e-09	-1.92349	4.44494e-32	-1.29021e-09	-1.94761	2.90349e-07	-1.29021e-09	-2.02958
33432512	chr6:33432512:C:A	5.53342e-39	-1.4338	-1.42404e-09	2.43363e-29	4.35776	-1.42404e-09	1.42248e-07	-2.74309	-1.42404e-09
33433272	chr6:33433272:A:G	2.16295e-39	-0.388706	-1.98443	5.06255e-33	-2.14391	-1.97618	2.19026e-08	-2.61286	-2.0012
33433381	chr6:33433381:C:T	1.61394e-34	10.8449	-1.99787	3.39562e-33	-2.67718	-1.8423	1.07893e-06	1.30755	-2.02449
33434051	chr6:33434051:C:A	3.17345e-39	-1.29021e-09	-1.98978	5.46974e-31	-1.29021e-09	0.562437	6.35087e-07	-1.29021e-09	-1.2469
33434304	chr6:33434304:CT:C	1.89812e-37	-1.02395	3.12538	4.55849e-29	0.870432	4.11494	5.12917e-06	0.0653717	0.776664
33434309	chr6:33434309:C:T	1.91879e-37	-1.0322	3.14446	4.60793e-29	0.858953	4.1372	5.15431e-06	0.0543171	0.792607
33434608	chr6:33434608:T:C	3.41867e-39	-1.29021e-09	-1.91535	7.85467e-32	-1.29021e-09	-1.37827	4.04138e-07	-1.29021e-09	-1.69891
33434693	chr6:33434693:G:A	7.24417e-39	-1.29021e-09	-1.16441	1.04364e-31	-1.29021e-09	-1.09408	5.44578e-07	-1.29021e-09	-1.40065
33435101	chr6:33435101:GA:G	3.9469e-38	0.530911	-1.42404e-09	5.70818e-30	2.90769	-1.42404e-09	1.468e-05	1.89358	-1.42404e-09
33435931	chr6:33435931:C:T	5.67882e-34	11.9941	-1.88907	3.30036e-33	-2.576	-1.97193	2.10442e-06	1.90718	-1.95606
33436287	chr6:33436287:G:A	3.67162e-36	5.73822	-0.67444	4.62697e-26	12.9676	-1.05953	5.33222e-08	-2.76617	-0.958141
33437058	chr6:33437058:G:C	3.05398e-39	-1.29021e-09	-2.02816	5.85894e-32	-1.29021e-09	-1.67141	3.2231e-07	-1.29021e-09	-1.92515
33437403	chr6:33437403:G:A	5.01357e-37	-0.891075	3.96379	1.01786e-28	1.02181	4.76686	9.79132e-06	0.202108	1.28648
33437546	chr6:33437546:C:T	5.50583e-39	-1.29021e-09	-1.4388	2.52812e-31	-1.29021e-09	-0.20932	9.24458e-07	-1.29021e-09	-0.871456
33438615	chr6:33438615:C:T	1.59177e-39	-2.67976	-1.42404e-09	8.59225e-31	1.01407	-1.42404e-09	2.36738e-07	-2.23371	-1.42404e-09
33438779	chr6:33438779:A:G	1.71534e-37	-0.736447	2.73662	5.98022e-30	-0.594473	3.54872	5.02575e-07	-1.70449	0.223572
33439483	chr6:33439483:A:C	2.17067e-39	-2.36957	-1.42404e-09	7.09815e-32	-1.47955	-1.42404e-09	1.73551e-07	-2.54419	-1.42404e-09
33440132	chr6:33440132:T:C	2.25543e-37	-1.29021e-09	2.27391	3.09218e-31	-1.29021e-09	-0.00791873	6.48995e-06	-1.29021e-09	1.07735
33440903	chr6:33440903:G:A	1.91289e-35	8.70284	-1.98849	3.01746e-33	-2.77335	-1.86419	3.69788e-07	0.230915	-2.01865
33441489	chr6:33441489:A:G	1.44904e-38	-0.471116	-1.42404e-09	2.08706e-32	-2.70362	-1.42404e-09	1.54033e-07	-2.6635	-1.42404e-09
33441960	chr6:33441960:T:G	1.29579e-37	-0.497701	2.21738	4.07257e-30	-0.442475	3.01254	3.78573e-07	-1.59089	-0.173368
33442285	chr6:33442285:C:T	7.42333e-34	12.2912	-1.91821	3.45573e-33	-2.55423	-1.9477	2.39122e-06	2.05634	-1.97744
33442362	chr6:33442362:T:C	4.37079e-34	11.7724	-1.92911	3.31704e-33	-2.6029	-1.93999	1.84172e-06	1.80053	-1.98274
33442428	chr6:33442428:C:T	3.06371e-39	-2.02498	-1.42404e-09	1.99009e-32	-2.7512	-1.42404e-09	2.055e-07	-2.37522	-1.42404e-09
33443522	chr6:33443522:C:T	4.90015e-37	-0.627887	3.67772	9.27151e-29	1.3596	4.33572	9.95451e-06	0.491645	1.01347
33444140	chr6:33444140:A:T	1.47934e-39	-2.75301	-1.42404e-09	7.53928e-32	-1.41925	-1.42404e-09	1.81472e-07	-2.49956	-1.42404e-09
33445115	chr6:33445115:C:A	3.42092e-39	-1.29021e-09	-1.91469	4.11889e-32	-1.29021e-09	-2.02379	3.60568e-07	-1.29021e-09	-1.81298
33445230	chr6:33445230:G:A	1.70917e-39	-2.6086	-1.42404e-09	2.44698e-32	-2.54453	-1.42404e-09	7.63985e-07	-1.06211	-1.42404e-09
33445538	chr6:33445538:T:G	1.55906e-38	-1.29021e-09	-0.39794	1.4895e-30	-1.29021e-09	1.56423	4.98483e-07	-1.29021e-09	-1.48909
33446860	chr6:33446860:G:T	1.22947e-35	8.28728	-2.01496	5.13039e-33	-2.17062	-1.93616	3.31268e-08	-2.73381	-1.46651
33446962	chr6:33446962:A:G	6.41222e-39	-1.29021e-09	-1.2864	1.62413e-31	-1.29021e-09	-0.651825	7.10352e-07	-1.29021e-09	-1.1349
33448090	chr6:33448090:C:G	3.36226e-39	-1.29021e-09	-1.93199	4.35058e-32	-1.29021e-09	-1.96907	2.90007e-07	-1.29021e-09	-2.03076
33448334	chr6:33448334:C:T	1.33461e-35	7.73334	-1.37897	3.48897e-25	13.1035	0.824797	1.14756e-06	0.989963	-1.64523
33448346	chr6:33448346:T:G	3.44561e-39	-1.29021e-09	-1.9075	2.19239e-31	-1.29021e-09	-0.351801	3.39797e-07	-1.29021e-09	-1.87231
33449041	chr6:33449041:C:T	4.98771e-37	-0.872232	3.93977	1.02202e-28	1.05951	4.73323	9.81919e-06	0.227154	1.26428
33449127	chr6:33449127:C:T	3.39271e-39	-1.29021e-09	-1.92298	4.2552e-32	-1.29021e-09	-1.99124	3.52659e-07	-1.29021e-09	-1.83516
33449345	chr6:33449345:C:T	3.33232e-39	-1.29021e-09	-1.94094	7.53981e-31	-1.29021e-09	0.883403	5.42585e-07	-1.29021e-09	-1.40432
33450000	chr6:33450000:T:G	3.04937e-39	-1.29021e-09	-2.02967	1.83892e-31	-1.29021e-09	-0.527618	6.99127e-07	-1.29021e-09	-1.15083
33450696	chr6:33450696:A:G	8.77322e-34	12.4575	-1.91745	3.53105e-33	-2.53198	-1.94839	2.63966e-06	2.15369	-1.97595
33450903	chr6:33450903:C:T	3.5974e-39	-1.29021e-09	-1.86439	4.24331e-32	-1.29021e-09	-1.99404	3.38417e-07	-1.29021e-09	-1.87638
33452160	chr6:33452160:C:T	4.0746e-37	-1.29021e-09	2.86534	5.28096e-31	-1.29021e-09	0.527314	1.14593e-05	-1.29021e-09	1.6459
33453232	chr6:33453232:T:C	8.59194e-39	-1.29021e-09	-0.993781	5.7502e-32	-1.29021e-09	-1.69014	3.403e-07	-1.29021e-09	-1.87084
33453800	chr6:33453800:T:C	1.57014e-35	7.76266	-1.24576	4.91971e-25	13.1704	1.10157	1.30108e-06	1.0112	-1.54091
33454056	chr6:33454056:G:A	8.58246e-34	12.4336	-1.91554	3.51004e-33	-2.53622	-1.95012	2.60019e-06	2.13758	-1.97491
33454195	chr6:33454195:GAC:G	1.7221e-39	-2.60106	-1.42404e-09	1.39297e-30	1.49723	-1.42404e-09	1.60793e-07	-2.62055	-1.42404e-09
33454768	chr6:33454768:C:G	2.46058e-37	4.39152	-2.03056	3.76615e-24	18.3371	-2.02977	2.89933e-08	-2.38712	-1.94648
33454829	chr6:33454829:G:A	9.41541e-34	12.5167	-1.90602	3.52653e-33	-2.52462	-1.95703	2.74485e-06	2.18515	-1.96833
33454863	chr6:33454863:GGTT:G	1.67668e-37	-1.00351	2.98089	4.00801e-29	0.906825	3.94985	4.70799e-06	0.0928151	0.663538
33454866	chr6:33454866:T:G	2.23994e-31	16.0825	-1.42404e-09	5.85279e-29	5.2353	-1.42404e-09	7.07817e-06	1.16411	-1.42404e-09
33455376	chr6:33455376:A:G	3.23448e-39	-1.29021e-09	-1.97074	4.26197e-32	-1.29021e-09	-1.98965	3.25883e-07	-1.29021e-09	-1.91412
33457224	chr6:33457224:C:A	3.82167e-39	-1.29021e-09	-1.80392	5.79896e-32	-1.29021e-09	-1.6817	5.37414e-07	-1.29021e-09	-1.4139
33457513	chr6:33457513:A:T	2.19168e-39	-2.35994	-1.42404e-09	2.3356e-32	-2.59111	-1.42404e-09	1.40809e-07	-2.75326	-1.42404e-09
33457798	chr6:33457798:G:T	3.3274e-39	-1.29021e-09	-1.94241	4.09775e-32	-1.29021e-09	-2.02894	3.76076e-07	-1.29021e-09	-1.77087
33457994	chr6:33457994:C:T	3.29766e-40	-2.22727	-2.0267	2.57225e-33	-2.77299	-2.0242	2.4234e-08	-2.62002	-1.89289
33459072	chr6:33459072:T:C	1.03492e-35	8.13076	-2.03069	4.73902e-33	-2.17923	-2.00691	2.69862e-08	-2.73082	-1.67452
33460016	chr6:33460016:T:C	3.0488e-39	-1.29021e-09	-2.02986	6.48102e-32	-1.29021e-09	-1.5705	3.42114e-07	-1.29021e-09	-1.86552
33460580	chr6:33460580:A:T	6.7035e-39	-1.29021e-09	-1.24198	9.31471e-32	-1.29021e-09	-1.20778	5.03361e-07	-1.29021e-09	-1.47936
33460778	chr6:33460778:T:C	1.774e-39	-2.57137	-1.42404e-09	5.32562e-31	0.535736	-1.42404e-09	1.60139e-07	-2.62462	-1.42404e-09
33460870	chr6:33460870:A:T	1.57859e-36	-0.960441	5.18013	3.5615e-28	0.961439	6.0797	2.08356e-05	0.0784253	2.16533
33461048	chr6:33461048:C:A	3.05496e-39	-1.29021e-09	-2.02784	5.46235e-32	-1.29021e-09	-1.7415	6.90707e-07	-1.29021e-09	-1.16295
33461065	chr6:33461065:T:A	2.81235e-37	4.52526	-2.03068	4.89051e-24	18.5986	-2.02999	2.97464e-08	-2.36295	-1.94501
33461105	chr6:33461105:A:T	4.35745e-39	-1.29021e-09	-1.67272	4.10823e-32	-1.29021e-09	-2.02639	3.2124e-07	-1.29021e-09	-1.92847
33461287	chr6:33461287:G:A	3.35512e-39	-1.29021e-09	-1.93412	4.34275e-32	-1.29021e-09	-1.97087	2.90025e-07	-1.29021e-09	-2.0307
33461363	chr6:33461363:C:T	3.46891e-39	-1.29021e-09	-1.90076	8.16267e-32	-1.29021e-09	-1.33981	4.15754e-07	-1.29021e-09	-1.67057
33461706	chr6:33461706:C:T	4.33812e-35	8.9771	-1.44392	4.64779e-25	13.459	0.756151	9.95557e-07	0.777646	-1.57501
33461844	chr6:33461844:C:A	9.38605e-39	-1.29021e-09	-0.905381	6.0087e-32	-1.29021e-09	-1.64617	3.35776e-07	-1.29021e-09	-1.88422
33461963	chr6:33461963:C:A	9.40965e-39	-1.29021e-09	-0.902869	6.01794e-32	-1.29021e-09	-1.64463	3.36092e-07	-1.29021e-09	-1.88328
33462175	chr6:33462175:A:G	1.91606e-35	8.73223	-2.01623	5.67779e-33	-2.06594	-1.93946	3.21998e-08	-2.75566	-1.47304
33462224	chr6:33462224:C:T	9.21569e-34	12.4977	-1.90849	3.51728e-33	-2.52843	-1.95585	2.68286e-06	2.16394	-1.96996
33462480	chr6:33462480:A:G	3.39428e-39	-1.29021e-09	-1.92251	4.11131e-32	-1.29021e-09	-2.02564	3.64717e-07	-1.29021e-09	-1.80154
33462694	chr6:33462694:AT:A	4.29041e-38	-1.29021e-09	0.614363	1.13764e-31	-1.29021e-09	-1.00784	5.49904e-07	-1.29021e-09	-1.39092
33462856	chr6:33462856:GTTC:G	4.98842e-35	9.08903	-1.41618	5.76085e-25	13.6153	0.814454	1.09549e-06	0.849536	-1.55124
33462924	chr6:33462924:T:C	2.70981e-36	2.5339	2.22613	4.01746e-24	13.5305	2.84144	1.09109e-07	-2.74464	-0.263678
33463048	chr6:33463048:C:T	5.23151e-39	-1.29021e-09	-1.48991	2.23637e-31	-1.29021e-09	-0.331942	8.5411e-07	-1.29021e-09	-0.950603
33463173	chr6:33463173:A:G	1.51026e-35	5.99049	0.487528	1.13674e-32	-2.33857	-0.972638	5.24129e-08	-2.74683	-0.994681
33463542	chr6:33463542:G:C	2.85034e-36	2.61627	2.19432	4.54285e-24	13.6916	2.80325	1.0747e-07	-2.73809	-0.285353
33463739	chr6:33463739:T:C	7.94682e-34	12.3598	-1.91873	3.48284e-33	-2.54699	-1.94713	2.46558e-06	2.08697	-1.97745
33463740	chr6:33463740:G:A	5.331e-37	-0.897015	4.03112	1.08971e-28	1.02692	4.82995	1.01574e-05	0.195191	1.3301
33463792	chr6:33463792:T:C	2.17237e-35	8.61295	-1.77139	9.90189e-26	13.1361	-0.467273	6.06884e-07	0.630147	-1.92247
33463883	chr6:33463883:T:C	4.61853e-39	-1.29021e-09	-1.61453	1.38534e-31	-1.29021e-09	-0.810845	6.99458e-07	-1.29021e-09	-1.15036
33464146	chr6:33464146:C:T	2.05174e-35	8.80498	-2.02055	3.32419e-33	-2.77289	-1.76785	3.82867e-07	0.277791	-2.03077
33464320	chr6:33464320:AAG:A	3.07308e-39	-1.29021e-09	-2.02192	5.67926e-32	-1.29021e-09	-1.70256	3.18982e-07	-1.29021e-09	-1.93553
33464383	chr6:33464383:G:A	3.37007e-35	8.56388	-1.28321	1.33751e-24	14.2447	1.02739	2.01932e-06	1.47949	-1.56964
33464895	chr6:33464895:A:G	2.58917e-39	-2.19327	-1.42404e-09	5.67905e-32	-1.7026	-1.42404e-09	1.48398e-07	-2.70076	-1.42404e-09
33464932	chr6:33464932:A:G	6.57615e-35	9.38461	-1.43542	5.82308e-26	13.829	-1.69108	2.03085e-06	1.79655	-1.881
33465069	chr6:33465069:G:T	7.19822e-39	-1.29021e-09	-1.17077	3.99915e-31	-1.29021e-09	0.249288	1.34096e-06	-1.29021e-09	-0.499522
33465296	chr6:33465296:A:G	6.47416e-39	-1.29021e-09	-1.27679	1.65096e-31	-1.29021e-09	-0.635434	7.24499e-07	-1.29021e-09	-1.11518
33465822	chr6:33465822:G:C	2.17945e-39	-2.36553	-1.42404e-09	3.41306e-32	-2.21177	-1.42404e-09	3.42876e-07	-1.86329	-1.42404e-09
33466579	chr6:33466579:C:T	9.27209e-39	-1.29021e-09	-0.917596	6.01928e-32	-1.29021e-09	-1.64441	3.35701e-07	-1.29021e-09	-1.88444
33466953	chr6:33466953:T:C	3.26203e-39	-1.29021e-09	-1.96225	4.2992e-32	-1.29021e-09	-1.98095	3.30687e-07	-1.29021e-09	-1.89949
33467360	chr6:33467360:G:A	2.84677e-38	-1.29021e-09	0.204166	9.50047e-32	-1.29021e-09	-1.18804	4.17346e-07	-1.29021e-09	-1.66675
33467399	chr6:33467399:A:G	3.68886e-39	-1.29021e-09	-1.83929	4.23493e-32	-1.29021e-09	-1.99601	3.33393e-07	-1.29021e-09	-1.89134
33467402	chr6:33467402:G:A	2.48187e-36	6.36314	-1.69097	2.52353e-26	13.2925	-1.99073	2.60664e-06	0.443341	-0.278186
33467695	chr6:33467695:A:G	9.92739e-39	-1.29021e-09	-0.849308	6.2071e-32	-1.29021e-09	-1.61368	3.42969e-07	-1.29021e-09	-1.86302
33468160	chr6:33468160:A:T	5.42593e-35	9.7877	-2.03077	7.8439e-33	-1.87041	-1.81182	4.11632e-08	-2.77348	-1.20964
33468487	chr6:33468487:C:T	1.85893e-37	-1.29021e-09	2.08056	5.20831e-31	-1.29021e-09	0.513461	8.53896e-06	-1.29021e-09	1.35173
33468511	chr6:33468511:A:G	3.86225e-39	-1.29021e-09	-1.79336	9.06135e-32	-1.29021e-09	-1.23536	4.27173e-07	-1.29021e-09	-1.64348
33469459	chr6:33469459:G:A	1.08943e-32	12.0379	1.02125	3.64921e-29	4.2216	0.541282	1.44924e-06	0.349344	-0.77121
33469904	chr6:33469904:T:C	2.16898e-35	8.85753	-2.01754	3.27758e-33	-2.77257	-1.78229	3.89611e-07	0.294882	-2.0304
33469949	chr6:33469949:C:T	3.04597e-39	-1.29021e-09	-2.03079	5.56719e-32	-1.29021e-09	-1.72249	5.17389e-07	-1.29021e-09	-1.45187
33470007	chr6:33470007:A:G	2.24861e-37	-1.29021e-09	2.27088	3.51342e-31	-1.29021e-09	0.119796	7.05285e-06	-1.29021e-09	1.16052
33470443	chr6:33470443:C:T	2.98263e-37	2.55337	-1.42404e-09	7.40251e-32	-1.43756	-1.42404e-09	2.80842e-07	-2.06287	-1.42404e-09
33470444	chr6:33470444:G:A	2.35268e-39	-2.28905	-1.42404e-09	3.74111e-31	0.182588	-1.42404e-09	1.40267e-07	-2.75711	-1.42404e-09
33470569	chr6:33470569:C:T	4.83954e-36	7.05956	-1.71959	2.30326e-26	11.5408	-0.33035	2.92341e-07	-0.138264	-1.88448
33470582	chr6:33470582:G:A	4.69565e-36	7.02568	-1.7159	2.2948e-26	11.5276	-0.320785	2.93181e-07	-0.137799	-1.88207
33470710	chr6:33470710:C:T	5.50269e-36	7.20406	-1.73567	2.67149e-26	11.726	-0.367238	3.12783e-07	-0.0598067	-1.89535
33470732	chr6:33470732:T:C	3.35605e-36	6.72542	-1.75151	1.44268e-26	11.1505	-0.407888	2.41539e-07	-0.307626	-1.90601
33471106	chr6:33471106:T:C	3.52218e-38	1.95455	-1.53749	5.45801e-26	12.3574	-0.284218	2.86329e-08	-2.7728	-1.57331
33471334	chr6:33471334:T:A	1.6018e-38	-1.29021e-09	-0.37089	1.59376e-30	-1.29021e-09	1.63189	5.0923e-07	-1.29021e-09	-1.46776
33472000	chr6:33472000:C:T	5.0512e-36	7.13573	-1.75295	2.36081e-26	11.6416	-0.406502	2.97444e-07	-0.0994908	-1.90595
33472073	chr6:33472073:G:C	9.73379e-39	-1.29021e-09	-0.869002	2.94324e-31	-1.29021e-09	-0.057283	1.15328e-06	-1.29021e-09	-0.650296
33472442	chr6:33472442:T:C	9.54056e-37	5.74676	-2.03064	3.28308e-33	-2.55747	-1.99572	3.26829e-08	-2.57747	-1.63634
33472574	chr6:33472574:A:G	3.68e-35	9.3721	-2.00345	6.5231e-33	-1.95524	-1.91137	3.39393e-08	-2.76991	-1.40618
33472639	chr6:33472639:T:C	9.34954e-35	8.30106	-1.42404e-09	1.18105e-31	-0.970388	-1.42404e-09	1.52247e-07	-2.67516	-1.42404e-09
33472930	chr6:33472930:G:A	3.08497e-39	-1.29021e-09	-2.01806	7.30934e-32	-1.29021e-09	-1.45023	3.68003e-07	-1.29021e-09	-1.79257
33473007	chr6:33473007:T:C	4.38121e-35	9.57352	-2.03046	7.2026e-33	-1.93381	-1.83371	3.96699e-08	-2.77116	-1.24891
33473015	chr6:33473015:G:C	2.29203e-35	8.90522	-2.01005	5.7722e-33	-2.0643	-1.92461	3.33869e-08	-2.75845	-1.43405
33473130	chr6:33473130:G:A	1.92732e-38	-1.29021e-09	-0.18589	9.17711e-32	-1.29021e-09	-1.22267	4.32058e-07	-1.29021e-09	-1.6321
33473484	chr6:33473484:A:AG	2.94364e-35	9.16456	-2.01917	5.96177e-33	-2.00876	-1.94783	3.12381e-08	-2.7652	-1.49383
33473636	chr6:33473636:A:G	9.6617e-38	-1.29021e-09	1.42615	1.68924e-31	-1.29021e-09	-0.612514	3.09407e-06	-1.29021e-09	0.33658
33473913	chr6:33473913:C:T	8.79398e-40	-1.2586	-2.01452	3.31591e-33	-2.73424	-1.80899	3.31909e-08	-2.70727	-1.49112
33474023	chr6:33474023:A:C	5.59244e-39	-1.29021e-09	-1.42319	2.66631e-31	-1.29021e-09	-0.156099	9.51569e-07	-1.29021e-09	-0.842551
33474216	chr6:33474216:A:G	4.9731e-38	2.29647	-1.53445	1.0121e-25	12.9721	-0.281387	2.86525e-08	-2.77122	-1.5742
33474798	chr6:33474798:C:T	3.93151e-40	-2.52392	-1.55425	2.22401e-27	9.33746	-0.464603	2.33154e-08	-2.75047	-1.80108
33474875	chr6:33474875:T:C	4.54919e-38	2.22711	-1.55418	8.6746e-26	12.8638	-0.327271	2.79163e-08	-2.7725	-1.59895
33474961	chr6:33474961:C:T	5.02785e-38	2.2765	-1.50353	1.02442e-25	12.9265	-0.223704	2.94905e-08	-2.77178	-1.54481
33475039	chr6:33475039:T:C	3.72331e-38	2.11814	-1.64555	4.96025e-26	12.5017	-0.524098	2.56104e-08	-2.77363	-1.68404
33475129	chr6:33475129:C:A	4.96565e-39	-1.29021e-09	-1.54206	2.01173e-31	-1.29021e-09	-0.437796	7.91842e-07	-1.29021e-09	-1.0263
33475227	chr6:33475227:C:T	4.06279e-40	-2.54278	-1.50254	2.13329e-27	9.19535	-0.364134	2.40767e-08	-2.75579	-1.76363
33475330	chr6:33475330:T:A	1.01704e-39	-2.42891	-0.698793	1.52149e-31	1.10535	-1.82246	2.71979e-08	-2.46699	-1.93054
33475412	chr6:33475412:G:A	4.80393e-36	7.03059	-1.69801	2.33918e-26	11.5067	-0.280731	2.91478e-07	-0.152866	-1.87283
33475708	chr6:33475708:T:C	3.15844e-39	-1.29021e-09	-1.99453	1.77424e-31	-1.29021e-09	-0.56342	1.4866e-06	-1.29021e-09	-0.396415
33475720	chr6:33475720:T:G	1.44073e-38	-1.29021e-09	-0.476872	5.38103e-32	-1.29021e-09	-1.7565	3.3813e-07	-1.29021e-09	-1.87723
33476087	chr6:33476087:A:C	3.84212e-39	-1.29021e-09	-1.79858	9.28194e-32	-1.29021e-09	-1.21131	4.32071e-07	-1.29021e-09	-1.63207
33476130	chr6:33476130:G:A	1.53465e-37	2.05458	-0.165712	2.03459e-25	12.9378	0.451234	7.19269e-08	-2.77362	-0.651393
33476224	chr6:33476224:AAAG:A	3.14214e-37	1.6048	1.00067	1.92035e-25	12.128	1.20326	4.58581e-08	-2.77272	-1.10239
33476702	chr6:33476702:G:C	3.81941e-39	-1.29021e-09	-1.80451	5.79552e-32	-1.29021e-09	-1.68229	5.3711e-07	-1.29021e-09	-1.41446
33476954	chr6:33476954:C:G	3.17459e-35	9.23175	-2.01083	6.102e-33	-2.0066	-1.92675	3.2928e-08	-2.76528	-1.44106
33477019	chr6:33477019:C:T	7.93677e-40	-2.50445	-0.871235	3.20278e-33	-2.66397	-1.91397	1.92751e-08	-2.76881	-1.97304
33477259	chr6:33477259:G:A	1.88024e-37	-1.29021e-09	2.09196	5.2762e-31	-1.29021e-09	0.526412	8.64745e-06	-1.29021e-09	1.36436
33478447	chr6:33478447:C:A	2.10462e-39	-2.40047	-1.42404e-09	3.11898e-31	0.00071117	-1.42404e-09	1.38972e-07	-2.76639	-1.42404e-09
33478757	chr6:33478757:A:G	2.90403e-35	9.06557	-1.93374	6.34857e-33	-1.94591	-1.94783	1.88394e-08	-2.76904	-1.99567
33479287	chr6:33479287:C:A	3.83937e-40	-2.57804	-1.52384	2.41032e-27	9.35471	-0.401407	2.34414e-08	-2.76886	-1.7773
33479583	chr6:33479583:C:T	3.9625e-39	-1.29021e-09	-1.76773	9.79005e-32	-1.29021e-09	-1.15801	4.49672e-07	-1.29021e-09	-1.59214
33480468	chr6:33480468:AAAT:A	4.51393e-36	6.97325	-1.70293	3.48767e-26	11.9169	-0.291511	2.59866e-07	-0.264943	-1.87555
33480487	chr6:33480487:G:A	3.11446e-40	-2.6162	-1.69493	3.37955e-28	8.59395	-1.60525	2.40045e-08	-2.71206	-1.81036
33480836	chr6:33480836:C:A	5.51645e-38	2.49396	-1.62825	2.05078e-25	13.9057	-0.508809	2.61602e-08	-2.76972	-1.66671
33481085	chr6:33481085:A:G	2.58056e-35	9.03578	-2.02204	5.6692e-33	-2.0523	-1.95462	3.08845e-08	-2.75959	-1.51082
33481958	chr6:33481958:C:T	1.46235e-38	-1.29021e-09	-0.461976	5.41579e-32	-1.29021e-09	-1.75006	3.39919e-07	-1.29021e-09	-1.87196
33481986	chr6:33481986:T:C	1.44723e-38	-1.29021e-09	-0.472369	5.39219e-32	-1.29021e-09	-1.75443	3.38163e-07	-1.29021e-09	-1.87713
33482257	chr6:33482257:T:C	6.39584e-35	9.87733	-1.95594	7.3781e-33	-1.74249	-2.00096	1.96344e-08	-2.77228	-1.9511
33482365	chr6:33482365:T:C	5.93918e-39	-1.29021e-09	-1.36303	2.79749e-31	-1.29021e-09	-0.108071	1.01811e-06	-1.29021e-09	-0.77496
33482480	chr6:33482480:G:A	5.91632e-39	-1.29021e-09	-1.36689	2.77923e-31	-1.29021e-09	-0.114619	1.01274e-06	-1.29021e-09	-0.780251
33482879	chr6:33482879:T:C	2.72098e-39	-2.14361	-1.42404e-09	3.80314e-32	-2.10355	-1.42404e-09	1.56262e-07	-2.64913	-1.42404e-09
33482959	chr6:33482959:G:A	3.29115e-39	-1.29021e-09	-1.95337	7.10493e-32	-1.29021e-09	-1.47859	3.76682e-07	-1.29021e-09	-1.76926
33483801	chr6:33483801:G:C	3.92422e-37	1.25661	1.57112	3.32614e-25	12.4292	1.45135	4.87925e-08	-2.76958	-1.0435
33483932	chr6:33483932:A:G	1.53613e-38	-1.29021e-09	-0.412756	5.50842e-32	-1.29021e-09	-1.7331	3.44742e-07	-1.29021e-09	-1.85787
33484052	chr6:33484052:C:A	3.37397e-39	-1.29021e-09	-1.92851	4.36761e-32	-1.29021e-09	-1.96516	2.89995e-07	-1.29021e-09	-2.0308
33484190	chr6:33484190:G:A	4.72515e-39	-1.29021e-09	-1.59171	1.3548e-31	-1.29021e-09	-0.83314	5.6661e-07	-1.29021e-09	-1.36099
33485022	chr6:33485022:G:A	6.0256e-35	9.81739	-1.95564	7.25516e-33	-1.75947	-2.00078	1.96183e-08	-2.77291	-1.95129
33485032	chr6:33485032:T:C	3.86932e-40	-2.67455	-1.41956	1.51688e-27	8.91095	-0.420749	2.22098e-08	-2.77358	-1.82655
33485271	chr6:33485271:T:A	5.48665e-39	-1.29021e-09	-1.44229	2.80925e-31	-1.29021e-09	-0.103877	3.48019e-07	-1.29021e-09	-1.84841
33485288	chr6:33485288:A:G	3.66476e-40	-2.13454	-2.01389	8.27303e-33	-1.62698	-2.00198	2.99748e-08	-2.35011	-1.9502
33485368	chr6:33485368:G:T	4.2048e-36	6.48459	-1.28522	7.00902e-26	11.7868	0.536508	3.32505e-07	-0.377299	-1.51671
33485718	chr6:33485718:G:A	2.96616e-34	11.3341	-1.87855	2.90663e-33	-2.71263	-1.96233	1.49368e-06	1.5613	-1.95297
33485762	chr6:33485762:G:A	5.27829e-34	11.9517	-1.91978	3.27217e-33	-2.61592	-1.94059	1.92009e-06	1.83894	-1.97947
33485891	chr6:33485891:G:A	9.03196e-37	5.40629	-1.74496	6.17515e-27	10.4968	-0.602679	1.37345e-07	-0.801195	-1.97697
33486296	chr6:33486296:TC:T	6.34161e-40	-2.59286	-1.00719	9.56064e-27	9.61661	0.714591	3.33532e-08	-2.76113	-1.43238
33486427	chr6:33486427:G:GC	1.99821e-35	8.77197	-2.01398	3.23253e-33	-2.7735	-1.7952	3.74694e-07	0.255127	-2.02968
33486900	chr6:33486900:T:C	1.50819e-39	-2.7337	-1.42404e-09	1.27342e-31	-0.89509	-1.42404e-09	2.7105e-07	-2.09836	-1.42404e-09
33486916	chr6:33486916:T:C	1.02458e-38	-1.29021e-09	-0.817737	6.37438e-32	-1.29021e-09	-1.58709	3.63945e-07	-1.29021e-09	-1.80366
33487302	chr6:33487302:G:A	1.59759e-39	-2.67611	-1.42404e-09	4.02662e-32	-2.04645	-1.42404e-09	1.54739e-07	-2.65892	-1.42404e-09
33487742	chr6:33487742:C:T	3.47077e-39	-1.29021e-09	-1.90023	4.12575e-32	-1.29021e-09	-2.02213	3.64249e-07	-1.29021e-09	-1.80283
33487925	chr6:33487925:A:C	2.02879e-38	-2.72871	2.59413	2.92865e-26	8.38844	3.06223	7.45385e-08	-2.77367	-0.615675
33488180	chr6:33488180:A:G	1.06938e-37	-1.29021e-09	1.52764	1.96574e-31	-1.29021e-09	-0.460924	6.81525e-07	-1.29021e-09	-1.17633
33488687	chr6:33488687:T:C	3.48732e-38	-2.7154	3.12252	5.56617e-26	8.60592	3.48691	9.15926e-08	-2.77317	-0.410145
33488715	chr6:33488715:GTGGCTC:G	1.51867e-39	-0.722531	-2.00424	5.9437e-33	-2.00502	-1.95461	2.00069e-08	-2.68486	-2.01973
33489236	chr6:33489236:T:A	5.52092e-35	9.74747	-1.97319	7.01333e-33	-1.78339	-2.01076	2.00026e-08	-2.77342	-1.93138
33489356	chr6:33489356:G:A	6.46908e-34	12.0461	-1.81078	2.96817e-33	-2.65515	-1.99887	1.18814e-06	1.29219	-1.91271
33489453	chr6:33489453:C:T	2.96021e-35	8.5718	-1.4208	1.74488e-32	-2.03893	-0.843763	2.52446e-08	-2.76023	-1.71182
33489595	chr6:33489595:C:T	1.01896e-38	-1.29021e-09	-0.823239	6.31518e-32	-1.29021e-09	-1.59642	3.54474e-07	-1.29021e-09	-1.83003
33489715	chr6:33489715:C:T	5.95591e-39	-1.29021e-09	-1.36022	2.30103e-31	-1.29021e-09	-0.303435	9.68756e-07	-1.29021e-09	-0.824651
33489784	chr6:33489784:G:T	2.00898e-33	13.3513	-1.98273	3.44837e-33	-2.67748	-1.82658	1.4393e-06	1.59132	-2.02007
33489938	chr6:33489938:C:T	3.16483e-39	-1.29021e-09	-1.9925	6.26472e-31	-1.29021e-09	0.698141	6.52828e-07	-1.29021e-09	-1.21935
33490039	chr6:33490039:T:A	8.21141e-35	10.1987	-2.02743	9.11245e-33	-1.77645	-1.75587	4.5814e-08	-2.77264	-1.10343
33490149	chr6:33490149:T:C	4.45814e-35	8.86512	-1.30466	2.22387e-32	-1.96786	-0.672266	2.73147e-08	-2.76822	-1.62502
33490700	chr6:33490700:A:G	3.04657e-39	-1.29021e-09	-2.03059	5.55587e-32	-1.29021e-09	-1.72452	3.154e-07	-1.29021e-09	-1.94682
33490957	chr6:33490957:C:T	4.35206e-40	-2.5351	-1.44144	2.14287e-32	-0.749925	-1.92731	5.15008e-08	-1.72867	-2.03039
33491643	chr6:33491643:A:T	3.58017e-33	13.9683	-2.02194	3.77527e-33	-2.67054	-1.74295	1.11587e-06	1.31645	-1.99973
33491664	chr6:33491664:A:G	5.90526e-39	-1.29021e-09	-1.36876	2.30308e-31	-1.29021e-09	-0.302545	9.60981e-07	-1.29021e-09	-0.832709
33491683	chr6:33491683:G:A	3.49555e-33	13.9443	-2.02194	3.78178e-33	-2.66882	-1.74295	1.10297e-06	1.30483	-1.99973
33491869	chr6:33491869:G:A	3.16375e-39	-1.29021e-09	-1.99285	4.17213e-32	-1.29021e-09	-2.01095	2.94029e-07	-1.29021e-09	-2.01698
33491904	chr6:33491904:G:A	3.06823e-39	-1.29021e-09	-2.0235	5.94711e-31	-1.29021e-09	0.646112	8.44433e-07	-1.29021e-09	-0.961998
33492052	chr6:33492052:T:C	1.33712e-32	15.2331	-1.96905	4.22782e-33	-2.59851	-1.70177	5.70079e-07	0.663395	-2.01828
33492125	chr6:33492125:G:A	3.70122e-40	-2.52913	-1.60939	2.6527e-32	-0.823171	-1.64063	4.97317e-08	-1.80804	-1.98598
33492132	chr6:33492132:A:G	8.18413e-39	-1.29021e-09	-1.04241	5.89886e-32	-1.29021e-09	-1.66462	3.47441e-07	-1.29021e-09	-1.85007
33492366	chr6:33492366:A:G	6.47766e-39	-1.29021e-09	-1.27625	9.86649e-32	-1.29021e-09	-1.15023	5.23053e-07	-1.29021e-09	-1.44098
33492832	chr6:33492832:A:G	1.41134e-39	-1.5323	-1.26777	6.36701e-33	-2.73158	-1.15925	6.95715e-08	-1.60649	-1.85182
33492837	chr6:33492837:G:A	6.13106e-40	-1.62172	-2.0121	3.49203e-33	-2.77359	-1.71789	4.46158e-08	-2.56569	-1.33689
33493593	chr6:33493593:C:T	2.18779e-38	-1.29021e-09	-0.0591259	1.05166e-31	-1.29021e-09	-1.08643	5.68404e-07	-1.29021e-09	-1.35783
33494002	chr6:33494002:A:G	9.0639e-40	-1.81014	-1.43276	1.3337e-32	-1.16324	-1.98818	2.72721e-07	-0.528301	-1.56391
33494007	chr6:33494007:G:A	6.42418e-40	-1.93226	-1.65486	1.55157e-32	-0.969626	-2.03049	2.93401e-07	-0.719662	-1.29946
33494061	chr6:33494061:A:C	3.20523e-37	-1.29021e-09	2.62535	3.76824e-31	-1.29021e-09	0.189815	8.17325e-06	-1.29021e-09	1.30796
33494251	chr6:33494251:T:A	1.25634e-35	7.13895	-0.845009	1.71745e-31	0.537312	-1.13327	1.01418e-07	-1.23666	-1.84476
33494402	chr6:33494402:A:C	3.05004e-39	-1.29021e-09	-2.02945	4.11976e-31	-1.29021e-09	0.279002	1.1135e-06	-1.29021e-09	-0.685402
33494576	chr6:33494576:T:G	3.74461e-40	-2.30338	-1.82349	4.60899e-33	-2.18407	-2.02988	3.30856e-07	-0.00989939	-1.88908
33494806	chr6:33494806:G:A	2.44569e-33	13.5943	-2.02907	4.93118e-33	-2.58613	-1.56025	6.62761e-07	0.825866	-2.03012
33495058	chr6:33495058:C:T	7.2571e-40	-1.45049	-2.01472	3.4767e-33	-2.76584	-1.73004	4.11663e-08	-2.63281	-1.35023
33495202	chr6:33495202:C:T	2.98757e-37	-1.29021e-09	2.55503	3.58429e-31	-1.29021e-09	0.139766	7.70091e-06	-1.29021e-09	1.24843
33495319	chr6:33495319:G:A	1.23713e-39	-0.934403	-1.99741	1.02854e-32	-1.4774	-1.93384	1.82579e-08	-2.77184	-2.02423
33495364	chr6:33495364:G:A	3.10354e-35	9.1539	-1.95562	6.56565e-33	-2.71339	-1.14672	2.67674e-07	-0.230965	-1.87993
33496184	chr6:33496184:C:T	3.18742e-36	6.38654	-1.46418	8.38575e-24	18.6973	-1.58947	2.63324e-08	-2.7341	-1.69577
33496284	chr6:33496284:G:A	4.97961e-34	11.9962	-2.02254	6.70348e-33	-2.1509	-1.68844	2.64776e-07	-0.114581	-2.0072
33496586	chr6:33496586:A:G	3.93169e-35	9.46158	-2.02677	5.33149e-33	-2.63337	-1.43497	2.1525e-07	-0.332536	-1.99633
33496772	chr6:33496772:G:A	3.4503e-39	-1.29021e-09	-1.90614	1.10878e-31	-1.29021e-09	-1.03354	4.8385e-07	-1.29021e-09	-1.51889
33497005	chr6:33497005:C:T	7.33861e-40	-2.1262	-1.32784	3.77182e-32	-0.141271	-1.97055	1.25516e-07	-1.22272	-1.64551
33497139	chr6:33497139:T:C	2.32829e-35	8.7555	-1.84463	5.52967e-31	2.03034	-1.45701	8.28426e-08	-1.25505	-2.02867
33497235	chr6:33497235:A:G	5.40833e-34	9.00626	1.05001	1.55483e-31	0.482548	-1.17798	2.94436e-07	-2.22275	0.207145
33497481	chr6:33497481:T:C	3.4585e-39	-1.29021e-09	-1.90377	1.11641e-31	-1.29021e-09	-1.02668	4.86221e-07	-1.29021e-09	-1.514
33497642	chr6:33497642:G:A	5.62515e-34	8.90144	1.19413	1.59676e-31	0.43303	-1.10185	3.24711e-07	-2.24233	0.324602
33497705	chr6:33497705:C:T	8.20941e-40	-2.05452	-1.28739	3.28383e-32	-0.292344	-1.95802	1.40597e-07	-1.08082	-1.67395
33497802	chr6:33497802:C:T	4.40628e-39	-1.29021e-09	-1.66157	1.37583e-31	-1.29021e-09	-0.817737	6.53186e-07	-1.29021e-09	-1.2188
33497818	chr6:33497818:G:A	3.74879e-40	-2.32109	-1.80466	3.51184e-33	-2.68981	-1.79601	1.82928e-08	-2.7737	-2.02045
33497894	chr6:33497894:C:T	7.39594e-39	-1.29021e-09	-1.14367	3.44948e-31	-1.29021e-09	0.101429	1.36636e-06	-1.29021e-09	-0.480756
33498335	chr6:33498335:C:T	5.16791e-34	12.0379	-2.02711	6.87617e-33	-2.16271	-1.6512	2.70392e-07	-0.085136	-2.01565
33498643	chr6:33498643:C:T	1.421e-39	-0.787844	-2.0054	9.28175e-33	-1.59722	-1.9167	1.8164e-08	-2.7736	-2.02763
33498782	chr6:33498782:C:T	1.76731e-33	13.2347	-1.99435	8.6937e-33	-2.01448	-1.56488	1.61966e-07	-0.583184	-2.03009
33498970	chr6:33498970:G:A	4.57126e-34	11.9145	-2.02635	7.01657e-33	-2.13547	-1.65822	2.56549e-07	-0.139127	-2.01422
33499287	chr6:33499287:C:T	1.79877e-32	13.5606	-1.42404e-09	4.11142e-32	-2.02561	-1.42404e-09	1.26401e-06	-0.558622	-1.42404e-09
33499309	chr6:33499309:A:T	2.18371e-38	-0.0609945	-1.42404e-09	7.09704e-27	10.0332	-1.42404e-09	1.41618e-07	-2.74753	-1.42404e-09
33499358	chr6:33499358:G:A	6.1752e-36	7.59876	-2.01507	7.53109e-33	-2.37699	-1.34593	1.05851e-07	-1.06589	-1.97274
33499921	chr6:33499921:C:T	5.79357e-34	12.133	-2.0079	6.62133e-33	-2.1043	-1.74737	2.73462e-07	-0.10321	-1.98629
33499957	chr6:33499957:T:C	2.30443e-39	-0.913687	-1.39608	8.885e-32	0.743399	-1.99841	3.80279e-08	-2.17154	-1.89081
33499993	chr6:33499993:G:A	2.41399e-37	-2.17348	4.51533	1.66284e-30	1.36827	0.306052	1.23844e-05	-0.219979	1.94351
33500374	chr6:33500374:A:G	6.17718e-34	12.1975	-2.0083	6.54365e-33	-2.11773	-1.74574	2.80591e-07	-0.0769224	-1.98684
33500844	chr6:33500844:G:C	4.50621e-39	-1.29021e-09	-1.63915	4.09013e-32	-1.29021e-09	-2.0308	8.77563e-07	-1.29021e-09	-0.923515
33501825	chr6:33501825:G:A	5.05603e-34	11.9977	-2.00875	6.84518e-33	-2.07431	-1.74411	2.57795e-07	-0.160977	-1.98752
33502379	chr6:33502379:C:A	1.4514e-39	-2.77208	-1.42404e-09	3.78137e-32	-2.10929	-1.42404e-09	2.5652e-07	-2.15345	-1.42404e-09
33502685	chr6:33502685:G:A	5.15935e-34	12.0181	-2.00897	6.8261e-33	-2.07786	-1.74335	2.59855e-07	-0.152737	-1.9878
33502689	chr6:33502689:C:T	3.08447e-39	-1.29021e-09	-2.01822	4.10588e-32	-1.29021e-09	-2.02696	3.02451e-07	-1.29021e-09	-1.98874
33502742	chr6:33502742:C:T	1.60804e-39	-1.3661	-1.30349	1.66933e-31	1.40465	-2.02902	6.40862e-08	-2.49105	-1.04938
33502752	chr6:33502752:C:T	4.88206e-34	11.9629	-2.00897	6.89024e-33	-2.06851	-1.74335	2.55376e-07	-0.170123	-1.9878
33502823	chr6:33502823:G:T	5.12719e-34	12.0119	-2.00897	6.83557e-33	-2.07647	-1.74335	2.59299e-07	-0.154877	-1.9878
33502882	chr6:33502882:C:T	5.82408e-32	14.2602	0.475269	3.84216e-29	5.57941	-0.765	1.71098e-06	1.31821	-1.57405
33502928	chr6:33502928:G:A	3.19276e-39	-1.29021e-09	-1.98372	1.36298e-31	-1.29021e-09	-0.827123	1.13133e-06	-1.29021e-09	-0.66951
33503224	chr6:33503224:C:T	3.10675e-39	-1.29021e-09	-2.01103	4.13777e-32	-1.29021e-09	-2.01922	2.97251e-07	-1.29021e-09	-2.00609
33503282	chr6:33503282:C:T	2.07198e-39	-0.971462	-1.44464	9.23741e-32	0.803547	-2.01966	3.84655e-08	-2.20623	-1.84467
33503300	chr6:33503300:A:G	4.42162e-34	11.8625	-2.00771	7.03688e-33	-2.04313	-1.74766	2.44315e-07	-0.21618	-1.98603
33503503	chr6:33503503:C:A	4.97217e-34	11.9856	-2.01338	6.99435e-33	-2.07082	-1.72604	2.54693e-07	-0.166478	-1.99413
33503698	chr6:33503698:C:T	7.69562e-37	-1.29021e-09	3.50122	7.97281e-31	-1.29021e-09	0.939243	1.88096e-05	-1.29021e-09	2.14146
33503875	chr6:33503875:C:G	5.45306e-34	12.0688	-2.0043	6.6486e-33	-2.08838	-1.75918	2.66755e-07	-0.132901	-1.98143
33504039	chr6:33504039:G:A	1.12649e-38	-1.29021e-09	-0.72291	6.53777e-31	-1.29021e-09	0.740802	2.34983e-06	-1.29021e-09	0.0614354
33504192	chr6:33504192:G:T	1.7305e-33	13.1902	-1.9709	9.01351e-33	-1.91364	-1.62959	1.5113e-07	-0.658261	-2.02426
33504259	chr6:33504259:TACCTC:T	1.35252e-39	-0.864108	-1.97853	1.10282e-32	-1.38701	-1.9545	1.8401e-08	-2.77243	-2.01583
33504821	chr6:33504821:T:C	5.10128e-34	12.0065	-2.00872	6.84008e-33	-2.07492	-1.74425	2.58606e-07	-0.157892	-1.98747
33504900	chr6:33504900:C:T	3.05471e-39	-1.29021e-09	-2.02792	7.0959e-32	-1.29021e-09	-1.47986	3.54504e-07	-1.29021e-09	-1.82994
33504955	chr6:33504955:C:T	3.0565e-39	-1.29021e-09	-2.02733	4.09026e-32	-1.29021e-09	-2.03077	3.10336e-07	-1.29021e-09	-1.96301
33505008	chr6:33505008:A:G	1.76698e-39	-2.57534	-1.42404e-09	1.66572e-31	-0.626538	-1.42404e-09	1.38149e-07	-2.77233	-1.42404e-09
33505144	chr6:33505144:G:A	5.77466e-39	-1.29021e-09	-1.39113	8.67405e-32	-1.29021e-09	-1.27904	4.69335e-07	-1.29021e-09	-1.54935
33505164	chr6:33505164:T:C	4.13437e-36	6.75714	-1.57466	6.55273e-32	0.317062	-1.87656	7.26696e-08	-1.63733	-1.77741
33505450	chr6:33505450:T:C	3.15604e-39	-1.29021e-09	-1.99529	5.94527e-32	-1.29021e-09	-1.65678	3.14702e-07	-1.29021e-09	-1.94904
33505457	chr6:33505457:T:C	1.99528e-35	8.78709	-2.03057	1.83215e-30	1.94703	-0.175754	6.16704e-08	-1.56645	-2.01241
33505458	chr6:33505458:G:A	9.49872e-39	-1.29021e-09	-0.893448	6.00511e-32	-1.29021e-09	-1.64677	3.49893e-07	-1.29021e-09	-1.84304
33505481	chr6:33505481:T:C	5.41283e-39	-1.29021e-09	-1.45583	1.98124e-30	-1.29021e-09	1.84952	3.52025e-07	-1.29021e-09	-1.83696
33505856	chr6:33505856:G:A	2.08928e-40	-2.69031	-2.02006	3.5716e-33	-2.68136	-1.78759	3.15073e-08	-2.22418	-2.02626
33506061	chr6:33506061:A:G	3.52565e-39	-1.29021e-09	-1.88454	9.19592e-32	-1.29021e-09	-1.22062	4.6321e-07	-1.29021e-09	-1.56248
33506645	chr6:33506645:G:A	6.41149e-39	-1.29021e-09	-1.28651	2.80236e-30	-1.29021e-09	2.19625	3.25154e-07	-1.29021e-09	-1.91636
33506708	chr6:33506708:A:C	2.05911e-35	8.81619	-2.02818	1.45438e-30	1.88872	-0.348352	5.9289e-08	-1.59673	-2.02151
33506751	chr6:33506751:C:T	1.94484e-33	13.3146	-1.97847	8.95752e-33	-1.94149	-1.60798	1.57971e-07	-0.611597	-2.02665
33506801	chr6:33506801:T:TA	4.49724e-39	-1.29021e-09	-1.64114	8.9514e-32	-1.29021e-09	-1.24757	2.91768e-07	-1.29021e-09	-2.0247
33506886	chr6:33506886:C:T	3.90999e-39	-1.78107	-1.42404e-09	2.11776e-32	-2.68902	-1.42404e-09	1.53354e-07	-2.66791	-1.42404e-09
33506997	chr6:33506997:C:T	1.67578e-35	8.5784	-1.99639	2.41453e-30	1.85777	0.189524	6.89923e-08	-1.5475	-1.91917
33507075	chr6:33507075:T:C	7.93696e-24	34.8091	-1.3434	1.45843e-26	12.753	-1.9995	8.99145e-08	-1.67954	-1.52226
33507139	chr6:33507139:C:T	1.47571e-39	-0.975005	-1.78046	1.08853e-31	0.814452	-1.86642	1.86595e-07	-2.33416	-0.137565
33507142	chr6:33507142:A:C	3.57703e-39	-1.29021e-09	-1.87007	9.20832e-32	-1.29021e-09	-1.21927	4.57642e-07	-1.29021e-09	-1.57458
33507734	chr6:33507734:C:T	1.9572e-39	-0.858601	-1.61449	7.85952e-32	0.652654	-2.03031	4.69804e-08	-2.13542	-1.71551
33507817	chr6:33507817:G:A	3.23305e-39	-1.29021e-09	-1.97118	4.29859e-32	-1.29021e-09	-1.98109	2.91196e-07	-1.29021e-09	-2.02667
33508271	chr6:33508271:C:A	6.07699e-39	-1.29021e-09	-1.3401	2.46943e-30	-1.29021e-09	2.06978	3.32948e-07	-1.29021e-09	-1.89268
33508420	chr6:33508420:C:T	3.45019e-39	-1.29021e-09	-1.90617	4.14214e-32	-1.29021e-09	-2.01817	2.91869e-07	-1.29021e-09	-2.02436
33508440	chr6:33508440:AAAAC:A	1.70641e-39	-0.620851	-1.98936	9.21039e-33	-1.58144	-1.94019	1.83247e-08	-2.77113	-2.02128
33508799	chr6:33508799:C:T	5.70606e-34	12.1337	-2.02389	9.12078e-33	-2.10486	-1.42655	2.63696e-07	-0.0960154	-2.02985
33508918	chr6:33508918:G:A	1.37273e-39	-0.83848	-1.98932	1.09721e-32	-1.40624	-1.94037	1.82897e-08	-2.77307	-2.02125
33508941	chr6:33508941:C:T	1.87221e-39	-0.920483	-1.597	8.62852e-32	0.7464	-2.03071	4.46392e-08	-2.17158	-1.73047
33509363	chr6:33509363:G:A	4.55588e-36	6.88788	-1.60831	6.94524e-32	0.397467	-1.89879	7.84931e-08	-1.59174	-1.74591
33509477	chr6:33509477:C:T	8.06465e-39	-1.29021e-09	-1.05711	5.44723e-32	-1.29021e-09	-1.74427	3.25759e-07	-1.29021e-09	-1.9145
33509598	chr6:33509598:T:C	2.35912e-39	-2.28632	-1.42404e-09	2.07841e-32	-2.70777	-1.42404e-09	2.3356e-07	-2.24722	-1.42404e-09
33510309	chr6:33510309:T:C	7.9645e-37	-1.29021e-09	3.53556	6.8585e-31	-1.29021e-09	0.788695	1.69187e-05	-1.29021e-09	2.03551
33510339	chr6:33510339:C:T	6.50663e-40	-1.96183	-1.61253	1.04461e-32	-2.35745	-1.03829	1.04857e-06	-0.43478	-0.310701
33510719	chr6:33510719:A:G	1.12772e-39	-1.50782	-1.51659	2.43261e-31	1.74805	-1.99588	8.23327e-08	-2.5453	-0.744592
33510761	chr6:33510761:G:A	3.97735e-35	9.46975	-2.0234	2.30657e-30	2.35569	-0.354135	7.5112e-08	-1.35805	-2.02364
33510835	chr6:33510835:G:A	5.69865e-39	-1.29021e-09	-1.40438	4.62467e-32	-1.29021e-09	-1.90797	2.93847e-07	-1.29021e-09	-2.01761
33510985	chr6:33510985:T:C	6.66672e-39	-1.29021e-09	-1.24748	3.09296e-30	-1.29021e-09	2.29492	3.20773e-07	-1.29021e-09	-1.92993
33511019	chr6:33511019:T:C	1.26563e-38	-1.29021e-09	-0.606453	7.1402e-31	-1.29021e-09	0.828947	2.58745e-06	-1.29021e-09	0.157765
33511137	chr6:33511137:G:A	5.21937e-36	6.98543	-1.5699	7.46471e-32	0.466479	-1.89567	8.08632e-08	-1.55226	-1.75565
33511632	chr6:33511632:C:T	3.69858e-35	9.40182	-2.02814	2.41484e-30	2.35268	-0.305256	7.67465e-08	-1.34075	-2.01941
33511915	chr6:33511915:A:G	3.29094e-39	-1.29021e-09	-1.95343	4.32648e-32	-1.29021e-09	-1.97462	2.9025e-07	-1.29021e-09	-2.02992
33511997	chr6:33511997:T:C	1.6461e-35	8.56317	-1.99902	2.67456e-30	1.81506	0.334514	6.34428e-08	-1.62891	-1.92161
33512189	chr6:33512189:T:C	3.09242e-39	-1.29021e-09	-2.01565	4.09085e-32	-1.29021e-09	-2.03063	3.11146e-07	-1.29021e-09	-1.9604
33512588	chr6:33512588:C:T	3.23587e-39	-1.29021e-09	-1.97031	4.14526e-32	-1.29021e-09	-2.01741	3.33258e-07	-1.29021e-09	-1.89175
33512658	chr6:33512658:A:G	6.90235e-40	-1.92986	-1.58547	3.64982e-33	-2.4174	-2.02988	4.1397e-08	-2.52128	-1.45617
33513093	chr6:33513093:T:A	9.68216e-39	-1.29021e-09	-0.87432	8.48751e-30	-1.29021e-09	3.30439	2.96552e-07	-1.29021e-09	-2.00844
33513127	chr6:33513127:G:A	3.29164e-39	-1.29021e-09	-1.95322	4.25037e-32	-1.29021e-09	-1.99237	2.92439e-07	-1.29021e-09	-2.02241
33513427	chr6:33513427:A:G	3.7249e-37	4.7745	-1.9989	2.25285e-30	0.405615	1.57237	8.82885e-08	-1.56878	-1.65127
33514091	chr6:33514091:C:T	1.04555e-38	-1.29021e-09	-0.797473	5.82487e-31	-1.29021e-09	0.625343	3.85182e-07	-1.29021e-09	-1.74695
33514184	chr6:33514184:C:T	4.14577e-38	-2.73707	3.31714	9.22758e-33	-2.65298	-0.866786	5.10863e-07	-2.17125	0.706689
33514277	chr6:33514277:C:T	1.96726e-40	-2.76347	-2.00707	1.42053e-32	-2.73947	-0.348881	2.8513e-08	-2.67151	-1.67879
33514369	chr6:33514369:C:G	4.28701e-38	-2.74168	3.35525	5.61674e-33	-2.77121	-1.245	3.34403e-08	-2.16591	-2.02499
33514564	chr6:33514564:AGCAGGG:A	3.14965e-39	-1.29021e-09	-1.99732	6.4832e-32	-1.29021e-09	-1.57017	3.54457e-07	-1.29021e-09	-1.83008
33514890	chr6:33514890:G:A	1.72944e-39	-2.33472	-0.262088	1.40742e-31	-1.45943	0.664392	3.88143e-08	-2.56099	-1.48088
33515069	chr6:33515069:C:T	3.3655e-39	-1.29021e-09	-1.93103	4.23346e-32	-1.29021e-09	-1.99636	2.90436e-07	-1.29021e-09	-2.02928
33515266	chr6:33515266:C:T	2.097e-40	-2.77225	-1.93444	9.7631e-33	-2.7121	-0.751253	2.32306e-08	-2.70753	-1.84766
33515295	chr6:33515295:G:A	7.05884e-40	-2.04916	-1.44375	4.1556e-32	-1.68468	-0.330246	3.06388e-08	-2.77172	-1.50667
33515386	chr6:33515386:G:A	5.71021e-34	12.1013	-1.99069	1.65304e-32	-1.38594	-1.55082	9.37858e-08	-1.12952	-2.03013
33515677	chr6:33515677:T:A	7.54389e-40	-2.03815	-1.3883	4.6427e-32	-1.66742	-0.236662	2.92157e-08	-2.77115	-1.55481
33516139	chr6:33516139:A:G	4.47934e-38	-2.77369	3.43114	1.62501e-31	-2.76569	2.11442	3.34142e-08	-2.4348	-1.75689
33516373	chr6:33516373:C:T	3.05122e-39	-1.29021e-09	-2.02906	5.39436e-32	-1.29021e-09	-1.75403	3.24052e-07	-1.29021e-09	-1.91976
33516379	chr6:33516379:A:G	4.21286e-39	-1.29021e-09	-1.70646	6.2904e-32	-1.29021e-09	-1.60035	6.14964e-07	-1.29021e-09	-1.2791
33516425	chr6:33516425:C:T	6.40856e-38	-1.29021e-09	1.01561	1.43562e-31	-1.29021e-09	-0.7752	5.7717e-07	-1.29021e-09	-1.34253
33516570	chr6:33516570:C:A	7.41483e-39	0.764826	-1.90595	6.64933e-33	-1.85293	-1.99451	2.09534e-08	-2.67558	-1.98279
33516696	chr6:33516696:A:G	1.28843e-32	9.64182	3.5851	1.54907e-31	-1.6103	0.911167	2.59633e-07	-0.360065	-1.78133
33516728	chr6:33516728:C:T	1.69186e-33	8.32955	2.86718	2.50964e-32	-0.917749	-1.60149	2.09343e-06	-0.404433	0.350329
33516863	chr6:33516863:G:A	3.83676e-39	-1.29021e-09	-1.79998	1.6144e-31	-1.29021e-09	-0.657833	2.91026e-07	-1.29021e-09	-2.02725
33517242	chr6:33517242:C:G	7.63286e-40	-2.12605	-1.28868	4.95148e-32	-1.76311	-0.0765795	2.69445e-08	-2.7737	-1.63319
33517284	chr6:33517284:A:G	8.16857e-39	-1.29021e-09	-1.04431	4.07373e-31	-1.29021e-09	0.267764	3.4942e-07	-1.29021e-09	-1.84439
33517346	chr6:33517346:C:T	3.88668e-39	-1.29021e-09	-1.78705	1.66569e-31	-1.29021e-09	-0.626557	2.90617e-07	-1.29021e-09	-2.02866
33517459	chr6:33517459:C:T	6.18109e-34	5.75754	4.43228	8.66692e-31	2.06491	-1.04219	1.2537e-07	-0.838619	-2.03078
33517482	chr6:33517482:T:A	2.17288e-32	9.69474	4.0548	4.00077e-32	-1.13984	-0.913055	1.2893e-07	-0.827747	-2.01365
33517800	chr6:33517800:T:G	3.27146e-39	-1.29021e-09	-1.95937	4.36225e-32	-1.29021e-09	-1.96639	2.90815e-07	-1.29021e-09	-2.02798
33517832	chr6:33517832:A:G	3.36845e-39	-1.29021e-09	-1.93015	4.31369e-32	-1.29021e-09	-1.97759	3.01807e-07	-1.29021e-09	-1.99087
33517844	chr6:33517844:G:A	2.79525e-38	-2.71339	2.89929	1.2588e-31	-0.0849798	-0.821653	6.07468e-07	-1.45713	0.16577
33517849	chr6:33517849:G:A	3.67465e-39	-1.29021e-09	-1.84315	1.06061e-31	-1.29021e-09	-1.07795	4.83002e-07	-1.29021e-09	-1.52064
33518023	chr6:33518023:A:T	3.05131e-39	-1.29021e-09	-2.02904	5.55979e-32	-1.29021e-09	-1.72382	2.93757e-07	-1.29021e-09	-2.01791
33518580	chr6:33518580:G:A	3.54876e-39	-1.29021e-09	-1.87801	1.12749e-31	-1.29021e-09	-1.0168	4.85765e-07	-1.29021e-09	-1.51494
33518589	chr6:33518589:C:T	3.80683e-33	10.0145	1.99324	3.68796e-32	-1.47864	-0.655662	1.80894e-07	-0.47202	-2.03073
33518622	chr6:33518622:A:G	3.14615e-39	-1.29021e-09	-1.99843	8.40326e-31	-1.29021e-09	0.991825	8.07537e-07	-1.29021e-09	-1.00667
33518833	chr6:33518833:C:T	6.77239e-39	-1.29021e-09	-1.23175	5.50926e-32	-1.29021e-09	-1.73295	3.03584e-07	-1.29021e-09	-1.98501
33518955	chr6:33518955:G:A	3.66879e-40	-2.76072	-1.38661	3.57679e-33	-2.7429	-1.7246	2.62718e-08	-2.43207	-2.0001
33519029	chr6:33519029:T:C	3.36537e-39	-1.29021e-09	-1.93107	4.23365e-32	-1.29021e-09	-1.99631	2.90434e-07	-1.29021e-09	-2.02929
33519173	chr6:33519173:C:T	6.70579e-39	-1.29021e-09	-1.24163	4.81775e-32	-1.29021e-09	-1.86707	2.98785e-07	-1.29021e-09	-2.00094
33519177	chr6:33519177:A:G	3.45446e-31	9.58686	6.92888	4.96436e-32	-1.65886	-0.178239	2.28549e-07	-0.251393	-2.01752
33519257	chr6:33519257:A:G	8.23207e-39	-1.29021e-09	-1.03657	4.2652e-32	-1.29021e-09	-1.98889	3.29466e-07	-1.29021e-09	-1.90319
33519270	chr6:33519270:A:G	3.40287e-39	-1.29021e-09	-1.91998	9.96232e-32	-1.29021e-09	-1.14057	4.49503e-07	-1.29021e-09	-1.59252
33519806	chr6:33519806:C:T	3.26619e-39	-1.29021e-09	-1.96098	4.38074e-32	-1.29021e-09	-1.96216	2.90612e-07	-1.29021e-09	-2.02867
33519851	chr6:33519851:G:A	3.39923e-39	-1.29021e-09	-1.92106	4.13122e-32	-1.29021e-09	-2.02081	3.38834e-07	-1.29021e-09	-1.87515
33519899	chr6:33519899:A:C	2.72995e-40	-2.49319	-1.94972	1.33089e-32	-2.47868	-0.674856	2.58297e-08	-2.70916	-1.73998
33520231	chr6:33520231:G:A	3.56693e-39	-1.29021e-09	-1.8729	2.99517e-31	-1.29021e-09	-0.0397932	7.36734e-07	-1.29021e-09	-1.09844
33520248	chr6:33520248:A:G	1.95511e-32	9.29558	4.34836	2.03579e-32	-1.46902	-1.25948	2.32141e-07	-0.234594	-2.01873
33520255	chr6:33520255:G:A	3.06531e-39	-1.29021e-09	-2.02446	5.33105e-32	-1.29021e-09	-1.76583	2.91924e-07	-1.29021e-09	-2.02417
33520318	chr6:33520318:C:T	4.5499e-40	-2.76407	-1.16801	3.18712e-33	-2.73646	-1.84639	2.84536e-08	-2.41146	-1.94093
33520444	chr6:33520444:A:C	4.26525e-40	-2.76156	-1.23513	3.27946e-33	-2.74084	-1.81345	2.74927e-08	-2.42541	-1.96133
33520472	chr6:33520472:C:T	4.23451e-40	-2.75829	-1.24563	3.2814e-33	-2.74574	-1.80795	2.6965e-08	-2.44163	-1.96449
33520626	chr6:33520626:C:G	4.38932e-40	-2.76584	-1.20218	3.25132e-33	-2.73271	-1.83019	2.84782e-08	-2.39999	-1.95154
33520687	chr6:33520687:G:A	4.94157e-39	-1.29021e-09	-1.54692	4.30158e-32	-1.29021e-09	-1.9804	2.90175e-07	-1.29021e-09	-2.03018
33520729	chr6:33520729:T:G	3.36206e-39	-1.29021e-09	-1.93205	4.23623e-32	-1.29021e-09	-1.99571	2.90398e-07	-1.29021e-09	-2.02941
33520735	chr6:33520735:G:C	4.30448e-40	-2.76316	-1.22437	3.27109e-33	-2.73816	-1.81868	2.78132e-08	-2.41671	-1.95845
33520772	chr6:33520772:T:C	4.40662e-40	-2.74707	-1.21701	3.19467e-33	-2.7573	-1.82318	2.60334e-08	-2.48547	-1.95581
33520880	chr6:33520880:T:TGGAGTTTTAGTTTTTA	7.74577e-39	-1.29021e-09	-1.09746	4.32997e-32	-1.29021e-09	-1.97382	3.22365e-07	-1.29021e-09	-1.92498
33520882	chr6:33520882:G:A	1.22728e-33	9.14235	1.73335	5.92032e-32	-1.15327	-0.507714	1.22408e-07	-0.86262	-2.03068
33521218	chr6:33521218:G:T	1.86279e-33	9.47533	1.81765	5.62356e-32	-1.27791	-0.434506	1.41002e-07	-0.721387	-2.0305
33521362	chr6:33521362:C:T	3.08398e-39	-1.29021e-09	-2.01838	5.16061e-32	-1.29021e-09	-1.79832	2.90677e-07	-1.29021e-09	-2.02845
33521442	chr6:33521442:A:G	3.67428e-34	11.6667	-1.99698	1.98541e-32	-1.22917	-1.52439	8.0243e-08	-1.28486	-2.03075
33521593	chr6:33521593:G:C	3.10078e-39	-1.29021e-09	-2.01295	5.10163e-32	-1.29021e-09	-1.80982	2.90284e-07	-1.29021e-09	-2.0298
33521673	chr6:33521673:A:G	8.30781e-39	-1.29021e-09	-1.02741	4.25735e-32	-1.29021e-09	-1.99073	3.30569e-07	-1.29021e-09	-1.89985
33521698	chr6:33521698:C:T	7.26625e-39	-1.29021e-09	-1.16136	3.52701e-31	-1.29021e-09	0.123656	3.32586e-07	-1.29021e-09	-1.89377
33521729	chr6:33521729:C:G	3.07842e-39	-1.29021e-09	-2.02019	5.20339e-32	-1.29021e-09	-1.79007	2.9094e-07	-1.29021e-09	-2.02755
33522086	chr6:33522086:C:T	4.27278e-40	-2.76535	-1.22957	3.292e-33	-2.73416	-1.81631	2.81603e-08	-2.40281	-1.95994
33522105	chr6:33522105:G:A	4.3102e-40	-2.75664	-1.22957	3.24695e-33	-2.74794	-1.81631	2.68753e-08	-2.44952	-1.95994
33522313	chr6:33522313:G:A	3.04616e-39	-1.29021e-09	-2.03072	6.58084e-32	-1.29021e-09	-1.55522	3.28541e-07	-1.29021e-09	-1.906
33522593	chr6:33522593:C:T	3.07334e-39	-1.29021e-09	-2.02184	5.24131e-32	-1.29021e-09	-1.78281	2.91205e-07	-1.29021e-09	-2.02664
33522801	chr6:33522801:A:G	4.44048e-39	-1.29021e-09	-1.65384	1.78011e-31	-1.29021e-09	-0.560119	7.58595e-07	-1.29021e-09	-1.0692
33523146	chr6:33523146:G:A	8.72662e-36	-1.29021e-09	5.92953	1.05261e-30	-1.29021e-09	1.21706	1.52787e-06	-1.29021e-09	-0.369033
33523226	chr6:33523226:G:A	7.69403e-40	-1.42724	-1.97951	3.38695e-33	-2.5523	-1.96973	1.5563e-07	-0.942013	-1.71117
33523280	chr6:33523280:G:C	4.01986e-40	-2.76133	-1.29462	3.77197e-33	-2.67643	-1.73794	3.20832e-08	-2.24078	-1.99155
33523510	chr6:33523510:C:G	1.69179e-31	9.5828	6.21906	3.57515e-32	-1.63762	-0.527749	2.21151e-07	-0.27229	-2.02953
33523708	chr6:33523708:G:T	4.68091e-40	-2.64784	-1.25586	2.8792e-33	-2.77319	-1.91126	2.33269e-08	-2.61299	-1.93806
33524296	chr6:33524296:T:A	4.37528e-40	-2.75164	-1.21958	3.21426e-33	-2.75264	-1.82172	2.64757e-08	-2.46757	-1.95687
33524606	chr6:33524606:TAGTC:T	4.25942e-40	-2.77357	-1.22449	3.39108e-33	-2.69991	-1.8209	3.09899e-08	-2.3096	-1.9574
33524830	chr6:33524830:G:A	3.20071e-39	-1.29021e-09	-1.98123	4.43296e-32	-1.29021e-09	-1.95031	2.90024e-07	-1.29021e-09	-2.0307
33524889	chr6:33524889:G:T	1.35194e-32	9.84886	3.42618	1.03672e-32	-1.60556	-1.79776	2.91549e-07	-0.0433989	-1.98206
33524984	chr6:33524984:G:A	2.09481e-33	9.79846	1.61191	4.39517e-32	-1.37809	-0.580779	1.6092e-07	-0.590843	-2.02891
33525018	chr6:33525018:G:A	3.37939e-39	-1.29021e-09	-1.92691	4.12413e-32	-1.29021e-09	-2.02252	3.36671e-07	-1.29021e-09	-1.88156
33525024	chr6:33525024:G:A	3.06961e-39	-1.29021e-09	-2.02305	5.27691e-32	-1.29021e-09	-1.77604	2.91457e-07	-1.29021e-09	-2.02577
33525026	chr6:33525026:G:A	1.06658e-38	-1.29021e-09	-0.777562	6.34399e-32	-1.29021e-09	-1.59187	3.66012e-07	-1.29021e-09	-1.798
33525256	chr6:33525256:G:A	4.32558e-40	-2.75967	-1.22298	3.24948e-33	-2.7433	-1.82017	2.7378e-08	-2.43315	-1.95777
33525266	chr6:33525266:C:T	4.37392e-40	-2.7596	-1.21193	3.23097e-33	-2.74343	-1.82576	2.74586e-08	-2.43356	-1.95442
33525294	chr6:33525294:A:G	4.54229e-40	-2.76693	-1.16683	3.20709e-33	-2.72943	-1.84717	2.90966e-08	-2.38975	-1.94029
33526189	chr6:33526189:G:A	2.67902e-40	-2.61516	-1.84658	8.76441e-33	-2.41035	-1.16092	5.19714e-08	-1.76596	-1.98401
33526299	chr6:33526299:G:T	4.27111e-40	-2.76184	-1.23347	3.27864e-33	-2.73982	-1.81472	2.7603e-08	-2.42176	-1.96098
33526392	chr6:33526392:A:C	4.64153e-39	-1.29021e-09	-1.60956	1.94169e-31	-1.29021e-09	-0.473233	8.15329e-07	-1.29021e-09	-0.997072
33526754	chr6:33526754:A:G	3.18185e-39	-1.29021e-09	-1.98714	4.47372e-32	-1.29021e-09	-1.94116	2.90001e-07	-1.29021e-09	-2.03078
33526812	chr6:33526812:A:G	4.30129e-40	-2.77001	-1.21827	3.39622e-33	-2.73326	-1.78604	2.85611e-08	-2.36696	-1.98166
33526883	chr6:33526883:T:C	4.39652e-40	-2.76358	-1.20279	3.23729e-33	-2.73689	-1.83034	2.81329e-08	-2.41207	-1.95165
33526909	chr6:33526909:G:A	2.41378e-39	-2.26341	-1.42404e-09	2.16875e-32	-2.66523	-1.42404e-09	2.59675e-07	-2.14123	-1.42404e-09
33527010	chr6:33527010:C:T	1.50261e-39	-2.7374	-1.42404e-09	6.05599e-32	-1.63833	-1.42404e-09	3.87739e-07	-1.74033	-1.42404e-09
33527109	chr6:33527109:T:C	3.05827e-39	-1.29021e-09	-2.02676	5.06287e-32	-1.29021e-09	-1.81745	3.06091e-07	-1.29021e-09	-1.97678
33527300	chr6:33527300:T:G	2.72513e-40	-2.46115	-1.98352	1.57248e-32	-2.5027	-0.484029	2.78828e-08	-2.72152	-1.65114
33527305	chr6:33527305:A:T	8.58051e-39	-1.29021e-09	-0.995112	4.2321e-32	-1.29021e-09	-1.99668	3.34189e-07	-1.29021e-09	-1.88896
33527393	chr6:33527393:T:A	2.44191e-39	-2.25183	-1.42404e-09	2.33847e-29	4.31787	-1.42404e-09	1.45118e-07	-2.72311	-1.42404e-09
33527412	chr6:33527412:A:T	4.46795e-40	-2.76067	-1.18959	3.21096e-33	-2.74145	-1.83395	2.78701e-08	-2.42461	-1.94849
33527439	chr6:33527439:T:G	3.07455e-39	-1.29021e-09	-2.02145	5.23124e-32	-1.29021e-09	-1.78473	2.91116e-07	-1.29021e-09	-2.02694
33527465	chr6:33527465:G:A	1.56792e-39	-2.69485	-1.42404e-09	4.715e-32	-1.88863	-1.42404e-09	1.60126e-07	-2.6247	-1.42404e-09
33527556	chr6:33527556:A:T	3.08388e-39	-1.29021e-09	-2.01842	5.15651e-32	-1.29021e-09	-1.79912	2.90652e-07	-1.29021e-09	-2.02854
33527638	chr6:33527638:A:G	4.87738e-40	-2.76094	-1.10165	3.12491e-33	-2.74005	-1.86251	2.88984e-08	-2.41224	-1.92463
33527721	chr6:33527721:G:A	4.07298e-40	-2.76795	-1.27487	3.43987e-33	-2.7254	-1.78113	2.84307e-08	-2.37715	-1.97604
33527870	chr6:33527870:G:A	4.06883e-40	-2.75929	-1.28455	3.36174e-33	-2.74436	-1.78514	2.67427e-08	-2.43806	-1.97634
33527878	chr6:33527878:AAG:A	7.85007e-39	-1.29021e-09	-1.08408	4.31971e-32	-1.29021e-09	-1.97619	3.23582e-07	-1.29021e-09	-1.92121
33527969	chr6:33527969:G:A	3.6511e-40	-2.77178	-1.38038	4.30542e-33	-2.68728	-1.59481	2.98722e-08	-2.28605	-2.01768
33528030	chr6:33528030:A:G	4.21173e-40	-2.76915	-1.24016	3.3513e-33	-2.72205	-1.81056	2.90564e-08	-2.36739	-1.96404
33528283	chr6:33528283:G:A	5.498e-35	9.79232	-2.0222	7.90566e-33	-1.97266	-1.70172	5.18769e-08	-2.76353	-0.988263
33528297	chr6:33528297:G:A	4.4818e-39	-1.29021e-09	-1.64458	1.81361e-31	-1.29021e-09	-0.541477	7.71321e-07	-1.29021e-09	-1.05256
33528321	chr6:33528321:G:C	4.36018e-40	-2.76684	-1.20784	3.26884e-33	-2.72974	-1.82779	2.86932e-08	-2.39083	-1.95317
33528322	chr6:33528322:G:T	4.3646e-40	-2.76582	-1.20784	3.26089e-33	-2.73217	-1.82779	2.84861e-08	-2.39808	-1.95317
33528424	chr6:33528424:A:G	4.34102e-40	-2.76618	-1.2129	3.27233e-33	-2.73131	-1.82515	2.85148e-08	-2.39549	-1.95475
33528736	chr6:33528736:G:A	1.25648e-38	-0.613706	-1.42404e-09	2.11704e-32	-2.68936	-1.42404e-09	5.58859e-07	-1.37477	-1.42404e-09
33528746	chr6:33528746:G:C	4.29092e-40	-2.76676	-1.22393	3.29506e-33	-2.7299	-1.81964	2.85363e-08	-2.39139	-1.9581
33528834	chr6:33528834:A:C	8.04257e-39	-1.29021e-09	-1.05986	4.09825e-31	-1.29021e-09	0.273765	3.47711e-07	-1.29021e-09	-1.84929
33528855	chr6:33528855:C:T	1.09459e-37	-2.71928	4.27022	1.46967e-32	-2.66494	-0.389403	9.61894e-07	-2.13506	1.3033
33528856	chr6:33528856:A:G	3.2e-39	-1.29021e-09	-1.98145	4.09286e-32	-1.29021e-09	-2.03014	3.11767e-07	-1.29021e-09	-1.95841
33528886	chr6:33528886:A:T	4.35099e-40	-2.1091	-1.86769	6.27726e-33	-2.60844	-1.29659	7.24516e-08	-2.73399	-0.68375
33528924	chr6:33528924:A:G	4.84953e-40	-2.76674	-1.10156	3.1157e-33	-2.72997	-1.87554	2.96834e-08	-2.39151	-1.91857
33528937	chr6:33528937:T:G	2.58778e-31	9.60967	6.61721	4.36486e-32	-1.59421	-0.371586	2.1671e-07	-0.292207	-2.0299
33528989	chr6:33528989:G:A	8.03276e-39	-1.29021e-09	-1.06108	4.09124e-31	-1.29021e-09	0.272053	3.47555e-07	-1.29021e-09	-1.84974
33529083	chr6:33529083:A:AT	3.04812e-39	-1.29021e-09	-2.03008	6.93449e-32	-1.29021e-09	-1.50287	3.37945e-07	-1.29021e-09	-1.87778
33529392	chr6:33529392:A:G	3.23542e-39	-1.29021e-09	-1.97045	4.40913e-32	-1.29021e-09	-1.9557	2.902e-07	-1.29021e-09	-2.03009
33529402	chr6:33529402:C:G	4.98777e-40	-2.76713	-1.07307	3.08421e-33	-2.72896	-1.88671	3.00685e-08	-2.38859	-1.9086
33529455	chr6:33529455:C:T	4.49199e-40	-2.05087	-1.89402	5.99915e-33	-2.57797	-1.37238	7.83595e-08	-2.74646	-0.592898
33529457	chr6:33529457:G:A	1.67874e-39	-2.62656	-1.42404e-09	3.08941e-31	-0.00881219	-1.42404e-09	3.32513e-07	-1.89398	-1.42404e-09
33529642	chr6:33529642:C:T	3.50167e-39	-1.29021e-09	-1.89137	2.83343e-31	-1.29021e-09	-0.0953044	7.07417e-07	-1.29021e-09	-1.13904
33529740	chr6:33529740:C:A	4.66168e-40	-2.77364	-1.13417	3.31209e-33	-2.69208	-1.85231	3.25236e-08	-2.28578	-1.93292
33529764	chr6:33529764:G:A	4.81931e-40	-2.76889	-1.10566	3.14002e-33	-2.72388	-1.87385	3.01646e-08	-2.3739	-1.92009
33529837	chr6:33529837:T:C	6.34746e-40	-2.77274	-0.826396	2.94593e-33	-2.70335	-1.95819	3.5604e-08	-2.31139	-1.81681
33529960	chr6:33529960:G:C	9.64896e-39	-1.29021e-09	-0.877754	4.16049e-32	-1.29021e-09	-2.01375	3.49315e-07	-1.29021e-09	-1.84469
33530116	chr6:33530116:G:A	9.38913e-39	-1.29021e-09	-0.905053	6.06478e-32	-1.29021e-09	-1.63688	3.487e-07	-1.29021e-09	-1.84645
33530173	chr6:33530173:A:G	4.79122e-39	-1.29021e-09	-1.57782	2.06156e-31	-1.29021e-09	-0.41333	8.54125e-07	-1.29021e-09	-0.950586
33530598	chr6:33530598:C:T	1.0418e-38	-1.29021e-09	-0.801066	4.12693e-32	-1.29021e-09	-2.02184	3.60968e-07	-1.29021e-09	-1.81187
33530732	chr6:33530732:AT:A	4.89882e-40	-2.75747	-1.10073	3.07118e-33	-2.7439	-1.876	2.8398e-08	-2.43621	-1.91814
33530871	chr6:33530871:C:T	5.01514e-40	-2.76904	-1.06569	3.09316e-33	-2.72337	-1.8894	3.06459e-08	-2.37221	-1.90596
33530878	chr6:33530878:A:G	1.03566e-38	-1.29021e-09	-0.806985	4.12796e-32	-1.29021e-09	-2.02159	3.60184e-07	-1.29021e-09	-1.81405
33530969	chr6:33530969:A:G	3.08155e-39	-1.29021e-09	-2.01917	5.17256e-32	-1.29021e-09	-1.79601	2.90743e-07	-1.29021e-09	-2.02823
33531033	chr6:33531033:G:A	1.62023e-33	9.43614	1.71733	5.24603e-32	-1.26475	-0.517157	1.39089e-07	-0.73512	-2.03043
33531323	chr6:33531323:T:G	2.85415e-40	-2.41526	-1.98316	1.50385e-32	-2.54302	-0.488331	2.73481e-08	-2.73817	-1.65385
33531437	chr6:33531437:G:A	4.5465e-40	-2.76957	-1.16326	3.227e-33	-2.72194	-1.84848	2.97787e-08	-2.36725	-1.93962
33531465	chr6:33531465:A:C	2.63415e-31	9.77561	6.46903	3.87746e-32	-1.6396	-0.444595	2.33822e-07	-0.215314	-2.03079
33531467	chr6:33531467:C:T	3.19336e-39	-1.29021e-09	-1.98353	4.51033e-32	-1.29021e-09	-1.93301	2.89994e-07	-1.29021e-09	-2.0308
33531612	chr6:33531612:G:T	1.23647e-33	8.08686	2.79631	2.72298e-32	-0.780866	-1.65679	1.58486e-06	-0.534868	0.202454
33531620	chr6:33531620:G:C	4.21825e-34	11.7975	-1.98975	1.9061e-32	-1.251	-1.54332	8.3016e-08	-1.25145	-2.03018
33531939	chr6:33531939:A:G	4.39135e-40	-2.76702	-1.20054	3.26957e-33	-2.72895	-1.82835	2.87868e-08	-2.38772	-1.95303
33532129	chr6:33532129:C:T	4.26585e-40	-2.76703	-1.22952	3.30713e-33	-2.72936	-1.81652	2.85443e-08	-2.38958	-1.95962
33532190	chr6:33532190:AAT:A	7.71734e-39	-1.29021e-09	-1.10114	4.34251e-32	-1.29021e-09	-1.97093	3.2113e-07	-1.29021e-09	-1.92882
33532338	chr6:33532338:C:A	9.68822e-39	-1.29021e-09	-0.873694	4.15589e-32	-1.29021e-09	-2.01485	3.50518e-07	-1.29021e-09	-1.84125
33532386	chr6:33532386:T:C	3.19778e-39	-1.29021e-09	-1.98215	4.4384e-32	-1.29021e-09	-1.94909	2.90013e-07	-1.29021e-09	-2.03074
33532412	chr6:33532412:A:G	4.89697e-40	-2.71382	-1.14475	2.81588e-33	-2.76566	-1.94103	2.6718e-08	-2.51258	-1.90275
33532443	chr6:33532443:A:G	2.60186e-39	-0.313572	-1.87481	7.95395e-33	-1.65357	-2.01472	1.97825e-08	-2.76	-1.95587
33532521	chr6:33532521:G:A	4.74422e-40	-2.70813	-1.18213	2.84485e-33	-2.76783	-1.92863	2.60149e-08	-2.52539	-1.9166
33532530	chr6:33532530:C:T	4.77709e-40	-2.70058	-1.18278	2.83859e-33	-2.76982	-1.92884	2.56543e-08	-2.53948	-1.91647
33532585	chr6:33532585:G:A	3.05358e-39	-1.29021e-09	-2.02829	4.81451e-32	-1.29021e-09	-1.86774	2.92161e-07	-1.29021e-09	-2.02336
33532592	chr6:33532592:T:C	9.46037e-39	-1.29021e-09	-0.897493	4.16873e-32	-1.29021e-09	-2.01177	3.47006e-07	-1.29021e-09	-1.85132
33532641	chr6:33532641:A:G	4.81275e-40	-2.69606	-1.17986	3.09076e-33	-2.77359	-1.83996	2.34359e-08	-2.60121	-1.94518
33532701	chr6:33532701:G:A	3.07878e-39	-1.29021e-09	-2.02007	5.21151e-32	-1.29021e-09	-1.78851	2.9524e-07	-1.29021e-09	-2.01287
33532750	chr6:33532750:T:C	5.56108e-40	-2.72144	-1.00996	2.71835e-33	-2.76557	-1.97637	2.8309e-08	-2.50951	-1.84798
33532828	chr6:33532828:T:C	4.86674e-40	-2.72222	-1.14255	2.82227e-33	-2.76269	-1.94173	2.72025e-08	-2.49547	-1.90188
33532834	chr6:33532834:G:A	4.70796e-40	-2.73185	-1.16609	2.86051e-33	-2.75687	-1.93409	2.76484e-08	-2.47043	-1.91067
33532849	chr6:33532849:G:A	7.74293e-39	-1.29021e-09	-1.09782	5.27307e-32	-1.29021e-09	-1.77677	3.18834e-07	-1.29021e-09	-1.93599
33532862	chr6:33532862:G:A	3.18572e-39	-1.29021e-09	-1.98593	9.79187e-31	-1.29021e-09	1.14476	7.55332e-07	-1.29021e-09	-1.07351
33532947	chr6:33532947:ATGCACCAATCCACACTGTATCTAGCTGCATCTGGTGGGGTCTTGGAGAACCTTTATATCTAGCTCAGGGATTGTAAATACACCAATCAGCACCCTGTGTTTAGCTCAAGGTTTGTGAG:GTGCACCAATCCACACTGTATCTAGCTGCATCTGGTGGGGTCTTGGAGAACCTTTATATCTAGCTCAGGGATTGTAAATACACCAATCAGCACCCTGTGTTTAGCTCAAGGTTTGTGAG	7.69262e-40	-2.08517	-1.32176	5.33672e-33	-2.26845	-1.7989	2.46265e-08	-2.48934	-2.0075
33533054	chr6:33533054:A:C	6.43094e-39	-1.29021e-09	-1.28348	5.21445e-32	-1.29021e-09	-1.78795	2.95492e-07	-1.29021e-09	-2.01202
33533101	chr6:33533101:T:C	6.38197e-39	-1.29021e-09	-1.29113	5.23815e-32	-1.29021e-09	-1.78341	2.95122e-07	-1.29021e-09	-2.01327
33533364	chr6:33533364:A:G	9.64311e-39	-1.29021e-09	-0.878361	4.15818e-32	-1.29021e-09	-2.0143	3.49876e-07	-1.29021e-09	-1.84308
33533378	chr6:33533378:T:C	6.11322e-39	-1.29021e-09	-1.33415	5.37633e-32	-1.29021e-09	-1.75737	2.9333e-07	-1.29021e-09	-2.01936
33533486	chr6:33533486:C:T	8.50163e-39	-1.29021e-09	-1.00435	4.47306e-31	-1.29021e-09	0.361279	3.56576e-07	-1.29021e-09	-1.82412
33533553	chr6:33533553:T:C	8.78999e-38	-2.73527	4.06686	1.3385e-32	-2.64594	-0.501887	8.2886e-07	-2.14111	1.16049
33533598	chr6:33533598:A:C	4.29364e-39	-1.29021e-09	-1.68747	1.30946e-31	-1.29021e-09	-0.867178	6.30576e-07	-1.29021e-09	-1.25403
33533599	chr6:33533599:C:G	6.62933e-39	-1.29021e-09	-1.2531	5.12648e-32	-1.29021e-09	-1.80496	2.97005e-07	-1.29021e-09	-2.00691
33533603	chr6:33533603:G:A	2.84893e-40	-2.42709	-1.97316	1.43825e-32	-2.53249	-0.543457	2.675e-08	-2.73398	-1.68015
33533747	chr6:33533747:A:C	4.7414e-39	-1.29021e-09	-1.58827	2.04495e-31	-1.29021e-09	-0.421419	8.48053e-07	-1.29021e-09	-0.957721
33533767	chr6:33533767:AT:A	3.80224e-38	-2.73991	3.23348	1.02948e-32	-2.66362	-0.746701	5.53749e-07	-2.09768	0.713731
33533871	chr6:33533871:A:G	2.21193e-34	11.172	-2.00979	2.57049e-32	-1.03616	-1.45913	6.77782e-08	-1.45499	-2.02943
33533900	chr6:33533900:T:C	6.38948e-39	-1.29021e-09	-1.28995	5.22426e-32	-1.29021e-09	-1.78607	2.95291e-07	-1.29021e-09	-2.0127
33533936	chr6:33533936:C:T	6.36309e-39	-1.29021e-09	-1.29409	5.24394e-32	-1.29021e-09	-1.78231	2.94968e-07	-1.29021e-09	-2.0138
33533968	chr6:33533968:T:C	7.89402e-39	-1.29021e-09	-1.0785	3.99784e-31	-1.29021e-09	0.248962	3.44771e-07	-1.29021e-09	-1.85778
33534040	chr6:33534040:C:T	7.14918e-39	-1.29021e-09	-1.17761	4.93651e-32	-1.29021e-09	-1.84272	3.0145e-07	-1.29021e-09	-1.99206
33534041	chr6:33534041:A:G	7.05717e-39	-1.29021e-09	-1.19056	4.96721e-32	-1.29021e-09	-1.83652	3.00601e-07	-1.29021e-09	-1.99488
33534156	chr6:33534156:C:T	3.15616e-39	-1.29021e-09	-1.99525	4.53727e-32	-1.29021e-09	-1.92705	2.9031e-07	-1.29021e-09	-2.02971
33534159	chr6:33534159:G:A	6.3989e-39	-1.29021e-09	-1.28848	5.23321e-32	-1.29021e-09	-1.78435	2.95228e-07	-1.29021e-09	-2.01292
33534163	chr6:33534163:C:T	4.12531e-39	-1.29021e-09	-1.72746	1.9289e-31	-1.29021e-09	-0.479846	2.90022e-07	-1.29021e-09	-2.03071
33534186	chr6:33534186:C:T	6.36348e-39	-1.29021e-09	-1.29403	5.25077e-32	-1.29021e-09	-1.781	2.94958e-07	-1.29021e-09	-2.01383
33534432	chr6:33534432:G:A	6.3989e-39	-1.29021e-09	-1.28848	5.23321e-32	-1.29021e-09	-1.78435	2.95228e-07	-1.29021e-09	-2.01292
33534500	chr6:33534500:A:G	6.51664e-39	-1.29021e-09	-1.27025	5.18064e-32	-1.29021e-09	-1.79445	2.96027e-07	-1.29021e-09	-2.01021
33535241	chr6:33535241:T:C	3.23399e-39	-1.29021e-09	-1.97089	9.66757e-31	-1.29021e-09	1.13198	6.96365e-07	-1.29021e-09	-1.15479
33535280	chr6:33535280:A:G	1.11205e-36	-1.29021e-09	3.86935	1.71273e-30	-1.29021e-09	1.70388	3.56272e-05	-1.29021e-09	2.7802
33535311	chr6:33535311:C:G	4.25215e-39	-1.29021e-09	-1.69718	1.72456e-31	-1.29021e-09	-0.591823	6.82055e-07	-1.29021e-09	-1.17555
33535337	chr6:33535337:A:T	4.32091e-39	-1.29021e-09	-1.68114	1.78422e-31	-1.29021e-09	-0.557814	7.00165e-07	-1.29021e-09	-1.14935
33535475	chr6:33535475:C:T	6.00836e-39	-1.29021e-09	-1.35145	5.47652e-32	-1.29021e-09	-1.73891	2.92641e-07	-1.29021e-09	-2.02172
33535478	chr6:33535478:G:A	6.27758e-39	-1.29021e-09	-1.30762	5.29769e-32	-1.29021e-09	-1.77211	2.94324e-07	-1.29021e-09	-2.01598
33535532	chr6:33535532:T:C	6.48222e-39	-1.29021e-09	-1.27554	5.22782e-32	-1.29021e-09	-1.78539	2.95502e-07	-1.29021e-09	-2.01199
33535546	chr6:33535546:A:G	3.19183e-39	-1.29021e-09	-1.98401	9.88428e-31	-1.29021e-09	1.15415	7.51785e-07	-1.29021e-09	-1.07821
33535734	chr6:33535734:G:A	3.12091e-39	-1.29021e-09	-2.00648	4.61665e-32	-1.29021e-09	-1.90971	2.9337e-07	-1.29021e-09	-2.01923
33535842	chr6:33535842:G:A	2.31887e-38	-0.000938192	-1.42404e-09	1.23149e-28	5.97919	-1.42404e-09	4.00764e-07	-1.70729	-1.42404e-09
33535865	chr6:33535865:A:G	3.44122e-39	-1.29021e-09	-1.90878	8.4486e-32	-1.29021e-09	-1.30538	4.1313e-07	-1.29021e-09	-1.6769
33535901	chr6:33535901:CA:C	9.72376e-39	-1.29021e-09	-0.870033	4.15493e-32	-1.29021e-09	-2.01508	3.50905e-07	-1.29021e-09	-1.84015
33536181	chr6:33536181:G:C	5.97412e-39	-1.29021e-09	-1.35717	5.98399e-32	-1.29021e-09	-1.65029	2.91257e-07	-1.29021e-09	-2.02646
33536251	chr6:33536251:C:T	6.15708e-39	-1.29021e-09	-1.327	5.84459e-32	-1.29021e-09	-1.67386	2.92092e-07	-1.29021e-09	-2.0236
33536576	chr6:33536576:G:A	3.046e-39	-1.29021e-09	-2.03078	4.94773e-32	-1.29021e-09	-1.84045	3.00615e-07	-1.29021e-09	-1.99483
33536694	chr6:33536694:T:C	2.9224e-31	10.4044	5.94406	3.72467e-32	-1.44539	-0.679008	1.40867e-07	-0.74073	-2.01212
33536704	chr6:33536704:G:C	5.11064e-39	-1.29021e-09	-1.51328	4.37434e-32	-1.29021e-09	-1.96362	2.90055e-07	-1.29021e-09	-2.03059
33536742	chr6:33536742:G:A	3.12653e-39	-1.29021e-09	-2.00468	4.59621e-32	-1.29021e-09	-1.91415	2.93029e-07	-1.29021e-09	-2.02039
33537029	chr6:33537029:T:C	3.36558e-39	-1.29021e-09	-1.93101	5.28244e-31	-1.29021e-09	0.527594	1.07042e-06	-1.29021e-09	-0.724857
33537047	chr6:33537047:T:TC	4.47219e-32	10.5031	3.96825	1.89491e-32	-1.38447	-1.41573	1.65828e-07	-0.559713	-2.03
33537413	chr6:33537413:T:C	6.75456e-32	10.7438	4.13986	1.87488e-32	-1.45816	-1.35268	1.83058e-07	-0.460124	-2.03073
33537620	chr6:33537620:C:T	7.71436e-39	-1.29021e-09	-1.10152	3.83246e-31	-1.29021e-09	0.206712	3.41188e-07	-1.29021e-09	-1.86823
33537762	chr6:33537762:AAC:A	5.60976e-32	10.5058	4.19218	2.0734e-32	-1.38899	-1.3212	1.67058e-07	-0.552062	-2.03026
33537817	chr6:33537817:G:A	6.18131e-32	10.6357	4.15927	1.94654e-32	-1.4271	-1.34623	1.75252e-07	-0.503786	-2.03065
33537911	chr6:33537911:A:G	6.67387e-32	10.5735	4.29821	2.07957e-32	-1.40746	-1.29976	1.71075e-07	-0.529407	-2.02916
33538204	chr6:33538204:T:C	5.4717e-32	10.5112	4.1619	2.02855e-32	-1.3867	-1.34536	1.66643e-07	-0.554167	-2.03064
33538290	chr6:33538290:C:A	6.33098e-32	10.5973	4.22168	2.01144e-32	-1.41489	-1.32564	1.72537e-07	-0.519863	-2.03019
33538399	chr6:33538399:C:T	7.78555e-39	-1.29021e-09	-1.09234	3.88855e-31	-1.29021e-09	0.221242	3.4252e-07	-1.29021e-09	-1.86433
33538465	chr6:33538465:G:C	5.7216e-32	10.5779	4.13987	1.97287e-32	-1.40758	-1.35232	1.70831e-07	-0.529262	-2.03073
33538673	chr6:33538673:T:C	7.61874e-39	-1.29021e-09	-1.11399	3.75666e-31	-1.29021e-09	0.186737	3.39428e-07	-1.29021e-09	-1.8734
33538788	chr6:33538788:T:G	4.68949e-32	10.5661	3.95272	1.84647e-32	-1.40501	-1.42109	1.70332e-07	-0.533133	-2.02978
33538965	chr6:33538965:T:C	4.68725e-32	10.5012	4.01712	2.12001e-32	-1.28873	-1.39923	1.56821e-07	-0.614959	-2.0306
33539024	chr6:33539024:A:G	2.45468e-32	10.7834	3.08809	1.13171e-32	-1.44119	-1.87446	2.00271e-07	-0.493527	-1.90746
33539055	chr6:33539055:G:A	5.97259e-39	-1.29021e-09	-1.35742	5.37143e-32	-1.29021e-09	-1.75828	2.9408e-07	-1.29021e-09	-2.01681
33539267	chr6:33539267:T:G	2.82335e-31	11.6747	4.63932	2.01853e-32	-1.55394	-1.18307	1.89976e-07	-0.432174	-2.02159
33539546	chr6:33539546:C:T	3.50725e-39	-1.29021e-09	-1.88977	9.29968e-32	-1.29021e-09	-1.2094	4.33988e-07	-1.29021e-09	-1.62765
33539565	chr6:33539565:T:G	7.87864e-39	-1.29021e-09	-1.08045	3.95656e-31	-1.29021e-09	0.238581	3.44419e-07	-1.29021e-09	-1.8588
33539946	chr6:33539946:A:G	1.45784e-33	7.99285	3.05501	2.88329e-32	-0.816146	-1.5643	1.93065e-06	-0.540609	0.405557
33540214	chr6:33540214:T:C	2.60609e-33	9.90526	1.72349	3.39534e-32	-1.36151	-0.855465	1.59783e-07	-0.604893	-2.02196
33540238	chr6:33540238:G:T	2.05102e-38	-0.123682	-1.42404e-09	2.6807e-32	-2.4533	-1.42404e-09	2.09593e-07	-2.35549	-1.42404e-09
33540699	chr6:33540699:G:A	1.28808e-34	10.6444	-2.0229	3.35231e-32	-0.843602	-1.38613	5.92206e-08	-1.59371	-2.02568
33540754	chr6:33540754:G:A	2.91548e-36	6.7969	-1.96371	1.25567e-32	-2.11302	-1.09869	8.18968e-08	-1.40388	-1.89133
33541246	chr6:33541246:A:C	3.25062e-23	31.4635	3.41211	1.74769e-25	13.5641	-0.327073	1.16186e-07	-0.917115	-2.02836
33541517	chr6:33541517:T:C	1.48801e-39	-2.49406	-0.253104	6.99006e-33	-2.16293	-1.63454	1.06039e-07	-1.10347	-1.93339
33542350	chr6:33542350:G:A	3.29944e-39	-1.29021e-09	-1.95085	9.08788e-31	-1.29021e-09	1.07015	7.54085e-07	-1.29021e-09	-1.07516
33542467	chr6:33542467:C:A	1.59309e-39	-2.67893	-1.42404e-09	4.63371e-32	-1.90602	-1.42404e-09	1.27212e-06	-0.552219	-1.42404e-09
33542714	chr6:33542714:G:A	3.29404e-39	-1.29021e-09	-1.95249	4.26366e-32	-1.29021e-09	-1.98925	2.89999e-07	-1.29021e-09	-2.03079
33542715	chr6:33542715:G:T	3.94153e-39	-1.29021e-09	-1.77304	4.09221e-32	-1.29021e-09	-2.03029	3.04292e-07	-1.29021e-09	-1.98268
33542947	chr6:33542947:G:A	2.02622e-36	5.37453	-0.905207	6.00902e-32	-0.336485	-1.30963	2.98049e-07	-0.309803	-1.6936
33543127	chr6:33543127:AAGTT:A	6.17177e-23	32.601	2.91579	1.63677e-24	16.0879	-0.613861	1.30385e-07	-0.836511	-1.99366
33543246	chr6:33543246:T:A	3.49598e-39	-1.29021e-09	-1.89299	5.39855e-31	-1.29021e-09	0.549336	8.82022e-07	-1.29021e-09	-0.918447
33543359	chr6:33543359:G:A	3.85545e-34	11.6374	-1.91957	1.78588e-32	-1.14084	-1.71862	7.77385e-08	-1.34227	-2.00505
33543584	chr6:33543584:G:T	3.08241e-39	-1.29021e-09	-2.01889	4.84717e-32	-1.29021e-09	-1.86098	2.98358e-07	-1.29021e-09	-2.00237
33544275	chr6:33544275:G:A	2.611e-40	-2.4662	-2.02126	2.54724e-32	-2.46957	-0.0347927	3.41396e-08	-2.71339	-1.45681
33544366	chr6:33544366:A:G	2.77266e-39	-0.493697	-1.6311	9.12831e-33	-1.51203	-2.01856	2.37571e-08	-2.76858	-1.7642
33544432	chr6:33544432:TAAATA:T	3.8827e-39	-1.29021e-09	-1.78807	9.95289e-31	-1.29021e-09	1.16107	1.27788e-06	-1.29021e-09	-0.547707
33544695	chr6:33544695:A:G	3.90874e-39	-1.29021e-09	-1.78139	1.0219e-30	-1.29021e-09	1.18745	1.30191e-06	-1.29021e-09	-0.529078
33544753	chr6:33544753:C:A	3.79852e-39	-1.29021e-09	-1.80999	9.19876e-31	-1.29021e-09	1.08227	1.21305e-06	-1.29021e-09	-0.599768
33544754	chr6:33544754:A:G	3.81856e-39	-1.29021e-09	-1.80473	9.37226e-31	-1.29021e-09	1.10096	1.22759e-06	-1.29021e-09	-0.587851
33544954	chr6:33544954:G:A	1.38542e-39	-2.58445	-0.234154	8.2783e-33	-1.99473	-1.63359	1.37772e-07	-0.842692	-1.93237
33544956	chr6:33544956:A:G	5.23302e-34	11.9264	-1.90308	1.5847e-32	-1.23435	-1.74463	8.57158e-08	-1.25264	-1.99698
33544968	chr6:33544968:T:C	2.68502e-36	6.1803	-1.42946	6.67456e-31	-0.329269	1.09078	2.3077e-07	-0.235839	-2.0234
33545303	chr6:33545303:T:G	1.67142e-38	-0.328346	-1.42404e-09	2.49597e-32	-2.5247	-1.42404e-09	1.43961e-07	-2.73112	-1.42404e-09
33545307	chr6:33545307:C:T	3.8698e-39	-1.29021e-09	-1.7914	9.83494e-31	-1.29021e-09	1.14915	1.26801e-06	-1.29021e-09	-0.55546
33545352	chr6:33545352:C:T	3.51675e-39	-1.29021e-09	-1.88707	5.54837e-31	-1.29021e-09	0.57671	8.98674e-07	-1.29021e-09	-0.899742
33545383	chr6:33545383:C:T	4.08286e-39	-1.29021e-09	-1.73781	2.61125e-30	-1.29021e-09	2.12562	4.74762e-07	-1.29021e-09	-1.53785
33545384	chr6:33545384:G:A	1.97964e-36	5.36729	-0.921223	6.1474e-32	-0.328331	-1.29502	2.93198e-07	-0.31727	-1.70254
33545413	chr6:33545413:T:G	4.28579e-39	-1.29021e-09	-1.6893	3.08874e-30	-1.29021e-09	2.29355	4.4735e-07	-1.29021e-09	-1.59732
33545436	chr6:33545436:C:T	3.84547e-39	-1.29021e-09	-1.79771	9.60305e-31	-1.29021e-09	1.12529	1.2479e-06	-1.29021e-09	-0.571443
33545703	chr6:33545703:C:T	3.8827e-39	-1.29021e-09	-1.78807	9.95289e-31	-1.29021e-09	1.16107	1.27788e-06	-1.29021e-09	-0.547707
33545780	chr6:33545780:G:T	1.56528e-38	-1.29021e-09	-0.393955	1.82146e-30	-1.29021e-09	1.76543	4.80618e-07	-1.29021e-09	-1.52559
33545830	chr6:33545830:A:G	1.867e-23	30.9934	3.32767	5.22383e-25	14.7505	-0.418521	9.45257e-08	-1.12963	-2.02216
33545891	chr6:33545891:C:T	2.42417e-38	-1.29021e-09	0.0434686	7.00199e-32	-1.29021e-09	-1.49318	8.04288e-07	-1.29021e-09	-1.01071
33546191	chr6:33546191:A:G	2.93866e-35	6.56211	0.581574	4.43805e-15	34.3428	2.85203	6.17799e-08	-2.73466	-0.842426
33546316	chr6:33546316:C:T	2.0604e-35	6.50606	0.282573	3.81114e-12	35.5514	8.39887	2.00793e-08	-2.67656	-2.02442
33546388	chr6:33546388:G:C	3.96796e-39	-1.29021e-09	-1.76635	1.07907e-30	-1.29021e-09	1.24189	1.3504e-06	-1.29021e-09	-0.492511
33546427	chr6:33546427:T:C	2.69082e-36	6.33418	-1.58119	8.96729e-31	-0.402847	1.45964	2.56233e-07	-0.159567	-1.99501
33546428	chr6:33546428:G:A	3.11491e-39	-1.29021e-09	-2.00841	5.36492e-32	-1.29021e-09	-1.7595	3.05652e-07	-1.29021e-09	-1.97822
33546559	chr6:33546559:C:A	3.84424e-39	-1.29021e-09	-1.79803	9.59867e-31	-1.29021e-09	1.12483	1.24595e-06	-1.29021e-09	-0.573006
33546564	chr6:33546564:C:A	1.86232e-36	5.35997	-0.974997	6.43286e-32	-0.325455	-1.2525	2.8364e-07	-0.320621	-1.73234
33546681	chr6:33546681:C:T	1.90198e-36	5.31284	-0.906797	6.25495e-32	-0.298946	-1.30706	2.8643e-07	-0.346714	-1.69645
33546717	chr6:33546717:G:A	2.53367e-36	5.56199	-0.869172	5.30885e-32	-0.432364	-1.33764	3.36575e-07	-0.20676	-1.67508
33546790	chr6:33546790:T:A	4.57481e-36	6.33004	-1.04632	4.11905e-18	31.9321	-1.71965	1.30646e-07	-2.77234	-0.055835
33546812	chr6:33546812:G:A	3.79344e-39	-1.29021e-09	-1.81133	8.35987e-31	-1.29021e-09	0.986649	1.15496e-06	-1.29021e-09	-0.648841
33546931	chr6:33546931:T:C	9.50735e-34	12.6476	-2.02717	1.65776e-32	-1.19781	-1.7361	5.1136e-08	-2.7085	-1.05768
33546943	chr6:33546943:A:G	2.62651e-40	-2.45078	-2.03075	3.30981e-32	-2.4835	0.24101	3.93921e-08	-2.71936	-1.30774
33547125	chr6:33547125:T:G	6.66342e-40	-1.58208	-1.96848	9.90237e-33	-2.05606	-1.39313	1.04371e-07	-2.7474	-0.305315
33547126	chr6:33547126:T:G	1.14728e-36	4.68011	-0.779564	7.21322e-32	-0.0060989	-1.45737	2.3828e-07	-0.635917	-1.5913
33547168	chr6:33547168:G:C	3.08285e-39	-1.29021e-09	-2.01875	4.84507e-32	-1.29021e-09	-1.86142	2.98295e-07	-1.29021e-09	-2.00258
33547263	chr6:33547263:T:C	2.62137e-36	6.20789	-1.48104	6.84126e-31	-0.337514	1.12369	2.34018e-07	-0.225488	-2.01978
33547439	chr6:33547439:C:T	3.8779e-39	-1.29021e-09	-1.78931	9.04755e-31	-1.29021e-09	1.0657	1.21912e-06	-1.29021e-09	-0.594776
33547512	chr6:33547512:A:G	3.84711e-39	-1.29021e-09	-1.79728	8.79443e-31	-1.29021e-09	1.03732	1.19589e-06	-1.29021e-09	-0.614018
33547524	chr6:33547524:A:G	3.91176e-39	-1.29021e-09	-1.78062	9.33368e-31	-1.29021e-09	1.09684	1.24549e-06	-1.29021e-09	-0.573383
33547743	chr6:33547743:G:A	2.2996e-15	50.938	2.01216	7.54681e-28	9.0933	-1.30121	2.79336e-07	-0.0406972	-2.02755
33547904	chr6:33547904:T:A	3.90637e-38	-1.29021e-09	0.520589	9.60578e-31	-1.29021e-09	1.12557	1.01604e-06	-1.29021e-09	-0.776993
33547963	chr6:33547963:C:T	3.08241e-39	-1.29021e-09	-2.01889	4.84717e-32	-1.29021e-09	-1.86098	2.98358e-07	-1.29021e-09	-2.00237
33548025	chr6:33548025:T:A	5.27165e-39	-1.29021e-09	-1.48226	1.1259e-30	-1.29021e-09	1.28438	1.76707e-06	-1.29021e-09	-0.223586
33548056	chr6:33548056:T:C	9.59126e-34	12.6563	-2.02717	1.66294e-32	-1.19469	-1.7361	5.11418e-08	-2.70838	-1.05768
33548181	chr6:33548181:T:G	1.09062e-35	7.61893	-1.46645	1.83129e-29	-0.582922	4.65632	2.92644e-07	-1.36542	-0.656288
33548236	chr6:33548236:G:A	1.2533e-35	7.78438	-1.49286	1.55666e-29	-0.657078	4.568	2.99023e-07	-1.30285	-0.697289
33548312	chr6:33548312:C:T	2.93987e-40	-2.33859	-2.03023	5.1821e-32	-2.40871	0.614542	4.29109e-08	-2.71892	-1.22261
33548344	chr6:33548344:A:G	4.85862e-39	-1.29021e-09	-1.56385	9.17031e-31	-1.29021e-09	1.07918	1.51901e-06	-1.29021e-09	-0.374851
33548474	chr6:33548474:C:T	7.58934e-34	12.0746	-1.67958	7.01871e-31	-1.00439	1.81617	1.31672e-07	-1.40536	-1.41498
33548806	chr6:33548806:C:T	2.39651e-38	-2.68844	2.72043	1.3613e-31	0.054055	-0.882411	5.96042e-07	-1.35553	0.0451799
33548880	chr6:33548880:C:T	7.63374e-34	12.0735	-1.67256	7.19501e-31	-1.00367	1.84027	1.32816e-07	-1.40638	-1.40532
33548969	chr6:33548969:C:T	4.77363e-39	-1.29021e-09	-1.5815	9.02652e-31	-1.29021e-09	1.06337	1.47504e-06	-1.29021e-09	-0.404223
33549026	chr6:33549026:C:T	4.24325e-34	11.7504	-1.93671	3.00698e-31	-1.06473	1.02887	1.56868e-07	-1.41915	-1.22611
33549027	chr6:33549027:A:G	1.11228e-33	12.0015	-1.22421	2.94549e-29	-0.868384	5.41704	4.3466e-07	-1.52961	-0.0964943
33549130	chr6:33549130:C:T	7.57927e-34	12.0757	-1.68194	6.99256e-31	-1.00197	1.81003	1.31154e-07	-1.40655	-1.41775
33549172	chr6:33549172:G:T	9.38202e-38	1.39677	-1.42404e-09	2.33913e-32	-2.5896	-1.42404e-09	7.63624e-07	-1.06259	-1.42404e-09
33549253	chr6:33549253:AC:A	1.11261e-33	12.0347	-1.25711	2.63815e-29	-0.878238	5.31669	4.17029e-07	-1.52188	-0.145626
33549255	chr6:33549255:A:T	1.05896e-33	11.9604	-1.23224	2.91856e-29	-0.851664	5.39113	4.23229e-07	-1.5425	-0.110253
33549340	chr6:33549340:G:T	6.68169e-34	11.9484	-1.6807	6.76736e-31	-0.961	1.73632	1.23797e-07	-1.44236	-1.43966
33549568	chr6:33549568:C:T	3.82898e-39	-1.29021e-09	-1.80201	4.12225e-32	-1.29021e-09	-2.02298	2.98926e-07	-1.29021e-09	-2.00047
33549569	chr6:33549569:G:A	8.79388e-34	11.8774	-1.33505	2.2513e-29	-0.821465	5.10135	3.56658e-07	-1.56765	-0.256235
33549582	chr6:33549582:A:G	9.3062e-34	11.9324	-1.33344	2.21928e-29	-0.840845	5.10641	3.63532e-07	-1.55137	-0.253431
33549585	chr6:33549585:A:G	2.51134e-24	29.5577	2.75732	4.10288e-25	14.3984	-0.308023	6.7687e-08	-1.46998	-2.01579
33550280	chr6:33550280:T:C	8.39005e-34	11.9333	-1.43791	1.62587e-29	-0.83532	4.78974	3.10542e-07	-1.55535	-0.406992
33550406	chr6:33550406:C:T	5.94947e-34	11.911	-1.75937	5.76958e-31	-0.948449	1.56425	1.13692e-07	-1.45269	-1.51448
33550537	chr6:33550537:T:C	6.03044e-34	11.4907	-1.32556	2.98589e-29	-0.626916	5.18919	3.26812e-07	-1.69721	-0.214065
33550567	chr6:33550567:G:A	3.53509e-39	-1.29021e-09	-1.88187	4.14167e-32	-1.29021e-09	-2.01828	2.93247e-07	-1.29021e-09	-2.01965
33550642	chr6:33550642:A:G	2.62434e-40	-2.45164	-2.03072	3.49047e-32	-2.48198	0.292642	4.05946e-08	-2.71894	-1.27809
33550726	chr6:33550726:G:A	3.88234e-39	-1.29021e-09	-1.78817	5.0392e-31	-1.29021e-09	0.480454	9.96522e-07	-1.29021e-09	-0.796392
33550912	chr6:33550912:A:T	1.8278e-39	-2.54149	-1.42404e-09	8.40071e-31	0.991522	-1.42404e-09	1.64371e-07	-2.59854	-1.42404e-09
33551064	chr6:33551064:G:A	1.2413e-32	15.0523	-1.8627	2.29204e-31	-1.68545	1.37809	1.4482e-07	-1.0651	-1.66007
33551200	chr6:33551200:G:A	1.62905e-35	6.66511	-0.111384	7.91119e-12	36.6693	8.01135	1.95776e-08	-2.69691	-2.02937
33551285	chr6:33551285:T:C	9.05629e-34	12.0877	-1.51587	1.1872e-29	-0.894116	4.53409	2.87386e-07	-1.50759	-0.532245
33551291	chr6:33551291:C:T	5.51101e-34	11.8919	-1.81681	4.88096e-31	-0.936601	1.38515	1.05151e-07	-1.45886	-1.58641
33551296	chr6:33551296:C:T	5.33979e-34	11.842	-1.79844	5.57467e-31	-0.91581	1.49725	1.06807e-07	-1.47593	-1.55371
33551523	chr6:33551523:C:T	7.86016e-34	11.9579	-1.52774	1.19081e-29	-0.845461	4.48847	2.70727e-07	-1.54528	-0.554271
33551531	chr6:33551531:A:C	8.11438e-22	32.6994	5.39357	4.1417e-25	15.0931	-0.993257	1.04071e-07	-1.0805	-1.97509
33551539	chr6:33551539:TTTTAGAGACAAATTTGCACAACCATTTCCCTAGTGTTTTTCCTTACTATCCTAATCTTTGGTTAATTGAGATTTTGCCAGGAATTAACATCTTTTAGCATC:T	6.12198e-39	-1.29021e-09	-1.33272	5.94135e-31	-1.29021e-09	0.645142	3.17344e-07	-1.29021e-09	-1.94068
33551582	chr6:33551582:T:C	4.61183e-39	-1.61598	-1.42404e-09	3.21246e-30	2.33283	-1.42404e-09	3.00637e-06	0.307825	-1.42404e-09
33551640	chr6:33551640:C:A	7.25084e-34	12.0239	-1.67448	4.88681e-30	-0.89438	3.64671	3.1151e-07	-1.57097	-0.388259
33551642	chr6:33551642:A:G	1.59232e-39	-2.67942	-1.42404e-09	7.87486e-32	-1.3757	-1.42404e-09	1.63867e-07	-2.60161	-1.42404e-09
33551716	chr6:33551716:A:G	9.33114e-34	12.1248	-1.52313	1.14109e-29	-0.90479	4.50515	2.86401e-07	-1.49697	-0.546297
33551740	chr6:33551740:G:C	8.73286e-34	12.0898	-1.55442	1.03075e-29	-0.892698	4.39136	2.6857e-07	-1.50724	-0.600311
33551743	chr6:33551743:C:A	3.20789e-39	-1.29021e-09	-1.97899	1.26449e-30	-1.29021e-09	1.40046	7.59407e-07	-1.29021e-09	-1.06813
33551765	chr6:33551765:G:A	8.56001e-34	12.0522	-1.53676	1.109e-29	-0.880379	4.45221	2.73327e-07	-1.51823	-0.571766
33551826	chr6:33551826:C:G	2.34795e-38	-2.69826	2.70979	7.81257e-33	-2.63855	-1.04768	3.31245e-07	-2.14951	0.251706
33551835	chr6:33551835:T:A	8.3472e-34	12.0437	-1.55346	1.04993e-29	-0.877268	4.39437	2.65265e-07	-1.52036	-0.599575
33551873	chr6:33551873:C:T	3.99182e-39	-1.29021e-09	-1.76036	5.50876e-31	-1.29021e-09	0.569546	1.05969e-06	-1.29021e-09	-0.734928
33551931	chr6:33551931:T:G	3.53134e-24	29.4283	3.22757	4.76016e-25	14.2773	-0.0383064	6.48128e-08	-1.49896	-2.03021
33551974	chr6:33551974:T:C	7.142e-34	11.8941	-1.55976	1.08404e-29	-0.823596	4.37267	2.51597e-07	-1.56347	-0.609359
33552067	chr6:33552067:G:T	4.2178e-39	-1.29021e-09	-1.70529	6.49982e-31	-1.29021e-09	0.73498	1.19249e-06	-1.29021e-09	-0.616866
33552068	chr6:33552068:C:T	4.17099e-39	-1.29021e-09	-1.71645	6.29574e-31	-1.29021e-09	0.703079	1.16488e-06	-1.29021e-09	-0.640292
33552087	chr6:33552087:C:T	2.03293e-38	-1.29021e-09	-0.132542	5.14327e-32	-1.29021e-09	-1.80169	2.90747e-07	-1.29021e-09	-2.02821
33552264	chr6:33552264:C:T	8.31645e-34	12.0131	-1.52659	1.18224e-29	-0.857506	4.49329	2.74113e-07	-1.53547	-0.551648
33552287	chr6:33552287:A:G	7.4372e-34	12.2209	-1.84608	3.54e-31	-1.04456	1.17189	1.0898e-07	-1.3556	-1.6539
33552630	chr6:33552630:G:A	4.00245e-39	-1.29021e-09	-1.7577	5.55509e-31	-1.29021e-09	0.577921	1.06617e-06	-1.29021e-09	-0.728839
33552773	chr6:33552773:A:T	9.94429e-34	12.1845	-1.51917	1.13349e-29	-0.925962	4.51964	2.93365e-07	-1.48026	-0.538988
33552970	chr6:33552970:T:A	9.8498e-34	12.4947	-1.83889	3.52296e-31	-1.14025	1.26276	1.21147e-07	-1.27858	-1.62509
33553320	chr6:33553320:A:G	7.10148e-34	12.1057	-1.77711	5.16331e-31	-1.00694	1.51173	1.17323e-07	-1.40142	-1.5343
33553393	chr6:33553393:A:G	7.31492e-34	11.9044	-1.54621	1.13601e-29	-0.827473	4.42337	2.59117e-07	-1.55933	-0.58406
33553409	chr6:33553409:G:C	7.58242e-34	12.2011	-1.80696	4.40524e-31	-1.04523	1.39123	1.16135e-07	-1.36704	-1.57887
33553494	chr6:33553494:T:C	8.79527e-34	12.0367	-1.49415	1.29908e-29	-0.875132	4.60516	2.92978e-07	-1.52291	-0.497655
33553739	chr6:33553739:C:CAT	9.83724e-34	12.1692	-1.51466	1.1558e-29	-0.922191	4.53536	2.9448e-07	-1.48354	-0.531913
33553768	chr6:33553768:G:A	9.03584e-34	12.0994	-1.52992	1.12097e-29	-0.897226	4.4798	2.80932e-07	-1.50424	-0.558305
33553800	chr6:33553800:C:T	1.72095e-35	6.58894	0.0196717	9.1579e-12	36.5152	8.31171	1.96924e-08	-2.68971	-2.03072
33553855	chr6:33553855:C:G	3.91972e-39	-1.29021e-09	-1.77858	4.10743e-32	-1.29021e-09	-2.02658	3.01527e-07	-1.29021e-09	-1.9918
33553885	chr6:33553885:A:G	8.04233e-34	12.2441	-1.79105	4.62715e-31	-1.05691	1.45206	1.20194e-07	-1.35528	-1.55628
33553959	chr6:33553959:CCT:C	4.42207e-40	-2.77369	-1.1869	6.90794e-32	-2.3175	0.810787	4.44676e-08	-2.61713	-1.28878
33554058	chr6:33554058:A:G	8.31984e-34	11.9836	-1.49661	1.34098e-29	-0.846821	4.6086	2.87611e-07	-1.54164	-0.497415
33554088	chr6:33554088:A:G	1.09378e-35	7.87308	-1.7177	7.423e-30	-0.685737	3.85611	2.23191e-07	-1.27555	-1.01708
33554230	chr6:33554230:A:G	9.34709e-34	12.1411	-1.53776	1.08111e-29	-0.912298	4.45866	2.80953e-07	-1.49228	-0.570193
33554241	chr6:33554241:T:C	4.89764e-40	-2.63268	-1.22576	1.13174e-30	-2.51561	3.80516	1.16341e-07	-2.72124	-0.222902
33554242	chr6:33554242:G:A	3.97329e-39	-1.29021e-09	-1.76501	5.44801e-31	-1.29021e-09	0.558457	1.05085e-06	-1.29021e-09	-0.743304
33554366	chr6:33554366:A:G	4.32707e-34	11.8639	-2.03072	1.20749e-32	-1.46404	-1.7868	4.4672e-08	-2.7543	-1.14701
33554375	chr6:33554375:A:G	8.18799e-34	12.0072	-1.53625	1.13249e-29	-0.863284	4.45608	2.70535e-07	-1.53118	-0.569085
33554405	chr6:33554405:G:A	1.41842e-39	-2.59968	-0.195376	8.985e-33	-1.93814	-1.60827	1.51662e-07	-0.75953	-1.91948
33554417	chr6:33554417:G:A	4.00741e-39	-1.29021e-09	-1.75646	5.58254e-31	-1.29021e-09	0.582849	1.06935e-06	-1.29021e-09	-0.725853
33554586	chr6:33554586:T:G	1.21264e-33	12.353	-1.48932	1.17782e-29	-0.989125	4.62116	3.2356e-07	-1.42892	-0.492359
33554888	chr6:33554888:A:C	3.46612e-39	-1.29021e-09	-1.90157	3.64562e-31	-1.29021e-09	0.156734	3.72008e-07	-1.29021e-09	-1.78175
33554976	chr6:33554976:A:C	9.31256e-34	12.0957	-1.496	1.27127e-29	-0.893173	4.60157	2.973e-07	-1.50414	-0.501782
33555013	chr6:33555013:G:T	4.31396e-38	-1.29021e-09	0.619836	8.26735e-32	-1.29021e-09	-1.32706	3.38745e-07	-1.29021e-09	-1.87542
33555023	chr6:33555023:G:A	7.1128e-34	12.1067	-1.77644	5.1747e-31	-1.00473	1.51172	1.17641e-07	-1.39915	-1.53388
33555133	chr6:33555133:T:G	3.09803e-24	29.3392	3.18577	4.38943e-25	14.2214	-0.0634422	6.46838e-08	-1.50133	-2.02982
33555233	chr6:33555233:C:T	3.07992e-39	-1.29021e-09	-2.0197	5.42436e-32	-1.29021e-09	-1.74848	3.12763e-07	-1.29021e-09	-1.95522
33555399	chr6:33555399:C:T	3.29577e-39	-1.29021e-09	-1.95197	4.55876e-32	-1.29021e-09	-1.92233	2.90366e-07	-1.29021e-09	-2.02952
33555773	chr6:33555773:C:T	2.28476e-38	-2.67544	2.65968	7.86538e-33	-2.60729	-1.07221	3.01927e-07	-2.21181	0.221332
33555809	chr6:33555809:T:C	8.67852e-34	12.0575	-1.52836	1.14892e-29	-0.880274	4.48747	2.78397e-07	-1.51724	-0.554377
33555834	chr6:33555834:T:C	8.92304e-34	12.1041	-1.54717	1.0673e-29	-0.889547	4.42306	2.72556e-07	-1.50705	-0.585769
33555847	chr6:33555847:C:T	2.54751e-40	-2.48449	-2.02758	2.93052e-32	-2.45076	0.0865554	3.67649e-08	-2.7046	-1.39152
33555850	chr6:33555850:C:T	1.03872e-33	12.5235	-1.8146	3.88498e-31	-1.13939	1.35971	1.26637e-07	-1.26937	-1.58996
33555859	chr6:33555859:C:T	3.9526e-39	-1.29021e-09	-1.77023	5.36141e-31	-1.29021e-09	0.542433	1.03843e-06	-1.29021e-09	-0.755196
33555905	chr6:33555905:C:A	3.98422e-39	-1.29021e-09	-1.76226	5.47684e-31	-1.29021e-09	0.563734	1.05572e-06	-1.29021e-09	-0.738682
33555930	chr6:33555930:C:T	8.43842e-34	12.2717	-1.77059	5.05838e-31	-1.05208	1.53633	1.23684e-07	-1.3553	-1.52764
33556182	chr6:33556182:A:C	3.9015e-39	-1.29021e-09	-1.78324	5.15837e-31	-1.29021e-09	0.503827	1.0101e-06	-1.29021e-09	-0.782857
33556221	chr6:33556221:G:A	1.45436e-36	-1.29021e-09	4.13771	1.71266e-29	-1.29021e-09	4.00643	1.71847e-05	-1.29021e-09	2.05111
33556383	chr6:33556383:T:C	6.31286e-34	12.0295	-1.8186	4.73633e-31	-0.961694	1.38016	1.08952e-07	-1.42259	-1.58717
33556630	chr6:33556630:G:T	2.91864e-39	-2.07349	-1.42404e-09	2.49788e-30	2.08123	-1.42404e-09	1.38177e-07	-2.77213	-1.42404e-09
33556880	chr6:33556880:A:G	3.00868e-34	11.2503	-1.7805	1.08547e-30	-0.288609	1.53641	8.68878e-08	-1.63641	-1.59964
33557015	chr6:33557015:C:T	7.38495e-34	12.1754	-1.80768	4.4902e-31	-1.03389	1.399	1.1506e-07	-1.37817	-1.57704
33557031	chr6:33557031:A:G	3.98837e-39	-1.29021e-09	-1.76122	5.49678e-31	-1.29021e-09	0.567369	1.05767e-06	-1.29021e-09	-0.736835
33557043	chr6:33557043:T:C	4.00228e-38	0.544844	-1.42404e-09	6.80667e-26	12.294	-1.42404e-09	1.38154e-07	-2.77229	-1.42404e-09
33557309	chr6:33557309:C:T	5.08634e-34	11.8502	-1.85527	3.44315e-31	-0.971147	1.07074	9.71751e-08	-1.44285	-1.6813
33557345	chr6:33557345:G:A	3.40687e-39	-1.29021e-09	-1.91881	4.2533e-32	-1.29021e-09	-1.99168	2.90564e-07	-1.29021e-09	-2.02884
33557482	chr6:33557482:G:A	9.07077e-34	12.4086	-1.83517	8.09145e-31	-1.05743	2.01144	1.29621e-07	-1.34736	-1.48869
33557525	chr6:33557525:G:A	4.0683e-39	-1.29021e-09	-1.74138	5.81662e-31	-1.29021e-09	0.623926	1.09994e-06	-1.29021e-09	-0.697648
33557782	chr6:33557782:A:G	7.9858e-33	14.3268	-1.57826	5.43861e-30	-1.48437	4.34368	4.9504e-07	-0.865654	-0.63037
33557821	chr6:33557821:A:T	6.91584e-33	14.1805	-1.57575	5.70101e-30	-1.44536	4.35179	4.72682e-07	-0.914459	-0.627782
33557903	chr6:33557903:T:C	1.15137e-22	31.8351	4.30522	1.19342e-24	15.0431	0.115035	8.66499e-08	-1.21428	-2.0245
33558000	chr6:33558000:A:G	3.57721e-39	-1.29021e-09	-1.87002	4.20836e-32	-1.29021e-09	-2.00231	2.92589e-07	-1.29021e-09	-2.0219
33558283	chr6:33558283:A:G	7.5212e-33	14.3178	-1.62919	4.54183e-30	-1.46691	4.14603	4.43867e-07	-0.880218	-0.724919
33558419	chr6:33558419:C:T	5.24201e-33	14.1531	-1.82553	2.59502e-31	-1.53226	1.34906	2.00674e-07	-0.798022	-1.60096
33558557	chr6:33558557:C:T	2.64122e-40	-2.44536	-2.03059	3.25069e-32	-2.48698	0.226467	3.90075e-08	-2.72093	-1.31598
33558594	chr6:33558594:T:C	3.89887e-39	-1.29021e-09	-1.78392	5.1102e-31	-1.29021e-09	0.494445	1.00342e-06	-1.29021e-09	-0.789493
33558602	chr6:33558602:T:C	3.828e-39	-1.29021e-09	-1.80226	4.83983e-31	-1.29021e-09	0.440085	9.63715e-07	-1.29021e-09	-0.829868
33558603	chr6:33558603:A:T	3.98395e-39	-1.29021e-09	-1.76233	5.47824e-31	-1.29021e-09	0.56399	1.05579e-06	-1.29021e-09	-0.738617
33558604	chr6:33558604:T:C	3.95411e-39	-1.29021e-09	-1.76985	5.40549e-31	-1.29021e-09	0.550621	1.04092e-06	-1.29021e-09	-0.752801
33558810	chr6:33558810:T:G	6.56692e-33	14.0904	-1.53747	6.72695e-30	-1.41586	4.48778	4.84182e-07	-0.95137	-0.566832
33558835	chr6:33558835:G:A	2.3072e-38	-2.67159	2.66561	7.83186e-33	-2.60647	-1.0773	2.96822e-07	-2.21587	0.208338
33558845	chr6:33558845:C:T	1.324e-38	-2.65525	2.09389	1.23374e-31	0.256989	-1.18373	4.59782e-07	-1.20534	-0.364575
33558850	chr6:33558850:C:T	3.94101e-39	-1.29021e-09	-1.77317	5.30788e-31	-1.29021e-09	0.532398	1.03414e-06	-1.29021e-09	-0.759339
33558859	chr6:33558859:G:A	1.30393e-38	-1.29021e-09	-0.576638	1.00821e-30	-1.29021e-09	1.17397	3.06008e-06	-1.29021e-09	0.325533
33559050	chr6:33559050:C:T	9.59023e-33	14.7269	-1.79521	2.38082e-31	-1.73339	1.46405	2.50884e-07	-0.620346	-1.55533
33559056	chr6:33559056:A:G	5.89401e-40	-2.14198	-1.53127	4.08699e-33	-2.69573	-1.63843	1.81562e-08	-2.77357	-2.02808
33559174	chr6:33559174:T:C	3.06628e-24	29.8337	2.68093	8.75714e-25	15.1056	-0.256994	8.80513e-08	-1.20532	-2.01742
33559320	chr6:33559320:A:G	6.55626e-39	-1.26418	-1.42404e-09	2.52565e-32	-2.51288	-1.42404e-09	1.50274e-07	-2.68821	-1.42404e-09
33559357	chr6:33559357:G:A	2.46223e-38	-1.29021e-09	0.0590466	5.44344e-32	-1.29021e-09	-1.74497	2.93298e-07	-1.29021e-09	-2.01947
33559457	chr6:33559457:G:T	7.55262e-33	14.2355	-1.54267	6.33623e-30	-1.46508	4.47715	5.11487e-07	-0.895469	-0.567872
33559466	chr6:33559466:G:A	6.97101e-33	14.144	-1.5313	6.79667e-30	-1.43896	4.52119	5.0539e-07	-0.927195	-0.548137
33559571	chr6:33559571:A:G	5.87364e-33	13.8914	-1.45007	1.00114e-29	-1.34884	4.81836	5.28167e-07	-1.0222	-0.409056
33559970	chr6:33559970:T:C	3.27614e-39	-1.29021e-09	-1.95794	4.32086e-32	-1.29021e-09	-1.97592	2.90058e-07	-1.29021e-09	-2.03058
33560015	chr6:33560015:A:G	2.93751e-38	-2.67144	2.90698	8.82956e-33	-2.59515	-0.968711	3.46404e-07	-2.22949	0.376433
33560120	chr6:33560120:A:G	8.06339e-33	14.3047	-1.5465	6.14594e-30	-1.48088	4.46246	5.1957e-07	-0.87202	-0.575641
33560456	chr6:33560456:C:T	1.32679e-38	-0.559257	-1.42404e-09	2.34335e-32	-2.5878	-1.42404e-09	1.51009e-07	-2.68333	-1.42404e-09
33560473	chr6:33560473:A:G	5.01121e-33	13.7496	-1.46702	1.00088e-29	-1.30917	4.77843	4.95354e-07	-1.06486	-0.430529
33560504	chr6:33560504:C:T	1.20142e-39	-1.18565	-1.77545	2.98411e-33	-2.70909	-1.93957	3.46468e-08	-2.56867	-1.58679
33560623	chr6:33560623:GGGAGAT:G	1.65341e-35	-1.29021e-09	6.56857	1.15506e-29	-1.29021e-09	3.61252	0.000352507	-1.29021e-09	5.07216
33561733	chr6:33561733:G:T	1.1372e-35	8.22495	-2.03065	7.31385e-33	-2.26926	-1.48293	1.05063e-07	-1.03693	-2.00917
33561832	chr6:33561832:G:A	1.09322e-39	-2.08702	-0.968456	3.32276e-33	-2.74018	-1.80099	2.79724e-08	-2.37133	-1.99812
33561842	chr6:33561842:G:A	3.04972e-39	-1.29021e-09	-2.02955	7.11018e-32	-1.29021e-09	-1.47785	3.41463e-07	-1.29021e-09	-1.86742
33561866	chr6:33561866:C:T	9.22538e-40	-1.43804	-1.78719	2.83667e-33	-2.753	-1.94634	3.83834e-08	-2.44638	-1.60665
33562323	chr6:33562323:C:G	2.44325e-38	-1.29021e-09	0.0513078	7.03457e-32	-1.29021e-09	-1.48854	8.08805e-07	-1.29021e-09	-1.00511
33562328	chr6:33562328:A:AT	3.05561e-39	-1.29021e-09	-2.02763	5.16174e-32	-1.29021e-09	-1.79811	3.05186e-07	-1.29021e-09	-1.97974
33562569	chr6:33562569:T:A	4.46515e-33	14.0154	-1.84816	9.17558e-33	-1.71918	-1.80623	1.65399e-07	-0.623668	-1.96863
33562734	chr6:33562734:A:G	1.64748e-38	-2.70582	2.36305	6.89534e-33	-2.64746	-1.16366	2.80899e-07	-2.12335	0.0606787
33562758	chr6:33562758:A:C	3.52007e-39	-1.29021e-09	-1.88612	4.18568e-32	-1.29021e-09	-2.00771	2.92356e-07	-1.29021e-09	-2.02269
33563127	chr6:33563127:C:G	2.70893e-40	-2.41984	-2.0308	3.31794e-32	-2.50915	0.269116	3.96355e-08	-2.73016	-1.29078
33563375	chr6:33563375:C:T	4.18189e-39	-1.29021e-09	-1.71384	6.47585e-31	-1.29021e-09	0.731286	1.18633e-06	-1.29021e-09	-0.622041
33563426	chr6:33563426:TACAGGTGC:T	2.14418e-38	-2.67832	2.59906	7.64479e-33	-2.5964	-1.11154	2.82807e-07	-2.21871	0.162814
33563599	chr6:33563599:T:C	1.0477e-38	-1.29021e-09	-0.795423	1.04929e-30	-1.29021e-09	1.21391	2.75347e-06	-1.29021e-09	0.219954
33563694	chr6:33563694:A:G	3.12971e-23	31.6846	3.15307	3.00087e-24	16.0042	0.0760031	1.03555e-07	-1.02993	-2.03063
33564049	chr6:33564049:T:C	4.11463e-39	-1.29021e-09	-1.73006	6.66164e-31	-1.29021e-09	0.759573	1.19387e-06	-1.29021e-09	-0.61571
33564741	chr6:33564741:A:C	1.08898e-38	-1.29021e-09	-0.756779	1.1167e-30	-1.29021e-09	1.27617	2.90008e-06	-1.29021e-09	0.27183
33564764	chr6:33564764:T:C	2.60914e-40	-2.46124	-2.02694	2.89207e-32	-2.46815	0.0907416	3.65655e-08	-2.71279	-1.38877
33564808	chr6:33564808:G:C	1.58872e-21	33.0898	5.67507	7.6355e-24	16.6974	0.316669	1.40633e-07	-0.726256	-2.02826
33565043	chr6:33565043:T:C	1.97525e-35	8.77701	-2.03058	6.59589e-33	-2.37579	-1.47973	1.30479e-07	-0.821044	-2.00841
33565051	chr6:33565051:G:C	4.1251e-39	-1.29021e-09	-1.72751	6.21592e-31	-1.29021e-09	0.69032	1.15411e-06	-1.29021e-09	-0.649582
33565126	chr6:33565126:G:C	2.3337e-38	-1.29021e-09	0.00543652	3.43709e-30	-1.29021e-09	2.40042	6.09771e-07	-1.29021e-09	-1.28758
33565420	chr6:33565420:G:A	2.3894e-35	8.96703	-2.03025	6.4523e-33	-2.41073	-1.46679	1.41598e-07	-0.741867	-2.0058
33565564	chr6:33565564:G:A	5.5579e-14	54.6418	1.49348	5.95608e-27	11.3709	-1.5129	5.69116e-07	0.644412	-2.00099
33565578	chr6:33565578:C:T	4.71866e-39	-1.59308	-1.42404e-09	1.94596e-32	-2.77362	-1.42404e-09	1.78658e-07	-2.51519	-1.42404e-09
33565627	chr6:33565627:G:T	1.93798e-35	1.49381	5.23357	2.95891e-15	25.8027	10.9867	5.24434e-08	-2.76468	-0.976249
33565848	chr6:33565848:A:G	3.0149e-32	16.1078	-2.03076	2.95935e-30	-1.69772	3.94848	7.45063e-07	-0.57908	-0.508116
33565869	chr6:33565869:C:T	1.49679e-38	-1.29021e-09	-0.438699	1.2247e-30	-1.29021e-09	1.36849	3.61859e-06	-1.29021e-09	0.493177
33566013	chr6:33566013:C:A	4.11715e-39	-1.29021e-09	-1.72944	6.17997e-31	-1.29021e-09	0.684519	1.1491e-06	-1.29021e-09	-0.653931
33566014	chr6:33566014:C:T	1.0267e-39	-1.35	-1.76826	2.90147e-33	-2.74176	-1.93499	3.77743e-08	-2.48636	-1.58267
33566089	chr6:33566089:A:G	3.01369e-32	16.0258	-1.94913	1.60211e-31	-1.73831	1.07284	2.94636e-07	-0.485051	-1.52987
33566233	chr6:33566233:C:T	3.69134e-32	16.222	-1.94249	1.46984e-31	-1.78394	1.0323	3.10783e-07	-0.415933	-1.54563
33566562	chr6:33566562:G:A	2.23262e-35	8.89401	-2.0251	6.09866e-33	-2.35552	-1.57837	1.22205e-07	-0.868868	-2.02609
33566596	chr6:33566596:C:T	3.70248e-39	-1.29021e-09	-1.8356	4.15973e-32	-1.29021e-09	-2.01393	2.95019e-07	-1.29021e-09	-2.01362
33566728	chr6:33566728:G:C	7.90897e-32	16.8904	-1.84896	8.2799e-32	-1.89048	0.564926	2.71296e-07	-0.462971	-1.63448
33566880	chr6:33566880:C:T	4.20128e-39	-1.29021e-09	-1.70922	6.56191e-31	-1.29021e-09	0.744488	1.19961e-06	-1.29021e-09	-0.61091
33566882	chr6:33566882:T:C	3.41054e-39	-1.29021e-09	-1.91774	4.29632e-32	-1.29021e-09	-1.98162	2.90743e-07	-1.29021e-09	-2.02822
33567103	chr6:33567103:C:T	4.00076e-36	5.43208	-0.28245	7.09512e-13	34.4186	7.85055	2.33161e-08	-2.53162	-2.0199
33567689	chr6:33567689:T:C	2.72143e-34	11.3897	-2.02019	9.61016e-33	-1.58964	-1.8895	3.60334e-08	-2.76633	-1.34989
33567751	chr6:33567751:C:T	3.70414e-39	-1.29021e-09	-1.83515	4.15677e-32	-1.29021e-09	-2.01464	2.95853e-07	-1.29021e-09	-2.0108
33567962	chr6:33567962:A:G	2.05957e-32	15.7205	-2.02453	5.16302e-30	-1.56914	4.37646	7.89046e-07	-0.740391	-0.289448
33568009	chr6:33568009:C:T	3.58121e-32	16.2326	-1.98345	1.51982e-31	-1.93934	1.22114	5.03672e-07	-0.0172628	-1.46147
33568164	chr6:33568164:G:A	1.32927e-35	8.37915	-2.02879	7.55374e-33	-2.28804	-1.43188	1.10747e-07	-0.99539	-1.99802
33568227	chr6:33568227:G:T	5.58063e-39	-1.4253	-1.42404e-09	4.83038e-30	2.74072	-1.42404e-09	3.98431e-06	0.589455	-1.42404e-09
33568391	chr6:33568391:A:G	2.14731e-32	15.7204	-1.98269	1.54683e-31	-1.6719	0.971318	2.73523e-07	-0.570714	-1.51856
33568466	chr6:33568466:G:A	1.30892e-38	-1.29021e-09	-0.572818	7.38212e-32	-1.29021e-09	-1.44032	4.00834e-07	-1.29021e-09	-1.70711
33568681	chr6:33568681:G:C	1.83276e-32	15.5564	-1.97711	1.64001e-31	-1.59506	0.952973	2.47638e-07	-0.6551	-1.5336
33568893	chr6:33568893:G:T	2.75111e-35	1.3279	5.74984	7.26301e-16	24.7507	10.634	5.14924e-08	-2.77347	-0.985757
33569436	chr6:33569436:A:G	6.48988e-33	14.4111	-1.86993	1.04452e-32	-1.75914	-1.63668	1.70109e-07	-0.54508	-2.01914
33569769	chr6:33569769:A:G	1.26321e-19	37.131	6.00978	3.62752e-25	13.6298	0.337428	3.13301e-08	-2.23209	-2.024
33569779	chr6:33569779:G:A	2.54042e-38	-1.29021e-09	0.0903078	3.96044e-30	-1.29021e-09	2.54215	6.46034e-07	-1.29021e-09	-1.22981
33570025	chr6:33570025:C:A	1.59788e-32	15.4379	-1.99573	1.92639e-31	-1.57455	1.09341	2.56607e-07	-0.685922	-1.4672
33570219	chr6:33570219:C:T	3.06271e-39	-1.29021e-09	-2.02531	5.30275e-32	-1.29021e-09	-1.77115	3.08196e-07	-1.29021e-09	-1.96993
33570484	chr6:33570484:C:T	2.45925e-36	4.96732	-0.304315	4.55382e-13	34.0221	7.80365	2.55363e-08	-2.44424	-2.01632
33570571	chr6:33570571:T:C	2.06563e-35	-1.29021e-09	6.79117	1.39746e-29	-1.29021e-09	3.80303	0.000432519	-1.29021e-09	5.27672
33570717	chr6:33570717:T:C	9.65622e-40	-1.52275	-1.65683	3.16737e-33	-2.75901	-1.83005	6.93728e-08	-2.11545	-1.34571
33570757	chr6:33570757:T:A	8.0539e-39	-1.05845	-1.42404e-09	1.94621e-32	-2.7735	-1.42404e-09	2.18598e-07	-2.31343	-1.42404e-09
33571065	chr6:33571065:T:C	3.69046e-39	-1.29021e-09	-1.83885	4.16124e-32	-1.29021e-09	-2.01357	2.95509e-07	-1.29021e-09	-2.01196
33571088	chr6:33571088:A:G	6.57388e-33	13.5443	-0.990325	2.51282e-29	-1.216	5.60579	7.62492e-07	-1.13614	0.072067
33571916	chr6:33571916:G:A	3.40192e-39	-1.29021e-09	-1.92026	4.25438e-32	-1.29021e-09	-1.99143	2.90646e-07	-1.29021e-09	-2.02856
33572432	chr6:33572432:A:G	0.000868167	70.8464	8.76073	9.60995e-29	6.76235	-1.03118	2.55959e-08	-2.55029	-1.90794
33572915	chr6:33572915:T:A	0.0362008	71.5323	11.8052	1.14444e-29	3.9013	-0.298014	1.81509e-08	-2.77118	-2.03076
33573391	chr6:33573391:A:G	3.94824e-39	-1.29021e-09	-1.77133	4.65106e-30	-1.29021e-09	2.70289	5.12242e-07	-1.29021e-09	-1.46187
33573561	chr6:33573561:T:C	5.31051e-39	-1.29021e-09	-1.47492	8.5976e-31	-1.29021e-09	1.01469	1.58695e-06	-1.29021e-09	-0.331095
33573730	chr6:33573730:A:G	0.248785	73.114	12.1511	2.54387e-29	4.628	-0.225941	1.85666e-08	-2.74879	-2.03051
33573942	chr6:33573942:A:G	1.20464e-29	13.7801	6.28736	2.30517e-25	13.6572	-0.143325	4.05297e-08	-2.09578	-1.90285
33574321	chr6:33574321:G:A	3.16515e-39	-1.29021e-09	-1.9924	6.82644e-32	-1.29021e-09	-1.51858	3.52965e-07	-1.29021e-09	-1.8343
33574701	chr6:33574701:C:T	1.07002e-38	-0.643414	-0.130926	9.02174e-29	7.61686	-1.94885	9.08838e-08	-1.48605	-1.70503
33574746	chr6:33574746:T:C	5.05767e-36	5.19879	0.185263	0.999994	59.9251	10.3182	1.85146e-08	-2.75147	-2.03063
33574884	chr6:33574884:G:T	2.48217e-35	8.22447	-1.2496	2.37095e-32	-0.545619	-2.03047	6.83e-08	-1.95244	-1.52431
33575339	chr6:33575339:C:T	4.36045e-40	-1.94755	-2.02707	3.4272e-32	-2.72352	0.515885	4.35054e-08	-2.76732	-1.16046
33575597	chr6:33575597:CAGG:C	7.49844e-37	4.86153	-1.38627	9.76438e-07	56.7124	-0.308385	2.78315e-08	-2.76895	-1.60555
33575632	chr6:33575632:A:C	6.53886e-32	12.0126	2.83867	2.36114e-23	14.7118	3.43126	3.56225e-08	-2.09692	-2.03077
33576402	chr6:33576402:G:A	4.71939e-39	-1.29021e-09	-1.59293	4.96157e-32	-1.29021e-09	-1.83766	2.97656e-07	-1.29021e-09	-2.00473
33576516	chr6:33576516:C:T	2.62508e-32	10.8799	3.05871	1.23062e-22	14.5409	5.25305	4.25113e-08	-1.96676	-1.98414
33577240	chr6:33577240:C:CT	1.51628e-35	-1.29021e-09	6.482	7.18485e-30	-1.29021e-09	3.13777	0.000205632	-1.29021e-09	4.53318
33577365	chr6:33577365:G:A	4.7109e-39	-1.29021e-09	-1.59472	4.16256e-32	-1.29021e-09	-2.01325	3.28052e-07	-1.29021e-09	-1.90749
33577426	chr6:33577426:C:G	3.34898e-39	-1.29021e-09	-1.93595	7.44548e-32	-1.29021e-09	-1.43177	4.12126e-07	-1.29021e-09	-1.67933
33579048	chr6:33579048:T:C	1.39926e-32	11.8043	1.50517	5.31586e-25	13.8846	0.464841	5.48263e-08	-1.98563	-1.71086
33579060	chr6:33579060:T:C	0.276154	72.3878	12.9816	1.58448e-29	3.94978	-0.0211468	1.83637e-08	-2.76994	-2.02034
33579153	chr6:33579153:T:C	0.410984	72.7501	13.0169	1.7748e-29	4.05547	-0.0134062	1.84322e-08	-2.76708	-2.01949
33579218	chr6:33579218:C:T	3.76793e-39	-1.29021e-09	-1.81808	3.0776e-31	-1.29021e-09	-0.0126434	7.69696e-07	-1.29021e-09	-1.05467
33579472	chr6:33579472:C:T	1.36341e-36	5.36164	-1.2885	5.12628e-33	-2.1138	-1.99379	1.90877e-08	-2.76177	-1.98985
33579653	chr6:33579653:G:A	4.40034e-39	-0.319098	-1.34383	5.09431e-28	7.55469	-0.155602	7.12181e-08	-1.51187	-1.92305
33579663	chr6:33579663:G:C	2.5538e-32	12.8719	1.03918	1.91164e-26	12.7702	-1.74611	1.99696e-07	-1.95832	-0.445548
33580313	chr6:33580313:A:AG	0.0270087	70.2598	12.7849	9.8107e-30	3.49163	-0.0423605	1.8298e-08	-2.77307	-2.0208
33580389	chr6:33580389:G:A	1.9642e-38	-1.29021e-09	-0.166935	2.86136e-30	-1.29021e-09	2.21709	6.00072e-07	-1.29021e-09	-1.30361
33580569	chr6:33580569:TGTAA:T	4.37701e-39	-0.749214	-0.919026	1.62368e-28	7.86747	-1.61181	7.58591e-08	-1.38741	-1.98438
33580617	chr6:33580617:G:T	1.24261e-35	5.6915	0.591447	5.52023e-07	57.1233	-1.28965	4.44943e-08	-2.77266	-1.13264
33580736	chr6:33580736:T:C	1.8109e-39	-2.55078	-1.42404e-09	4.06127e-30	2.56729	-1.42404e-09	2.01247e-07	-2.39613	-1.42404e-09
33581321	chr6:33581321:A:G	2.63847e-29	13.6712	7.18029	2.94206e-25	13.3942	0.363583	3.75324e-08	-2.07742	-1.99804
33581626	chr6:33581626:C:T	2.96085e-35	6.27857	0.87264	3.13121e-06	58.6768	-1.10758	5.20587e-08	-2.75717	-0.991118
33581768	chr6:33581768:C:T	1.43855e-38	-1.29021e-09	-0.478383	7.25678e-28	-1.29021e-09	7.7529	3.00267e-07	-1.29021e-09	-1.99599
33582057	chr6:33582057:G:A	4.67187e-39	-1.60305	-1.42404e-09	1.97777e-32	-2.75741	-1.42404e-09	1.43427e-07	-2.73484	-1.42404e-09
33582211	chr6:33582211:G:A	1.07926e-38	-1.29021e-09	-0.765743	3.42614e-28	-1.29021e-09	7.0024	3.19496e-07	-1.29021e-09	-1.93392
33582248	chr6:33582248:A:G	1.63884e-33	9.12083	2.04406	7.92241e-27	12.1402	-1.997	1.02904e-07	-1.86039	-1.20647
33582407	chr6:33582407:T:A	7.53346e-36	7.11002	-1.32751	3.641e-32	-0.116897	-2.03022	4.96768e-08	-2.20933	-1.5858
33583068	chr6:33583068:A:G	3.21527e-39	-1.29021e-09	-1.97669	4.39755e-32	-1.29021e-09	-1.95833	2.90903e-07	-1.29021e-09	-2.02767
33583139	chr6:33583139:C:T	3.10641e-39	-1.29021e-09	-2.01114	4.61672e-32	-1.29021e-09	-1.90969	2.95594e-07	-1.29021e-09	-2.01168
33583737	chr6:33583737:A:G	2.84479e-37	0.750746	1.75531	3.18403e-30	3.48286	-1.15893	4.74649e-08	-2.34842	-1.49225
33584387	chr6:33584387:G:T	1.30181e-37	0.233488	1.49083	3.1106e-29	3.18515	1.41804	2.86992e-08	-2.36668	-1.97711
33584425	chr6:33584425:A:G	6.37141e-29	14.3004	7.43266	3.68499e-24	15.9366	0.348959	2.15101e-08	-2.62331	-2.00883
33584465	chr6:33584465:C:G	1.27407e-39	-0.936521	-1.96587	1.44447e-32	-1.11533	-1.95631	1.8574e-08	-2.76526	-2.01364
33584590	chr6:33584590:A:C	2.26224e-35	-1.29021e-09	6.88209	9.85724e-30	-1.29021e-09	3.454	0.000298807	-1.29021e-09	4.90689
33584596	chr6:33584596:G:A	3.64343e-39	-1.29021e-09	-1.85168	2.73113e-31	-1.29021e-09	-0.132077	7.2508e-07	-1.29021e-09	-1.11438
33584667	chr6:33584667:G:A	5.86672e-40	-1.68049	-1.9974	1.79628e-32	-2.76627	-0.0873981	3.17167e-08	-2.72842	-1.5154
33584930	chr6:33584930:A:C	1.06734e-36	4.88161	-1.05329	1.20685e-06	56.4075	0.208349	3.61078e-08	-2.77041	-1.34374
33585662	chr6:33585662:C:T	3.92551e-39	-1.29021e-09	-1.77711	4.09017e-32	-1.29021e-09	-2.03079	3.02409e-07	-1.29021e-09	-1.98888
33585803	chr6:33585803:C:T	6.20486e-40	-1.69636	-1.92549	2.48968e-23	19.2606	-1.06455	2.74187e-08	-2.53949	-1.84995
33586264	chr6:33586264:G:A	3.7269e-40	-2.11556	-2.01606	1.8276e-32	-2.68416	-0.152211	3.03199e-08	-2.77371	-1.51515
33586370	chr6:33586370:T:C	2.67991e-40	-2.51988	-1.94152	1.90365e-28	8.37064	-1.95591	1.5441e-07	-2.77196	0.110904
33586480	chr6:33586480:A:G	1.20759e-38	0.253033	-0.90643	2.78549e-31	1.74119	-1.85356	1.81087e-08	-2.77347	-2.0308
33586666	chr6:33586666:T:C	4.00701e-39	-1.29021e-09	-1.75656	1.47968e-31	-1.29021e-09	-0.74497	5.81996e-07	-1.29021e-09	-1.3342
33586683	chr6:33586683:G:A	3.48659e-39	-1.29021e-09	-1.89568	4.10818e-32	-1.29021e-09	-2.0264	3.20039e-07	-1.29021e-09	-1.93222
33586871	chr6:33586871:C:G	3.18401e-39	-1.29021e-09	-1.98646	4.394e-32	-1.29021e-09	-1.95914	2.9094e-07	-1.29021e-09	-2.02755
33587027	chr6:33587027:C:CACACACAT	3.43257e-39	-1.29021e-09	-1.91129	4.23288e-32	-1.29021e-09	-1.9965	2.91159e-07	-1.29021e-09	-2.02679
33587155	chr6:33587155:G:A	7.12511e-39	-1.29021e-09	-1.18098	1.2294e-31	-1.29021e-09	-0.930265	3.17125e-07	-1.29021e-09	-1.94137
33587571	chr6:33587571:G:A	6.08448e-37	3.84507	-0.578769	1.00329e-31	0.746316	-1.87982	5.15781e-08	-2.72667	-1.03089
33587771	chr6:33587771:C:T	4.18933e-39	-1.29021e-09	-1.71206	1.43196e-31	-1.29021e-09	-0.77775	6.44437e-07	-1.29021e-09	-1.23229
33588100	chr6:33588100:G:A	4.57871e-37	4.19593	-1.21395	8.9587e-12	45.2064	-0.401409	3.26332e-08	-2.74512	-1.47022
33588127	chr6:33588127:T:C	3.31937e-40	-2.32117	-1.92625	9.38928e-30	4.2718	-0.866443	2.21456e-08	-2.77363	-1.8294
33588251	chr6:33588251:T:C	3.3624e-40	-2.30304	-1.93149	9.89151e-30	4.34164	-0.884172	2.23177e-08	-2.77368	-1.8216
33588321	chr6:33588321:A:G	3.64749e-39	-1.29021e-09	-1.85057	2.6086e-31	-1.29021e-09	-0.177981	7.04189e-07	-1.29021e-09	-1.14362
33588378	chr6:33588378:G:C	1.07948e-38	-0.765539	-1.42404e-09	2.66866e-29	4.44995	-1.42404e-09	2.50591e-07	-2.17684	-1.42404e-09
33588529	chr6:33588529:T:C	1.77605e-39	-0.560227	-2.00998	1.07392e-31	-2.76194	1.69646	8.42384e-08	-2.52183	-0.745184
33588548	chr6:33588548:G:A	5.9064e-37	3.85611	-0.619507	9.81241e-32	0.737123	-1.89285	4.99631e-08	-2.72559	-1.06379
33588816	chr6:33588816:C:T	2.32616e-37	-1.29021e-09	2.30478	2.96823e-31	-1.29021e-09	-0.0488277	5.15037e-06	-1.29021e-09	0.84616
33589192	chr6:33589192:C:G	3.06087e-39	-1.29021e-09	-2.02591	5.7507e-32	-1.29021e-09	-1.69006	3.28213e-07	-1.29021e-09	-1.907
33589268	chr6:33589268:A:C	1.80147e-30	19.684	-1.51669	5.19286e-32	0.0632748	-1.85537	1.25016e-07	-2.50673	-0.365488
33589402	chr6:33589402:G:T	1.07903e-39	-1.03776	-2.03078	5.39257e-32	-2.7731	1.01875	5.20382e-08	-2.64511	-1.10358
33589448	chr6:33589448:A:G	3.22626e-40	-2.27818	-1.99768	8.76359e-30	4.45221	-1.11581	2.49881e-08	-2.77307	-1.7092
33589718	chr6:33589718:T:G	3.23525e-39	-1.29021e-09	-1.9705	1.16218e-31	-1.29021e-09	-0.986497	4.43376e-07	-1.29021e-09	-1.60625
33589937	chr6:33589937:T:A	9.07378e-40	-2.51136	-0.73044	3.9785e-33	-2.5754	-1.78566	3.78371e-08	-2.04775	-2.01962
33589964	chr6:33589964:T:C	4.39704e-39	-0.148413	-1.51526	1.60936e-30	3.00349	-1.36186	1.9748e-08	-2.69238	-2.02523
33590156	chr6:33590156:G:A	3.16307e-39	-1.29021e-09	-1.99306	4.4348e-32	-1.29021e-09	-1.9499	2.9156e-07	-1.29021e-09	-2.02542
33590649	chr6:33590649:TG:T	3.09889e-39	-1.29021e-09	-2.01356	5.61962e-32	-1.29021e-09	-1.71311	3.05854e-07	-1.29021e-09	-1.97756
33590852	chr6:33590852:C:T	3.25658e-39	-1.29021e-09	-1.96393	1.19975e-31	-1.29021e-09	-0.954685	4.52307e-07	-1.29021e-09	-1.5863
33590881	chr6:33590881:G:A	3.29382e-40	-2.37643	-1.87871	1.22963e-30	3.07706	-1.70456	2.87171e-08	-2.72117	-1.622
33590974	chr6:33590974:G:A	9.62215e-38	2.40195	-0.979903	1.49711e-31	1.24079	-1.97405	3.73094e-08	-2.76165	-1.31976
33591095	chr6:33591095:C:T	6.67594e-39	-1.29021e-09	-1.2461	5.40582e-32	-1.29021e-09	-1.7519	2.92735e-07	-1.29021e-09	-2.02139
33591138	chr6:33591138:C:T	3.29093e-40	-2.37641	-1.87961	1.24941e-30	3.09178	-1.70332	2.86728e-08	-2.72185	-1.62286
33591173	chr6:33591173:A:G	2.42455e-39	-1.30453	-0.95443	4.59165e-33	-2.60976	-1.60796	1.9992e-08	-2.73131	-1.97402
33591195	chr6:33591195:C:T	1.46143e-39	-2.76519	-1.42404e-09	8.32976e-32	-1.31954	-1.42404e-09	1.63659e-07	-2.60288	-1.42404e-09
33591929	chr6:33591929:G:A	4.70118e-39	-2.35082	0.754028	1.4393e-31	0.933845	-1.70648	5.06022e-07	-0.541228	-0.932855
33592126	chr6:33592126:CACTTGA:C	1.46739e-39	-2.76112	-1.42404e-09	4.59474e-32	-1.91447	-1.42404e-09	1.41803e-07	-2.74622	-1.42404e-09
33592260	chr6:33592260:C:T	4.04935e-40	-2.16945	-1.87919	2.87228e-33	-2.65676	-2.03009	3.46997e-08	-2.17506	-1.97888
33593077	chr6:33593077:C:A	4.6061e-39	-1.29021e-09	-1.61722	6.20731e-32	-1.29021e-09	-1.61365	2.90094e-07	-1.29021e-09	-2.03046
33593087	chr6:33593087:G:A	3.20655e-39	-1.29021e-09	-1.97941	4.3536e-32	-1.29021e-09	-1.96838	2.90479e-07	-1.29021e-09	-2.02913
33593119	chr6:33593119:A:G	8.43673e-40	-1.43185	-1.88275	1.99595e-30	3.33406	-1.47715	2.04341e-08	-2.69783	-1.98562
33593298	chr6:33593298:G:C	6.483e-40	-1.85335	-1.72465	4.94945e-33	-2.75533	-1.38736	1.94036e-08	-2.74626	-1.98895
33593387	chr6:33593387:C:T	5.30381e-40	-1.75091	-2.02785	9.43765e-30	5.35984	-1.94935	1.2246e-07	-2.55728	-0.335595
33593592	chr6:33593592:G:A	2.74966e-39	-2.13313	-1.42404e-09	2.99308e-32	-2.34308	-1.42404e-09	1.38421e-07	-2.77037	-1.42404e-09
33593910	chr6:33593910:G:A	4.71314e-40	-2.08281	-1.81403	4.09835e-29	4.13496	0.743996	2.2954e-08	-2.6383	-1.92887
33594034	chr6:33594034:A:T	8.84161e-38	2.00727	-0.669816	3.48436e-33	-2.76924	-1.72444	4.08715e-08	-1.95995	-2.03028
33594185	chr6:33594185:T:C	2.23201e-40	-2.7723	-1.87199	3.02117e-22	20.8052	-0.113126	4.90284e-08	-2.26292	-1.54534
33594670	chr6:33594670:A:G	5.21826e-34	7.85983	2.16065	1.70655e-31	0.127732	-0.73005	2.80653e-08	-2.35925	-2.00688
33594932	chr6:33594932:T:C	4.82107e-40	-2.70235	-1.17185	7.03703e-24	17.986	-1.05346	4.41539e-08	-2.50388	-1.4091
33594943	chr6:33594943:C:T	5.04383e-40	-2.69927	-1.12976	6.44647e-24	17.9407	-1.09583	4.54592e-08	-2.50955	-1.37429
33595129	chr6:33595129:G:A	3.20981e-39	-1.29021e-09	-1.97839	4.3817e-32	-1.29021e-09	-1.96194	2.90837e-07	-1.29021e-09	-2.0279
33595193	chr6:33595193:A:C	3.258e-39	-1.29021e-09	-1.96349	4.31828e-32	-1.29021e-09	-1.97652	2.90108e-07	-1.29021e-09	-2.03041
33595198	chr6:33595198:C:A	1.29463e-38	-1.29021e-09	-0.583796	7.46831e-32	-1.29021e-09	-1.42871	4.06979e-07	-1.29021e-09	-1.6919
33595276	chr6:33595276:G:A	3.33028e-38	-1.29021e-09	0.361037	8.75714e-32	-1.29021e-09	-1.26951	1.04197e-06	-1.29021e-09	-0.751791
33595568	chr6:33595568:C:T	1.46136e-39	-2.76524	-1.42404e-09	3.81036e-32	-2.10166	-1.42404e-09	1.53183e-07	-2.66903	-1.42404e-09
33595587	chr6:33595587:G:A	4.53833e-40	-1.92975	-2.00488	1.68159e-32	-2.73147	-0.188174	2.96216e-08	-2.76413	-1.54803
33595875	chr6:33595875:C:T	6.7969e-36	6.20371	-0.524094	2.09034e-32	-1.17477	-1.52728	8.07628e-08	-2.23045	-1.0787
33596146	chr6:33596146:G:A	1.23718e-36	4.75608	-0.780092	1.71362e-32	-1.36144	-1.53933	9.29228e-08	-1.9798	-1.18909
33596164	chr6:33596164:T:C	3.93841e-36	5.88816	-0.754234	2.28781e-32	-1.2566	-1.35518	7.21145e-08	-2.13953	-1.28288
33596169	chr6:33596169:T:C	2.54215e-40	-2.54365	-1.97053	3.85447e-24	18.0628	-1.73225	9.16257e-08	-2.09769	-1.08526
33596171	chr6:33596171:C:T	1.11374e-36	4.65764	-0.786772	1.62558e-32	-1.41022	-1.5433	9.54498e-08	-1.95773	-1.18434
33596301	chr6:33596301:T:G	2.11333e-36	5.06806	-0.556642	1.61872e-32	-1.20419	-1.75355	1.11983e-07	-2.09402	-0.888298
33596325	chr6:33596325:G:A	1.34259e-36	4.74902	-0.691274	1.60999e-32	-1.36469	-1.59846	9.9905e-08	-1.98996	-1.10648
33596519	chr6:33596519:A:T	1.75944e-37	3.78799	-1.76243	1.50359e-13	42.3184	-1.60085	2.10575e-08	-2.69944	-1.95397
33596575	chr6:33596575:T:C	2.22365e-31	17.9736	-1.8984	1.0308e-31	0.660776	-1.76723	1.30337e-07	-1.83548	-0.995058
33596635	chr6:33596635:T:C	1.37924e-36	4.81829	-0.73361	1.67421e-32	-1.35105	-1.57299	9.44061e-08	-2.01148	-1.14158
33596829	chr6:33596829:C:T	1.11391e-36	4.57421	-0.703189	1.50774e-32	-1.43893	-1.58984	1.04655e-07	-1.93124	-1.11876
33597225	chr6:33597225:A:G	1.54662e-36	4.80825	-0.60903	1.57815e-32	-1.33874	-1.64438	1.05381e-07	-2.00843	-1.03465
33597240	chr6:33597240:A:G	4.5093e-39	-1.63846	-1.42404e-09	3.19564e-32	-2.27759	-1.42404e-09	1.4069e-07	-2.7541	-1.42404e-09
33597321	chr6:33597321:T:G	7.70389e-37	4.01856	-0.516267	1.07322e-32	-1.67508	-1.69364	1.52976e-07	-1.71429	-0.956088
33597323	chr6:33597323:T:C	3.79556e-39	-1.81077	-1.42404e-09	2.13636e-30	1.92489	-1.42404e-09	2.24885e-06	0.0175093	-1.42404e-09
33597376	chr6:33597376:A:G	3.04619e-39	-1.29021e-09	-2.03071	5.34681e-32	-1.29021e-09	-1.76288	3.15214e-07	-1.29021e-09	-1.94741
33597494	chr6:33597494:T:A	5.22843e-39	-1.29021e-09	-1.49049	6.2041e-32	-1.29021e-09	-1.61417	2.90705e-07	-1.29021e-09	-2.02835
33597553	chr6:33597553:T:C	5.16363e-39	-1.29021e-09	-1.50296	6.13428e-32	-1.29021e-09	-1.62549	2.9048e-07	-1.29021e-09	-2.02913
33597629	chr6:33597629:C:A	6.21036e-34	7.46112	2.73342	1.33448e-31	-0.157517	-0.690732	3.18538e-08	-2.24614	-1.99337
33597697	chr6:33597697:G:A	2.41002e-40	-2.6835	-1.88405	5.49744e-25	16.2759	-1.89289	9.07869e-08	-2.56513	-0.627015
33597703	chr6:33597703:G:C	3.16022e-39	-1.29021e-09	-1.99396	4.39601e-32	-1.29021e-09	-1.95868	2.91065e-07	-1.29021e-09	-2.02712
33597787	chr6:33597787:A:C	5.29339e-39	-1.29021e-09	-1.47815	6.2708e-32	-1.29021e-09	-1.60347	2.90969e-07	-1.29021e-09	-2.02745
33598125	chr6:33598125:C:T	5.07888e-39	-1.29021e-09	-1.51952	6.03279e-32	-1.29021e-09	-1.64217	2.90243e-07	-1.29021e-09	-2.02994
33598173	chr6:33598173:A:G	5.15201e-39	-1.29021e-09	-1.50522	6.12332e-32	-1.29021e-09	-1.62727	2.90447e-07	-1.29021e-09	-2.02924
33598363	chr6:33598363:G:A	1.71563e-31	17.6824	-1.86652	8.90736e-32	0.709479	-1.96198	7.66766e-08	-1.83158	-1.52949
33598381	chr6:33598381:A:G	2.39858e-40	-2.68344	-1.88887	5.52652e-25	16.2756	-1.88732	8.93836e-08	-2.56546	-0.642268
33598433	chr6:33598433:A:G	5.28212e-39	-1.29021e-09	-1.48028	6.25832e-32	-1.29021e-09	-1.60547	2.90923e-07	-1.29021e-09	-2.0276
33598510	chr6:33598510:TTTTA:T	1.01842e-37	3.33446	-1.85564	2.06794e-16	35.4596	-1.33109	1.95007e-08	-2.76153	-1.96868
33598541	chr6:33598541:T:C	3.7226e-39	-1.29021e-09	-1.83018	1.93123e-31	-1.29021e-09	-0.478635	5.87144e-07	-1.29021e-09	-1.32539
33598804	chr6:33598804:C:T	4.71355e-40	-1.88762	-2.00913	1.73064e-32	-2.73994	-0.150945	3.03321e-08	-2.75919	-1.52927
33599332	chr6:33599332:T:TTC	5.07716e-39	-1.29021e-09	-1.51985	6.05693e-32	-1.29021e-09	-1.63818	2.90259e-07	-1.29021e-09	-2.02989
33599511	chr6:33599511:T:C	2.25957e-36	6.04374	-1.46542	3.97896e-32	-1.21244	-0.845916	6.42083e-08	-2.31356	-1.22497
33599636	chr6:33599636:C:T	3.35585e-39	-1.29021e-09	-1.9339	4.18331e-32	-1.29021e-09	-2.00828	2.90873e-07	-1.29021e-09	-2.02778
33599649	chr6:33599649:C:T	4.49933e-36	5.96013	-0.693053	2.26622e-32	-1.2188	-1.40246	7.3928e-08	-2.1645	-1.23307
33599783	chr6:33599783:T:C	7.24713e-40	-1.66797	-1.79862	9.3311e-33	-1.96762	-1.541	3.38295e-08	-2.33379	-1.84555
33599845	chr6:33599845:T:C	2.3179e-40	-2.69353	-1.913	6.30798e-25	16.3851	-1.86455	8.46773e-08	-2.54696	-0.714853
33599850	chr6:33599850:C:G	4.89922e-39	-1.29021e-09	-1.55553	6.55619e-32	-1.29021e-09	-1.55897	2.90244e-07	-1.29021e-09	-2.02994
33600122	chr6:33600122:C:T	4.26389e-37	2.91075	-1.42404e-09	2.56459e-32	-2.49758	-1.42404e-09	9.73759e-07	-0.8195	-1.42404e-09
33600244	chr6:33600244:G:A	1.37941e-37	3.59466	-1.81243	3.69111e-16	36.0275	-1.31958	1.91681e-08	-2.77071	-1.97671
33600301	chr6:33600301:C:T	4.68262e-39	-1.29021e-09	-1.60075	6.26787e-32	-1.29021e-09	-1.60394	2.9e-07	-1.29021e-09	-2.03078
33600355	chr6:33600355:T:C	1.22331e-37	3.48141	-1.81928	2.79043e-16	35.7199	-1.29174	1.93093e-08	-2.76742	-1.97266
33600477	chr6:33600477:A:G	2.51405e-40	-2.6674	-1.85789	4.00813e-25	15.9855	-1.91847	9.60561e-08	-2.58734	-0.548396
33600588	chr6:33600588:T:C	1.01108e-37	3.30101	-1.82942	1.81025e-16	35.2691	-1.27362	1.95565e-08	-2.76031	-1.96705
33600682	chr6:33600682:C:G	9.56681e-37	3.71886	-1.42404e-09	1.01497e-31	-1.12194	-1.42404e-09	2.03461e-07	-2.38519	-1.42404e-09
33600715	chr6:33600715:CAGAT:C	3.29356e-39	-1.29021e-09	-1.95264	4.28035e-32	-1.29021e-09	-1.98534	2.89994e-07	-1.29021e-09	-2.0308
33600899	chr6:33600899:A:G	5.13929e-39	-1.29021e-09	-1.50769	6.87125e-32	-1.29021e-09	-1.51203	2.91152e-07	-1.29021e-09	-2.02682
33600910	chr6:33600910:A:G	1.17965e-37	3.41238	-1.7866	2.25108e-16	35.5649	-1.35148	1.90536e-08	-2.76514	-1.98827
33600982	chr6:33600982:A:G	1.06456e-37	3.31755	-1.79443	1.7873e-16	35.3213	-1.33859	1.91966e-08	-2.76109	-1.98484
33601318	chr6:33601318:C:T	3.17826e-39	-1.29021e-09	-1.98827	4.44262e-32	-1.29021e-09	-1.94814	2.91604e-07	-1.29021e-09	-2.02527
33601477	chr6:33601477:T:C	3.28795e-39	-1.29021e-09	-1.95434	4.28625e-32	-1.29021e-09	-1.98397	2.89998e-07	-1.29021e-09	-2.03079
33601564	chr6:33601564:C:T	7.61082e-38	3.0994	-1.91185	6.84495e-17	34.0746	-1.05164	2.10699e-08	-2.75214	-1.90068
33601587	chr6:33601587:C:T	1.07075e-37	3.39394	-1.86502	1.44283e-16	34.952	-1.18338	1.98552e-08	-2.76789	-1.94431
33601657	chr6:33601657:T:C	7.81336e-38	3.06355	-1.84974	4.65514e-17	33.8199	-1.18258	2.03406e-08	-2.74442	-1.94362
33601664	chr6:33601664:G:T	2.17144e-37	3.17317	-0.937216	7.1225e-32	0.48775	-1.96387	4.12089e-08	-2.69381	-1.2882
33601689	chr6:33601689:C:G	1.37567e-37	3.63557	-1.85606	2.34005e-16	35.4124	-1.16026	2.00273e-08	-2.77157	-1.93199
33601980	chr6:33601980:G:A	5.23077e-40	-2.70992	-1.08271	4.56427e-25	16.1521	-1.95513	1.64187e-07	-2.43995	-0.159702
33602106	chr6:33602106:G:T	7.13116e-38	3.07493	-1.95248	8.16904e-17	34.0478	-0.848085	2.23759e-08	-2.75324	-1.83943
33602247	chr6:33602247:G:A	5.0779e-38	0.782878	-1.42404e-09	3.96227e-32	-2.06256	-1.42404e-09	1.81856e-07	-2.49745	-1.42404e-09
33602298	chr6:33602298:G:A	1.03656e-37	3.43941	-1.94294	2.01629e-16	34.9581	-0.854827	2.18393e-08	-2.76854	-1.84841
33602314	chr6:33602314:TTAA:T	8.56887e-38	3.21967	-1.91355	3.67276e-16	35.4367	-0.733741	2.20537e-08	-2.76752	-1.83967
33602399	chr6:33602399:G:A	1.02906e-37	3.42087	-1.93165	1.80526e-16	34.8895	-0.896804	2.15111e-08	-2.76793	-1.86416
33602518	chr6:33602518:C:T	9.16357e-40	-1.64866	-1.5833	1.04899e-32	-2.76527	-0.626281	9.17279e-07	0.657111	-1.53636
33602597	chr6:33602597:C:T	6.35773e-38	3.02356	-2.01591	8.05156e-17	33.5866	-0.40137	2.69639e-08	-2.74587	-1.66029
33602650	chr6:33602650:G:A	3.53051e-39	-1.29021e-09	-1.88316	4.14625e-32	-1.29021e-09	-2.01718	2.93497e-07	-1.29021e-09	-2.01879
33602698	chr6:33602698:G:A	1.0273e-37	3.51796	-2.03046	4.37068e-16	35.2901	-0.413182	2.79203e-08	-2.77143	-1.59988
33602711	chr6:33602711:C:T	8.87238e-38	3.37034	-2.02941	2.91415e-16	34.9349	-0.463303	2.731e-08	-2.76788	-1.62552
33602776	chr6:33602776:A:G	9.01192e-38	3.37154	-2.01501	2.57174e-16	34.7623	-0.415727	2.64055e-08	-2.76614	-1.66096
33602800	chr6:33602800:A:G	8.65338e-38	3.32641	-2.01048	2.18334e-16	34.6405	-0.457651	2.5915e-08	-2.76435	-1.68149
33602816	chr6:33602816:A:G	9.11796e-38	3.38043	-2.0122	2.56308e-16	34.7854	-0.442242	2.60542e-08	-2.76653	-1.67395
33603035	chr6:33603035:C:G	9.33716e-38	3.4047	-2.01272	2.70166e-16	34.8338	-0.437931	2.60907e-08	-2.76729	-1.6718
33603155	chr6:33603155:G:A	1.93031e-39	-0.804456	-1.68247	2.284e-20	27.0325	-2.01497	7.49347e-07	-0.729513	-0.351948
33603335	chr6:33603335:T:G	3.53143e-39	-1.29021e-09	-1.8829	4.1454e-32	-1.29021e-09	-2.01738	2.93536e-07	-1.29021e-09	-2.01866
33603520	chr6:33603520:TA:T	1.4407e-37	1.82569	-1.42404e-09	6.43678e-17	32.9614	-1.42404e-09	1.48115e-07	-2.70268	-1.42404e-09
33603674	chr6:33603674:C:T	3.34279e-39	-1.29021e-09	-1.9378	7.96135e-32	-1.29021e-09	-1.36478	3.65746e-07	-1.29021e-09	-1.79872
33603928	chr6:33603928:G:A	3.45433e-39	-1.29021e-09	-1.90498	4.11559e-32	-1.29021e-09	-2.0246	3.21561e-07	-1.29021e-09	-1.92748
33604208	chr6:33604208:G:A	4.53517e-38	2.69847	-2.02862	6.99664e-17	33.5472	-0.502383	2.82542e-08	-2.72212	-1.6373
33604322	chr6:33604322:A:G	3.47154e-39	-1.29021e-09	-1.90001	4.17084e-32	-1.29021e-09	-2.01126	2.92175e-07	-1.29021e-09	-2.02331
33604348	chr6:33604348:A:G	2.08269e-40	-2.69591	-2.01762	2.49536e-24	17.1031	-1.20735	2.768e-08	-2.35218	-2.02778
33604382	chr6:33604382:C:A	2.15826e-40	-2.66881	-2.00908	1.99464e-24	16.7837	-1.11189	2.93724e-08	-2.29928	-2.02133
33604526	chr6:33604526:TGATTGCTC:T	3.25843e-39	-1.29021e-09	-1.96336	7.34004e-32	-1.29021e-09	-1.44603	3.50186e-07	-1.29021e-09	-1.8422
33604680	chr6:33604680:C:T	8.3676e-39	-1.29021e-09	-1.02024	1.24848e-31	-1.29021e-09	-0.914866	3.93045e-07	-1.29021e-09	-1.72674
33604779	chr6:33604779:C:T	3.79711e-40	-2.09633	-2.01662	4.20263e-32	-2.68292	0.679252	4.70061e-08	-2.77371	-1.07668
33604786	chr6:33604786:C:T	1.41037e-38	-0.498169	-1.42404e-09	6.09269e-29	5.27547	-1.42404e-09	2.66273e-07	-2.11614	-1.42404e-09
33604811	chr6:33604811:T:C	3.87959e-39	-1.29021e-09	-1.78888	1.58135e-30	-1.29021e-09	1.62407	1.56376e-06	-1.29021e-09	-0.345812
33604917	chr6:33604917:C:A	4.05936e-39	-1.74358	-1.42404e-09	1.68544e-25	13.2007	-1.42404e-09	2.35507e-07	-2.23892	-1.42404e-09
33605447	chr6:33605447:C:A	1.66735e-39	-2.63337	-1.42404e-09	8.30029e-24	17.0976	-1.42404e-09	4.08521e-07	-1.68812	-1.42404e-09
33605993	chr6:33605993:A:T	1.63021e-39	-2.6559	-1.42404e-09	5.97547e-24	16.769	-1.42404e-09	6.17009e-07	-1.27578	-1.42404e-09
33606130	chr6:33606130:T:G	5.99739e-38	0.246291	0.703014	7.23747e-32	-0.317765	-1.14234	2.96586e-07	-2.43258	0.42425
33606134	chr6:33606134:T:A	1.79273e-39	-2.56086	-1.42404e-09	2.1093e-24	15.7277	-1.42404e-09	4.71308e-07	-1.54515	-1.42404e-09
33606217	chr6:33606217:G:A	2.05514e-40	-2.75023	-1.97661	2.90246e-32	-0.459995	-1.91383	7.66594e-06	2.65654	-1.41266
33606282	chr6:33606282:A:G	2.02629e-39	-2.4384	-1.42404e-09	8.4587e-25	14.8139	-1.42404e-09	3.71554e-07	-1.78297	-1.42404e-09
33606457	chr6:33606457:G:A	2.72116e-40	-2.61255	-1.83358	5.6462e-25	15.1625	-0.752841	5.76784e-08	-1.63206	-2.01372
33606461	chr6:33606461:C:T	2.72866e-40	-2.71279	-1.73059	3.34787e-32	-0.603456	-1.6276	9.80602e-06	2.38094	-0.890855
33606468	chr6:33606468:C:T	4.38232e-40	-1.94824	-2.02137	3.8264e-32	-2.72821	0.63076	4.59415e-08	-2.76529	-1.10801
33606689	chr6:33606689:A:G	3.01101e-40	-2.63079	-1.71412	9.01744e-25	15.3345	-0.456644	5.93917e-08	-1.58587	-2.03064
33606711	chr6:33606711:T:G	1.73788e-38	0.211599	-0.500952	3.74873e-32	-0.477497	-1.64047	1.14606e-07	-2.39433	-0.564831
33606808	chr6:33606808:A:C	3.46389e-39	-1.29021e-09	-1.90221	4.09688e-32	-1.29021e-09	-2.02915	3.07108e-07	-1.29021e-09	-1.97346
33606858	chr6:33606858:A:G	2.63398e-40	-2.65538	-1.82331	1.06901e-24	15.5936	-0.545543	6.38141e-08	-1.52145	-2.02324
33607101	chr6:33607101:C:T	6.74136e-39	-1.29021e-09	-1.23634	4.97021e-32	-1.29021e-09	-1.83592	3.03914e-07	-1.29021e-09	-1.98392
33607232	chr6:33607232:G:A	8.22292e-40	-2.44439	-0.895872	1.05587e-27	7.8602	0.267709	1.00084e-07	-1.45709	-1.63757
33607278	chr6:33607278:G:C	3.79742e-39	-1.29021e-09	-1.81028	5.84631e-32	-1.29021e-09	-1.67357	3.01925e-07	-1.29021e-09	-1.99049
33607340	chr6:33607340:C:G	1.83877e-37	-1.29021e-09	2.06966	1.80906e-31	-1.29021e-09	-0.543986	5.85064e-07	-1.29021e-09	-1.32894
33607587	chr6:33607587:T:C	3.05955e-39	-1.29021e-09	-2.02634	7.0891e-32	-1.29021e-09	-1.48082	3.458e-07	-1.29021e-09	-1.8548
33607618	chr6:33607618:C:T	2.45467e-40	-2.71955	-1.82965	3.32567e-32	-0.625974	-1.61173	8.45867e-06	2.21704	-0.874752
33607729	chr6:33607729:A:G	4.19836e-40	-1.99556	-2.01693	4.4322e-32	-2.71186	0.76138	4.8083e-08	-2.77089	-1.05684
33607765	chr6:33607765:G:T	3.05261e-39	-1.29021e-09	-2.02861	5.68415e-32	-1.29021e-09	-1.7017	2.92582e-07	-1.29021e-09	-2.02192
33607913	chr6:33607913:C:T	3.34212e-38	2.39353	-2.02895	1.15715e-31	0.914002	-1.90483	1.26508e-06	1.01014	-1.56791
33608170	chr6:33608170:C:T	3.32981e-39	-1.29021e-09	-1.94169	4.16233e-32	-1.29021e-09	-2.0133	3.15554e-07	-1.29021e-09	-1.94633
33608195	chr6:33608195:CA:C	3.92861e-38	2.55216	-2.0259	1.38937e-31	0.92749	-1.73543	1.54593e-06	1.01193	-1.36921
33608396	chr6:33608396:A:G	9.82908e-34	11.1802	-0.526488	1.14196e-30	2.87299	-1.57445	2.87708e-08	-2.33654	-2.00476
33608907	chr6:33608907:G:A	1.33314e-38	-1.29021e-09	-0.554484	1.15412e-30	-1.29021e-09	1.30913	4.71334e-07	-1.29021e-09	-1.5451
33608908	chr6:33608908:A:G	1.00383e-33	11.193	-0.51827	7.1401e-31	2.72738	-1.89845	3.08091e-08	-2.37361	-1.89924
33609307	chr6:33609307:T:G	5.24862e-40	-1.81404	-1.97518	6.97134e-32	-2.74949	1.25191	6.58333e-08	-2.7516	-0.761942
33609741	chr6:33609741:TC:T	3.8058e-38	2.51807	-2.02357	1.33866e-31	0.907543	-1.75267	1.47152e-06	0.986837	-1.39345
33610046	chr6:33610046:C:T	1.09046e-38	-1.21735	0.461934	2.43436e-31	0.830232	-1.07734	2.04976e-07	-2.7585	0.380725
33610411	chr6:33610411:C:G	3.42068e-39	-1.29021e-09	-1.91476	4.14525e-32	-1.29021e-09	-2.01742	2.91868e-07	-1.29021e-09	-2.02436
33610614	chr6:33610614:A:T	2.2606e-39	-2.32898	-1.42404e-09	3.37188e-32	-2.22391	-1.42404e-09	9.63008e-07	-0.830601	-1.42404e-09
33610770	chr6:33610770:C:T	1.62767e-39	-2.65746	-1.42404e-09	4.08095e-32	-2.03305	-1.42404e-09	1.51478e-07	-2.68022	-1.42404e-09
33610891	chr6:33610891:TG:T	3.07434e-39	-1.29021e-09	-2.02151	7.1085e-32	-1.29021e-09	-1.47809	3.49902e-07	-1.29021e-09	-1.84301
33611208	chr6:33611208:C:G	3.23614e-39	-1.29021e-09	-1.97022	9.22223e-32	-1.29021e-09	-1.21776	4.14577e-07	-1.29021e-09	-1.6734
33611439	chr6:33611439:A:G	2.4048e-40	-2.75757	-1.81215	1.58764e-30	3.64525	-2.01721	6.24878e-08	-2.08537	-1.48032
33611489	chr6:33611489:G:A	4.12538e-39	-1.29021e-09	-1.72745	5.69661e-32	-1.29021e-09	-1.69951	3.13769e-07	-1.29021e-09	-1.95201
33612573	chr6:33612573:G:T	2.82765e-40	-2.76884	-1.6389	1.12095e-30	3.30865	-2.02868	7.39948e-08	-2.18712	-1.20954
33612626	chr6:33612626:G:C	3.98435e-39	-1.76223	-1.42404e-09	1.99922e-30	1.85855	-1.42404e-09	2.24977e-06	0.0179186	-1.42404e-09
33612883	chr6:33612883:TGCC:T	2.01965e-40	-2.7687	-1.97557	1.03245e-31	-1.36627	0.26141	1.66545e-06	1.36485	-1.64767
33613057	chr6:33613057:C:T	1.97375e-40	-2.77166	-1.99559	8.95848e-32	-1.38223	0.135449	1.5793e-06	1.36745	-1.70337
33613180	chr6:33613180:C:T	2.00889e-40	-2.76831	-1.9813	1.06452e-31	-1.31281	0.238533	1.84409e-06	1.48145	-1.66238
33613234	chr6:33613234:C:T	2.00208e-40	-2.77106	-1.98194	1.00414e-31	-1.36606	0.233402	1.67769e-06	1.38859	-1.66408
33613314	chr6:33613314:A:G	2.00491e-40	-2.76653	-1.98506	1.06336e-31	-1.28658	0.211225	1.9108e-06	1.52785	-1.67324
33613467	chr6:33613467:G:A	4.53579e-40	-2.24853	-1.68666	2.40634e-31	-2.73677	2.47808	1.4099e-07	-2.7638	0.0118253
33613856	chr6:33613856:C:G	1.31207e-32	15.275	-2.02994	7.41563e-31	2.89301	-2.02622	2.28381e-07	-0.463866	-1.80578
33613925	chr6:33613925:G:A	3.95672e-39	-1.29021e-09	-1.76919	9.32241e-32	-1.29021e-09	-1.20696	3.21937e-07	-1.29021e-09	-1.92631
33614028	chr6:33614028:G:A	6.56709e-37	4.38701	-1.04437	2.07447e-16	35.0927	-0.960995	4.38103e-08	-2.66988	-1.25092
33614313	chr6:33614313:G:A	2.00699e-40	-2.76941	-1.98114	1.04239e-31	-1.33295	0.237677	1.77959e-06	1.44522	-1.66175
33614450	chr6:33614450:G:C	3.72968e-39	-1.29021e-09	-1.82828	4.09228e-32	-1.29021e-09	-2.03028	2.94181e-07	-1.29021e-09	-2.01647
33614530	chr6:33614530:T:G	2.02021e-40	-2.76381	-1.98018	1.13851e-31	-1.25102	0.243948	2.05488e-06	1.58657	-1.65926
33614567	chr6:33614567:G:A	3.67852e-39	-1.29021e-09	-1.84209	4.09052e-32	-1.29021e-09	-2.03071	3.00343e-07	-1.29021e-09	-1.99574
33614615	chr6:33614615:T:C	3.61258e-40	-2.33838	-1.82439	1.428e-31	-2.71492	1.9344	9.38504e-08	-2.77128	-0.387686
33614889	chr6:33614889:G:A	2.00121e-40	-2.76111	-1.99233	1.07564e-31	-1.22271	0.158835	2.0863e-06	1.63666	-1.69418
33615094	chr6:33615094:A:T	3.04622e-39	-1.29021e-09	-2.0307	6.69423e-32	-1.29021e-09	-1.53813	3.33296e-07	-1.29021e-09	-1.89163
33615336	chr6:33615336:C:A	2.02423e-40	-2.76965	-1.97235	1.09657e-31	-1.33843	0.293829	1.80517e-06	1.43624	-1.63849
33618402	chr6:33618402:C:A	2.67762e-40	-2.76962	-1.69264	8.69624e-31	3.05688	-2.03079	5.48425e-08	-2.40464	-1.29155
33618487	chr6:33618487:G:A	3.13034e-38	1.45837	-1.15925	7.45619e-19	29.0249	-0.521644	3.71218e-08	-2.73812	-1.34833
33618630	chr6:33618630:G:C	3.54573e-38	1.42046	-0.996735	8.12735e-19	28.9151	-0.325661	4.26665e-08	-2.7342	-1.21305
33618971	chr6:33618971:T:C	4.47449e-40	-2.2721	-1.67669	2.50965e-31	-2.73	2.51335	1.44396e-07	-2.76697	0.0388708
33619298	chr6:33619298:T:C	4.34059e-40	-2.29838	-1.6808	2.48995e-31	-2.72179	2.49726	1.4275e-07	-2.76971	0.0301363
33619389	chr6:33619389:C:T	3.14353e-39	-1.29021e-09	-1.99926	4.1976e-32	-1.29021e-09	-2.00487	3.09322e-07	-1.29021e-09	-1.96628
33619483	chr6:33619483:C:A	2.04377e-40	-2.76877	-1.96363	1.21544e-31	-1.28398	0.342293	2.06578e-06	1.55055	-1.61795
33619615	chr6:33619615:C:T	3.48631e-40	-2.54683	-1.65152	5.0526e-33	-2.12978	-1.99228	2.62498e-08	-2.48417	-1.94884
33619627	chr6:33619627:G:A	2.13576e-40	-2.73568	-1.95269	2.09705e-32	-0.790827	-1.90802	4.91939e-06	2.07174	-1.27146
33619666	chr6:33619666:G:A	2.04877e-40	-2.76839	-1.96156	1.24678e-31	-1.27072	0.354491	2.11182e-06	1.56708	-1.61244
33619764	chr6:33619764:C:T	3.67576e-39	-1.29021e-09	-1.84285	5.51545e-32	-1.29021e-09	-1.73183	3.03269e-07	-1.29021e-09	-1.98604
33619949	chr6:33619949:T:A	4.78745e-40	-2.23911	-1.64208	2.81231e-31	-2.739	2.63622	1.57518e-07	-2.76265	0.121523
33620177	chr6:33620177:C:T	3.67587e-40	-2.52527	-1.62013	5.25336e-33	-2.10128	-1.98182	2.54396e-08	-2.50215	-1.96221
33620370	chr6:33620370:C:T	5.77881e-37	4.13275	-0.917988	2.0636e-16	34.5303	-0.403877	5.64636e-08	-2.69655	-0.970521
33620574	chr6:33620574:G:A	3.63739e-40	-2.52481	-1.63111	5.25446e-33	-2.09712	-1.98577	2.55001e-08	-2.50502	-1.95696
33620710	chr6:33620710:GGA:G	3.58435e-39	-1.29021e-09	-1.86803	7.6675e-32	-1.29021e-09	-1.40239	3.03449e-07	-1.29021e-09	-1.98545
33620833	chr6:33620833:G:A	2.27329e-40	-2.7534	-1.87256	3.72897e-32	-0.124515	-1.99873	2.86564e-08	-2.67296	-1.67232
33620926	chr6:33620926:G:A	2.47053e-39	-1.44399	-0.796186	2.70736e-31	1.64981	-1.79064	5.85861e-08	-2.77367	-0.856493
33621555	chr6:33621555:C:T	2.66298e-40	-2.732	-1.73574	6.09295e-33	-1.90618	-2.02865	1.1361e-07	-1.09552	-1.87236
33621584	chr6:33621584:G:GC	2.27619e-38	-0.0195187	-1.42404e-09	2.93324e-32	-2.36327	-1.42404e-09	1.3922e-07	-2.76461	-1.42404e-09
33622033	chr6:33622033:G:A	3.74087e-40	-2.51123	-1.61665	5.38885e-33	-2.07729	-1.98034	2.50215e-08	-2.51729	-1.96364
33622232	chr6:33622232:A:T	1.54878e-39	-2.70714	-1.42404e-09	1.46611e-30	1.5484	-1.42404e-09	4.84497e-07	-1.51755	-1.42404e-09
33622284	chr6:33622284:C:T	1.395e-33	11.0038	-1.42404e-09	5.46822e-31	0.56216	-1.42404e-09	2.85315e-07	-2.04707	-1.42404e-09
33622514	chr6:33622514:C:T	2.43807e-40	-2.77134	-1.78465	9.17637e-32	-2.54703	1.32429	1.97722e-07	-1.39013	-1.02367
33622694	chr6:33622694:T:C	2.38909e-40	-2.7729	-1.80338	8.71895e-32	-2.53007	1.25619	1.99863e-07	-1.34655	-1.05648
33623221	chr6:33623221:T:A	2.63031e-40	-2.45877	-2.02132	4.47831e-33	-2.21654	-2.02617	1.55745e-07	-0.826324	-1.82612
33623756	chr6:33623756:A:G	3.98467e-39	-1.29021e-09	-1.76215	5.4669e-32	-1.29021e-09	-1.74067	3.07554e-07	-1.29021e-09	-1.97201
33623971	chr6:33623971:A:T	3.05068e-39	-1.29021e-09	-2.02924	5.80103e-32	-1.29021e-09	-1.68134	3.16446e-07	-1.29021e-09	-1.94351
33624933	chr6:33624933:A:G	2.4558e-39	-2.24615	-1.42404e-09	2.18941e-32	-2.65575	-1.42404e-09	1.44089e-07	-2.73023	-1.42404e-09
33625104	chr6:33625104:A:C	2.42602e-40	-2.7703	-1.79063	8.59656e-32	-2.55906	1.27105	1.88068e-07	-1.41668	-1.04718
33625508	chr6:33625508:C:T	2.64077e-31	18.2088	-1.9616	9.54935e-31	3.07149	-1.95181	1.8341e-07	-0.525911	-1.96303
33625510	chr6:33625510:C:T	1.07199e-32	15.0696	-2.02657	6.25241e-31	2.7144	-2.01823	1.98503e-07	-0.563337	-1.84652
33625671	chr6:33625671:T:TC	5.07778e-40	-2.21734	-1.60498	3.14738e-31	-2.74494	2.75472	1.7204e-07	-2.75906	0.20612
33625800	chr6:33625800:C:A	1.19231e-32	15.1788	-2.02945	6.68198e-31	2.78657	-2.02395	2.13746e-07	-0.515828	-1.82005
33625970	chr6:33625970:T:C	4.42702e-39	-1.29021e-09	-1.65688	1.54401e-31	-1.29021e-09	-0.702411	2.23928e-06	-1.29021e-09	0.0132468
33626048	chr6:33626048:A:C	2.45373e-40	-2.77222	-1.77736	9.09003e-32	-2.53993	1.30773	2.02053e-07	-1.36891	-1.02322
33626164	chr6:33626164:G:A	1.47727e-39	-2.75441	-1.42404e-09	1.83856e-31	-0.527813	-1.42404e-09	2.06731e-07	-2.36924	-1.42404e-09
33626464	chr6:33626464:G:A	6.11175e-39	0.352747	-1.68714	7.31291e-33	-1.72332	-2.029	2.81821e-08	-2.41249	-1.94948
33626497	chr6:33626497:C:G	3.14149e-39	-1.29021e-09	-1.99991	4.09595e-32	-1.29021e-09	-2.02938	2.9539e-07	-1.29021e-09	-2.01237
33626660	chr6:33626660:C:A	2.70758e-40	-2.76021	-1.69092	9.85097e-32	-2.75708	1.60527	2.7546e-07	-0.949461	-1.13276
33626994	chr6:33626994:G:T	3.10465e-39	-1.29021e-09	-2.0117	4.32857e-32	-1.29021e-09	-1.97414	3.36029e-07	-1.29021e-09	-1.88347
33626996	chr6:33626996:T:C	2.34587e-40	-2.60626	-1.98827	3.4081e-33	-2.76987	-1.74594	1.82718e-08	-2.76462	-2.03069
33627622	chr6:33627622:A:G	2.7153e-40	-2.75838	-1.6899	9.87913e-32	-2.75909	1.61013	2.82043e-07	-0.927231	-1.13137
33627748	chr6:33627748:T:C	2.83155e-40	-2.76947	-1.6369	1.03092e-31	-2.74504	1.6387	2.5597e-07	-1.05579	-1.09981
33627822	chr6:33627822:T:C	2.71549e-40	-2.76222	-1.686	1.00379e-31	-2.75467	1.62166	2.71156e-07	-0.972445	-1.12552
33628071	chr6:33628071:C:T	2.05483e-40	-2.74059	-1.9864	1.38142e-32	-2.33466	-0.781604	2.39093e-08	-2.7729	-1.75349
33628362	chr6:33628362:G:T	4.10458e-39	-1.29021e-09	-1.7325	5.63692e-32	-1.29021e-09	-1.71004	3.12108e-07	-1.29021e-09	-1.95731
33628722	chr6:33628722:C:G	2.64e-40	-2.7651	-1.71131	9.31346e-32	-2.75049	1.54257	2.50959e-07	-1.0105	-1.16487
33629091	chr6:33629091:C:T	2.66838e-40	-2.7605	-1.70522	9.44394e-32	-2.75696	1.56295	2.6962e-07	-0.949464	-1.15418
33629215	chr6:33629215:A:AT	2.71535e-40	-2.75874	-1.68953	9.92619e-32	-2.75887	1.61466	2.82216e-07	-0.929439	-1.12855
33629302	chr6:33629302:C:T	2.36969e-38	1.64504	-1.6243	3.73625e-18	32.103	-1.98815	4.40689e-08	-2.18821	-1.7267
33629358	chr6:33629358:G:A	4.05081e-39	-1.29021e-09	-1.74569	5.54403e-32	-1.29021e-09	-1.72666	3.09845e-07	-1.29021e-09	-1.96459
33629455	chr6:33629455:T:TCA	2.70718e-40	-2.76169	-1.68959	9.95688e-32	-2.75555	1.61444	2.72594e-07	-0.964016	-1.12866
33629638	chr6:33629638:G:A	2.47278e-40	-2.74322	-1.79863	8.34171e-32	-2.76859	1.45048	2.87648e-07	-0.795505	-1.24342
33629815	chr6:33629815:A:G	3.0479e-40	-2.73063	-1.60211	9.21091e-32	-2.77356	1.55457	3.30412e-07	-0.848978	-1.05135
33629850	chr6:33629850:TG:T	4.56331e-39	-1.29021e-09	-1.62656	1.7201e-31	-1.29021e-09	-0.59441	2.55852e-06	-1.29021e-09	0.146523
33629919	chr6:33629919:C:T	2.08809e-40	-2.7474	-1.96354	2.74069e-33	-2.76502	-1.96874	1.26922e-07	-0.952308	-1.90478
33629954	chr6:33629954:C:G	5.15453e-40	-2.19452	-1.61279	3.0447e-31	-2.75005	2.72665	1.69152e-07	-2.75506	0.185197
33630127	chr6:33630127:C:T	4.20914e-39	-1.29021e-09	-1.70735	5.76799e-32	-1.29021e-09	-1.68706	3.15845e-07	-1.29021e-09	-1.94541
33630503	chr6:33630503:C:T	2.49063e-39	-1.49799	-0.73408	3.21307e-31	1.79741	-1.76698	6.1629e-08	-2.77271	-0.806821
33630836	chr6:33630836:T:C	2.39008e-40	-2.76944	-1.80642	1.18224e-31	-2.44365	1.47427	2.67156e-07	-1.15092	-0.961909
33630865	chr6:33630865:G:A	2.40593e-40	-2.77057	-1.79868	1.20457e-31	-2.45546	1.50478	2.64758e-07	-1.17779	-0.944057
33631430	chr6:33631430:C:A	2.6225e-39	-1.50917	-0.671311	3.23227e-31	1.77319	-1.7368	6.58275e-08	-2.77307	-0.740559
33631718	chr6:33631718:A:G	2.47088e-40	-2.53729	-2.00533	5.00382e-33	-2.12026	-2.01151	2.02925e-07	-0.657471	-1.73036
33631982	chr6:33631982:T:C	1.51715e-38	0.77531	-1.2005	4.45485e-28	8.70634	-1.44138	5.55756e-07	-1.71658	0.336249
33632202	chr6:33632202:C:T	1.45552e-38	0.643916	-1.11057	3.69256e-28	8.43916	-1.36188	5.94114e-07	-1.80704	0.493446
33632367	chr6:33632367:C:T	1.808e-38	1.63453	-1.88433	1.02031e-31	-0.00781749	-1.10887	2.99309e-06	1.82194	-1.51854
33633118	chr6:33633118:C:A	9.40651e-32	17.2449	-2.02996	4.77217e-31	2.35006	-1.92405	2.06183e-07	-1.00874	-1.36316
33633355	chr6:33633355:G:A	3.10183e-40	-2.70705	-1.60815	2.70883e-30	4.06145	-1.89914	2.81739e-08	-2.7303	-1.63197
33633395	chr6:33633395:C:A	2.58269e-40	-2.49342	-2.00494	4.6585e-33	-2.19275	-2.01052	1.78721e-07	-0.788642	-1.72619
33633953	chr6:33633953:C:G	1.10183e-31	17.4024	-2.02933	5.16206e-31	2.42767	-1.92313	2.17188e-07	-0.96466	-1.35524
33634236	chr6:33634236:A:C	4.48833e-39	-1.29021e-09	-1.64312	2.07065e-31	-1.29021e-09	-0.408932	2.91703e-07	-1.29021e-09	-2.02493
33634346	chr6:33634346:T:C	2.51721e-40	-2.51957	-2.00447	4.84189e-33	-2.15456	-2.01009	1.91924e-07	-0.719076	-1.72449
33635120	chr6:33635120:A:G	6.70799e-39	-1.24131	-1.42404e-09	1.9727e-32	-2.75997	-1.42404e-09	1.95819e-07	-2.42347	-1.42404e-09
33635197	chr6:33635197:C:T	4.77406e-39	-1.29021e-09	-1.58141	2.33917e-31	-1.29021e-09	-0.286999	2.94638e-07	-1.29021e-09	-2.01492
33635298	chr6:33635298:T:C	4.77228e-39	-1.29021e-09	-1.58178	1.72453e-31	-1.29021e-09	-0.591841	2.51359e-06	-1.29021e-09	0.128806
33635757	chr6:33635757:T:C	1.73702e-39	-2.59243	-1.42404e-09	2.80679e-32	-2.40734	-1.42404e-09	3.97477e-07	-1.71553	-1.42404e-09
33635875	chr6:33635875:T:G	4.04161e-40	-2.4141	-1.63645	1.69697e-32	-2.14554	-0.764992	9.42513e-08	-1.33973	-1.81497
33635975	chr6:33635975:G:A	4.7915e-39	-1.29021e-09	-1.57776	1.7368e-31	-1.29021e-09	-0.58475	2.53586e-06	-1.29021e-09	0.137624
33636053	chr6:33636053:G:A	3.54844e-40	-2.50858	-1.6721	5.46132e-33	-2.04825	-1.99602	2.52272e-08	-2.52189	-1.95085
33636481	chr6:33636481:C:T	4.94409e-40	-2.17693	-1.67207	2.49612e-31	-2.754	2.53194	1.49841e-07	-2.75115	0.0600584
33636575	chr6:33636575:T:C	9.7908e-39	-1.29021e-09	-0.863162	8.81509e-31	-1.29021e-09	1.03967	4.06675e-07	-1.29021e-09	-1.69265
33636829	chr6:33636829:C:T	2.21064e-39	-0.321766	-2.02956	2.94838e-33	-2.70757	-1.95314	8.33454e-08	-1.25926	-2.01841
33636919	chr6:33636919:C:T	2.14202e-39	-2.38286	-1.42404e-09	1.96693e-32	-2.7629	-1.42404e-09	1.66884e-07	-2.58336	-1.42404e-09
33636924	chr6:33636924:C:T	3.99296e-39	-1.29021e-09	-1.76007	5.63604e-32	-1.29021e-09	-1.7102	3.11119e-07	-1.29021e-09	-1.96049
33637241	chr6:33637241:G:A	5.93086e-39	-1.37238	0.00794063	4.46434e-31	1.76723	-1.40791	1.20907e-07	-2.76438	-0.14126
33637398	chr6:33637398:T:C	2.17118e-40	-2.76565	-1.90628	3.28852e-30	3.43574	-1.07951	2.62606e-08	-2.5042	-1.92839
33637509	chr6:33637509:C:A	4.03229e-40	-2.5089	-1.54395	5.65913e-33	-2.06606	-1.94264	2.373e-08	-2.53354	-2.00038
33637600	chr6:33637600:C:A	3.54084e-40	-2.52084	-1.66198	5.03317e-33	-2.13295	-1.99297	1.49792e-07	-0.678765	-2.01265
33637842	chr6:33637842:A:T	1.84092e-39	-1.7181	-0.816242	5.16235e-32	-0.165842	-1.63215	1.58574e-07	-2.43107	-0.203371
33638249	chr6:33638249:C:T	4.80599e-39	-1.29021e-09	-1.57474	1.74618e-31	-1.29021e-09	-0.579364	2.55218e-06	-1.29021e-09	0.14404
33638389	chr6:33638389:G:A	8.62273e-39	-1.29021e-09	-0.990203	1.29898e-31	-1.29021e-09	-0.875218	5.52745e-07	-1.29021e-09	-1.38577
33638483	chr6:33638483:A:G	5.01568e-39	-1.29021e-09	-1.53204	6.67217e-32	-1.29021e-09	-1.54143	3.27758e-07	-1.29021e-09	-1.90839
33638768	chr6:33638768:T:C	2.38644e-40	-2.75612	-1.82126	5.241e-31	2.53854	-2.01883	4.20524e-08	-2.49693	-1.46481
33638954	chr6:33638954:G:A	1.10127e-39	-2.59819	-0.449953	4.37633e-32	0.0271156	-1.99028	9.84272e-08	-2.7737	-0.337644
33639046	chr6:33639046:TAGTG:T	6.22322e-39	-1.28424	-0.0320756	3.62116e-31	1.58221	-1.4322	1.15726e-07	-2.77051	-0.178931
33639328	chr6:33639328:G:A	4.17301e-40	-2.1855	-1.83306	1.90939e-32	-1.88272	-0.909873	2.81412e-08	-2.3522	-2.01123
33639656	chr6:33639656:A:G	3.27714e-39	-1.29021e-09	-1.95763	4.40154e-32	-1.29021e-09	-1.95742	2.94967e-07	-1.29021e-09	-2.0138
33639729	chr6:33639729:G:A	1.97767e-40	-2.73662	-2.02865	2.32802e-32	-0.577887	-2.01647	2.24138e-08	-2.77055	-1.82044
33640064	chr6:33640064:T:A	3.79933e-38	-1.29021e-09	0.492805	2.85544e-30	-1.29021e-09	2.21502	1.00316e-05	-1.29021e-09	1.51283
33640417	chr6:33640417:T:C	9.47557e-39	-1.29021e-09	-0.895888	6.92637e-32	-1.29021e-09	-1.50404	3.86027e-07	-1.29021e-09	-1.74475
33640439	chr6:33640439:G:T	2.99402e-40	-2.69256	-1.65801	7.15295e-33	-2.20533	-1.56911	2.50959e-08	-2.44796	-2.02999
33640602	chr6:33640602:T:C	2.83169e-40	-2.49337	-1.91294	5.66266e-33	-2.69468	-1.31339	2.02002e-08	-2.77324	-1.92173
33641096	chr6:33641096:C:T	9.9963e-39	-1.29021e-09	-0.84239	7.18928e-32	-1.29021e-09	-1.46679	3.97251e-07	-1.29021e-09	-1.7161
33641467	chr6:33641467:C:T	1.46716e-31	15.1277	0.531738	1.1405e-13	39.7892	0.651963	1.38801e-05	1.29715	0.540396
33641704	chr6:33641704:A:C	3.09549e-39	-1.29021e-09	-2.01466	4.11195e-32	-1.29021e-09	-2.02548	3.02437e-07	-1.29021e-09	-1.98879
33641815	chr6:33641815:C:T	3.00735e-39	-0.354795	-1.68875	1.11779e-32	-1.38537	-1.94266	6.58429e-08	-1.54783	-1.96556
33641869	chr6:33641869:C:G	1.93779e-39	-2.48306	-1.42404e-09	2.13405e-32	-2.68136	-1.42404e-09	1.76283e-07	-2.52857	-1.42404e-09
33642020	chr6:33642020:TTTG:T	1.19855e-30	19.642	-1.88224	8.46887e-30	5.3174	-2.01521	1.01173e-06	0.826297	-1.60755
33642074	chr6:33642074:C:T	2.40575e-40	-2.57499	-1.99434	1.92314e-30	3.3297	-1.50995	2.58918e-08	-2.63196	-1.81477
33642094	chr6:33642094:A:G	4.31543e-39	-1.29021e-09	-1.68241	4.95827e-32	-1.29021e-09	-1.83832	3.11136e-07	-1.29021e-09	-1.96043
33642120	chr6:33642120:G:A	3.47788e-39	-1.29021e-09	-1.89818	4.42479e-32	-1.29021e-09	-1.95216	2.90039e-07	-1.29021e-09	-2.03065
33642573	chr6:33642573:A:G	2.40671e-40	-2.67535	-1.89358	3.70276e-32	-2.59189	0.461586	5.0511e-08	-2.68987	-1.0886
33642654	chr6:33642654:C:G	1.17527e-39	-2.71613	-0.26698	3.08088e-32	-1.89197	-0.422192	3.49848e-08	-2.67887	-1.46688
33642928	chr6:33642928:A:G	2.27028e-40	-2.66811	-1.95918	2.59828e-32	-2.60336	0.118829	4.09157e-08	-2.69822	-1.29093
33642968	chr6:33642968:C:CTT	3.15826e-39	-1.29021e-09	-1.99458	4.28765e-32	-1.29021e-09	-1.98364	3.83646e-07	-1.29021e-09	-1.75094
33643061	chr6:33643061:A:G	4.27739e-39	-1.29021e-09	-1.69126	1.05164e-31	-1.29021e-09	-1.08644	5.32827e-07	-1.29021e-09	-1.42247
33643284	chr6:33643284:C:G	1.56804e-34	8.24235	0.575798	7.52825e-17	31.0346	2.08344	7.28949e-07	-1.16402	0.0549565
33643501	chr6:33643501:G:T	4.07921e-34	9.34906	0.425164	5.73244e-16	32.9666	2.18149	4.94091e-07	-0.836033	-0.66191
33643543	chr6:33643543:C:T	4.46593e-39	-1.29021e-09	-1.64813	5.05262e-32	-1.29021e-09	-1.81947	2.99604e-07	-1.29021e-09	-1.9982
33643562	chr6:33643562:C:T	1.20646e-33	12.5906	-1.73202	2.20119e-31	1.09646	-1.44426	1.58057e-07	-0.817523	-1.82019
33643574	chr6:33643574:G:A	3.96977e-34	9.23466	0.512364	5.46224e-16	32.8047	2.29514	5.05057e-07	-0.876453	-0.599538
33643701	chr6:33643701:C:T	4.22615e-39	-1.29021e-09	-1.70331	1.02724e-31	-1.29021e-09	-1.10992	5.22977e-07	-1.29021e-09	-1.44113
33643772	chr6:33643772:T:TG	8.9917e-39	-1.29021e-09	-0.948302	3.66161e-31	-1.29021e-09	0.161108	1.08128e-06	-1.29021e-09	-0.71476
33643849	chr6:33643849:G:A	1.53209e-39	-2.71797	-1.42404e-09	3.27329e-32	-2.25358	-1.42404e-09	1.40139e-07	-2.75803	-1.42404e-09
33643865	chr6:33643865:G:A	2.31618e-39	-0.882049	-1.42264	3.4787e-33	-2.69899	-1.79631	3.22124e-08	-2.7584	-1.46991
33644094	chr6:33644094:G:A	3.56522e-39	-1.29021e-09	-1.87338	4.37512e-32	-1.29021e-09	-1.96344	2.90126e-07	-1.29021e-09	-2.03035
33644811	chr6:33644811:G:A	4.28671e-39	-1.29021e-09	-1.68909	4.91005e-32	-1.29021e-09	-1.8481	2.96509e-07	-1.29021e-09	-2.00858
33644820	chr6:33644820:C:T	6.02533e-40	-1.77763	-1.87359	1.02866e-32	-1.90662	-1.50451	2.22018e-08	-2.75004	-1.85044
33645479	chr6:33645479:CA:C	6.04947e-39	-1.29021e-09	-1.34463	5.03196e-32	-1.29021e-09	-1.82357	3.13991e-07	-1.29021e-09	-1.9513
33645567	chr6:33645567:G:A	2.00459e-34	9.72078	-0.657024	3.84673e-17	32.99	-0.543409	5.871e-07	-0.636779	-0.688689
33646000	chr6:33646000:G:T	4.16631e-37	4.29714	-1.40954	2.80899e-31	0.91933	-1.0233	2.17362e-08	-2.63443	-1.98726
33646510	chr6:33646510:T:G	3.06955e-39	-1.29021e-09	-2.02308	4.86564e-32	-1.29021e-09	-1.85718	3.03404e-07	-1.29021e-09	-1.9856
33646625	chr6:33646625:A:G	3.66016e-39	-1.29021e-09	-1.8471	4.45662e-32	-1.29021e-09	-1.94499	2.90033e-07	-1.29021e-09	-2.03067
33646654	chr6:33646654:A:AT	1.71419e-39	-0.666046	-1.93962	2.6666e-33	-2.73062	-2.03054	1.95823e-08	-2.76919	-1.95684
33646776	chr6:33646776:A:G	1.25281e-38	-1.29021e-09	-0.616629	1.12214e-30	-1.29021e-09	1.28103	4.826e-07	-1.29021e-09	-1.52148
33646861	chr6:33646861:G:A	3.72461e-39	-1.29021e-09	-1.82964	4.51053e-32	-1.29021e-09	-1.93296	2.90278e-07	-1.29021e-09	-2.02982
33646933	chr6:33646933:A:C	1.92087e-38	-1.29021e-09	-0.18924	6.42147e-31	-1.29021e-09	0.722853	2.48598e-06	-1.29021e-09	0.11776
33647016	chr6:33647016:T:C	4.09228e-40	-2.00823	-2.02986	1.04672e-27	10.1328	-2.01361	3.87372e-08	-2.08321	-1.96065
33647094	chr6:33647094:G:C	6.65653e-39	-1.24901	-1.42404e-09	1.9458e-32	-2.7737	-1.42404e-09	1.86629e-07	-2.47154	-1.42404e-09
33647245	chr6:33647245:C:T	7.67609e-39	-1.29021e-09	-1.10649	4.67034e-31	-1.29021e-09	0.404438	3.52674e-07	-1.29021e-09	-1.83512
33647253	chr6:33647253:T:C	2.02682e-37	3.71538	-1.54835	1.23818e-31	0.617724	-1.54088	1.95452e-08	-2.69917	-2.02876
33647329	chr6:33647329:G:A	3.21971e-39	-0.454106	-1.52121	3.08753e-33	-2.75687	-1.85772	2.89275e-08	-2.77344	-1.56243
33647474	chr6:33647474:T:G	5.14339e-40	-2.76612	-1.04336	2.0272e-32	-2.12547	-0.607255	3.16354e-08	-2.57381	-1.67258
33647718	chr6:33647718:A:G	3.0941e-39	-1.29021e-09	-2.01511	5.27041e-32	-1.29021e-09	-1.77727	3.14028e-07	-1.29021e-09	-1.95118
33647774	chr6:33647774:T:C	2.74859e-31	18.2469	-1.9597	3.21679e-30	4.26177	-1.9276	5.71271e-07	0.100739	-1.45354
33647781	chr6:33647781:G:A	6.75191e-38	-1.29021e-09	1.06781	2.08609e-30	-1.29021e-09	1.90108	6.04519e-06	-1.29021e-09	1.00636
33647855	chr6:33647855:G:T	3.08746e-39	-1.29021e-09	-2.01726	4.41579e-32	-1.29021e-09	-1.95419	3.93027e-07	-1.29021e-09	-1.72678
33648022	chr6:33648022:C:CT	3.47766e-39	-1.29021e-09	-1.89825	7.13293e-32	-1.29021e-09	-1.47466	3.5775e-07	-1.29021e-09	-1.82083
33648154	chr6:33648154:C:T	6.38493e-31	19.139	-2.00903	7.05499e-30	5.03983	-1.9203	1.22122e-06	0.659367	-1.25242
33648385	chr6:33648385:A:G	3.11098e-40	-2.69517	-1.61708	1.57837e-32	-1.7817	-1.20129	2.02352e-08	-2.72014	-1.9731
33648531	chr6:33648531:G:A	1.54051e-38	-1.29021e-09	-0.409907	2.4085e-31	-1.29021e-09	-0.25779	8.96003e-07	-1.29021e-09	-0.902719
33648739	chr6:33648739:G:A	3.28652e-39	-1.29021e-09	-1.95477	5.56892e-32	-1.29021e-09	-1.72218	4.80266e-07	-1.29021e-09	-1.52632
33649051	chr6:33649051:C:T	8.27417e-37	5.47634	-1.90264	3.13891e-24	17.0004	-0.87519	1.14655e-07	-1.34687	-1.61186
33649186	chr6:33649186:A:G	3.32831e-40	-2.76493	-1.4798	1.14787e-32	-2.12605	-1.17541	2.47127e-08	-2.5731	-1.92025
33649326	chr6:33649326:A:G	1.02352e-39	-2.32922	-0.792131	6.93862e-31	2.53124	-1.73093	7.02825e-08	-2.64967	-0.798473
33649626	chr6:33649626:T:C	5.66897e-35	9.8023	-2.00156	4.87029e-32	0.15019	-2.00641	5.51841e-08	-2.00001	-1.68998
33649687	chr6:33649687:C:T	1.07946e-36	5.73138	-1.89177	4.82915e-24	17.4035	-0.847498	1.30235e-07	-1.2364	-1.59493
33650147	chr6:33650147:C:T	2.25501e-34	9.7837	-0.602227	4.49338e-17	33.0888	-0.486763	6.34497e-07	-0.612844	-0.634986
33650164	chr6:33650164:C:T	3.31186e-39	-1.29021e-09	-1.94709	5.64628e-32	-1.29021e-09	-1.70838	4.88807e-07	-1.29021e-09	-1.5087
33650385	chr6:33650385:A:T	2.16945e-40	-2.71603	-1.95669	5.11627e-29	6.784	-1.6832	2.3056e-08	-2.71139	-1.85135
33650567	chr6:33650567:C:T	3.54298e-39	-1.29021e-09	-1.87964	7.42269e-32	-1.29021e-09	-1.43484	3.66171e-07	-1.29021e-09	-1.79756
33650584	chr6:33650584:G:A	2.82089e-40	-2.76366	-1.64648	6.07667e-32	-2.44811	0.813183	6.52669e-08	-2.57314	-0.949043
33650658	chr6:33650658:C:G	3.28199e-39	-1.29021e-09	-1.95616	5.54207e-32	-1.29021e-09	-1.72701	4.76323e-07	-1.29021e-09	-1.53457
33650679	chr6:33650679:G:A	7.75931e-39	-1.29021e-09	-1.09571	4.78517e-31	-1.29021e-09	0.428728	3.54744e-07	-1.29021e-09	-1.82927
33650858	chr6:33650858:G:A	3.32717e-40	-2.76688	-1.47819	1.11868e-32	-2.14345	-1.18378	2.49867e-08	-2.56339	-1.91893
33651010	chr6:33651010:T:C	3.0803e-40	-2.68485	-1.63731	1.58981e-31	-1.82786	1.15468	1.26901e-07	-2.00544	-0.851817
33651043	chr6:33651043:G:A	9.17457e-35	10.2827	-2.00054	6.17978e-32	0.400505	-2.0186	6.03417e-08	-1.86432	-1.73632
33651046	chr6:33651046:A:G	3.12142e-40	-2.68401	-1.62489	1.65244e-31	-1.82877	1.19422	1.29445e-07	-2.00955	-0.827856
33651047	chr6:33651047:C:T	9.77151e-33	12.6111	0.339252	1.06052e-15	35.355	0.408352	5.21295e-06	0.450904	0.407334
33651089	chr6:33651089:A:T	2.22316e-34	9.76028	-0.59303	4.34344e-17	33.0457	-0.477675	6.35068e-07	-0.621048	-0.625883
33651137	chr6:33651137:C:T	8.031e-39	-1.29021e-09	-1.0613	5.03863e-31	-1.29021e-09	0.48034	3.60231e-07	-1.29021e-09	-1.81392
33651170	chr6:33651170:A:G	3.28108e-39	-1.29021e-09	-1.95643	5.55399e-32	-1.29021e-09	-1.72486	4.79733e-07	-1.29021e-09	-1.52743
33651202	chr6:33651202:G:A	2.00421e-34	9.66638	-0.602806	3.61745e-17	32.8721	-0.486954	6.04074e-07	-0.660986	-0.635981
33651256	chr6:33651256:G:A	2.13445e-39	-2.14757	-0.238831	7.48089e-31	2.34528	-1.46972	1.15509e-07	-2.6453	-0.306021
33651407	chr6:33651407:G:C	2.14607e-34	9.72898	-0.597023	4.11874e-17	32.997	-0.482083	6.25826e-07	-0.631166	-0.630424
33651665	chr6:33651665:G:A	3.89197e-40	-2.72772	-1.36056	3.06476e-31	-1.4421	1.42528	3.9094e-08	-2.771	-1.2637
33651778	chr6:33651778:G:A	2.21492e-38	-0.0468057	-1.42404e-09	4.0167e-32	-2.04892	-1.42404e-09	1.59728e-07	-2.62719	-1.42404e-09
33651837	chr6:33651837:T:C	1.09406e-38	-1.29021e-09	-0.752125	2.85734e-31	-1.29021e-09	-0.0869032	8.45109e-07	-1.29021e-09	-0.961198
33652143	chr6:33652143:C:T	2.39738e-30	19.8821	-1.42909	3.02697e-25	15.0427	-1.25638	6.95513e-06	1.4715	-0.324929
33652178	chr6:33652178:C:T	1.85247e-39	-0.702578	-1.82551	2.70852e-33	-2.7288	-2.01676	2.15566e-08	-2.76837	-1.86161
33652372	chr6:33652372:C:A	7.76323e-39	-1.29021e-09	-1.09521	4.78457e-31	-1.29021e-09	0.428602	3.55293e-07	-1.29021e-09	-1.82772
33652529	chr6:33652529:C:G	1.6032e-39	-2.3316	-0.341	1.04209e-30	2.71969	-1.51267	1.14976e-07	-2.56801	-0.387936
33652667	chr6:33652667:C:T	3.35048e-39	-1.29021e-09	-1.9355	5.81497e-32	-1.29021e-09	-1.67894	2.90288e-07	-1.29021e-09	-2.02979
33652686	chr6:33652686:G:A	3.33191e-39	-1.29021e-09	-1.94106	4.12529e-32	-1.29021e-09	-2.02224	2.92076e-07	-1.29021e-09	-2.02365
33652866	chr6:33652866:G:A	5.28982e-39	-1.29021e-09	-1.47882	5.20099e-32	-1.29021e-09	-1.79053	3.13167e-07	-1.29021e-09	-1.95393
33653064	chr6:33653064:T:C	3.48946e-39	-1.29021e-09	-1.89486	6.19257e-32	-1.29021e-09	-1.61603	5.44294e-07	-1.29021e-09	-1.40117
33653223	chr6:33653223:T:A	5.1805e-31	18.7305	-1.80948	5.13698e-30	4.81274	-2.01049	7.3151e-07	0.55625	-1.6618
33653383	chr6:33653383:G:A	1.31402e-39	-0.992974	-1.87854	2.84746e-33	-2.66858	-2.02696	2.07947e-08	-2.75033	-1.91564
33653406	chr6:33653406:C:T	4.63417e-39	-1.29021e-09	-1.61115	8.2287e-32	-1.29021e-09	-1.33175	7.51884e-07	-1.29021e-09	-1.07808
33653587	chr6:33653587:TA:T	9.31074e-35	10.2597	-1.96277	7.66531e-17	35.1132	-1.97706	2.20667e-07	-0.334177	-1.96983
33653905	chr6:33653905:G:A	1.844e-31	17.3862	-1.49815	7.33092e-30	4.13122	-0.973324	3.03592e-06	0.0628484	0.254759
33654088	chr6:33654088:C:T	3.18899e-31	18.4664	-2.03059	4.13307e-30	4.32432	-1.73951	8.67522e-07	0.196753	-1.13178
33654221	chr6:33654221:T:C	7.36037e-39	-1.29021e-09	-1.1485	6.09787e-32	-1.29021e-09	-1.63144	5.83425e-07	-1.29021e-09	-1.33175
33654295	chr6:33654295:A:T	6.20246e-39	-1.29021e-09	-1.31966	8.58914e-32	-1.29021e-09	-1.28888	4.31462e-07	-1.29021e-09	-1.63348
33654659	chr6:33654659:C:G	8.08578e-33	13.0245	-0.263518	1.12051e-15	35.968	-0.149639	3.83081e-06	0.706338	-0.15617
33654727	chr6:33654727:G:A	3.06837e-39	-1.29021e-09	-2.02346	4.73111e-32	-1.29021e-09	-1.88522	3.82197e-07	-1.29021e-09	-1.75473
33655156	chr6:33655156:C:T	8.12417e-35	10.1613	-2.00075	3.34121e-17	34.2344	-1.92871	2.50287e-07	-0.359074	-1.81898
33655238	chr6:33655238:C:T	1.80062e-31	17.5444	-1.68022	6.61734e-30	4.20597	-1.15049	2.35896e-06	0.108486	-0.0431753
33655262	chr6:33655262:T:C	2.06622e-40	-2.74631	-1.97516	1.57183e-32	-1.97787	-1.00926	3.94203e-08	-2.18655	-1.83984
33655444	chr6:33655444:C:G	1.62251e-39	-0.784832	-1.8758	2.78066e-33	-2.69605	-2.02322	2.11741e-08	-2.75869	-1.88919
33655720	chr6:33655720:G:T	3.29534e-39	-1.29021e-09	-1.95209	5.99547e-32	-1.29021e-09	-1.64837	4.55254e-07	-1.29021e-09	-1.57981
33655732	chr6:33655732:T:C	1.49007e-31	17.1899	-1.51504	6.41973e-30	4.02109	-0.995922	2.73244e-06	-0.00827327	0.220561
33655890	chr6:33655890:A:ATG	4.60912e-39	-1.29021e-09	-1.61657	4.62971e-32	-1.29021e-09	-1.90689	3.94829e-07	-1.29021e-09	-1.72221
33656045	chr6:33656045:G:A	5.20023e-39	-1.29021e-09	-1.4959	4.84161e-32	-1.29021e-09	-1.86213	9.1219e-07	-1.29021e-09	-0.884816
33656104	chr6:33656104:G:A	3.06811e-39	-1.29021e-09	-2.02354	4.7253e-32	-1.29021e-09	-1.88645	3.81283e-07	-1.29021e-09	-1.75712
33656346	chr6:33656346:G:A	1.63846e-31	17.2308	-1.46093	7.07945e-30	4.04358	-0.920591	3.08694e-06	0.00857399	0.325699
33656444	chr6:33656444:A:G	1.91291e-36	5.56123	-1.14945	8.64888e-29	7.46352	-1.83771	4.45951e-07	-0.977041	-0.623414
33656527	chr6:33656527:TC:T	7.85369e-35	10.1507	-2.02394	3.01979e-17	34.2279	-2.0233	2.17807e-07	-0.353785	-1.96327
33656887	chr6:33656887:G:A	9.5472e-40	-2.42653	-0.764408	9.1292e-31	2.78646	-1.71178	7.56026e-08	-2.61578	-0.759389
33656956	chr6:33656956:A:G	1.06115e-39	-1.05684	-2.02841	4.11486e-24	18.153	-1.75712	3.68526e-08	-2.33801	-1.75573
33656983	chr6:33656983:T:C	3.55771e-32	16.1691	-1.92652	2.20953e-30	3.89451	-1.93594	6.38585e-07	-0.00355069	-1.23786
33657071	chr6:33657071:G:A	3.57299e-39	-1.29021e-09	-1.8712	7.36059e-32	-1.29021e-09	-1.44324	3.59274e-07	-1.29021e-09	-1.81658
33657405	chr6:33657405:A:G	1.69092e-39	-0.920211	-1.69912	6.28076e-33	-2.05801	-1.84646	4.29877e-08	-2.11631	-1.82344
33657919	chr6:33657919:T:C	9.38349e-35	10.2122	-1.90755	3.87275e-17	34.2629	-1.80954	3.04061e-07	-0.338366	-1.64507
33658265	chr6:33658265:C:T	8.72958e-33	14.0186	-1.18095	2.91221e-30	3.1945	-0.959791	3.11187e-06	0.389593	-0.0472755
33658366	chr6:33658366:A:AG	2.183e-40	-2.73829	-1.9282	5.93616e-33	-2.49275	-1.46815	3.33772e-08	-2.77192	-1.42087
33658416	chr6:33658416:T:G	5.28061e-33	13.4801	-1.14511	2.22119e-30	2.88754	-0.923701	2.65464e-06	0.168434	0.0149674
33658940	chr6:33658940:T:C	1.49824e-38	-0.984617	0.54689	4.59084e-31	-1.33735	1.72462	1.16253e-07	-2.3571	-0.587794
33659129	chr6:33659129:TG:T	6.44817e-39	-1.29021e-09	-1.28081	5.22049e-32	-1.29021e-09	-1.78679	4.4591e-07	-1.29021e-09	-1.60055
33659300	chr6:33659300:G:A	6.46827e-37	4.85329	-1.52581	2.03955e-29	5.8457	-1.6646	4.53438e-08	-2.27021	-1.61618
33659590	chr6:33659590:A:G	6.9023e-40	-1.53344	-1.98189	3.19457e-33	-2.5502	-2.03031	2.05146e-08	-2.67428	-2.00525
33659786	chr6:33659786:T:C	3.50262e-39	-2.39205	0.500954	2.0189e-32	-2.71245	-0.0243774	1.09214e-07	-2.4201	-0.587247
33659796	chr6:33659796:C:T	2.81985e-40	-2.44135	-1.96915	1.12595e-31	0.989115	-2.00728	7.71579e-08	-2.32303	-1.03178
33660286	chr6:33660286:A:T	5.62278e-39	-1.29021e-09	-1.41778	2.59558e-31	-1.29021e-09	-0.182985	3.28297e-07	-1.29021e-09	-1.90675
33660745	chr6:33660745:G:A	1.9176e-40	-2.7665	-2.02961	1.63766e-32	-2.20604	-0.740068	3.35744e-08	-2.4615	-1.7254
33661009	chr6:33661009:G:A	3.31397e-40	-2.74376	-1.50528	4.28608e-33	-2.36371	-1.92288	6.70592e-08	-2.77083	-0.724254
33661030	chr6:33661030:T:A	6.0845e-39	-1.29021e-09	-1.33886	4.28299e-32	-1.29021e-09	-1.98473	3.5503e-07	-1.29021e-09	-1.82846
33661086	chr6:33661086:A:G	1.4248e-39	-0.877129	-1.91345	1.8958e-28	8.3134	-1.9028	6.29063e-08	-1.79274	-1.76628
33661269	chr6:33661269:A:G	1.36673e-38	0.0486703	-0.57827	3.65157e-27	8.68344	0.685265	4.95498e-07	-0.889999	-0.605101
33661334	chr6:33661334:C:T	6.15538e-40	-2.62838	-1.00149	4.3377e-33	-2.76677	-1.50785	2.66736e-08	-2.52279	-1.8942
33661342	chr6:33661342:G:A	3.09324e-39	-0.461245	-1.55414	9.24758e-33	-1.74094	-1.77666	6.76089e-08	-1.81744	-1.66948
33661579	chr6:33661579:C:T	2.35101e-40	-2.74704	-1.84531	5.82065e-33	-2.3725	-1.60805	3.65495e-08	-2.7714	-1.33059
33661843	chr6:33661843:T:A	2.03451e-40	-2.76281	-1.97412	8.91393e-33	-2.38947	-1.16488	2.66538e-08	-2.51584	-1.90189
33661865	chr6:33661865:AG:A	3.03942e-39	-1.71517	-0.317774	1.82816e-31	-0.562655	0.0291681	1.55019e-07	-2.65598	-0.0011437
33662175	chr6:33662175:G:A	2.43564e-38	-1.29021e-09	0.0481887	1.59477e-30	-1.29021e-09	1.63252	8.00271e-07	-1.29021e-09	-1.01571
33662272	chr6:33662272:C:T	7.82282e-39	-1.29021e-09	-1.08756	6.35974e-32	-1.29021e-09	-1.58939	6.17856e-07	-1.29021e-09	-1.27441
33662313	chr6:33662313:G:C	1.92561e-38	-1.29021e-09	-0.186778	3.8534e-31	-1.29021e-09	0.212162	1.23983e-06	-1.29021e-09	-0.577932
33662387	chr6:33662387:TC:T	5.43194e-39	-0.985153	-0.467155	8.10859e-32	-1.54372	0.197269	4.89646e-08	-2.343	-1.46657
33662695	chr6:33662695:G:A	2.31078e-40	-2.74546	-1.86414	3.50186e-33	-2.60461	-1.88406	2.96964e-08	-2.28452	-2.02511
33662748	chr6:33662748:G:A	4.04924e-39	-1.29021e-09	-1.74608	1.63928e-31	-1.29021e-09	-0.642536	2.9022e-07	-1.29021e-09	-2.03003
33662847	chr6:33662847:C:T	1.44418e-39	-1.45905	-1.31801	1.49904e-30	0.139786	1.43083	2.8583e-08	-2.71315	-1.6347
33663039	chr6:33663039:G:A	5.6756e-40	-1.68396	-2.02705	1.6641e-31	-0.014216	-0.613296	2.13182e-08	-2.65387	-1.98723
33663069	chr6:33663069:A:G	1.1819e-36	5.94501	-2.01474	2.18481e-32	-1.94353	-0.71432	2.00289e-08	-2.70202	-2.00146
33663216	chr6:33663216:A:C	3.53888e-39	-1.29021e-09	-1.8808	4.09113e-32	-1.29021e-09	-2.03056	3.03715e-07	-1.29021e-09	-1.98457
33663299	chr6:33663299:G:A	3.65517e-39	-1.29021e-09	-1.84846	4.09989e-32	-1.29021e-09	-2.02842	3.00204e-07	-1.29021e-09	-1.9962
33663386	chr6:33663386:T:C	1.03277e-39	-1.96304	-1.14932	7.31167e-30	0.318382	2.83688	3.73087e-08	-2.51546	-1.56598
33663451	chr6:33663451:GTA:G	3.68779e-39	-1.29021e-09	-1.83958	4.09412e-32	-1.29021e-09	-2.02983	2.99595e-07	-1.29021e-09	-1.99823
33663464	chr6:33663464:TC:T	2.25274e-40	-2.7185	-1.91655	7.12885e-33	-2.28452	-1.49329	3.41836e-08	-2.76225	-1.40666
33663853	chr6:33663853:T:G	4.40895e-39	-1.29021e-09	-1.66097	9.83241e-32	-1.29021e-09	-1.1537	3.25943e-07	-1.29021e-09	-1.91394
33663863	chr6:33663863:C:T	2.58387e-39	-2.01873	-0.176587	9.90735e-33	-2.7728	-0.675887	9.95457e-08	-1.99712	-1.10293
33663919	chr6:33663919:G:A	1.0747e-39	-1.10984	-1.96272	9.19382e-33	-1.54821	-1.97522	2.60093e-08	-2.41927	-2.02294
33663955	chr6:33663955:G:C	1.0076e-39	-2.69508	-0.441955	8.05828e-33	-2.71079	-0.944478	3.21316e-08	-2.64801	-1.58281
33664024	chr6:33664024:G:A	5.43793e-39	-1.29021e-09	-1.45121	2.46826e-31	-1.29021e-09	-0.233278	3.26834e-07	-1.29021e-09	-1.91121
33664227	chr6:33664227:C:T	3.16248e-39	-1.29021e-09	-1.99325	4.09259e-32	-1.29021e-09	-2.0302	2.92731e-07	-1.29021e-09	-2.02141
33664237	chr6:33664237:A:G	4.88959e-40	-1.96835	-1.89173	4.0278e-31	0.169288	0.0871383	2.52353e-08	-2.52304	-1.94938
33664674	chr6:33664674:C:T	2.87326e-39	-1.35921	-0.729945	7.65884e-32	-0.194882	-1.20864	2.1106e-07	-2.75438	0.405855
33664841	chr6:33664841:C:T	3.16614e-39	-0.489024	-1.50307	9.40244e-33	-1.76208	-1.73891	6.94144e-08	-1.8351	-1.62547
33665383	chr6:33665383:G:A	3.7609e-39	-1.29021e-09	-1.81995	1.4023e-31	-1.29021e-09	-0.798682	2.90118e-07	-1.29021e-09	-2.03038
33665750	chr6:33665750:A:G	1.23544e-39	-1.09077	-1.8424	1.07076e-32	-1.53617	-1.83484	2.78488e-08	-2.40035	-1.97353
33665981	chr6:33665981:G:A	1.75322e-38	-1.29021e-09	-0.280565	8.80618e-31	-1.29021e-09	1.03866	6.72715e-07	-1.29021e-09	-1.18934
33666130	chr6:33666130:C:T	3.53223e-39	-1.29021e-09	-1.88268	1.18407e-31	-1.29021e-09	-0.967836	2.90597e-07	-1.29021e-09	-2.02873
33666163	chr6:33666163:G:A	2.43103e-39	-0.818699	-1.43759	1.50143e-32	-1.52773	-1.50523	3.60583e-08	-2.17341	-1.94212
33666386	chr6:33666386:G:A	1.59705e-39	-2.20889	-0.467553	7.98843e-33	-2.75029	-0.913679	6.71464e-08	-2.20229	-1.2915
33666859	chr6:33666859:C:T	1.30714e-36	6.06133	-2.03033	1.99166e-32	-1.94929	-0.80112	1.99822e-08	-2.7103	-1.99553
33666866	chr6:33666866:A:G	8.99491e-39	-1.29021e-09	-0.947946	6.4186e-32	-1.29021e-09	-1.58018	3.81265e-07	-1.29021e-09	-1.75717
33667527	chr6:33667527:C:T	3.71919e-39	-1.29021e-09	-1.8311	1.36352e-31	-1.29021e-09	-0.826727	2.90306e-07	-1.29021e-09	-2.02973
33667532	chr6:33667532:C:G	1.04214e-39	-2.38655	-0.716776	7.92068e-31	2.62791	-1.69523	7.67217e-08	-2.64125	-0.719227
33667653	chr6:33667653:G:A	2.77931e-38	-1.29021e-09	0.180184	4.8408e-31	-1.29021e-09	0.440286	1.60235e-06	-1.29021e-09	-0.321435
33668077	chr6:33668077:T:C	2.44738e-36	6.68836	-2.03019	3.78057e-32	-1.31264	-0.796869	2.25981e-08	-2.58821	-1.99459
33668455	chr6:33668455:T:C	2.58781e-36	6.74436	-2.03039	3.82208e-32	-1.30406	-0.794524	2.2767e-08	-2.58082	-1.99453
33668883	chr6:33668883:C:G	5.43966e-39	-0.404911	-1.04598	1.06209e-32	-2.08584	-1.2933	5.83132e-08	-1.86495	-1.76988
33668898	chr6:33668898:C:T	4.11547e-39	-1.29021e-09	-1.72985	4.5286e-32	-1.29021e-09	-1.92897	3.82415e-07	-1.29021e-09	-1.75416
33670101	chr6:33670101:T:C	3.05057e-39	-1.29021e-09	-2.02928	4.10154e-32	-1.29021e-09	-2.02802	2.94095e-07	-1.29021e-09	-2.01676
33670120	chr6:33670120:A:C	1.28523e-39	-2.39684	-0.496824	9.07456e-31	2.64708	-1.5784	9.62521e-08	-2.6364	-0.497291
33670403	chr6:33670403:C:T	3.5137e-39	-0.742232	-1.1457	1.28335e-32	-1.81488	-1.37502	4.65408e-08	-2.04247	-1.81787
33670523	chr6:33670523:G:A	1.10902e-38	-0.738546	-1.42404e-09	3.1067e-32	-2.30582	-1.42404e-09	3.54471e-07	-1.83004	-1.42404e-09
33670830	chr6:33670830:G:A	4.48295e-39	-1.29021e-09	-1.64432	1.14734e-31	-1.29021e-09	-0.999349	5.71591e-07	-1.29021e-09	-1.35224
33670880	chr6:33670880:G:A	3.46012e-40	-2.17582	-2.03007	5.29958e-31	2.39739	-1.86656	2.29965e-08	-2.65004	-1.91529
33671901	chr6:33671901:T:C	5.41584e-39	-1.29021e-09	-1.45528	7.63239e-32	-1.29021e-09	-1.40698	4.16675e-07	-1.29021e-09	-1.66836
33671983	chr6:33671983:G:C	7.3342e-39	0.543508	-1.69556	4.28417e-30	4.19826	-1.57754	2.88006e-08	-2.50308	-1.83719
33672308	chr6:33672308:C:T	1.24842e-38	-1.29021e-09	-0.620138	2.38491e-31	-1.29021e-09	-0.267632	8.67365e-07	-1.29021e-09	-0.935204
33672605	chr6:33672605:C:T	9.26932e-39	-1.29021e-09	-0.917895	4.88511e-32	-1.29021e-09	-1.85319	4.55312e-07	-1.29021e-09	-1.57968
33672972	chr6:33672972:A:T	4.13786e-39	-1.29021e-09	-1.72443	4.54431e-32	-1.29021e-09	-1.9255	3.85003e-07	-1.29021e-09	-1.74741
33672981	chr6:33672981:C:T	3.41227e-39	-1.29021e-09	-1.91723	4.09507e-32	-1.29021e-09	-2.02959	2.96269e-07	-1.29021e-09	-2.00939
33673097	chr6:33673097:T:A	4.1643e-33	12.3646	-0.267195	4.2016e-17	32.836	-0.301126	1.15337e-06	-0.272486	-0.377738
33673131	chr6:33673131:C:T	1.00143e-38	-1.29021e-09	-0.840591	6.76931e-32	-1.29021e-09	-1.52698	6.1766e-07	-1.29021e-09	-1.27473
33673417	chr6:33673417:C:T	5.98196e-38	2.9202	-1.97348	7.18764e-23	20.6954	-1.43912	4.13468e-08	-2.5006	-1.47807
33673419	chr6:33673419:T:TG	8.40439e-38	3.31246	-2.02572	1.82535e-22	21.4553	-1.2671	3.01519e-08	-2.35462	-1.93979
33673492	chr6:33673492:G:T	6.67584e-39	-1.29021e-09	-1.24611	5.7354e-32	-1.29021e-09	-1.69272	5.16567e-07	-1.29021e-09	-1.45346
33673602	chr6:33673602:T:C	2.10493e-40	-2.77305	-1.92986	3.4765e-27	11.1738	-1.85425	2.37933e-08	-2.70324	-1.82802
33673944	chr6:33673944:C:T	2.49241e-39	-1.13915	-1.09221	4.26055e-32	-1.43697	-0.553008	3.35875e-08	-2.3916	-1.79491
33674120	chr6:33674120:G:A	1.77636e-35	8.6426	-2.0023	4.45683e-32	0.0731983	-2.01814	4.26699e-08	-2.24684	-1.70033
33674179	chr6:33674179:T:C	3.88497e-39	-1.00202	-0.785469	2.06647e-29	6.17488	-1.98066	5.71453e-08	-2.29841	-1.35666
33674564	chr6:33674564:A:G	6.76418e-39	-1.29021e-09	-1.23296	1.25655e-31	-1.29021e-09	-0.908421	5.29838e-07	-1.29021e-09	-1.42809
33674760	chr6:33674760:T:C	7.78858e-39	-1.29021e-09	-1.09195	6.10738e-32	-1.29021e-09	-1.62988	5.67967e-07	-1.29021e-09	-1.3586
33674811	chr6:33674811:G:A	7.46797e-39	-1.13398	-1.42404e-09	1.5999e-29	3.93832	-1.42404e-09	1.94642e-07	-2.4295	-1.42404e-09
33674816	chr6:33674816:G:A	5.70848e-37	5.02908	-1.82656	5.60335e-33	-2.11724	-1.90136	2.02666e-08	-2.69881	-1.99288
33674905	chr6:33674905:C:T	4.23757e-39	-0.430482	-1.27013	1.14474e-32	-1.69905	-1.60515	8.66233e-08	-1.78106	-1.45803
33675098	chr6:33675098:C:T	2.19452e-38	-0.0560561	-1.42404e-09	4.19348e-29	4.90191	-1.42404e-09	3.51259e-07	-1.83914	-1.42404e-09
33675255	chr6:33675255:C:G	4.89187e-39	-0.104628	-1.4524	1.37282e-32	-1.38108	-1.74143	9.35552e-08	-1.54489	-1.61722
33675781	chr6:33675781:G:A	4.57901e-37	4.6775	-1.69546	4.05094e-26	13.7087	-1.93364	3.24576e-06	1.44258	-1.05814
33675969	chr6:33675969:T:C	2.57662e-39	-2.19813	-1.42404e-09	1.97205e-32	-2.7603	-1.42404e-09	1.88673e-07	-2.46065	-1.42404e-09
33676256	chr6:33676256:T:C	4.18149e-36	7.20621	-2.01239	1.0267e-32	-1.55436	-1.85867	2.23127e-08	-2.5769	-2.0186
33676476	chr6:33676476:G:A	2.70825e-39	-0.118353	-2.02995	3.77063e-28	9.11156	-2.01335	1.29633e-07	-1.15686	-1.6791
33676549	chr6:33676549:G:A	3.22358e-39	-1.29021e-09	-1.97411	4.09043e-32	-1.29021e-09	-2.03073	3.7073e-07	-1.29021e-09	-1.78519
33676753	chr6:33676753:A:G	7.46609e-38	-1.29021e-09	1.16835	2.10606e-30	-1.29021e-09	1.91061	5.06583e-06	-1.29021e-09	0.82961
33676991	chr6:33676991:T:C	9.01786e-40	-2.67865	-0.569336	1.09608e-32	-2.40285	-0.944787	4.98292e-08	-1.86895	-1.92311
33676996	chr6:33676996:T:A	2.43632e-40	-2.77285	-1.78385	3.05921e-33	-2.67538	-1.94843	3.1041e-08	-2.33266	-1.93269
33678338	chr6:33678338:C:T	1.89118e-36	4.40035	-1.42404e-09	1.02614e-31	-1.11099	-1.42404e-09	7.63095e-06	1.2393	-1.42404e-09
33678903	chr6:33678903:G:A	7.00212e-39	-1.29021e-09	-1.19839	3.97227e-31	-1.29021e-09	0.242544	3.51746e-07	-1.29021e-09	-1.83775
33679084	chr6:33679084:C:T	5.60929e-40	-2.65688	-1.06588	1.17686e-31	0.930963	-1.90491	4.44852e-08	-2.65894	-1.24657
33679225	chr6:33679225:G:A	2.2514e-39	-2.33305	-1.42404e-09	1.94849e-32	-2.77233	-1.42404e-09	1.55735e-07	-2.65251	-1.42404e-09
33679253	chr6:33679253:G:A	9.52902e-39	-1.29021e-09	-0.890263	1.65472e-31	-1.29021e-09	-0.633163	6.97341e-07	-1.29021e-09	-1.15339
33679281	chr6:33679281:T:C	3.11738e-30	20.5895	-1.87384	2.80137e-31	1.66756	-1.77424	1.87857e-07	-0.754149	-1.71084
33679318	chr6:33679318:A:G	8.22359e-40	-1.44581	-1.89437	4.9648e-33	-2.50854	-1.63105	2.54659e-08	-2.5147	-1.94862
33679899	chr6:33679899:C:T	4.78505e-39	-1.29021e-09	-1.57911	9.60797e-32	-1.29021e-09	-1.17679	3.2604e-07	-1.29021e-09	-1.91364
33680076	chr6:33680076:C:T	3.33911e-39	-1.29021e-09	-1.9389	6.71162e-32	-1.29021e-09	-1.53554	3.35429e-07	-1.29021e-09	-1.88525
33680159	chr6:33680159:C:T	1.59204e-36	5.97617	-1.748	3.68248e-32	-0.162554	-1.97324	1.24157e-07	-1.32341	-1.55571
33680320	chr6:33680320:A:G	7.8707e-40	-2.60765	-0.776397	1.60232e-30	2.76737	-1.13012	5.18509e-08	-2.46824	-1.28406
33680367	chr6:33680367:C:T	3.64074e-35	9.21588	-1.85796	2.00864e-31	1.1464	-1.58573	2.81851e-07	-0.328578	-1.73071
33680451	chr6:33680451:C:T	2.0423e-40	-2.74408	-1.98903	1.83645e-32	-0.860507	-1.97104	1.91708e-08	-2.72212	-2.02515
33680699	chr6:33680699:A:C	3.07554e-39	-1.29021e-09	-2.02112	4.16825e-32	-1.29021e-09	-2.01188	2.99465e-07	-1.29021e-09	-1.99867
33680756	chr6:33680756:C:T	3.03143e-39	-2.03557	-1.42404e-09	3.76957e-31	0.190166	-1.42404e-09	6.69445e-07	-1.19421	-1.42404e-09
33680884	chr6:33680884:G:A	1.57889e-37	3.84444	-1.92715	2.12242e-32	-1.15323	-1.5336	7.30615e-08	-1.44919	-1.96017
33680913	chr6:33680913:T:C	2.2279e-33	13.1393	-1.6673	9.60227e-24	19.2247	-1.98135	2.00625e-06	1.52189	-1.61853
33680920	chr6:33680920:AC:A	3.22499e-39	-1.29021e-09	-1.97368	4.94285e-32	-1.29021e-09	-1.84144	2.90022e-07	-1.29021e-09	-2.03071
33680977	chr6:33680977:C:T	5.38964e-39	-1.29021e-09	-1.46013	1.13165e-31	-1.29021e-09	-1.01312	6.74276e-07	-1.29021e-09	-1.18702
33680994	chr6:33680994:C:T	1.31766e-39	-1.23848	-1.63027	1.59121e-29	5.87659	-1.94372	1.6208e-07	-1.38104	-1.23154
33681078	chr6:33681078:C:G	3.73619e-39	-1.82654	-1.42404e-09	2.44065e-32	-2.54711	-1.42404e-09	1.69503e-07	-2.56779	-1.42404e-09
33681220	chr6:33681220:G:A	1.95441e-36	6.45311	-2.01987	5.16046e-31	2.22377	-1.71954	5.21278e-08	-1.83322	-1.91375
33681236	chr6:33681236:T:C	1.17512e-37	3.36674	-1.7448	3.18511e-32	-1.37111	-0.909777	7.36941e-08	-1.66896	-1.73178
33681397	chr6:33681397:G:A	3.10715e-39	-1.29021e-09	-2.0109	4.64056e-32	-1.29021e-09	-1.90454	2.90514e-07	-1.29021e-09	-2.02901
33681491	chr6:33681491:G:C	2.22248e-35	8.76055	-1.89619	1.84962e-31	1.04315	-1.56497	2.4033e-07	-0.456149	-1.7625
33681682	chr6:33681682:G:T	1.47292e-39	-2.75736	-1.42404e-09	4.43308e-32	-1.95028	-1.42404e-09	1.56465e-07	-2.64783	-1.42404e-09
33681684	chr6:33681684:G:A	1.01933e-39	-1.35385	-1.77161	3.45791e-33	-2.59585	-1.90545	2.91045e-08	-2.70972	-1.62005
33681786	chr6:33681786:T:C	6.39948e-39	-1.29021e-09	-1.28839	4.84611e-32	-1.29021e-09	-1.8612	5.83249e-07	-1.29021e-09	-1.33205
33681871	chr6:33681871:T:A	9.64936e-40	-1.15074	-2.02956	6.18522e-29	6.62726	-1.33673	6.84297e-08	-1.45572	-2.01914
33681920	chr6:33681920:C:T	1.34325e-39	-0.959671	-1.88984	4.479e-29	6.50941	-1.54164	1.24769e-07	-1.17555	-1.69865
33682425	chr6:33682425:T:C	4.2628e-39	-1.29021e-09	-1.69468	4.11513e-32	-1.29021e-09	-2.02471	4.63371e-07	-1.29021e-09	-1.56214
33682429	chr6:33682429:C:T	4.28308e-39	-1.29021e-09	-1.68993	4.11758e-32	-1.29021e-09	-2.02411	4.65925e-07	-1.29021e-09	-1.55664
33682634	chr6:33682634:C:T	1.79778e-38	-1.29021e-09	-0.25547	8.75302e-32	-1.29021e-09	-1.26998	9.10991e-07	-1.29021e-09	-0.88613
33682653	chr6:33682653:G:C	9.05281e-40	-1.21334	-2.03077	5.11436e-29	6.48226	-1.38183	6.52659e-08	-1.50911	-2.01308
33682656	chr6:33682656:G:A	3.89996e-39	-1.78364	-1.42404e-09	2.03526e-32	-2.72876	-1.42404e-09	1.52773e-07	-2.67171	-1.42404e-09
33682690	chr6:33682690:C:T	4.12754e-39	-1.29021e-09	-1.72692	4.09745e-32	-1.29021e-09	-2.02901	4.44407e-07	-1.29021e-09	-1.60392
33682844	chr6:33682844:G:A	1.40553e-37	3.60198	-1.801	3.14978e-32	-1.25877	-1.03328	7.65274e-08	-1.56986	-1.79316
33682966	chr6:33682966:A:G	3.63596e-38	1.0808	-0.631943	6.41375e-25	15.1126	-0.575416	3.23803e-07	-1.47695	-0.443584
33683035	chr6:33683035:G:A	9.0287e-37	3.91618	-0.255201	2.41762e-20	24.904	0.170406	3.8422e-06	0.383387	0.16975
33683352	chr6:33683352:C:T	5.24382e-38	2.62952	-1.81449	2.48385e-22	22.5047	-2.00839	2.03565e-07	-0.455824	-1.92885
33683500	chr6:33683500:C:T	1.02819e-39	-1.09631	-2.02049	7.16359e-29	6.65766	-1.22027	6.85131e-08	-1.44377	-2.02987
33683545	chr6:33683545:T:C	1.03855e-35	8.04431	-1.94076	3.48798e-32	-0.565591	-1.62446	3.9551e-08	-1.99898	-2.02409
33683623	chr6:33683623:T:C	4.50674e-39	-1.29021e-09	-1.63903	1.09184e-31	-1.29021e-09	-1.04893	5.13093e-07	-1.29021e-09	-1.46021
33684198	chr6:33684198:C:G	5.44484e-40	-2.54141	-1.21112	4.85137e-31	2.33663	-1.89416	4.8394e-08	-2.66286	-1.15843
33684233	chr6:33684233:G:A	4.70468e-39	-1.29021e-09	-1.59605	1.15885e-31	-1.29021e-09	-0.989365	5.38163e-07	-1.29021e-09	-1.4125
33684765	chr6:33684765:C:T	5.0409e-30	16.4236	2.77264	2.20979e-28	5.62278	0.94108	1.3406e-05	1.73619	0.0665985
33685133	chr6:33685133:G:C	4.71971e-39	-1.29021e-09	-1.59286	5.56099e-32	-1.29021e-09	-1.7236	5.08344e-07	-1.29021e-09	-1.4695
33685334	chr6:33685334:T:C	1.92825e-40	-2.76372	-2.02686	2.50697e-32	-0.65881	-1.86149	1.96216e-08	-2.69666	-2.02737
33685507	chr6:33685507:G:A	3.82639e-39	-1.29021e-09	-1.80268	4.43705e-32	-1.29021e-09	-1.94939	3.32937e-07	-1.29021e-09	-1.89271
33685671	chr6:33685671:C:T	4.09898e-33	13.6008	-1.51919	1.99665e-23	19.8655	-1.89016	3.01328e-06	1.7635	-1.45338
33685709	chr6:33685709:G:A	4.92438e-35	9.66975	-2.00982	2.12307e-31	1.4988	-1.88273	1.73755e-07	-1.10804	-1.43498
33685861	chr6:33685861:C:T	1.60766e-35	8.54324	-2.00273	2.08159e-31	0.752034	-1.1557	1.54947e-07	-0.730796	-1.92678
33686414	chr6:33686414:C:T	5.04549e-39	-1.29021e-09	-1.52611	1.5192e-31	-1.29021e-09	-0.718609	3.11607e-07	-1.29021e-09	-1.95892
33686601	chr6:33686601:A:G	1.99541e-40	-2.73949	-2.01685	4.93547e-33	-2.60295	-1.54257	2.12164e-08	-2.71621	-1.92968
33687120	chr6:33687120:T:C	1.54981e-36	6.14659	-1.94531	2.09303e-30	2.87771	-0.973308	8.30362e-08	-1.32929	-1.9521
33687441	chr6:33687441:C:T	6.73275e-38	-1.29021e-09	1.06496	3.77891e-31	-1.29021e-09	0.192641	1.73375e-06	-1.29021e-09	-0.242623
33688207	chr6:33688207:G:A	1.29124e-38	-1.29021e-09	-0.586415	1.38134e-31	-1.29021e-09	-0.813738	6.11686e-07	-1.29021e-09	-1.28444
33688461	chr6:33688461:G:A	2.23902e-38	-1.29021e-09	-0.0359825	2.29624e-31	-1.29021e-09	-0.305523	9.15467e-07	-1.29021e-09	-0.881229
33688473	chr6:33688473:T:C	6.61216e-36	7.68078	-2.02872	6.97094e-26	14.3207	-2.00278	2.31401e-07	-0.246032	-2.01048
33688507	chr6:33688507:C:T	3.0495e-39	-1.29021e-09	-2.02963	4.57749e-32	-1.29021e-09	-1.91823	3.23819e-07	-1.29021e-09	-1.92048
33688801	chr6:33688801:C:T	1.23971e-37	-1.29021e-09	1.67544	1.03114e-30	-1.29021e-09	1.19646	3.07396e-06	-1.29021e-09	0.330059
33689053	chr6:33689053:C:T	9.49352e-38	-1.29021e-09	1.40859	7.90848e-31	-1.29021e-09	0.931142	2.44249e-06	-1.29021e-09	0.10011
33689073	chr6:33689073:C:T	1.24416e-35	7.94317	-1.65898	1.20638e-25	14.712	-1.84564	4.1727e-07	-0.0674955	-1.59943
33689677	chr6:33689677:G:A	3.05294e-39	-1.29021e-09	-2.0285	4.56871e-32	-1.29021e-09	-1.92015	3.0237e-07	-1.29021e-09	-1.98901
33689716	chr6:33689716:G:A	3.04681e-40	-2.4033	-1.92979	1.02508e-31	0.896274	-2.00829	1.89896e-08	-2.76588	-1.99089
33689717	chr6:33689717:T:C	6.00501e-40	-2.46347	-1.19113	1.47154e-31	1.10895	-1.85944	5.0578e-08	-2.76803	-1.00912
33689817	chr6:33689817:T:C	3.12959e-39	-1.29021e-09	-2.0037	4.10308e-32	-1.29021e-09	-2.02764	2.90145e-07	-1.29021e-09	-2.03028
33690049	chr6:33690049:G:A	3.96962e-39	-1.29021e-09	-1.76593	4.50981e-32	-1.29021e-09	-1.93312	3.1113e-07	-1.29021e-09	-1.96045
33690223	chr6:33690223:G:A	5.88506e-39	-1.37219	-1.42404e-09	2.03323e-32	-2.72975	-1.42404e-09	2.41128e-07	-2.21534	-1.42404e-09
33690289	chr6:33690289:G:C	9.19497e-36	7.99415	-2.01235	1.19139e-25	14.7876	-1.93375	2.77154e-07	-0.0460965	-2.02999
33690332	chr6:33690332:A:T	3.07346e-33	13.8198	-2.02609	1.6166e-29	5.73617	-1.78747	3.38794e-07	0.14862	-2.02389
33690533	chr6:33690533:C:T	9.66843e-36	8.04331	-2.01129	1.27693e-25	14.8545	-1.93132	2.84589e-07	-0.0193962	-2.03022
33690739	chr6:33690739:G:A	4.16438e-39	-1.29021e-09	-1.71804	5.21084e-32	-1.29021e-09	-1.78864	3.67178e-07	-1.29021e-09	-1.79482
33690757	chr6:33690757:G:A	5.02306e-34	11.0659	-1.08356	2.85169e-24	17.2503	-1.22109	1.462e-06	0.566661	-0.979763
33690955	chr6:33690955:C:T	3.35311e-39	-1.29021e-09	-1.93472	4.98866e-32	-1.29021e-09	-1.83221	3.20924e-07	-1.29021e-09	-1.92946
33691003	chr6:33691003:C:T	2.28825e-39	-2.31682	-1.42404e-09	1.97781e-32	-2.75739	-1.42404e-09	1.47871e-07	-2.70433	-1.42404e-09
33691076	chr6:33691076:G:C	3.13779e-39	-1.29021e-09	-2.00109	4.15401e-32	-1.29021e-09	-2.0153	2.96645e-07	-1.29021e-09	-2.00813
33691269	chr6:33691269:G:A	1.00616e-35	7.63257	-1.5607	8.54106e-26	14.3155	-1.79446	3.96123e-07	-0.217695	-1.50124
33691399	chr6:33691399:G:A	3.3848e-39	-1.29021e-09	-1.92531	4.19896e-32	-1.29021e-09	-2.00454	3.53551e-07	-1.29021e-09	-1.83264
33691519	chr6:33691519:A:G	3.09641e-39	-1.29021e-09	-2.01436	4.28907e-32	-1.29021e-09	-1.98331	2.92178e-07	-1.29021e-09	-2.0233
33691695	chr6:33691695:C:G	1.48134e-35	8.44028	-1.98159	2.02151e-25	15.0568	-1.67422	3.09162e-07	0.0253698	-1.99217
33691759	chr6:33691759:A:G	1.72728e-35	8.59651	-1.98422	4.93594e-25	15.9634	-1.68815	4.85029e-07	0.485029	-2.00148
33691780	chr6:33691780:C:T	1.19076e-35	7.88171	-1.64139	1.1252e-25	14.6423	-1.84565	4.12891e-07	-0.0898549	-1.58763
33692016	chr6:33692016:G:A	1.42571e-35	8.41465	-1.99424	1.89141e-25	15.0259	-1.70991	3.02328e-07	0.0142632	-2.00341
33692088	chr6:33692088:T:C	3.41407e-39	-1.29021e-09	-1.9167	4.36616e-32	-1.29021e-09	-1.96549	3.47466e-07	-1.29021e-09	-1.85
33692210	chr6:33692210:T:C	1.3167e-35	8.33663	-1.99577	1.72968e-25	14.9395	-1.71282	2.90766e-07	-0.0238539	-2.00429
33692411	chr6:33692411:T:C	1.10987e-35	8.16895	-1.99897	1.28289e-25	14.6485	-1.72064	2.60976e-07	-0.129437	-2.0068
33692594	chr6:33692594:G:A	1.06184e-35	8.13542	-2.00968	1.17217e-25	14.5967	-1.7591	2.5471e-07	-0.144025	-2.01651
33692634	chr6:33692634:T:C	7.56287e-40	-1.43011	-1.99382	6.49066e-33	-1.92693	-1.94467	1.869e-08	-2.7431	-2.02958
33692820	chr6:33692820:C:T	3.94883e-39	-1.63865	-0.132539	1.01096e-31	-2.27923	1.15333	1.53054e-07	-2.60205	-0.0678188
33692918	chr6:33692918:G:C	1.8201e-34	10.1287	-1.16148	9.24764e-25	16.1891	-1.28601	8.93924e-07	0.142253	-1.04729
33693196	chr6:33693196:T:C	2.70103e-40	-2.48174	-1.97182	1.48316e-31	0.977746	-1.72036	1.94632e-08	-2.76493	-1.96721
33693258	chr6:33693258:G:A	3.91331e-34	10.5522	-0.81951	1.4597e-24	16.4702	-1.11065	1.46078e-06	0.315671	-0.729606
33693282	chr6:33693282:CCT:C	4.19729e-39	-1.57204	-0.138124	1.03123e-31	-2.25115	1.14511	1.53214e-07	-2.58813	-0.0807001
33693314	chr6:33693314:G:A	2.63731e-32	15.2607	-1.31748	2.73081e-29	6.21491	-1.74194	7.46677e-07	0.16801	-1.25304
33693445	chr6:33693445:C:G	2.86493e-34	10.3469	-0.926086	1.3901e-24	16.4159	-1.10525	1.22217e-06	0.233425	-0.825703
33694100	chr6:33694100:G:A	3.18036e-39	-1.29021e-09	-1.98761	4.09063e-32	-1.29021e-09	-2.03068	3.00715e-07	-1.29021e-09	-1.9945
33694121	chr6:33694121:G:T	3.50292e-39	-1.51768	-0.373331	6.72796e-32	-2.20846	0.675357	1.1363e-07	-2.5629	-0.404821
33694479	chr6:33694479:G:A	1.50759e-39	-2.73409	-1.42404e-09	7.12123e-32	-1.4763	-1.42404e-09	2.01541e-07	-2.39467	-1.42404e-09
33694488	chr6:33694488:T:C	8.92303e-34	12.546	-1.98901	9.7044e-30	4.85507	-1.4167	2.06961e-07	-0.372626	-1.9955
33694533	chr6:33694533:G:A	3.18036e-39	-1.29021e-09	-1.98761	4.09063e-32	-1.29021e-09	-2.03068	3.00715e-07	-1.29021e-09	-1.9945
33694890	chr6:33694890:C:T	6.74243e-36	7.68511	-2.01354	2.36158e-32	-0.56479	-2.01526	6.14122e-08	-1.62491	-1.95814
33695278	chr6:33695278:G:A	6.80976e-40	-2.49435	-1.03448	1.75758e-31	1.21223	-1.78509	6.02755e-08	-2.76308	-0.838653
33695394	chr6:33695394:A:C	2.59433e-40	-2.49992	-1.99394	1.45834e-31	1.03099	-1.79049	1.90006e-08	-2.76213	-1.99406
33695464	chr6:33695464:G:A	2.64417e-40	-2.49734	-1.97749	1.56437e-31	1.05913	-1.74844	1.93122e-08	-2.76115	-1.97878
33695553	chr6:33695553:C:T	3.08336e-39	-1.29021e-09	-2.01858	4.4819e-32	-1.29021e-09	-1.93933	2.93205e-07	-1.29021e-09	-2.01979
33695674	chr6:33695674:C:T	3.14069e-39	-1.52482	-0.475344	5.92576e-32	-2.21202	0.551947	1.03224e-07	-2.56565	-0.498114
33696209	chr6:33696209:CT:C	1.01268e-34	10.3643	-1.98336	3.7283e-32	-0.114915	-2.00851	8.64894e-08	-1.41923	-1.82141
33696953	chr6:33696953:T:C	1.03785e-35	8.11441	-2.01152	1.03663e-25	14.4418	-1.72712	2.50162e-07	-0.162053	-2.0165
33697224	chr6:33697224:G:C	3.27757e-34	10.4566	-0.901142	1.19729e-24	16.3377	-1.17631	1.27635e-06	0.259922	-0.808828
33697243	chr6:33697243:T:A	1.29192e-35	8.35093	-2.02906	3.0547e-32	-0.301174	-2.02152	6.58735e-08	-1.64476	-1.86817
33697355	chr6:33697355:G:A	7.56054e-39	-1.29021e-09	-1.12166	6.23658e-32	-1.29021e-09	-1.60895	5.98388e-07	-1.29021e-09	-1.30642
33697637	chr6:33697637:G:A	3.07586e-39	-1.29021e-09	-2.02102	4.41565e-32	-1.29021e-09	-1.95422	3.40198e-07	-1.29021e-09	-1.87114
33697681	chr6:33697681:T:C	1.54647e-39	-2.70863	-1.42404e-09	2.90646e-32	-2.37244	-1.42404e-09	1.56314e-07	-2.64879	-1.42404e-09
33697848	chr6:33697848:C:T	1.1572e-36	-1.29021e-09	3.90916	9.60443e-30	-1.29021e-09	3.42802	2.20076e-05	-1.29021e-09	2.29848
33697857	chr6:33697857:CAG:C	2.64071e-38	0.129026	-1.42404e-09	2.46467e-32	-2.53732	-1.42404e-09	4.84252e-07	-1.51806	-1.42404e-09
33697877	chr6:33697877:T:C	3.54208e-39	-1.29021e-09	-1.87989	5.08575e-32	-1.29021e-09	-1.81294	3.1396e-07	-1.29021e-09	-1.9514
33697932	chr6:33697932:G:A	3.04639e-39	-1.29021e-09	-2.03065	4.81557e-32	-1.29021e-09	-1.86753	3.02848e-07	-1.29021e-09	-1.98743
33698376	chr6:33698376:T:A	3.05101e-39	-1.29021e-09	-2.02913	4.16069e-32	-1.29021e-09	-2.0137	2.99084e-07	-1.29021e-09	-1.99994
33698722	chr6:33698722:A:C	1.11953e-36	-1.29021e-09	3.87606	9.3836e-30	-1.29021e-09	3.40475	2.15995e-05	-1.29021e-09	2.27976
33698823	chr6:33698823:C:T	3.18162e-39	-1.29021e-09	-1.98722	4.09072e-32	-1.29021e-09	-2.03066	3.00825e-07	-1.29021e-09	-1.99413
33698940	chr6:33698940:G:A	3.04687e-39	-1.29021e-09	-2.03049	4.13702e-32	-1.29021e-09	-2.0194	3.01869e-07	-1.29021e-09	-1.99067
33699422	chr6:33699422:A:G	2.56522e-34	10.1555	-0.845182	8.7541e-25	15.9766	-1.12838	1.17556e-06	0.116949	-0.748115
33699828	chr6:33699828:C:A	1.84805e-34	10.3898	-1.40731	1.30492e-24	16.7122	-1.4648	7.09043e-07	0.262949	-1.3997
33699883	chr6:33699883:C:T	7.80572e-40	-1.51954	-1.87279	2.99461e-33	-2.66538	-1.97977	2.29726e-08	-2.75401	-1.81235
33700062	chr6:33700062:A:G	1.10807e-34	10.4995	-2.0286	6.92645e-25	16.6449	-2.0308	4.20136e-07	0.319334	-1.97942
33700080	chr6:33700080:T:C	6.45156e-40	-1.55973	-2.02314	1.24214e-31	0.62319	-1.54315	2.94179e-08	-2.30551	-2.01355
33700261	chr6:33700261:G:A	3.28422e-39	-1.41094	-0.544534	5.30153e-32	-2.20492	0.433534	9.47025e-08	-2.56297	-0.586952
33700561	chr6:33700561:C:A	3.21885e-39	-1.29021e-09	-1.97558	4.10144e-32	-1.29021e-09	-2.02804	2.94326e-07	-1.29021e-09	-2.01597
33700737	chr6:33700737:C:T	6.15598e-36	7.60748	-2.0269	2.23842e-31	0.322106	-0.653131	1.04423e-07	-1.02552	-2.02669
33700841	chr6:33700841:A:C	9.81121e-35	10.3561	-2.00682	3.76005e-32	-0.091776	-2.02317	8.35532e-08	-1.40134	-1.87384
33701571	chr6:33701571:T:C	3.27904e-39	-1.29021e-09	-1.95705	6.39808e-32	-1.29021e-09	-1.58338	3.53101e-07	-1.29021e-09	-1.83391
33701663	chr6:33701663:C:T	9.69977e-37	-1.29021e-09	3.73267	8.18129e-30	-1.29021e-09	3.26764	1.90934e-05	-1.29021e-09	2.15643
33701800	chr6:33701800:C:T	3.08506e-34	10.3174	-0.822471	1.07922e-24	16.1687	-1.11118	1.2913e-06	0.194114	-0.731377
33701881	chr6:33701881:CA:C	3.04613e-39	-1.29021e-09	-2.03073	4.48289e-32	-1.29021e-09	-1.93911	2.99981e-07	-1.29021e-09	-1.99695
33702593	chr6:33702593:G:A	3.18248e-34	10.3934	-0.867459	1.14192e-24	16.2637	-1.14974	1.28059e-06	0.231626	-0.777212
33702629	chr6:33702629:T:C	3.3106e-34	10.4199	-0.854483	1.18854e-24	16.2917	-1.13767	1.31331e-06	0.242442	-0.7628
33702705	chr6:33702705:A:G	1.14431e-37	3.62534	-2.02998	1.36419e-29	5.76232	-1.98338	6.04495e-08	-1.62644	-1.97242
33703028	chr6:33703028:G:A	2.37295e-39	-0.594709	-1.68576	1.32313e-32	-1.88411	-1.27527	3.50275e-08	-2.4607	-1.68383
33703321	chr6:33703321:G:A	3.94223e-39	-1.29021e-09	-1.77286	1.10025e-31	-1.29021e-09	-1.04126	2.91058e-07	-1.29021e-09	-2.02714
33703328	chr6:33703328:TA:T	3.47468e-34	10.5602	-0.946399	1.74452e-24	16.6609	-1.12311	1.32481e-06	0.333644	-0.845283
33703429	chr6:33703429:T:C	7.13795e-40	-1.4573	-2.02447	1.46018e-31	0.79565	-1.55389	3.13458e-08	-2.24467	-2.01091
33703479	chr6:33703479:G:A	3.40393e-39	-1.43035	-0.489321	5.57016e-32	-2.21419	0.492238	9.8732e-08	-2.56793	-0.540321
33703869	chr6:33703869:A:G	3.63706e-39	-1.60662	-0.24681	8.05187e-32	-2.31566	0.962181	1.30331e-07	-2.62455	-0.206041
33704080	chr6:33704080:G:T	6.0461e-35	9.85	-1.98485	2.94851e-32	-0.37294	-1.98514	7.49663e-08	-1.59893	-1.78469
33704282	chr6:33704282:T:C	7.04568e-40	-1.46398	-2.03079	7.94922e-33	-1.90246	-1.76643	1.91667e-08	-2.74813	-1.99936
33704381	chr6:33704381:G:A	8.22926e-37	-1.29021e-09	3.56826	6.98784e-30	-1.29021e-09	3.10996	1.66072e-05	-1.29021e-09	2.01693
33704449	chr6:33704449:G:A	9.23866e-35	10.2629	-1.97379	3.60887e-32	-0.155723	-2.00026	8.63422e-08	-1.44557	-1.79678
33704826	chr6:33704826:T:C	7.70156e-40	-1.37536	-2.03041	1.48767e-31	0.923621	-1.66321	3.4067e-08	-2.20165	-1.97069
33705021	chr6:33705021:G:A	2.41551e-34	10.1345	-0.884313	1.10973e-24	16.1509	-1.06545	1.16407e-06	0.138127	-0.779114
33705029	chr6:33705029:ACTT:A	1.09478e-39	-1.33846	-1.71559	1.25151e-32	-1.94716	-1.26787	3.13825e-08	-2.56752	-1.68689
33705121	chr6:33705121:T:C	3.12972e-39	-1.29021e-09	-2.00366	4.09354e-32	-1.29021e-09	-2.02997	3.03788e-07	-1.29021e-09	-1.98433
33705350	chr6:33705350:C:CCT	2.92376e-34	10.2615	-0.820314	1.01148e-24	16.1035	-1.11076	1.26395e-06	0.169856	-0.728524
33705446	chr6:33705446:A:T	2.82983e-39	-0.460933	-1.64345	1.49359e-32	-1.80858	-1.22961	3.84039e-08	-2.41205	-1.64046
33706054	chr6:33706054:A:G	3.5208e-34	10.5587	-0.931652	1.75194e-24	16.651	-1.10899	1.34823e-06	0.333218	-0.827335
33706411	chr6:33706411:A:G	3.60531e-34	10.5005	-0.849817	1.28402e-24	16.3661	-1.13482	1.34939e-06	0.263385	-0.756637
33706420	chr6:33706420:G:A	3.50685e-34	10.5808	-0.957779	1.76306e-24	16.6823	-1.13395	1.32337e-06	0.343601	-0.856325
33706449	chr6:33706449:A:G	3.18036e-39	-1.29021e-09	-1.98761	4.09063e-32	-1.29021e-09	-2.03068	3.00715e-07	-1.29021e-09	-1.9945
33706642	chr6:33706642:T:G	3.44279e-34	10.538	-0.933352	1.72792e-24	16.6399	-1.11169	1.33124e-06	0.323975	-0.830776
33707363	chr6:33707363:G:A	4.21698e-39	-0.43616	-1.26933	2.67057e-32	-1.79223	-0.664855	5.76024e-08	-2.402	-1.2451
33707637	chr6:33707637:C:T	8.90162e-38	-1.29021e-09	1.34421	1.3837e-30	-1.29021e-09	1.49055	3.30764e-06	-1.29021e-09	0.403326
33707669	chr6:33707669:C:T	3.31777e-39	-1.29021e-09	-1.94531	6.53619e-32	-1.29021e-09	-1.56203	3.61938e-07	-1.29021e-09	-1.80919
33707865	chr6:33707865:A:G	2.93504e-34	10.5435	-1.09846	1.46057e-24	16.6232	-1.26309	1.12368e-06	0.323479	-0.999782
33708379	chr6:33708379:G:A	3.12225e-34	10.5182	-1.01134	1.53411e-24	16.5948	-1.18557	1.20762e-06	0.311711	-0.915969
33708582	chr6:33708582:G:A	6.91471e-37	-1.29021e-09	3.39422	5.94981e-30	-1.29021e-09	2.94915	1.43708e-05	-1.29021e-09	1.87229
33708779	chr6:33708779:G:A	6.52722e-40	-2.51521	-1.056	1.88814e-31	1.29566	-1.79686	5.90756e-08	-2.75831	-0.863538
33709135	chr6:33709135:C:T	2.84499e-39	-1.62564	-0.473406	5.02698e-32	-2.3448	0.520241	9.36462e-08	-2.64249	-0.518646
33709424	chr6:33709424:T:C	3.19221e-39	-1.29021e-09	-1.98389	4.2541e-32	-1.29021e-09	-1.9915	2.90371e-07	-1.29021e-09	-2.0295
33709437	chr6:33709437:A:AT	2.6125e-34	10.3137	-0.985047	9.23308e-25	16.1534	-1.25192	1.0881e-06	0.193045	-0.901519
33709448	chr6:33709448:C:G	6.68704e-40	-1.52353	-2.02349	8.45841e-33	-1.86698	-1.73983	1.95019e-08	-2.75226	-1.97789
33709458	chr6:33709458:A:G	2.62913e-34	10.3171	-0.982162	9.30889e-25	16.1591	-1.24941	1.09385e-06	0.195512	-0.898717
33709469	chr6:33709469:T:TA	2.77286e-34	10.3716	-0.983424	9.89677e-25	16.2214	-1.2505	1.11975e-06	0.220226	-0.900029
33709499	chr6:33709499:G:A	3.11515e-39	-1.29021e-09	-2.00833	4.09697e-32	-1.29021e-09	-2.02913	2.95127e-07	-1.29021e-09	-2.01326
33709545	chr6:33709545:G:C	2.20636e-39	-2.18576	-0.1675	5.53007e-31	0.472355	0.10105	4.8698e-07	-0.555212	-0.957228
33709872	chr6:33709872:G:A	2.67421e-39	-2.16095	-1.42404e-09	2.79772e-31	-0.10799	-1.42404e-09	5.47519e-07	-1.39527	-1.42404e-09
33709884	chr6:33709884:G:A	1.87645e-38	-0.489759	0.277119	1.27345e-30	1.07775	0.329768	9.57876e-07	-0.207941	-0.628004
33710154	chr6:33710154:C:T	2.3717e-39	-2.281	-1.42404e-09	1.96232e-32	-2.76525	-1.42404e-09	1.50609e-07	-2.68597	-1.42404e-09
33710227	chr6:33710227:G:A	2.67898e-39	-1.52034	-0.63883	4.41778e-32	-2.27928	0.325537	8.43575e-08	-2.60443	-0.661172
33710249	chr6:33710249:T:A	3.04883e-39	-1.29021e-09	-2.02985	4.14945e-32	-1.29021e-09	-2.0164	3.00375e-07	-1.29021e-09	-1.99563
33710513	chr6:33710513:C:G	2.78287e-34	10.3418	-0.950004	9.82054e-25	16.1802	-1.21702	1.13228e-06	0.193469	-0.862141
33710651	chr6:33710651:A:G	3.68906e-39	-0.672309	-1.16693	2.56597e-32	-1.94429	-0.552754	5.8162e-08	-2.49216	-1.14527
33711284	chr6:33711284:A:G	5.88301e-34	10.6782	-0.537792	1.9736e-24	16.5695	-0.908306	2.10993e-06	0.350186	-0.396437
33711289	chr6:33711289:T:C	3.15248e-39	-1.29021e-09	-1.99642	4.09014e-32	-1.29021e-09	-2.0308	2.99085e-07	-1.29021e-09	-1.99993
33711462	chr6:33711462:C:A	4.79184e-39	-1.40958	-0.16811	8.03755e-32	-2.21496	0.859701	1.48176e-07	-2.56566	-0.136602
33711564	chr6:33711564:C:T	3.0822e-39	-1.29021e-09	-2.01896	4.09154e-32	-1.29021e-09	-2.03046	3.22596e-07	-1.29021e-09	-1.92426
33711830	chr6:33711830:C:G	3.07196e-39	-1.29021e-09	-2.02229	5.11617e-32	-1.29021e-09	-1.80697	4.14917e-07	-1.29021e-09	-1.67258
33712022	chr6:33712022:A:G	3.1503e-39	-1.29021e-09	-1.99711	4.09648e-32	-1.29021e-09	-2.02925	2.90462e-07	-1.29021e-09	-2.02919
33712030	chr6:33712030:A:G	5.74853e-40	-2.57529	-1.12295	1.91421e-31	1.3226	-1.81009	5.71329e-08	-2.76903	-0.886251
33712166	chr6:33712166:C:T	2.51043e-39	-2.22415	-1.42404e-09	2.00144e-32	-2.74551	-1.42404e-09	1.52531e-07	-2.6733	-1.42404e-09
33712589	chr6:33712589:G:A	7.15283e-34	10.8567	-0.520909	2.44668e-24	16.7608	-0.884802	2.38242e-06	0.439392	-0.364185
33712621	chr6:33712621:A:G	6.19153e-34	10.7274	-0.535857	2.03494e-24	16.5919	-0.900098	2.20904e-06	0.384531	-0.38488
33712773	chr6:33712773:G:A	2.11148e-40	-2.69909	-2.00071	2.2694e-31	1.66829	-1.98557	2.34375e-08	-2.68273	-1.8636
33712853	chr6:33712853:G:A	5.52627e-39	-1.29021e-09	-1.43509	5.49234e-32	-1.29021e-09	-1.73602	3.53048e-07	-1.29021e-09	-1.83406
33712983	chr6:33712983:C:T	2.26499e-39	-0.466237	-1.8608	3.46687e-33	-2.46793	-2.03078	2.87692e-08	-2.44828	-1.89308
33713085	chr6:33713085:A:G	3.51626e-39	-1.29021e-09	-1.88721	4.20179e-32	-1.29021e-09	-2.00387	3.35194e-07	-1.29021e-09	-1.88595
33713114	chr6:33713114:G:T	7.055e-36	7.7413	-2.02441	2.35993e-31	0.341378	-0.619538	1.03781e-07	-1.03174	-2.02664
33713354	chr6:33713354:C:T	2.5692e-34	10.3288	-1.01688	1.22166e-24	16.3668	-1.18524	1.10042e-06	0.21673	-0.913944
33713826	chr6:33713826:G:A	6.6698e-40	-2.51465	-1.03496	1.857e-31	1.26604	-1.78387	6.073e-08	-2.75877	-0.835459
33713830	chr6:33713830:A:G	3.36528e-39	-1.29021e-09	-1.93109	4.13638e-32	-1.29021e-09	-2.01956	2.99315e-07	-1.29021e-09	-1.99917
33714139	chr6:33714139:A:G	2.37309e-38	0.0221716	-1.42404e-09	6.9369e-32	-1.50252	-1.42404e-09	2.48783e-07	-2.18408	-1.42404e-09
33714637	chr6:33714637:T:C	7.76697e-34	10.8794	-0.461151	2.49177e-24	16.7617	-0.867452	2.52304e-06	0.426116	-0.293559
33715384	chr6:33715384:A:ACCCATGAAGCTGGCT	3.51508e-39	-1.29021e-09	-1.88754	4.20103e-32	-1.29021e-09	-2.00405	3.3506e-07	-1.29021e-09	-1.88635
33715438	chr6:33715438:C:T	5.66602e-36	7.51094	-2.0133	1.2917e-31	0.296042	-1.17688	1.12216e-07	-1.03114	-1.94909
33715771	chr6:33715771:A:G	7.91606e-40	-1.46962	-1.90868	2.85346e-33	-2.6691	-2.02433	2.12612e-08	-2.75875	-1.88502
33716413	chr6:33716413:T:C	3.51874e-39	-1.29021e-09	-1.8865	4.20309e-32	-1.29021e-09	-2.00356	3.35426e-07	-1.29021e-09	-1.88526
33716564	chr6:33716564:C:T	3.16986e-39	-1.99092	-1.42404e-09	1.94925e-32	-2.77193	-1.42404e-09	1.71882e-07	-2.55386	-1.42404e-09
33716581	chr6:33716581:G:A	2.16982e-37	4.2111	-1.97589	1.40541e-21	23.9965	-1.76716	7.14365e-07	0.494839	-1.62411
33717174	chr6:33717174:C:CT	3.08921e-39	-1.29021e-09	-2.01669	4.09349e-32	-1.29021e-09	-2.02998	3.24908e-07	-1.29021e-09	-1.91712
33717186	chr6:33717186:A:G	1.64615e-34	8.86676	-1.42404e-09	2.52499e-31	-0.210555	-1.42404e-09	2.55884e-07	-2.15594	-1.42404e-09
33717575	chr6:33717575:C:T	3.5373e-39	-1.29021e-09	-1.88124	7.49447e-32	-1.29021e-09	-1.42521	3.99691e-07	-1.29021e-09	-1.70997
33717679	chr6:33717679:A:G	2.65819e-34	11.366	-2.02006	8.65328e-30	5.18558	-1.86185	2.02459e-07	-0.407847	-1.98228
33717728	chr6:33717728:G:A	1.05915e-39	-1.18734	-1.8998	4.95342e-33	-2.1178	-2.02409	2.0385e-08	-2.69473	-1.99113
33718225	chr6:33718225:G:C	2.01253e-38	-0.14263	-1.42404e-09	6.24664e-32	-1.60734	-1.42404e-09	2.31526e-07	-2.25597	-1.42404e-09
33718326	chr6:33718326:G:A	1.78729e-35	8.56205	-1.91561	4.39084e-32	-0.313628	-1.64623	1.52789e-07	-1.67734	-0.994266
33718579	chr6:33718579:C:T	3.95552e-39	-1.29021e-09	-1.76949	4.46991e-32	-1.29021e-09	-1.94201	3.78875e-07	-1.29021e-09	-1.76346
33718591	chr6:33718591:G:A	6.67941e-40	-2.50534	-1.04282	1.69468e-31	1.17692	-1.78622	6.0105e-08	-2.76285	-0.841715
33718665	chr6:33718665:G:T	8.83308e-34	10.8007	-0.253876	2.22179e-24	16.4836	-0.704031	2.82432e-06	0.334428	-0.0890674
33718908	chr6:33718908:A:G	2.79538e-35	8.97639	-1.88268	1.9618e-31	0.920132	-1.38306	3.76808e-07	-0.326917	-1.44201
33719230	chr6:33719230:G:A	5.49659e-38	2.30884	-1.44673	9.20401e-27	9.9777	0.315491	1.03095e-07	-1.52244	-1.54256
33720443	chr6:33720443:GACTGCCAGATT:G	2.26423e-34	10.1796	-0.993997	8.68254e-25	16.0152	-1.17513	9.77039e-07	0.084564	-0.900701
33720554	chr6:33720554:C:T	6.01353e-39	-1.29021e-09	-1.35059	5.83257e-32	-1.29021e-09	-1.67592	6.2053e-07	-1.29021e-09	-1.27009
33721397	chr6:33721397:A:G	6.01698e-39	-1.29021e-09	-1.35002	5.83531e-32	-1.29021e-09	-1.67545	6.20837e-07	-1.29021e-09	-1.26959
33721522	chr6:33721522:A:G	1.83589e-39	-1.17338	-1.36369	6.74085e-33	-2.6066	-1.22718	3.46366e-08	-2.68416	-1.4716
33721743	chr6:33721743:C:T	5.80092e-34	10.4811	-0.354781	1.28058e-24	16.0111	-0.782445	2.21496e-06	0.184691	-0.182366
33721757	chr6:33721757:A:G	3.92853e-35	9.46439	-2.03039	4.83064e-30	4.4216	-1.68083	1.66654e-07	-0.569971	-2.01477
33721920	chr6:33721920:A:T	6.01328e-39	-1.29021e-09	-1.35063	5.83233e-32	-1.29021e-09	-1.67596	6.20549e-07	-1.29021e-09	-1.27006
33722064	chr6:33722064:A:G	6.01353e-39	-1.29021e-09	-1.35059	5.83257e-32	-1.29021e-09	-1.67592	6.2053e-07	-1.29021e-09	-1.27009
33722228	chr6:33722228:G:A	3.41824e-39	-1.29021e-09	-1.91548	4.17677e-32	-1.29021e-09	-2.00984	3.22988e-07	-1.29021e-09	-1.92305
33722533	chr6:33722533:G:A	2.81333e-35	9.13085	-2.03074	1.55285e-31	1.2731	-1.9698	1.24142e-07	-1.24909	-1.63015
33722820	chr6:33722820:T:G	5.96407e-39	-1.29021e-09	-1.35885	5.79747e-32	-1.29021e-09	-1.68196	6.15184e-07	-1.29021e-09	-1.27874
33722890	chr6:33722890:T:C	3.09577e-39	-1.29021e-09	-2.01457	4.10069e-32	-1.29021e-09	-2.02822	3.05356e-07	-1.29021e-09	-1.97918
33722914	chr6:33722914:C:T	3.83633e-39	-1.80009	-1.42404e-09	1.73598e-30	1.71736	-1.42404e-09	2.1563e-06	-0.0245147	-1.42404e-09
33722972	chr6:33722972:A:G	6.37415e-39	-1.29021e-09	-1.29235	6.07582e-32	-1.29021e-09	-1.63506	6.58881e-07	-1.29021e-09	-1.21012
33723019	chr6:33723019:C:T	2.19488e-34	10.1278	-0.973302	8.83745e-25	16.01	-1.15233	1.0468e-06	0.127495	-0.874663
33723030	chr6:33723030:G:A	6.19952e-39	-1.29021e-09	-1.32013	5.96287e-32	-1.29021e-09	-1.65383	6.40831e-07	-1.29021e-09	-1.2379
33723724	chr6:33723724:G:T	2.03038e-34	10.0212	-0.944651	7.81867e-25	15.8613	-1.12606	1.02848e-06	0.0796018	-0.844428
33724591	chr6:33724591:T:C	8.9039e-39	-1.1271	0.168985	6.81989e-32	-2.52973	1.0102	1.7499e-07	-2.6174	0.0814609
33724594	chr6:33724594:G:C	6.01353e-39	-1.29021e-09	-1.35059	5.83257e-32	-1.29021e-09	-1.67592	6.2053e-07	-1.29021e-09	-1.27009
33724980	chr6:33724980:A:G	6.00479e-39	-1.29021e-09	-1.35205	5.8276e-32	-1.29021e-09	-1.67677	6.19715e-07	-1.29021e-09	-1.2714
33725094	chr6:33725094:G:T	7.55244e-40	-1.4132	-2.01212	6.1493e-33	-1.95995	-1.96568	1.87974e-08	-2.73614	-2.0308
33725992	chr6:33725992:T:C	3.06098e-39	-1.29021e-09	-2.02587	4.09151e-32	-1.29021e-09	-2.03046	3.15698e-07	-1.29021e-09	-1.94588
33726188	chr6:33726188:T:C	2.36822e-40	-2.68549	-1.89956	4.53086e-33	-2.27281	-1.95824	2.38198e-08	-2.52481	-2.00533
33726302	chr6:33726302:C:T	8.07332e-31	18.7312	-1.3666	9.24451e-31	3.10606	-2.01882	8.04113e-07	0.341029	-1.35195
33726379	chr6:33726379:C:A	1.26388e-38	-1.29021e-09	-0.607832	1.37167e-31	-1.29021e-09	-0.820765	8.25244e-07	-1.29021e-09	-0.984985
33726882	chr6:33726882:G:A	2.58026e-35	9.01354	-1.99991	5.79016e-31	1.08938	-0.470017	1.87297e-07	-0.437262	-2.03071
33726914	chr6:33726914:G:A	6.89917e-35	7.78331	0.213831	6.17116e-32	0.276411	-1.8959	3.34151e-06	-0.560261	0.973777
33726957	chr6:33726957:C:T	3.1121e-39	-1.29021e-09	-2.00931	4.09067e-32	-1.29021e-09	-2.03067	2.99777e-07	-1.29021e-09	-1.99762
33727001	chr6:33727001:A:C	4.78411e-39	-1.29021e-09	-1.57931	5.15306e-32	-1.29021e-09	-1.79979	5.00217e-07	-1.29021e-09	-1.48562
33727353	chr6:33727353:G:A	1.30562e-37	3.07428	-1.34704	8.33524e-33	-1.86442	-1.75705	5.99366e-08	-1.93821	-1.66917
33727596	chr6:33727596:A:G	5.08782e-39	-1.29021e-09	-1.51776	5.38846e-32	-1.29021e-09	-1.75512	5.35796e-07	-1.29021e-09	-1.41691
33727747	chr6:33727747:G:A	4.92743e-39	-1.29021e-09	-1.54979	5.29061e-32	-1.29021e-09	-1.77345	5.20374e-07	-1.29021e-09	-1.44612
33728038	chr6:33728038:G:A	6.08402e-40	-2.58245	-1.05908	4.50001e-31	0.973022	-0.605736	3.64903e-08	-2.75463	-1.34898
33728354	chr6:33728354:C:T	5.72249e-40	-2.56256	-1.14022	1.62083e-31	1.18513	-1.83898	5.35327e-08	-2.7562	-0.964166
33728382	chr6:33728382:G:C	5.08782e-39	-1.29021e-09	-1.51776	5.38846e-32	-1.29021e-09	-1.75512	5.35796e-07	-1.29021e-09	-1.41691
33728598	chr6:33728598:T:C	5.0925e-39	-1.29021e-09	-1.51684	5.39191e-32	-1.29021e-09	-1.75448	5.3634e-07	-1.29021e-09	-1.4159
33728625	chr6:33728625:C:T	4.77054e-39	-1.29021e-09	-1.58215	5.17485e-32	-1.29021e-09	-1.79557	5.02309e-07	-1.29021e-09	-1.48145
33728628	chr6:33728628:A:G	4.13821e-34	10.1509	-0.362271	1.172e-24	15.9139	-0.77384	1.75151e-06	0.126333	-0.358762
33728647	chr6:33728647:A:G	5.08782e-39	-1.29021e-09	-1.51776	5.38846e-32	-1.29021e-09	-1.75512	5.35796e-07	-1.29021e-09	-1.41691
33728700	chr6:33728700:C:T	7.31431e-40	-2.50629	-0.951063	1.32156e-31	0.888324	-1.7463	6.53058e-08	-2.76769	-0.753888
33728709	chr6:33728709:C:T	3.1366e-39	-1.29021e-09	-2.00147	4.09026e-32	-1.29021e-09	-2.03077	3.0188e-07	-1.29021e-09	-1.99063
33728801	chr6:33728801:C:T	3.15238e-39	-1.29021e-09	-1.99645	4.09205e-32	-1.29021e-09	-2.03033	3.03901e-07	-1.29021e-09	-1.98396
33729008	chr6:33729008:C:T	1.07265e-34	8.43845	-1.42404e-09	2.49131e-31	-0.223984	-1.42404e-09	2.11874e-07	-2.34467	-1.42404e-09
33729289	chr6:33729289:A:G	4.95979e-39	-1.29021e-09	-1.54324	5.29738e-32	-1.29021e-09	-1.77217	5.22308e-07	-1.29021e-09	-1.44241
33729348	chr6:33729348:A:G	7.7707e-35	10.1439	-2.02782	1.31298e-29	5.30329	-1.56261	2.70372e-07	-0.0725735	-2.02829
33729353	chr6:33729353:G:A	4.73358e-39	-1.29021e-09	-1.58992	5.14526e-32	-1.29021e-09	-1.8013	4.97548e-07	-1.29021e-09	-1.49097
33729579	chr6:33729579:C:T	1.25211e-38	-0.617192	-1.42404e-09	5.93776e-32	-1.65805	-1.42404e-09	2.17793e-07	-2.31712	-1.42404e-09
33729635	chr6:33729635:G:T	1.91092e-39	-2.49702	-1.42404e-09	2.0096e-32	-2.74144	-1.42404e-09	1.87874e-07	-2.46489	-1.42404e-09
33729775	chr6:33729775:G:A	8.42851e-34	12.1389	-1.639	4.79695e-23	20.7396	-1.88771	3.60033e-06	1.81431	-1.32619
33730261	chr6:33730261:G:A	5.4633e-39	-1.29021e-09	-1.44655	5.71423e-32	-1.29021e-09	-1.69642	5.83857e-07	-1.29021e-09	-1.33101
33730684	chr6:33730684:C:T	1.84423e-39	-2.53254	-1.42404e-09	2.2185e-32	-2.64255	-1.42404e-09	1.4386e-07	-2.73182	-1.42404e-09
33730697	chr6:33730697:T:G	3.9517e-39	-1.29021e-09	-1.77046	4.93886e-32	-1.29021e-09	-1.84225	4.31573e-07	-1.29021e-09	-1.63323
33730791	chr6:33730791:C:T	7.5293e-39	-1.29021e-09	-1.1258	9.39046e-32	-1.29021e-09	-1.19968	7.38823e-07	-1.29021e-09	-1.09561
33730902	chr6:33730902:T:C	7.1488e-38	-1.29021e-09	1.12492	6.18055e-31	-1.29021e-09	0.684614	4.36649e-06	-1.29021e-09	0.681052
33731621	chr6:33731621:A:AC	3.90824e-39	-1.29021e-09	-1.78152	4.90193e-32	-1.29021e-09	-1.84975	4.26703e-07	-1.29021e-09	-1.64458
33731666	chr6:33731666:C:T	3.19372e-39	-1.29021e-09	-1.98342	4.10201e-32	-1.29021e-09	-2.0279	3.08452e-07	-1.29021e-09	-1.9691
33731928	chr6:33731928:C:T	1.7738e-38	-0.268894	-1.42404e-09	5.21637e-32	-1.78758	-1.42404e-09	1.973e-07	-2.41594	-1.42404e-09
33732043	chr6:33732043:T:C	1.52734e-39	-2.72108	-1.42404e-09	4.65601e-32	-1.90122	-1.42404e-09	2.3322e-07	-2.24868	-1.42404e-09
33732105	chr6:33732105:T:C	1.48302e-34	9.37983	-0.617433	1.94187e-25	14.4855	-1.14309	1.16079e-06	-0.111633	-0.532178
33732225	chr6:33732225:G:A	2.00107e-35	8.76822	-2.00881	2.71519e-31	0.982195	-1.12013	1.8581e-07	-0.508123	-1.96782
33732227	chr6:33732227:G:A	5.68427e-40	-1.70731	-2.00217	2.89988e-33	-2.71589	-1.9614	1.82355e-08	-2.7718	-2.02549
33732355	chr6:33732355:A:G	5.88447e-40	-2.52461	-1.15027	1.1633e-31	0.854661	-1.8402	5.27853e-08	-2.76903	-0.965398
33732599	chr6:33732599:T:G	4.99259e-31	18.7408	-1.85675	9.38469e-31	2.75044	-1.64815	4.40773e-07	0.286811	-1.89894
33732727	chr6:33732727:C:T	1.75084e-39	-2.69746	0.112956	3.21538e-32	-2.41318	0.141746	2.5944e-07	-2.76238	0.620237
33733061	chr6:33733061:C:T	2.12143e-39	-2.39251	-1.42404e-09	2.14651e-32	-2.67554	-1.42404e-09	1.56073e-07	-2.65034	-1.42404e-09
33733101	chr6:33733101:C:T	3.15091e-39	-1.29021e-09	-1.99691	4.09026e-32	-1.29021e-09	-2.03077	2.98776e-07	-1.29021e-09	-2.00097
33733350	chr6:33733350:G:C	8.3159e-36	7.81472	-1.9334	1.04613e-31	0.487974	-1.57967	1.49479e-07	-0.878177	-1.81533
33733389	chr6:33733389:C:A	7.7171e-37	-1.29021e-09	3.504	6.65102e-30	-1.29021e-09	3.06056	1.37315e-05	-1.29021e-09	1.82678
33733408	chr6:33733408:T:TG	3.83566e-39	-1.29021e-09	-1.80026	4.82657e-32	-1.29021e-09	-1.86524	4.17919e-07	-1.29021e-09	-1.66538
33733766	chr6:33733766:C:T	5.67697e-40	-2.60633	-1.10444	1.33798e-31	0.961711	-1.80734	5.63877e-08	-2.75863	-0.909782
33733966	chr6:33733966:G:A	5.19547e-39	-1.29021e-09	-1.49682	1.43355e-31	-1.29021e-09	-0.776642	6.8125e-07	-1.29021e-09	-1.17673
33734076	chr6:33734076:G:A	3.15613e-39	-1.29021e-09	-1.99526	4.09332e-32	-1.29021e-09	-2.03002	3.03916e-07	-1.29021e-09	-1.98391
33734840	chr6:33734840:G:A	7.46775e-35	7.31559	0.760736	2.04948e-27	9.66056	-0.869423	8.48077e-07	-1.39689	0.439197
33734868	chr6:33734868:G:C	3.287e-34	7.88096	1.67734	2.27177e-26	11.5745	-0.377813	2.06632e-06	-0.965632	0.898493
33734924	chr6:33734924:C:T	2.83e-37	-0.370747	2.87159	1.38506e-28	4.57083	1.52587	2.98412e-06	-2.47893	2.77932
33735092	chr6:33735092:C:T	7.1201e-34	10.1166	0.214687	8.10407e-28	9.09056	-1.22723	1.45423e-06	-0.480394	0.061959
33735299	chr6:33735299:G:A	4.03934e-39	-1.29021e-09	-1.74852	9.60745e-32	-1.29021e-09	-1.17684	3.88474e-07	-1.29021e-09	-1.73844
33735312	chr6:33735312:C:T	5.37266e-36	6.93365	-1.48917	3.58032e-32	-0.71988	-1.44405	4.72867e-08	-1.93645	-1.90798
33735396	chr6:33735396:C:T	3.50882e-38	-1.29021e-09	0.41326	1.86924e-31	-1.29021e-09	-0.511264	1.72948e-06	-1.29021e-09	-0.245088
33735453	chr6:33735453:G:A	4.08703e-33	11.4365	0.642198	2.59846e-30	3.28043	-1.15972	1.27147e-06	-1.08023	0.527496
33735766	chr6:33735766:G:A	3.88466e-39	-1.29021e-09	-1.78757	7.55982e-32	-1.29021e-09	-1.41653	3.90624e-07	-1.29021e-09	-1.73292
33736085	chr6:33736085:C:G	3.04599e-39	-1.29021e-09	-2.03078	4.09596e-32	-1.29021e-09	-2.02938	2.92897e-07	-1.29021e-09	-2.02084
33736417	chr6:33736417:T:C	2.38977e-35	8.8803	-1.94337	1.98428e-31	1.02363	-1.47517	2.12477e-07	-0.485629	-1.8562
33736542	chr6:33736542:T:A	1.70792e-38	-1.29021e-09	-0.306743	4.27129e-31	-1.29021e-09	0.315122	1.25463e-06	-1.29021e-09	-0.566069
33736824	chr6:33736824:C:T	5.23121e-40	-1.91808	-1.87447	2.75322e-33	-2.74497	-1.98423	1.99845e-08	-2.77302	-1.93269
33737046	chr6:33737046:C:T	4.41215e-40	-2.56081	-1.40201	5.33076e-32	0.148434	-1.91432	4.11756e-08	-2.77315	-1.20967
33737096	chr6:33737096:G:A	3.40999e-39	-1.29021e-09	-1.9179	4.68267e-32	-1.29021e-09	-1.89551	2.90528e-07	-1.29021e-09	-2.02896
33737289	chr6:33737289:G:A	9.38309e-35	8.64687	-0.342228	2.42212e-26	12.0843	-0.823527	7.68969e-07	-0.714198	-0.341414
33737578	chr6:33737578:C:T	2.86241e-39	-0.707395	-1.38555	1.27611e-32	-2.41191	-0.78365	4.69135e-08	-2.66159	-1.19077
33737659	chr6:33737659:A:G	1.68082e-34	9.0263	-0.138696	4.33612e-26	12.5228	-0.679691	1.05493e-06	-0.551451	-0.187981
33737751	chr6:33737751:G:T	3.57523e-40	-2.6833	-1.48986	8.26579e-32	0.611779	-1.93903	3.86419e-08	-2.77352	-1.2728
33738063	chr6:33738063:CAAG:C	4.02562e-39	-1.29021e-09	-1.75193	9.60665e-32	-1.29021e-09	-1.17692	3.88272e-07	-1.29021e-09	-1.73896
33738382	chr6:33738382:G:A	2.83704e-39	-0.619369	-1.48247	1.15199e-32	-2.37661	-0.921278	4.28011e-08	-2.64204	-1.30206
33738434	chr6:33738434:C:T	3.98757e-40	-2.61722	-1.44679	6.58359e-32	0.378757	-1.93356	3.91487e-08	-2.77211	-1.26118
33738475	chr6:33738475:A:G	2.32225e-38	0.000515676	-1.42404e-09	4.28847e-29	4.92431	-1.42404e-09	4.04048e-07	-1.69913	-1.42404e-09
33739159	chr6:33739159:G:T	3.11224e-39	-1.29021e-09	-2.00926	5.14071e-32	-1.29021e-09	-1.80219	3.06974e-07	-1.29021e-09	-1.9739
33739335	chr6:33739335:G:A	2.08015e-39	-0.842901	-1.56926	1.10758e-32	-2.48124	-0.855967	3.72589e-08	-2.70354	-1.37923
33739450	chr6:33739450:C:G	3.5994e-40	-2.58619	-1.58023	5.47637e-32	0.243106	-1.98204	3.35911e-08	-2.77369	-1.41271
33739802	chr6:33739802:G:A	3.06097e-39	-1.29021e-09	-2.02587	4.13636e-32	-1.29021e-09	-2.01956	3.13567e-07	-1.29021e-09	-1.95265
33739822	chr6:33739822:T:C	1.01794e-29	20.7356	-0.836532	5.51654e-31	2.35189	-1.78093	5.03783e-07	-0.54251	-0.936008
33740199	chr6:33740199:G:T	2.04314e-39	-0.843059	-1.58706	1.08534e-32	-2.48092	-0.876566	3.64864e-08	-2.70328	-1.40044
33740392	chr6:33740392:A:G	8.54027e-35	9.03399	-0.823457	2.35861e-26	12.4082	-1.17402	5.74438e-07	-0.560779	-0.786491
33740413	chr6:33740413:A:C	1.3473e-35	8.04343	-1.67959	1.74197e-27	10.6132	-1.98461	1.42358e-07	-1.10294	-1.63938
33740473	chr6:33740473:G:A	4.72701e-40	-2.5675	-1.3264	5.63819e-32	0.17061	-1.88043	4.49689e-08	-2.77339	-1.1213
33740646	chr6:33740646:A:G	3.2111e-39	-1.29021e-09	-1.97799	4.10109e-32	-1.29021e-09	-2.02812	2.94252e-07	-1.29021e-09	-2.01623
33740920	chr6:33740920:T:G	2.99114e-38	0.253635	-1.42404e-09	1.06452e-27	8.13607	-1.42404e-09	3.97737e-07	-1.71487	-1.42404e-09
33741883	chr6:33741883:G:A	3.16254e-39	-1.29021e-09	-1.99323	4.09165e-32	-1.29021e-09	-2.03043	2.9699e-07	-1.29021e-09	-2.00696
33742204	chr6:33742204:G:A	3.24734e-39	-1.29021e-09	-1.96677	5.2523e-32	-1.29021e-09	-1.78071	4.52677e-07	-1.29021e-09	-1.58548
33742252	chr6:33742252:C:T	1.85527e-39	-2.52658	-1.42404e-09	3.13277e-32	-2.29746	-1.42404e-09	1.52135e-07	-2.67589	-1.42404e-09
33742261	chr6:33742261:T:C	9.39295e-31	18.5989	-1.08282	2.00747e-31	1.4444	-1.88432	2.2944e-07	-1.13219	-1.13283
33742427	chr6:33742427:G:T	4.21619e-39	-1.29021e-09	-1.70567	5.04234e-32	-1.29021e-09	-1.82151	3.5332e-07	-1.29021e-09	-1.83329
33742452	chr6:33742452:C:T	2.42662e-31	17.9077	-1.74512	3.6766e-31	1.94269	-1.7775	1.88969e-07	-0.57911	-1.87997
33742919	chr6:33742919:C:T	3.21875e-35	8.13388	-0.899154	7.7935e-27	11.5456	-1.41878	3.33857e-07	-0.925638	-0.964311
33743156	chr6:33743156:G:A	1.15145e-31	17.3365	-1.91943	3.51214e-31	1.69439	-1.57496	1.41086e-07	-0.750166	-2.00113
33743643	chr6:33743643:C:T	3.97458e-31	18.3738	-1.71783	4.50494e-31	2.16828	-1.7999	2.24854e-07	-0.422337	-1.86288
33744035	chr6:33744035:C:A	2.51557e-40	-2.51072	-2.01397	6.1636e-33	-1.99336	-1.92994	2.95441e-08	-2.2976	-2.01718
33744247	chr6:33744247:T:C	4.43952e-39	-1.29021e-09	-1.65406	4.75031e-32	-1.29021e-09	-1.88117	4.46494e-07	-1.29021e-09	-1.59924
33744609	chr6:33744609:A:C	8.04705e-39	-1.29021e-09	-1.0593	9.96253e-32	-1.29021e-09	-1.14055	5.35657e-07	-1.29021e-09	-1.41717
33744891	chr6:33744891:TG:T	1.1482e-39	-1.05264	-1.95376	3.78553e-33	-2.39385	-2.01693	2.1333e-08	-2.66625	-1.97416
33744895	chr6:33744895:G:C	8.05208e-39	-1.29021e-09	-1.05867	9.9688e-32	-1.29021e-09	-1.13992	5.35919e-07	-1.29021e-09	-1.41668
33745126	chr6:33745126:C:G	3.46677e-39	-1.29021e-09	-1.90138	6.04327e-32	-1.29021e-09	-1.64043	3.00762e-07	-1.29021e-09	-1.99434
33745319	chr6:33745319:C:T	7.68321e-40	-1.37787	-2.03029	4.13824e-33	-2.30323	-2.01846	1.89152e-08	-2.76121	-1.99948
33745392	chr6:33745392:C:T	5.98079e-36	7.46767	-1.91597	2.97779e-32	-0.583521	-1.76467	1.11083e-07	-1.86151	-1.12887
33745773	chr6:33745773:G:A	9.32573e-40	-1.61584	-1.59857	8.38724e-33	-2.70864	-0.906608	3.33233e-08	-2.7731	-1.42131
33746002	chr6:33746002:C:T	1.70225e-31	17.7352	-1.92719	4.50382e-31	1.92979	-1.56165	1.63977e-07	-0.596907	-2.00403
33746152	chr6:33746152:G:A	7.79179e-39	-1.29021e-09	-1.09153	9.62956e-32	-1.29021e-09	-1.17454	5.21426e-07	-1.29021e-09	-1.4441
33746153	chr6:33746153:T:C	9.58957e-40	-1.5718	-1.61471	8.31334e-33	-2.6965	-0.927606	3.28472e-08	-2.77371	-1.43509
33746166	chr6:33746166:T:A	9.32091e-40	-1.60531	-1.60962	8.30919e-33	-2.7051	-0.919497	3.30428e-08	-2.77344	-1.42942
33746259	chr6:33746259:G:T	9.44213e-40	-1.58843	-1.61357	8.2756e-33	-2.70178	-0.926868	3.28563e-08	-2.7736	-1.43491
33746265	chr6:33746265:G:A	9.39836e-40	-1.61018	-1.59647	8.46929e-33	-2.70636	-0.899158	3.35426e-08	-2.77334	-1.41451
33746366	chr6:33746366:G:A	8.05563e-39	-1.29021e-09	-1.05823	9.97363e-32	-1.29021e-09	-1.13943	5.3613e-07	-1.29021e-09	-1.41629
33746635	chr6:33746635:T:C	6.11405e-39	-1.29021e-09	-1.33401	1.9289e-31	-1.29021e-09	-0.479845	7.46067e-07	-1.29021e-09	-1.08585
33746680	chr6:33746680:C:T	3.16001e-39	-1.29021e-09	-1.99403	4.09106e-32	-1.29021e-09	-2.03057	2.97333e-07	-1.29021e-09	-2.00581
33746771	chr6:33746771:G:A	2.98759e-35	8.09089	-0.930686	8.44832e-27	11.55	-1.34244	3.46455e-07	-0.926359	-0.926551
33746776	chr6:33746776:C:T	3.16001e-39	-1.29021e-09	-1.99403	4.09106e-32	-1.29021e-09	-2.03057	2.97333e-07	-1.29021e-09	-2.00581
33746845	chr6:33746845:G:A	9.51805e-40	-1.5878	-1.6062	8.37641e-33	-2.70143	-0.915117	3.3152e-08	-2.77361	-1.42595
33746854	chr6:33746854:C:T	5.99737e-39	-1.29021e-09	-1.35328	6.17941e-32	-1.29021e-09	-1.61816	5.62625e-07	-1.29021e-09	-1.36805
33746862	chr6:33746862:C:T	9.94214e-40	-1.54898	-1.60143	8.52717e-33	-2.69154	-0.907169	3.33349e-08	-2.77364	-1.42042
33746896	chr6:33746896:C:T	4.1424e-40	-2.71229	-1.31362	1.04465e-31	0.763889	-1.857	4.80303e-08	-2.77062	-1.05821
33747131	chr6:33747131:G:A	9.99098e-40	-1.502	-1.64351	8.06307e-33	-2.67902	-0.975646	3.17625e-08	-2.7729	-1.46948
33747382	chr6:33747382:G:T	9.31052e-40	-1.57386	-1.64218	7.92724e-33	-2.69815	-0.973512	3.18092e-08	-2.77369	-1.46722
33747488	chr6:33747488:A:G	9.90422e-40	-1.55101	-1.60322	8.48492e-33	-2.69242	-0.911253	3.32764e-08	-2.77367	-1.42214
33747546	chr6:33747546:G:A	3.29943e-37	-0.201783	2.8561	5.84051e-26	9.37229	2.76866	1.34127e-06	-2.43421	1.93492
33747547	chr6:33747547:A:T	3.47193e-37	-0.144376	2.84965	6.58121e-26	9.49731	2.76304	1.36133e-06	-2.41366	1.92922
33747614	chr6:33747614:G:A	1.01842e-39	-1.55227	-1.57408	8.84841e-33	-2.69277	-0.86896	3.44135e-08	-2.77368	-1.38853
33747910	chr6:33747910:C:T	2.14084e-39	-2.38341	-1.42404e-09	2.13578e-32	-2.68055	-1.42404e-09	1.42825e-07	-2.73904	-1.42404e-09
33747988	chr6:33747988:A:G	1.24005e-38	-0.626869	-1.42404e-09	5.40409e-32	-1.75222	-1.42404e-09	2.05498e-07	-2.37523	-1.42404e-09
33748060	chr6:33748060:G:A	9.43687e-40	-1.54023	-1.66233	7.7059e-33	-2.68916	-1.01081	3.0976e-08	-2.77358	-1.49387
33748127	chr6:33748127:C:A	9.9461e-40	-1.52185	-1.62816	8.27001e-33	-2.68387	-0.945453	3.26521e-08	-2.77334	-1.44142
33748141	chr6:33748141:G:T	3.12259e-39	-1.29021e-09	-2.00594	5.20143e-32	-1.29021e-09	-1.79045	3.08822e-07	-1.29021e-09	-1.9679
33748162	chr6:33748162:A:G	7.58812e-40	-1.68535	-1.73526	6.55923e-33	-2.72409	-1.137	2.83045e-08	-2.77058	-1.58706
33748857	chr6:33748857:T:G	4.20568e-40	-1.98449	-2.02627	7.34237e-33	-1.87631	-1.87199	1.88253e-08	-2.75253	-2.01293
33748939	chr6:33748939:A:G	4.50089e-40	-2.38255	-1.56037	1.96031e-31	-0.107744	-0.355945	3.87842e-08	-2.59897	-1.44368
33749007	chr6:33749007:G:A	4.19484e-40	-2.51673	-1.49661	3.64301e-32	-0.197752	-1.94882	3.77889e-08	-2.75789	-1.31076
33749029	chr6:33749029:C:G	3.29765e-39	-1.29021e-09	-1.9514	4.64274e-32	-1.29021e-09	-1.90407	2.91302e-07	-1.29021e-09	-2.0263
33749054	chr6:33749054:C:T	3.9429e-40	-2.55739	-1.51788	4.15201e-32	-0.0587469	-1.95704	3.65733e-08	-2.76679	-1.33455
33749168	chr6:33749168:G:T	2.99843e-40	-2.42667	-1.92243	2.81537e-33	-2.75198	-1.95489	2.15783e-08	-2.68336	-1.94562
33749292	chr6:33749292:A:G	3.04869e-39	-1.29021e-09	-2.02989	4.22274e-32	-1.29021e-09	-1.99889	3.00198e-07	-1.29021e-09	-1.99622
33749451	chr6:33749451:C:T	2.39032e-38	-1.29021e-09	0.0294078	2.77591e-31	-1.29021e-09	-0.115815	1.13836e-06	-1.29021e-09	-0.66332
33749639	chr6:33749639:T:C	9.66827e-40	-2.36291	-0.815426	3.48503e-32	-0.612041	-1.57886	9.00851e-08	-2.70686	-0.493053
33749651	chr6:33749651:C:T	3.94523e-40	-2.04751	-2.02717	1.01648e-32	-1.43057	-1.99247	7.39343e-08	-1.39811	-1.99937
33749652	chr6:33749652:G:A	6.83677e-40	-2.27004	-1.25483	5.11133e-33	-2.76681	-1.34369	3.45275e-08	-2.6999	-1.45901
33749946	chr6:33749946:C:T	3.24867e-39	-1.29021e-09	-1.96636	4.75388e-32	-1.29021e-09	-1.88042	4.21916e-07	-1.29021e-09	-1.65586
33749993	chr6:33749993:T:C	2.41561e-37	4.13501	-1.79249	5.56917e-28	9.51836	-2.03016	9.2904e-08	-1.27725	-1.89185
33750061	chr6:33750061:A:G	1.83256e-39	-0.525043	-2.01385	3.27759e-33	-2.5706	-1.98425	2.41277e-08	-2.51011	-2.0072
33750082	chr6:33750082:T:C	6.76619e-39	-1.29021e-09	-1.23267	7.7392e-32	-1.29021e-09	-1.39308	7.33177e-07	-1.29021e-09	-1.10328
33750164	chr6:33750164:C:G	1.44995e-39	-2.77308	-1.42404e-09	4.42068e-32	-1.95309	-1.42404e-09	1.54756e-07	-2.65881	-1.42404e-09
33750289	chr6:33750289:T:TC	3.92711e-39	-1.29021e-09	-1.7767	6.62134e-32	-1.29021e-09	-1.54908	3.37039e-07	-1.29021e-09	-1.88046
33750298	chr6:33750298:G:A	2.26428e-35	7.1243	-0.241311	3.20631e-27	10.0396	-0.800925	4.12476e-07	-1.40503	-0.273454
33750487	chr6:33750487:C:T	3.36161e-39	-1.29021e-09	-1.93219	5.63743e-32	-1.29021e-09	-1.70995	5.01148e-07	-1.29021e-09	-1.48376
33750641	chr6:33750641:C:T	3.7058e-33	12.6375	-0.656675	5.36173e-28	8.63637	-1.18612	8.10244e-07	-0.679109	-0.324218
33750642	chr6:33750642:G:A	3.59876e-39	-1.29021e-09	-1.86401	8.76542e-32	-1.29021e-09	-1.26856	3.82349e-07	-1.29021e-09	-1.75433
33750805	chr6:33750805:G:A	2.25555e-39	-0.316118	-2.01509	3.08338e-33	-2.62837	-1.98757	2.60487e-08	-2.43686	-2.00383
33751061	chr6:33751061:C:T	6.77398e-39	-1.29021e-09	-1.23152	8.65165e-32	-1.29021e-09	-1.28163	4.80456e-07	-1.29021e-09	-1.52593
33751062	chr6:33751062:G:A	3.55005e-39	0.10703	-1.98467	4.08994e-33	-2.69483	-1.63861	3.01967e-08	-2.32386	-1.96907
33751191	chr6:33751191:G:C	2.62429e-39	-0.18662	-1.99318	3.72803e-33	-2.72261	-1.70348	2.56054e-08	-2.47478	-1.98309
33751480	chr6:33751480:G:T	4.7909e-39	-1.29021e-09	-1.57789	4.96922e-32	-1.29021e-09	-1.83612	3.37845e-07	-1.29021e-09	-1.87807
33751510	chr6:33751510:GTGTGTGTGTT:G	4.40227e-40	-2.24116	-1.72391	1.10004e-32	-1.33512	-2.00891	3.72551e-08	-2.55042	-1.53246
33751514	chr6:33751514:GTGTGTT:G	5.30104e-39	-1.29021e-09	-1.4767	5.39857e-32	-1.29021e-09	-1.75324	4.97508e-07	-1.29021e-09	-1.49105
33751516	chr6:33751516:GTGTT:G	2.29283e-38	-1.29021e-09	-0.0122335	7.30281e-32	-1.29021e-09	-1.45112	1.53952e-06	-1.29021e-09	-0.361438
33751560	chr6:33751560:C:CCACCCTA	3.07731e-39	-1.29021e-09	-2.02055	4.22231e-32	-1.29021e-09	-1.999	2.93616e-07	-1.29021e-09	-2.01839
33752100	chr6:33752100:T:C	7.74192e-31	19.1011	-1.77833	1.41408e-30	3.38477	-1.8725	6.3831e-07	0.589861	-1.8317
33752282	chr6:33752282:G:A	1.67749e-39	-2.62731	-1.42404e-09	2.11661e-32	-2.68956	-1.42404e-09	1.44854e-07	-2.72494	-1.42404e-09
33752288	chr6:33752288:T:C	2.03633e-40	-2.76627	-1.96977	1.46489e-31	1.03954	-1.79455	1.95037e-08	-2.70094	-2.02912
33752529	chr6:33752529:C:A	4.65235e-39	-1.29021e-09	-1.60723	5.14843e-32	-1.29021e-09	-1.80069	3.14876e-07	-1.29021e-09	-1.94848
33752714	chr6:33752714:C:G	2.52549e-40	-2.49966	-2.02109	2.71706e-33	-2.72197	-2.02044	2.08374e-08	-2.6755	-1.98841
33753310	chr6:33753310:G:T	3.72687e-39	-0.376074	-1.45296	3.23462e-32	-0.663222	-1.60225	1.62434e-07	-0.758149	-1.85224
33753323	chr6:33753323:T:G	1.88193e-38	-1.29021e-09	-0.209723	3.46362e-31	-1.29021e-09	0.105521	1.3325e-06	-1.29021e-09	-0.505854
33753631	chr6:33753631:C:T	3.22676e-39	-1.29021e-09	-1.97312	5.164e-32	-1.29021e-09	-1.79767	2.90365e-07	-1.29021e-09	-2.02952
33753680	chr6:33753680:T:C	2.70469e-31	18.0097	-1.73868	7.76342e-31	2.73874	-1.82612	3.55091e-07	0.108367	-1.93666
33753804	chr6:33753804:T:C	3.19683e-39	-1.29021e-09	-1.98244	5.16045e-32	-1.29021e-09	-1.79835	2.90644e-07	-1.29021e-09	-2.02856
33754105	chr6:33754105:G:A	1.40172e-39	-2.22253	-0.584368	2.88363e-31	0.328	-0.405745	3.29732e-07	-0.637036	-1.26535
33754108	chr6:33754108:G:A	6.73271e-39	-0.949099	-0.288528	2.96331e-32	-1.91592	-0.437154	7.44762e-08	-2.47229	-0.917896
33754228	chr6:33754228:A:T	4.70387e-39	-1.29021e-09	-1.59622	1.24011e-31	-1.29021e-09	-0.921598	3.52078e-07	-1.29021e-09	-1.83681
33754260	chr6:33754260:G:A	3.1015e-39	-1.29021e-09	-2.01272	4.4601e-32	-1.29021e-09	-1.94421	2.90553e-07	-1.29021e-09	-2.02888
33754321	chr6:33754321:T:G	6.7801e-30	19.558	-0.0653357	2.29408e-30	3.55037	-1.55425	1.63496e-06	0.411311	-0.712603
33754437	chr6:33754437:A:G	3.3117e-39	-1.29021e-09	-1.94714	4.16205e-32	-1.29021e-09	-2.01337	2.95894e-07	-1.29021e-09	-2.01066
33754867	chr6:33754867:C:T	6.37582e-37	3.36349	-0.0504109	2.01967e-28	5.24872	1.22518	1.65152e-07	-1.71093	-0.882866
33755513	chr6:33755513:G:A	4.35827e-32	13.4539	0.991671	1.1575e-27	9.11028	-0.89047	1.55351e-06	-0.521177	0.168783
33755652	chr6:33755652:G:A	3.22769e-39	-1.29021e-09	-1.97284	4.52015e-32	-1.29021e-09	-1.93083	2.90197e-07	-1.29021e-09	-2.0301
33755680	chr6:33755680:G:T	3.30536e-40	-2.7375	-1.51414	8.61624e-32	0.661638	-1.94737	3.78803e-08	-2.7528	-1.31343
33755921	chr6:33755921:A:G	1.14157e-39	-1.77803	-1.23417	8.67492e-33	-2.33763	-1.2439	2.4738e-08	-2.6969	-1.79542
33756227	chr6:33756227:G:A	8.46129e-33	12.0359	0.770493	2.5472e-27	9.91847	-0.909934	1.67875e-06	-0.118044	-0.156813
33756282	chr6:33756282:G:A	3.19655e-40	-2.75529	-1.52983	1.04541e-31	0.861199	-1.95358	3.79462e-08	-2.73361	-1.33088
33756606	chr6:33756606:A:G	3.13165e-39	-1.29021e-09	-2.00305	4.09128e-32	-1.29021e-09	-2.03052	2.98805e-07	-1.29021e-09	-2.00087
33756848	chr6:33756848:G:C	4.45903e-39	-1.29021e-09	-1.64967	4.9579e-32	-1.29021e-09	-1.8384	3.08757e-07	-1.29021e-09	-1.96811
33757017	chr6:33757017:C:T	1.69956e-36	5.48927	-1.19575	5.75891e-33	-1.96085	-2.03037	7.82358e-08	-1.66018	-1.68076
33757352	chr6:33757352:T:C	3.43281e-40	-2.69638	-1.51743	6.29716e-32	0.349372	-1.94865	3.70478e-08	-2.7696	-1.31885
33757410	chr6:33757410:T:C	7.52801e-40	-2.46965	-0.958907	8.55153e-31	1.10975	-0.100433	5.14774e-08	-2.5766	-1.18292
33757751	chr6:33757751:G:T	3.77323e-40	-2.73821	-1.38105	8.85631e-32	0.62799	-1.88624	4.44342e-08	-2.75345	-1.1532
33757850	chr6:33757850:C:T	3.98681e-39	-1.29021e-09	-1.76161	6.62745e-32	-1.29021e-09	-1.54816	3.72154e-07	-1.29021e-09	-1.78136
33757876	chr6:33757876:C:T	3.04638e-39	-1.29021e-09	-2.03065	4.62116e-32	-1.29021e-09	-1.90873	2.9317e-07	-1.29021e-09	-2.01991
33758007	chr6:33758007:G:A	6.67561e-40	-2.58887	-0.95986	5.49777e-33	-2.75194	-1.28568	3.65059e-08	-2.75541	-1.34778
33758075	chr6:33758075:C:T	3.61097e-40	-2.74686	-1.41635	9.67812e-32	0.734792	-1.9043	4.2905e-08	-2.74538	-1.19629
33758168	chr6:33758168:G:A	3.04916e-39	-1.29021e-09	-2.02974	4.74927e-32	-1.29021e-09	-1.88139	2.97011e-07	-1.29021e-09	-2.00689
33758638	chr6:33758638:T:C	3.04898e-39	-1.29021e-09	-2.0298	4.68577e-32	-1.29021e-09	-1.89485	2.94561e-07	-1.29021e-09	-2.01518
33758660	chr6:33758660:C:T	6.66154e-39	-0.804797	-0.443457	3.00524e-32	-1.80679	-0.532236	7.31608e-08	-2.40208	-1.00593
33759213	chr6:33759213:A:C	3.586e-31	18.2764	-1.72325	7.37917e-31	2.79147	-1.9296	5.04151e-07	0.157058	-1.63484
33759339	chr6:33759339:C:T	3.38117e-39	-1.29021e-09	-1.92638	4.5964e-32	-1.29021e-09	-1.91411	2.96644e-07	-1.29021e-09	-2.00813
33759355	chr6:33759355:C:A	5.33119e-39	-1.29021e-09	-1.47103	5.6612e-32	-1.29021e-09	-1.70574	5.11533e-07	-1.29021e-09	-1.46325
33759501	chr6:33759501:T:A	4.15586e-39	-1.64627	-0.073814	3.57125e-32	-2.24066	0.0741952	5.60497e-08	-2.64872	-1.02571
33759837	chr6:33759837:A:C	1.75666e-31	17.8434	-2.00391	5.81144e-31	1.99796	-1.37492	1.57714e-07	-0.625166	-2.01472
33759867	chr6:33759867:C:T	3.2542e-40	-2.73744	-1.5298	8.34079e-32	0.634754	-1.95297	3.71971e-08	-2.7537	-1.33073
33760108	chr6:33760108:T:C	2.03945e-31	17.9846	-1.99581	5.97546e-31	2.06386	-1.41299	1.65354e-07	-0.584402	-2.00817
33760152	chr6:33760152:CAT:C	1.03715e-38	-1.29021e-09	-0.805546	1.08851e-31	-1.29021e-09	-1.05198	5.13568e-07	-1.29021e-09	-1.45928
33760471	chr6:33760471:GTC:G	4.88129e-39	-1.29021e-09	-1.55919	4.44522e-32	-1.29021e-09	-1.94755	2.97841e-07	-1.29021e-09	-2.0041
33760579	chr6:33760579:G:A	1.42171e-38	-0.490159	-1.42404e-09	2.3505e-32	-2.58475	-1.42404e-09	2.93928e-07	-2.01733	-1.42404e-09
33760667	chr6:33760667:A:G	4.51769e-28	19.9198	3.77201	4.77764e-29	4.2403	0.792025	7.30987e-05	0.772623	2.72628
33760714	chr6:33760714:GA:G	5.65257e-39	-1.29021e-09	-1.41249	1.2305e-31	-1.29021e-09	-0.929372	6.32942e-07	-1.29021e-09	-1.25029
33760720	chr6:33760720:G:A	5.65257e-39	-1.29021e-09	-1.41249	1.2305e-31	-1.29021e-09	-0.929372	6.32942e-07	-1.29021e-09	-1.25029
33760978	chr6:33760978:T:A	5.73318e-37	4.08736	-0.880525	4.60753e-33	-2.22218	-1.9921	7.51383e-08	-2.05296	-1.32837
33761411	chr6:33761411:C:T	2.27974e-40	-2.59257	-2.03056	4.98693e-33	-2.15117	-1.98397	2.4063e-08	-2.51199	-2.008
33761866	chr6:33761866:G:A	3.08163e-39	-1.29021e-09	-2.01914	5.17628e-32	-1.29021e-09	-1.79529	2.97735e-07	-1.29021e-09	-2.00446
33761941	chr6:33761941:G:C	2.04449e-31	17.9796	-1.98834	5.65692e-31	2.03456	-1.43847	1.79302e-07	-0.509743	-2.00185
33762043	chr6:33762043:G:A	3.24402e-39	-0.590869	-1.37692	2.90652e-28	7.97045	-1.13254	1.09525e-07	-1.81526	-1.18926
33762048	chr6:33762048:C:T	2.65798e-38	-0.525632	0.661178	2.21472e-27	8.04128	0.827393	4.79961e-07	-1.85736	0.330404
33762182	chr6:33762182:G:A	4.94252e-39	-1.29021e-09	-1.54673	6.33681e-32	-1.29021e-09	-1.593	3.73607e-07	-1.29021e-09	-1.77746
33762318	chr6:33762318:C:T	1.14515e-39	-1.28991	-1.71916	1.77858e-29	5.86519	-1.821	3.59969e-08	-2.34151	-1.77572
33762521	chr6:33762521:C:A	1.84374e-38	-1.29021e-09	-0.230222	2.14088e-31	-1.29021e-09	-0.375575	8.1318e-07	-1.29021e-09	-0.999711
33762714	chr6:33762714:T:C	9.94737e-39	-1.29021e-09	-0.847296	4.71628e-31	-1.29021e-09	0.414227	4.50741e-07	-1.29021e-09	-1.58977
33762802	chr6:33762802:G:T	3.80248e-39	-1.29021e-09	-1.80895	8.87983e-32	-1.29021e-09	-1.2556	3.90497e-07	-1.29021e-09	-1.73324
33763177	chr6:33763177:G:A	1.24584e-39	-1.22151	-1.70328	1.30261e-32	-1.21531	-1.9597	3.31631e-08	-2.51996	-1.67927
33763189	chr6:33763189:T:A	4.14999e-39	-1.29021e-09	-1.7215	5.37236e-32	-1.29021e-09	-1.75811	3.28664e-07	-1.29021e-09	-1.90563
33763378	chr6:33763378:A:C	3.15107e-39	-1.29021e-09	-1.99686	4.56554e-32	-1.29021e-09	-1.92084	3.93634e-07	-1.29021e-09	-1.72524
33763535	chr6:33763535:C:A	2.47429e-40	-2.7594	-1.78183	8.82237e-32	0.760472	-2.02256	2.77867e-08	-2.76824	-1.60786
33763597	chr6:33763597:T:C	3.14495e-39	-1.29021e-09	-1.99881	4.97514e-32	-1.29021e-09	-1.83493	2.9462e-07	-1.29021e-09	-2.01498
33763599	chr6:33763599:C:T	3.13097e-39	-1.29021e-09	-2.00326	4.91916e-32	-1.29021e-09	-1.84624	2.93712e-07	-1.29021e-09	-2.01806
33763692	chr6:33763692:C:T	2.6021e-31	18.2211	-1.98874	6.49852e-31	2.46496	-1.73018	2.38931e-07	-0.213851	-2.01064
33763815	chr6:33763815:C:T	2.11729e-39	-2.74568	0.351214	2.01915e-30	1.16667	0.701794	1.6142e-07	-2.6762	0.0595517
33763886	chr6:33763886:G:A	7.33237e-30	18.3916	1.1794	2.92391e-30	3.17076	-0.932043	5.74983e-06	0.120016	0.836245
33763989	chr6:33763989:C:T	3.91695e-39	-0.933239	-0.846053	2.63804e-32	-1.88695	-0.582388	6.76241e-08	-2.45126	-1.03544
33764010	chr6:33764010:G:A	1.81712e-39	-1.22597	-1.32138	4.39632e-29	6.28454	-1.3354	6.48674e-08	-2.25634	-1.27198
33764020	chr6:33764020:C:T	7.20556e-37	4.45537	-1.01995	4.96841e-33	-2.12749	-2.01138	7.59556e-08	-1.91273	-1.45778
33764047	chr6:33764047:CAA:C	3.20452e-39	-1.29021e-09	-1.98004	4.38397e-32	-1.29021e-09	-1.96142	2.90549e-07	-1.29021e-09	-2.02889
33764087	chr6:33764087:A:AG	4.98439e-39	-1.29021e-09	-1.53829	5.80622e-32	-1.29021e-09	-1.68045	3.32349e-07	-1.29021e-09	-1.89448
33764207	chr6:33764207:A:G	3.56182e-40	-2.74197	-1.43495	8.61504e-32	0.623408	-1.90928	4.17938e-08	-2.75508	-1.21284
33764212	chr6:33764212:T:C	3.23832e-40	-2.66078	-1.61135	7.77987e-31	1.75398	-0.839239	2.62449e-08	-2.64293	-1.79026
33764442	chr6:33764442:G:T	3.13545e-40	-2.7715	-1.53292	2.6945e-31	1.30199	-1.44757	2.76789e-08	-2.57151	-1.80848
33764485	chr6:33764485:T:G	6.92879e-37	4.64825	-1.252	5.25772e-33	-2.05255	-2.02972	7.04866e-08	-1.84493	-1.60031
33764588	chr6:33764588:C:T	6.34835e-40	-1.8071	-1.79189	1.09489e-29	5.30488	-1.74584	4.11513e-08	-2.26508	-1.71833
33764973	chr6:33764973:C:T	3.28596e-39	-1.29021e-09	-1.95495	4.84262e-32	-1.29021e-09	-1.86192	2.9088e-07	-1.29021e-09	-2.02775
33765102	chr6:33765102:C:A	3.08293e-39	-1.29021e-09	-2.01873	4.30392e-32	-1.29021e-09	-1.97985	3.58077e-07	-1.29021e-09	-1.81991
33765136	chr6:33765136:A:G	5.18493e-31	17.4155	-0.493653	1.14625e-30	3.00067	-1.69838	1.76899e-06	0.321564	-0.544065
33765210	chr6:33765210:A:G	7.81563e-30	21.2261	-1.59128	1.95432e-30	3.81832	-1.98248	7.60238e-07	0.765561	-1.83259
33765428	chr6:33765428:C:T	3.08111e-39	-1.29021e-09	-2.01932	4.29845e-32	-1.29021e-09	-1.98112	3.57171e-07	-1.29021e-09	-1.82245
33765556	chr6:33765556:G:T	3.11285e-39	-1.29021e-09	-2.00907	4.09943e-32	-1.29021e-09	-2.02853	2.93067e-07	-1.29021e-09	-2.02026
33765642	chr6:33765642:G:T	8.29782e-39	-1.29021e-09	-1.02861	1.45414e-31	-1.29021e-09	-0.762383	6.94161e-07	-1.29021e-09	-1.15796
33765657	chr6:33765657:A:G	2.34864e-35	8.91585	-1.99628	1.28269e-31	0.565461	-1.4533	1.63618e-07	-0.768371	-1.83476
33765685	chr6:33765685:TTCTTC:T	3.06786e-39	-1.29021e-09	-2.02363	4.25761e-32	-1.29021e-09	-1.99067	3.50422e-07	-1.29021e-09	-1.84152
33766263	chr6:33766263:G:A	4.03735e-39	-1.29021e-09	-1.74902	5.28144e-32	-1.29021e-09	-1.77518	3.29371e-07	-1.29021e-09	-1.90348
33766351	chr6:33766351:C:T	9.51149e-39	-0.128123	-0.763981	8.84774e-28	8.49095	-0.539827	2.01419e-07	-1.70202	-0.693262
33766599	chr6:33766599:C:G	4.35038e-37	4.54242	-1.61159	5.26501e-33	-2.07812	-2.00276	5.65655e-08	-1.86434	-1.80093
33766642	chr6:33766642:C:T	3.44795e-39	-1.10547	-0.801358	3.46697e-32	-0.992758	-1.20334	9.51563e-08	-2.28747	-0.857667
33767356	chr6:33767356:C:T	3.86734e-39	-1.29021e-09	-1.79204	4.99459e-32	-1.29021e-09	-1.83102	3.13055e-07	-1.29021e-09	-1.95428
33767515	chr6:33767515:G:A	7.1481e-37	4.6308	-1.20339	3.56209e-33	-2.44207	-2.02955	6.63686e-08	-2.13194	-1.3735
33767653	chr6:33767653:G:A	1.02633e-39	-2.77356	-0.345053	1.03772e-32	-2.72399	-0.678356	1.29355e-07	-2.68215	-0.155954
33767694	chr6:33767694:G:C	2.68572e-37	4.05416	-1.60565	3.13156e-32	-2.14175	-0.156097	3.58349e-08	-2.42546	-1.69628
33768036	chr6:33768036:G:A	2.03004e-38	-1.29021e-09	-0.133964	1.18042e-31	-1.29021e-09	-0.970923	7.26407e-07	-1.29021e-09	-1.11255
33768103	chr6:33768103:G:C	6.73568e-39	-1.29021e-09	-1.23719	5.77507e-32	-1.29021e-09	-1.68583	5.76387e-07	-1.29021e-09	-1.34388
33768305	chr6:33768305:G:A	6.99932e-34	9.09657	1.21756	1.99604e-30	2.68022	-0.823268	3.66372e-05	1.34228	1.46588
33768517	chr6:33768517:C:T	1.57132e-38	-1.29021e-09	-0.390106	9.77446e-32	-1.29021e-09	-1.15961	6.491e-07	-1.29021e-09	-1.22508
33768518	chr6:33768518:G:A	4.84846e-38	2.65728	-1.92064	7.44794e-33	-1.92687	-1.80716	2.50996e-08	-2.58384	-1.89398
33768642	chr6:33768642:A:G	1.07634e-38	-1.29021e-09	-0.768452	1.1649e-31	-1.29021e-09	-0.984156	5.20931e-07	-1.29021e-09	-1.44505
33768713	chr6:33768713:A:G	3.30327e-38	2.31797	-1.96508	8.88081e-33	-1.81254	-1.74553	2.29174e-08	-2.64362	-1.92515
33768746	chr6:33768746:C:T	3.28341e-39	-1.29021e-09	-1.95572	5.27266e-32	-1.29021e-09	-1.77684	2.93237e-07	-1.29021e-09	-2.01968
33768823	chr6:33768823:G:A	3.38602e-39	-1.29021e-09	-1.92495	4.53623e-32	-1.29021e-09	-1.92728	2.92255e-07	-1.29021e-09	-2.02304
33768895	chr6:33768895:G:A	1.51558e-38	1.58726	-2.01348	3.57629e-33	-2.68506	-1.78258	2.18658e-08	-2.60591	-2.00983
33769245	chr6:33769245:T:C	1.46201e-38	-1.29021e-09	-0.462209	2.25596e-31	-1.29021e-09	-0.323219	1.12441e-06	-1.29021e-09	-0.675646
33769424	chr6:33769424:G:A	3.18089e-39	-1.29021e-09	-1.98744	4.14161e-32	-1.29021e-09	-2.01829	2.95291e-07	-1.29021e-09	-2.0127
33769659	chr6:33769659:C:T	3.87355e-39	0.0719155	-1.86235	6.02287e-28	9.01775	-1.45123	1.01734e-07	-1.45092	-1.62738
33769934	chr6:33769934:CTTCT:C	1.34664e-38	-0.267334	-0.277073	5.57061e-32	-1.41772	-0.304149	1.20203e-07	-2.06915	-0.842334
33770088	chr6:33770088:G:A	1.41001e-37	-1.29021e-09	1.80416	3.6318e-30	-1.29021e-09	2.45552	1.04111e-05	-1.29021e-09	1.54996
33770515	chr6:33770515:G:A	3.22316e-39	-1.29021e-09	-1.97424	4.74842e-32	-1.29021e-09	-1.88157	2.98545e-07	-1.29021e-09	-2.00174
33770537	chr6:33770537:C:T	1.37375e-37	3.32962	-1.5515	4.8255e-33	-2.13847	-2.02959	4.62556e-08	-2.45013	-1.41635
33770679	chr6:33770679:C:T	6.10098e-39	-0.113897	-1.22226	2.85312e-32	-1.29316	-1.09781	7.00307e-08	-2.00103	-1.4507
33770861	chr6:33770861:G:A	4.35696e-39	-1.29021e-09	-1.67283	5.61417e-32	-1.29021e-09	-1.71409	3.74336e-07	-1.29021e-09	-1.77551
33770904	chr6:33770904:A:C	1.25695e-38	-1.29021e-09	-0.613335	1.92787e-31	-1.29021e-09	-0.48038	9.39502e-07	-1.29021e-09	-0.855313
33771109	chr6:33771109:C:G	4.64964e-39	-1.29021e-09	-1.60782	5.9459e-32	-1.29021e-09	-1.65668	3.35781e-07	-1.29021e-09	-1.8842
33771341	chr6:33771341:C:CA	8.67151e-37	-0.205622	3.82623	6.42862e-30	-1.14302	4.16958	6.91453e-06	-1.81034	2.95106
33771692	chr6:33771692:A:G	1.88222e-37	2.09302	-1.42404e-09	1.18666e-31	-0.965652	-1.42404e-09	7.32062e-06	1.19779	-1.42404e-09
33771939	chr6:33771939:CGCCCGCCCTGGGGCT:C	1.68981e-36	6.10564	-1.81788	8.1271e-33	-1.70028	-1.94648	7.24666e-08	-1.47094	-1.9466
33772183	chr6:33772183:A:G	8.41467e-32	17.1341	-2.03067	5.53263e-31	1.6213	-1.04743	1.39212e-07	-0.735841	-2.02882
33772248	chr6:33772248:C:T	7.18006e-37	4.58529	-1.15342	5.50754e-33	-2.05847	-1.97738	8.33513e-08	-1.83352	-1.44408
33772815	chr6:33772815:C:T	1.27523e-37	3.22785	-1.52416	4.98943e-33	-2.10413	-2.03051	4.66774e-08	-2.47345	-1.38395
33772927	chr6:33772927:AGAG:A	4.6752e-40	-2.71942	-1.1855	7.75362e-32	0.389204	-1.78042	5.49772e-08	-2.76603	-0.927712
33773171	chr6:33773171:G:A	6.11609e-39	-0.239129	-1.09455	2.69806e-32	-1.48209	-0.964761	7.46461e-08	-2.04376	-1.34415
33773269	chr6:33773269:G:A	1.47617e-39	-2.75515	-1.42404e-09	2.1455e-32	-2.67601	-1.42404e-09	1.39841e-07	-2.76016	-1.42404e-09
33773286	chr6:33773286:C:T	3.93726e-40	-2.75869	-1.31802	9.88176e-32	0.683727	-1.83242	4.91227e-08	-2.76828	-1.03807
33773512	chr6:33773512:A:G	3.24442e-39	-1.29021e-09	-1.96767	6.2892e-32	-1.29021e-09	-1.60054	3.18333e-07	-1.29021e-09	-1.93757
33773570	chr6:33773570:G:A	3.05462e-39	-1.29021e-09	-2.02795	4.34763e-32	-1.29021e-09	-1.96975	2.90946e-07	-1.29021e-09	-2.02753
33773939	chr6:33773939:A:G	1.05199e-31	17.286	-1.95925	1.00058e-30	1.81788	-0.651509	1.90505e-07	-0.578002	-1.87298
33773947	chr6:33773947:C:T	3.88463e-40	-2.7548	-1.33536	9.26556e-32	0.6317	-1.84477	4.77749e-08	-2.77016	-1.064
33774194	chr6:33774194:T:G	1.18103e-38	-1.29021e-09	-0.675635	1.82896e-31	-1.29021e-09	-0.533048	8.8693e-07	-1.29021e-09	-0.912898
33774320	chr6:33774320:T:C	1.25296e-38	1.3628	-1.97931	1.93425e-32	-1.34357	-1.43609	2.01175e-08	-2.70157	-1.9975
33774416	chr6:33774416:C:T	6.08165e-39	0.530132	-1.86946	2.51594e-28	8.59908	-1.90547	6.45073e-08	-1.70972	-1.82416
33774503	chr6:33774503:T:C	3.24812e-39	-1.29021e-09	-1.96653	4.25766e-32	-1.29021e-09	-1.99066	2.90752e-07	-1.29021e-09	-2.02819
33774554	chr6:33774554:T:C	7.37741e-30	21.5034	-1.92634	2.86287e-30	3.85898	-1.64137	5.0725e-07	0.48728	-1.95894
33774626	chr6:33774626:C:T	1.32305e-37	3.01929	-1.27878	5.41529e-33	-2.03453	-2.01821	5.38989e-08	-2.51822	-1.19534
33774709	chr6:33774709:C:T	1.00634e-38	0.120497	-0.956198	1.38974e-27	8.96024	-0.557573	2.44829e-07	-1.46436	-0.735741
33774712	chr6:33774712:G:A	3.89706e-38	0.518203	-1.42404e-09	5.35314e-32	-1.7617	-1.42404e-09	2.27409e-06	0.0286708	-1.42404e-09
33774713	chr6:33774713:A:G	8.96855e-39	0.369941	-1.32082	1.22082e-27	9.43181	-1.15873	1.9081e-07	-1.30462	-1.14476
33774724	chr6:33774724:C:T	4.15028e-39	-1.29021e-09	-1.72143	4.25753e-32	-1.29021e-09	-1.99069	3.30649e-07	-1.29021e-09	-1.89961
33775061	chr6:33775061:T:C	4.80837e-39	0.315032	-1.88928	2.04868e-28	8.17192	-1.68376	7.09061e-08	-1.68403	-1.75528
33775373	chr6:33775373:A:G	4.08886e-39	-0.361313	-1.37502	2.581e-32	-1.35613	-1.13507	5.79737e-08	-2.08508	-1.55559
33775397	chr6:33775397:T:C	9.19062e-32	17.2215	-2.02979	6.21772e-31	1.6551	-0.964493	1.43806e-07	-0.708528	-2.02367
33775584	chr6:33775584:G:A	4.64638e-40	-2.72243	-1.18868	7.91707e-32	0.411779	-1.78214	5.48482e-08	-2.76482	-0.931276
33775964	chr6:33775964:C:T	1.51767e-39	-2.72743	-1.42404e-09	4.30221e-32	-1.98025	-1.42404e-09	1.56984e-07	-2.64452	-1.42404e-09
33776052	chr6:33776052:G:A	7.33167e-39	-1.29021e-09	-1.1524	6.88027e-32	-1.29021e-09	-1.51072	4.38195e-07	-1.29021e-09	-1.618
33776220	chr6:33776220:G:A	1.16067e-38	0.213048	-0.906073	1.76968e-27	9.14494	-0.500599	2.73997e-07	-1.40225	-0.685302
33776380	chr6:33776380:G:A	1.12198e-38	0.207241	-0.934165	1.69936e-27	9.13693	-0.533133	2.65329e-07	-1.4046	-0.715089
33776560	chr6:33776560:A:G	3.74577e-39	-1.29021e-09	-1.82398	6.93707e-32	-1.29021e-09	-1.5025	3.92035e-07	-1.29021e-09	-1.72931
33776668	chr6:33776668:C:G	1.25695e-38	-1.29021e-09	-0.613335	1.92787e-31	-1.29021e-09	-0.48038	9.39502e-07	-1.29021e-09	-0.855313
33776829	chr6:33776829:T:C	6.78166e-39	-0.105259	-1.12512	3.13675e-32	-1.29441	-1.00179	7.45725e-08	-2.00596	-1.38294
33776934	chr6:33776934:C:T	5.49984e-38	2.62523	-1.76253	3.31224e-33	-2.52404	-2.0203	3.43273e-08	-2.3981	-1.76662
33776945	chr6:33776945:G:A	1.4113e-38	-1.29021e-09	-0.497511	5.19331e-31	-1.29021e-09	0.510577	2.06221e-06	-1.29021e-09	-0.0691308
33777103	chr6:33777103:G:A	3.30461e-39	-1.29021e-09	-1.94929	2.42826e-31	-1.29021e-09	-0.249619	3.60439e-07	-1.29021e-09	-1.81334
33777294	chr6:33777294:C:T	5.83004e-38	2.67245	-1.75145	3.3454e-33	-2.51222	-2.02216	3.51429e-08	-2.38467	-1.75657
33777765	chr6:33777765:G:A	7.96274e-39	-1.29021e-09	-1.06983	9.08228e-32	-1.29021e-09	-1.23305	4.74725e-07	-1.29021e-09	-1.53793
33778836	chr6:33778836:CATCCATGAGGCTCATGGGGA:C	4.88881e-40	-2.71664	-1.14361	7.74491e-32	0.366395	-1.75874	5.75144e-08	-2.76724	-0.881386
33778920	chr6:33778920:G:A	1.12283e-38	0.204688	-0.93086	1.66693e-27	9.11543	-0.530899	2.64155e-07	-1.40949	-0.714636
33779048	chr6:33779048:C:A	1.49959e-39	-2.73941	-1.42404e-09	3.2384e-32	-2.2643	-1.42404e-09	1.50157e-07	-2.68898	-1.42404e-09
33779060	chr6:33779060:C:T	1.45738e-39	-2.76797	-1.42404e-09	5.25683e-32	-1.77985	-1.42404e-09	1.6228e-07	-2.61134	-1.42404e-09
33779566	chr6:33779566:G:A	4.94345e-39	-1.29021e-09	-1.54654	6.81284e-32	-1.29021e-09	-1.52057	3.85132e-07	-1.29021e-09	-1.74708
33780484	chr6:33780484:G:A	2.52946e-34	11.2671	-1.97076	4.51942e-31	1.52133	-1.14974	3.26542e-07	-0.136541	-1.77556
33780585	chr6:33780585:GT:G	1.14672e-38	0.144814	-0.849928	1.82333e-27	9.0936	-0.419392	2.84061e-07	-1.43147	-0.62
33781054	chr6:33781054:T:G	5.51192e-30	21.1118	-1.82623	1.92149e-30	3.57656	-1.75767	4.32152e-07	0.288088	-1.91997
33781253	chr6:33781253:G:A	4.58732e-39	-1.29021e-09	-1.62131	4.094e-32	-1.29021e-09	-2.02986	3.16164e-07	-1.29021e-09	-1.9444
33781374	chr6:33781374:A:G	1.51058e-37	3.16703	-1.29397	5.13766e-33	-2.0852	-2.02017	5.45459e-08	-2.48611	-1.21551
33781394	chr6:33781394:A:G	7.61112e-39	-1.29021e-09	-1.11499	7.0639e-32	-1.29021e-09	-1.48438	4.48264e-07	-1.29021e-09	-1.59528
33781511	chr6:33781511:A:G	8.91087e-39	-1.29021e-09	-0.957333	6.27911e-32	-1.29021e-09	-1.60215	5.11602e-07	-1.29021e-09	-1.46312
33781516	chr6:33781516:G:A	7.59959e-39	0.209596	-1.32611	3.12031e-28	8.02804	-1.11914	1.09564e-07	-1.70195	-1.3022
33781749	chr6:33781749:G:C	3.26283e-39	-1.29021e-09	-1.96201	4.41e-32	-1.29021e-09	-1.9555	2.91557e-07	-1.29021e-09	-2.02543
33781962	chr6:33781962:G:A	4.0778e-37	3.28311	-0.416985	5.98928e-33	-2.12139	-1.8306	9.47666e-08	-2.4856	-0.663642
33782015	chr6:33782015:A:G	8.05306e-39	-1.29021e-09	-1.05855	3.45557e-31	-1.29021e-09	0.103192	3.99994e-07	-1.29021e-09	-1.70921
33782045	chr6:33782045:C:CTGAA	3.96117e-39	-1.29021e-09	-1.76807	7.49227e-32	-1.29021e-09	-1.42551	2.92869e-07	-1.29021e-09	-2.02094
33782201	chr6:33782201:T:C	4.33866e-37	3.31039	-0.382258	6.00915e-33	-2.13035	-1.81833	9.85822e-08	-2.47916	-0.630616
33782254	chr6:33782254:A:G	5.35605e-40	-2.72092	-1.04804	8.51797e-32	0.404424	-1.70163	6.45981e-08	-2.76534	-0.767136
33782309	chr6:33782309:A:G	6.10395e-30	21.2325	-1.84494	2.10654e-30	3.64654	-1.7357	4.46335e-07	0.333626	-1.93322
33782774	chr6:33782774:T:C	1.25695e-38	-1.29021e-09	-0.613335	1.92787e-31	-1.29021e-09	-0.48038	9.39502e-07	-1.29021e-09	-0.855313
33783154	chr6:33783154:T:C	9.48592e-37	4.76061	-1.05023	5.96453e-33	-2.00661	-1.94952	9.70755e-08	-1.77014	-1.35503
33783163	chr6:33783163:T:A	4.55938e-37	3.29947	-0.321717	6.1585e-33	-2.12546	-1.79867	1.03562e-07	-2.48238	-0.578116
33783226	chr6:33783226:G:A	1.00337e-38	0.169974	-1.00863	1.0884e-27	9.03524	-0.876988	2.08596e-07	-1.43879	-0.921475
33783276	chr6:33783276:C:T	4.68441e-39	-1.29021e-09	-1.60036	4.97144e-32	-1.29021e-09	-1.83567	4.22966e-07	-1.29021e-09	-1.65337
33783464	chr6:33783464:T:C	1.52963e-38	-1.29021e-09	-0.416995	5.72993e-31	-1.29021e-09	0.608909	2.25634e-06	-1.29021e-09	0.0208382
33783484	chr6:33783484:G:A	9.33265e-39	0.149915	-1.061	9.94993e-28	8.99798	-0.929451	1.94311e-07	-1.45753	-0.973669
33783829	chr6:33783829:C:T	3.09772e-39	-1.29021e-09	-2.01394	4.72961e-32	-1.29021e-09	-1.88554	2.93217e-07	-1.29021e-09	-2.01975
33783840	chr6:33783840:A:G	2.24989e-37	-1.29021e-09	2.27145	5.98611e-30	-1.29021e-09	2.95523	1.63753e-05	-1.29021e-09	2.00286
33783990	chr6:33783990:A:G	1.12508e-31	17.4237	-2.02975	6.92151e-31	1.75959	-0.961746	1.54126e-07	-0.639816	-2.02307
33784007	chr6:33784007:C:G	3.79185e-39	0.166133	-1.97788	2.49009e-28	8.57532	-1.89204	6.18819e-08	-1.56293	-2.01251
33784168	chr6:33784168:G:A	1.16544e-38	0.224244	-0.913162	1.78918e-27	9.1654	-0.510098	2.72672e-07	-1.39586	-0.696529
33784236	chr6:33784236:A:G	3.87797e-37	3.23353	-0.417656	6.07033e-33	-2.10536	-1.83319	9.35069e-08	-2.49616	-0.666471
33784773	chr6:33784773:G:A	1.06093e-38	0.235274	-1.01815	1.21904e-27	9.15818	-0.886567	2.14799e-07	-1.3998	-0.931163
33784782	chr6:33784782:C:T	3.05902e-39	-1.29021e-09	-2.02651	4.52668e-32	-1.29021e-09	-1.92939	2.90502e-07	-1.29021e-09	-2.02905
33784804	chr6:33784804:G:A	1.25641e-38	-1.29021e-09	-0.613764	1.92724e-31	-1.29021e-09	-0.480705	9.39187e-07	-1.29021e-09	-0.855648
33784832	chr6:33784832:G:A	2.25935e-37	-1.29021e-09	2.27564	6.01365e-30	-1.29021e-09	2.95982	1.64403e-05	-1.29021e-09	2.00683
33784946	chr6:33784946:C:T	3.0487e-39	-0.565738	-1.46415	2.09351e-32	-1.51483	-1.1857	4.93734e-08	-2.18973	-1.61152
33785945	chr6:33785945:G:C	2.27336e-37	-1.29021e-09	2.28183	6.05457e-30	-1.29021e-09	2.9666	1.65405e-05	-1.29021e-09	2.0129
33786071	chr6:33786071:C:G	1.25695e-38	-1.29021e-09	-0.613335	1.92787e-31	-1.29021e-09	-0.48038	9.39502e-07	-1.29021e-09	-0.855313
33786619	chr6:33786619:A:G	4.24012e-37	3.32037	-0.415211	5.93702e-33	-2.13027	-1.83049	9.55767e-08	-2.47873	-0.662006
33786628	chr6:33786628:A:G	3.89841e-38	-1.29021e-09	0.51855	7.55346e-31	-1.29021e-09	0.885212	2.32209e-06	-1.29021e-09	0.0495591
33787339	chr6:33787339:TCA:T	4.7359e-37	3.38835	-0.372615	5.89831e-33	-2.15079	-1.81651	1.00818e-07	-2.46604	-0.621306
33787764	chr6:33787764:G:A	3.1407e-30	20.5938	-1.8707	1.53852e-30	3.33436	-1.73774	3.55049e-07	0.121238	-1.94964
33788113	chr6:33788113:T:C	1.66781e-36	6.02205	-1.74739	7.59659e-33	-1.73418	-1.98008	7.30312e-08	-1.50852	-1.90126
33788249	chr6:33788249:C:T	4.16196e-37	3.24297	-0.35642	6.27782e-33	-2.09367	-1.81127	9.82925e-08	-2.5051	-0.607616
33788755	chr6:33788755:G:A	4.75595e-40	-2.69912	-1.18868	6.77676e-32	0.256256	-1.78214	5.45042e-08	-2.77111	-0.931276
33789237	chr6:33789237:G:T	4.99327e-39	0.0868008	-1.62332	8.9926e-28	9.05134	-1.08398	1.37282e-07	-1.4431	-1.33553
33789321	chr6:33789321:G:C	1.71522e-37	2.0001	-1.42404e-09	1.12115e-31	-1.02244	-1.42404e-09	6.67616e-06	1.10564	-1.42404e-09
33789686	chr6:33789686:C:T	4.60986e-39	-1.29021e-09	-1.61641	4.67295e-32	-1.29021e-09	-1.89759	4.02307e-07	-1.29021e-09	-1.70345
33789705	chr6:33789705:T:C	4.07174e-40	-2.76156	-1.28156	1.05869e-31	0.736711	-1.81647	5.13365e-08	-2.76577	-0.996496
33790213	chr6:33790213:G:A	4.37694e-39	-1.66826	-1.42404e-09	2.04426e-32	-2.72435	-1.42404e-09	1.6711e-07	-2.58201	-1.42404e-09
33790288	chr6:33790288:G:A	2.59047e-30	20.3353	-1.80481	1.27e-30	3.21282	-1.80802	3.41107e-07	0.0342446	-1.90271
33790356	chr6:33790356:G:T	4.83268e-39	-1.29021e-09	-1.5692	4.8021e-32	-1.29021e-09	-1.87033	4.19706e-07	-1.29021e-09	-1.66111
33790357	chr6:33790357:C:T	4.59004e-39	-1.29021e-09	-1.62072	4.66147e-32	-1.29021e-09	-1.90005	4.00793e-07	-1.29021e-09	-1.70722
33790461	chr6:33790461:C:T	5.3067e-40	-2.69255	-1.08567	6.85909e-32	0.213014	-1.72682	6.10778e-08	-2.77218	-0.816335
33791075	chr6:33791075:G:T	8.07281e-40	-2.70685	-0.651836	2.76821e-32	-2.29373	-0.127443	1.7212e-07	-2.23835	-0.314116
33791101	chr6:33791101:C:T	1.25695e-38	-1.29021e-09	-0.613335	1.92787e-31	-1.29021e-09	-0.48038	9.39502e-07	-1.29021e-09	-0.855313
33791244	chr6:33791244:A:G	3.0542e-39	-1.29021e-09	-2.02809	4.90755e-32	-1.29021e-09	-1.8486	3.10927e-07	-1.29021e-09	-1.9611
33791421	chr6:33791421:C:T	1.25836e-38	-1.29021e-09	-0.612211	1.93037e-31	-1.29021e-09	-0.47908	9.40487e-07	-1.29021e-09	-0.854265
33791513	chr6:33791513:T:C	4.70651e-37	3.33628	-0.326769	6.082e-33	-2.1344	-1.80224	1.03225e-07	-2.47903	-0.58472
33792129	chr6:33792129:G:T	4.66075e-37	3.33394	-0.334199	6.07422e-33	-2.13305	-1.80486	1.02454e-07	-2.47938	-0.591869
33792543	chr6:33792543:C:G	5.45891e-40	-2.72023	-1.02971	8.51194e-32	0.396814	-1.69472	6.55235e-08	-2.76517	-0.75308
33792701	chr6:33792701:G:A	7.37483e-39	0.0658257	-1.21236	2.66769e-28	7.78231	-1.03013	1.13983e-07	-1.77953	-1.18508
33792828	chr6:33792828:G:A	1.95851e-39	-2.47242	-1.42404e-09	2.152e-32	-2.67298	-1.42404e-09	1.59989e-07	-2.62556	-1.42404e-09
33792981	chr6:33792981:G:A	3.75297e-39	-0.37194	-1.45012	1.99614e-32	-1.48631	-1.26185	5.17159e-08	-2.14018	-1.61472
33793073	chr6:33793073:C:T	8.69107e-39	-1.29021e-09	-0.982309	3.89355e-31	-1.29021e-09	0.222529	4.21154e-07	-1.29021e-09	-1.65766
33793182	chr6:33793182:G:A	4.0144e-39	-1.29021e-09	-1.75472	9.19536e-32	-1.29021e-09	-1.22068	3.82649e-07	-1.29021e-09	-1.75354
33793238	chr6:33793238:C:T	4.66534e-37	-1.29021e-09	3.00073	1.33936e-29	-1.29021e-09	3.76057	3.37161e-05	-1.29021e-09	2.72507
33793244	chr6:33793244:T:C	3.76965e-37	3.16727	-0.379721	6.24403e-33	-2.0889	-1.82144	9.61531e-08	-2.50302	-0.631699
33793272	chr6:33793272:A:G	8.60806e-39	-0.991905	-1.42404e-09	2.15755e-32	-2.6704	-1.42404e-09	4.53646e-07	-1.58335	-1.42404e-09
33793334	chr6:33793334:C:G	4.69572e-39	0.0916521	-1.68961	8.25119e-28	9.07171	-1.19039	1.26549e-07	-1.43463	-1.4254
33794107	chr6:33794107:G:A	3.68241e-30	20.7496	-1.86736	1.67506e-30	3.41062	-1.72898	3.71944e-07	0.169627	-1.95155
33794276	chr6:33794276:C:T	4.20956e-39	-1.29021e-09	-1.70725	5.849e-32	-1.29021e-09	-1.67311	2.92125e-07	-1.29021e-09	-2.02348
33794417	chr6:33794417:C:G	4.65108e-39	-1.29021e-09	-1.60751	4.87074e-32	-1.29021e-09	-1.85613	4.13189e-07	-1.29021e-09	-1.67676
33794465	chr6:33794465:G:A	5.59614e-40	-2.7193	-1.00581	8.57933e-32	0.392224	-1.68225	6.72007e-08	-2.7655	-0.727482
33794674	chr6:33794674:G:A	3.57092e-39	-0.435387	-1.43639	1.81176e-32	-1.53761	-1.30747	4.82036e-08	-2.17747	-1.64775
33794848	chr6:33794848:A:G	8.70882e-39	0.0863219	-1.06659	1.15509e-27	8.90624	-0.688508	2.11368e-07	-1.4824	-0.864668
33795350	chr6:33795350:G:A	3.06478e-40	-2.70778	-1.61943	6.22146e-32	0.306627	-1.918	3.91307e-08	-2.76924	-1.26452
33795492	chr6:33795492:C:T	1.45404e-39	-2.77026	-1.42404e-09	2.3411e-32	-2.58876	-1.42404e-09	1.37959e-07	-2.7737	-1.42404e-09
33795786	chr6:33795786:C:T	3.04503e-40	-2.71425	-1.61943	6.50687e-32	0.351481	-1.918	3.92073e-08	-2.76728	-1.26452
33795911	chr6:33795911:A:C	2.0015e-37	2.75347	-0.599008	4.05797e-33	-2.50516	-1.83612	7.22696e-08	-2.39687	-1.02339
33796060	chr6:33796060:C:T	1.68439e-37	3.41785	-1.43588	4.20921e-33	-2.28065	-2.02404	5.30763e-08	-2.21497	-1.51396
33796256	chr6:33796256:C:T	1.92145e-37	2.75569	-0.642045	4.02729e-33	-2.49759	-1.85129	7.00134e-08	-2.39104	-1.06094
33796311	chr6:33796311:G:A	3.09208e-39	-1.29021e-09	-2.01576	4.13542e-32	-1.29021e-09	-2.01979	2.91725e-07	-1.29021e-09	-2.02485
33796609	chr6:33796609:G:A	8.76149e-38	2.73026	-1.40192	3.37264e-33	-2.50663	-2.01964	4.68732e-08	-2.37291	-1.48031
33796884	chr6:33796884:A:G	9.37962e-39	-1.29021e-09	-0.906066	1.77677e-31	-1.29021e-09	-0.561998	8.73967e-07	-1.29021e-09	-0.927621
33797251	chr6:33797251:C:T	5.05835e-39	-1.29021e-09	-1.52357	5.06353e-32	-1.29021e-09	-1.81731	3.36243e-07	-1.29021e-09	-1.88283
33797478	chr6:33797478:T:C	2.79324e-40	-2.72431	-1.69568	6.75838e-32	0.428074	-1.95667	3.54827e-08	-2.76327	-1.36835
33797499	chr6:33797499:G:C	3.0526e-39	-1.29021e-09	-2.02861	4.09014e-32	-1.29021e-09	-2.0308	2.98138e-07	-1.29021e-09	-2.00311
33797702	chr6:33797702:T:C	1.26306e-37	2.41441	-0.720313	3.81869e-33	-2.51885	-1.88321	6.75514e-08	-2.38051	-1.10727
33797744	chr6:33797744:C:T	3.25566e-39	-1.29021e-09	-1.96421	4.40033e-32	-1.29021e-09	-1.9577	2.91405e-07	-1.29021e-09	-2.02595
33798237	chr6:33798237:C:T	2.40764e-37	-1.29021e-09	2.33921	6.4412e-30	-1.29021e-09	3.02851	1.77202e-05	-1.29021e-09	2.0818
33798354	chr6:33798354:T:C	4.78157e-30	19.6745	-0.531045	2.22787e-30	3.83145	-1.86462	2.18778e-06	0.57539	-0.58541
33798435	chr6:33798435:A:G	2.25032e-38	0.154668	-0.185615	9.06984e-27	9.26844	1.01006	3.17612e-07	-1.47986	-0.459978
33798711	chr6:33798711:T:C	3.59704e-37	4.70557	-1.96489	6.79607e-33	-2.03825	-1.78737	4.8593e-08	-1.79825	-2.01894
33799636	chr6:33799636:C:T	2.15914e-40	-2.70768	-1.9698	3.07318e-31	2.01664	-2.03072	3.2442e-08	-2.46936	-1.75185
33799802	chr6:33799802:G:C	8.20155e-37	4.61483	-1.04994	5.70127e-33	-2.05047	-1.95081	9.26363e-08	-1.81707	-1.35491
33800026	chr6:33800026:G:A	2.40485e-40	-2.7122	-1.8575	3.02224e-31	1.98917	-2.01997	3.64243e-08	-2.47693	-1.62849
33800157	chr6:33800157:G:T	1.41138e-38	-1.29021e-09	-0.497449	5.19383e-31	-1.29021e-09	0.510678	2.06222e-06	-1.29021e-09	-0.069124
33800175	chr6:33800175:G:A	1.45758e-39	-2.76782	-1.42404e-09	1.95676e-32	-2.76809	-1.42404e-09	1.54764e-07	-2.65876	-1.42404e-09
33800652	chr6:33800652:CT:C	2.6059e-37	-1.29021e-09	2.41834	6.63453e-30	-1.29021e-09	3.05808	1.80611e-05	-1.29021e-09	2.10085
33800799	chr6:33800799:C:T	2.60783e-39	-0.698724	-1.48736	1.43317e-32	-1.71568	-1.36381	4.10433e-08	-2.29759	-1.68844
33800949	chr6:33800949:A:T	5.43211e-40	-2.72589	-1.02898	8.90959e-32	0.442964	-1.69521	6.58697e-08	-2.76222	-0.75076
33800951	chr6:33800951:C:G	3.10381e-39	-1.29021e-09	-2.01197	4.307e-32	-1.29021e-09	-1.97914	2.90324e-07	-1.29021e-09	-2.02967
33801120	chr6:33801120:A:G	7.68887e-39	0.917555	-2.02239	4.16268e-32	-0.85644	-1.15678	1.88255e-08	-2.7634	-2.00205
33801632	chr6:33801632:C:G	7.66931e-39	0.247965	-1.35534	1.30064e-27	9.28163	-0.945228	1.93961e-07	-1.35654	-1.07647
33801645	chr6:33801645:G:A	7.32123e-39	-1.29021e-09	-1.15383	6.87826e-32	-1.29021e-09	-1.51101	4.40179e-07	-1.29021e-09	-1.61348
33801772	chr6:33801772:C:T	3.11028e-39	-1.29021e-09	-2.00989	4.1736e-32	-1.29021e-09	-2.0106	2.90511e-07	-1.29021e-09	-2.02902
33801834	chr6:33801834:A:G	5.05741e-39	-1.41738	-0.106374	9.75073e-32	-1.54448	0.382443	2.88311e-07	-2.04879	0.0121646
33802611	chr6:33802611:C:A	2.2884e-40	-2.76611	-1.85322	3.64497e-33	-2.64466	-1.80395	3.55564e-08	-2.52594	-1.6036
33802669	chr6:33802669:C:T	7.19707e-39	-1.29021e-09	-1.17093	1.18667e-31	-1.29021e-09	-0.965643	5.31177e-07	-1.29021e-09	-1.42557
33802852	chr6:33802852:G:A	2.68477e-36	5.4722	-0.721455	5.13377e-33	-2.23475	-1.87137	9.89397e-08	-1.95577	-1.15038
33803149	chr6:33803149:C:T	1.22381e-38	-1.29021e-09	-0.640047	1.97482e-31	-1.29021e-09	-0.456315	9.50375e-07	-1.29021e-09	-0.843807
33803371	chr6:33803371:G:A	3.52836e-40	-2.74945	-1.4369	5.22608e-32	0.0928041	-1.87852	4.36985e-08	-2.76543	-1.15792
33803663	chr6:33803663:A:G	9.80189e-39	-1.29021e-09	-0.86203	3.18351e-31	-1.29021e-09	0.0211894	1.35589e-06	-1.29021e-09	-0.488447
33803812	chr6:33803812:G:A	3.10105e-39	-1.29021e-09	-2.01286	4.09045e-32	-1.29021e-09	-2.03073	2.94619e-07	-1.29021e-09	-2.01498
33803851	chr6:33803851:T:G	3.21092e-39	-1.29021e-09	-1.97805	4.55478e-32	-1.29021e-09	-1.9232	2.91244e-07	-1.29021e-09	-2.0265
33803869	chr6:33803869:C:T	3.26944e-39	-1.29021e-09	-1.95999	5.4212e-32	-1.29021e-09	-1.74906	4.64828e-07	-1.29021e-09	-1.559
33804002	chr6:33804002:C:T	3.80334e-40	-2.77118	-1.34013	7.47022e-33	-2.64428	-1.08676	5.86971e-08	-2.568	-1.06027
33804091	chr6:33804091:G:A	1.4464e-38	-0.472942	-1.42404e-09	1.44989e-29	3.83986	-1.42404e-09	3.10684e-07	-1.96189	-1.42404e-09
33804191	chr6:33804191:G:A	3.51101e-40	-2.77197	-1.41931	6.71632e-33	-2.63771	-1.19971	5.34111e-08	-2.55977	-1.16287
33804227	chr6:33804227:G:C	7.55701e-39	-1.29021e-09	-1.12213	7.06706e-32	-1.29021e-09	-1.48393	4.44053e-07	-1.29021e-09	-1.60472
33804238	chr6:33804238:C:T	1.27619e-38	-1.29021e-09	-0.598142	2.0584e-31	-1.29021e-09	-0.414867	9.91611e-07	-1.29021e-09	-0.801333
33804558	chr6:33804558:A:G	3.80622e-37	3.61582	-0.818619	2.87421e-33	-2.77256	-1.91362	9.33997e-08	-1.91459	-1.24919
33804984	chr6:33804984:A:G	2.41162e-39	-1.03532	-1.22899	1.5996e-28	6.95779	-0.717078	1.50158e-07	-1.76798	-0.920997
33805136	chr6:33805136:A:AGGG	4.42564e-39	-1.29021e-09	-1.65719	6.43168e-32	-1.29021e-09	-1.57814	3.92367e-07	-1.29021e-09	-1.72847
33805137	chr6:33805137:A:T	4.42545e-39	-1.29021e-09	-1.65723	6.43111e-32	-1.29021e-09	-1.57823	3.92327e-07	-1.29021e-09	-1.72857
33805139	chr6:33805139:A:G	4.57538e-39	-1.29021e-09	-1.62391	6.67081e-32	-1.29021e-09	-1.54164	4.04336e-07	-1.29021e-09	-1.69842
33805163	chr6:33805163:T:G	3.13546e-39	-1.29021e-09	-2.00183	4.34516e-32	-1.29021e-09	-1.97032	2.90035e-07	-1.29021e-09	-2.03066
33805229	chr6:33805229:G:A	8.01026e-39	-1.29021e-09	-1.06388	1.31582e-31	-1.29021e-09	-0.862336	6.04431e-07	-1.29021e-09	-1.29638
33805527	chr6:33805527:C:T	5.48605e-40	-2.69821	-1.04677	4.43079e-32	-0.293058	-1.65774	6.94489e-08	-2.77282	-0.687249
33805554	chr6:33805554:C:T	3.18699e-39	-1.29021e-09	-1.98553	4.49438e-32	-1.29021e-09	-1.93655	2.90584e-07	-1.29021e-09	-2.02877
33805715	chr6:33805715:C:T	3.33353e-39	-1.29021e-09	-1.94057	4.52137e-32	-1.29021e-09	-1.93056	2.93403e-07	-1.29021e-09	-2.01912
33805919	chr6:33805919:T:A	4.10388e-37	3.75596	-0.883463	2.81241e-33	-2.77368	-1.93424	9.25924e-08	-1.86304	-1.30942
33805967	chr6:33805967:A:G	1.19027e-36	3.80885	0.128484	3.99856e-33	-2.77351	-1.58252	1.51414e-07	-1.87745	-0.80319
33806293	chr6:33806293:C:T	4.01554e-37	3.75207	-0.901334	2.80084e-33	-2.77367	-1.93837	9.11039e-08	-1.86545	-1.32321
33806568	chr6:33806568:G:T	3.9886e-40	-2.75468	-1.30907	5.01264e-33	-2.752	-1.378	5.98196e-08	-2.70083	-0.9085
33806617	chr6:33806617:C:A	2.09128e-39	-1.02155	-1.38528	1.33957e-28	6.99935	-0.936043	1.24527e-07	-1.75791	-1.11823
33806748	chr6:33806748:A:G	6.00416e-33	13.5939	-1.13054	2.29874e-32	-0.583269	-2.02375	5.83907e-07	-0.000930787	-1.32999
33806794	chr6:33806794:C:T	1.08938e-39	-2.66529	-0.393703	2.00955e-32	-2.76274	0.0212662	1.02878e-07	-2.76064	-0.306479
33807190	chr6:33807190:C:T	6.90945e-39	-1.29021e-09	-1.21172	1.04744e-31	-1.29021e-09	-1.09044	5.41216e-07	-1.29021e-09	-1.40685
33807461	chr6:33807461:C:A	6.76667e-39	-1.29021e-09	-1.2326	1.02453e-31	-1.29021e-09	-1.11256	5.32388e-07	-1.29021e-09	-1.42329
33807614	chr6:33807614:C:T	4.04333e-33	11.7528	0.315175	2.45023e-32	-1.12624	-1.41696	1.4912e-06	-0.607442	0.214118
33807669	chr6:33807669:A:G	4.86027e-32	16.363	-1.80838	1.95923e-31	1.2116	-1.67584	1.16747e-07	-1.05133	-1.88932
33807864	chr6:33807864:A:G	1.10234e-33	10.6386	0.129746	5.71904e-30	4.19483	-1.28524	1.48901e-06	-0.00986799	-0.38493
33808249	chr6:33808249:G:C	4.97574e-39	-1.29021e-09	-1.54003	6.65447e-32	-1.29021e-09	-1.54409	4.64906e-07	-1.29021e-09	-1.55883
33808260	chr6:33808260:CCAGA:C	7.26856e-39	-1.29021e-09	-1.16105	1.18798e-31	-1.29021e-09	-0.964541	5.6043e-07	-1.29021e-09	-1.37196
33808374	chr6:33808374:C:T	3.05353e-39	-1.29021e-09	-2.02831	4.81083e-32	-1.29021e-09	-1.86851	3.08978e-07	-1.29021e-09	-1.96739
33808477	chr6:33808477:T:C	6.70084e-39	-1.29021e-09	-1.24237	8.5723e-32	-1.29021e-09	-1.29084	4.63509e-07	-1.29021e-09	-1.56184
33808532	chr6:33808532:T:C	4.91018e-40	-2.71418	-1.1417	4.7543e-32	-0.159849	-1.72048	6.14768e-08	-2.77371	-0.808296
33808534	chr6:33808534:G:T	6.33068e-39	-1.29021e-09	-1.2992	9.5372e-32	-1.29021e-09	-1.18418	5.03739e-07	-1.29021e-09	-1.47861
33808569	chr6:33808569:C:T	1.45139e-39	-2.77208	-1.42404e-09	2.69064e-32	-2.4496	-1.42404e-09	1.54255e-07	-2.66206	-1.42404e-09
33808889	chr6:33808889:G:C	3.58627e-39	-1.29021e-09	-1.86749	6.4062e-32	-1.29021e-09	-1.58211	3.72141e-07	-1.29021e-09	-1.78139
33809455	chr6:33809455:CAGCGCTCCTGGCTCCCTGACCTGA:C	7.43331e-35	8.60501	-0.533305	4.44444e-30	4.10993	-1.45248	1.31139e-06	-0.0821707	-0.43965
33809483	chr6:33809483:C:T	6.82177e-35	8.53886	-0.553004	4.17856e-30	4.06047	-1.46471	1.24679e-06	-0.11323	-0.459108
33809518	chr6:33809518:C:T	4.2489e-39	-1.29021e-09	-1.69794	5.18257e-32	-1.29021e-09	-1.79408	4.24907e-07	-1.29021e-09	-1.64879
33809655	chr6:33809655:T:C	1.10596e-32	14.055	-0.980754	2.71336e-32	-0.418659	-2.02253	7.53331e-07	0.1841	-1.26026
33810379	chr6:33810379:C:T	6.87972e-39	-1.21603	-1.42404e-09	5.41211e-30	2.85443	-1.42404e-09	1.72857e-07	-2.5482	-1.42404e-09
33810459	chr6:33810459:A:C	3.71354e-39	-1.29021e-09	-1.83262	4.28723e-32	-1.29021e-09	-1.98374	3.84679e-07	-1.29021e-09	-1.74825
33810529	chr6:33810529:C:T	3.5221e-39	-1.29021e-09	-1.88555	6.21371e-32	-1.29021e-09	-1.61262	3.63523e-07	-1.29021e-09	-1.80482
33810842	chr6:33810842:A:G	4.96476e-35	8.34306	-0.674962	3.34379e-30	3.91379	-1.54089	9.87928e-07	-0.211201	-0.593852
33811440	chr6:33811440:A:T	6.91668e-39	-1.29021e-09	-1.21067	1.04852e-31	-1.29021e-09	-1.08942	5.41673e-07	-1.29021e-09	-1.406
33811476	chr6:33811476:C:T	7.27945e-39	-1.29021e-09	-1.15955	1.18979e-31	-1.29021e-09	-0.963018	5.61115e-07	-1.29021e-09	-1.37074
33811929	chr6:33811929:C:G	3.58441e-39	-1.29021e-09	-1.86801	6.4006e-32	-1.29021e-09	-1.58299	3.719e-07	-1.29021e-09	-1.78204
33811939	chr6:33811939:T:A	1.91364e-40	-2.76928	-2.02891	2.59486e-32	-0.54676	-1.93909	1.84983e-08	-2.75354	-2.02945
33811980	chr6:33811980:A:T	4.44193e-39	-1.29021e-09	-1.65352	4.41834e-32	-1.29021e-09	-1.95362	3.4789e-07	-1.29021e-09	-1.84878
33812190	chr6:33812190:A:G	4.29338e-39	-1.29021e-09	-1.68753	6.44955e-32	-1.29021e-09	-1.57537	3.30841e-07	-1.29021e-09	-1.89903
33812515	chr6:33812515:T:C	2.32492e-40	-2.69142	-1.91208	2.92381e-32	-0.335813	-2.03068	2.05402e-08	-2.77322	-1.90505
33812532	chr6:33812532:G:A	3.31441e-39	-1.29021e-09	-1.94633	4.93891e-32	-1.29021e-09	-1.84223	3.04153e-07	-1.29021e-09	-1.98313
33812784	chr6:33812784:G:A	2.06899e-40	-2.75066	-1.96947	2.38597e-32	-0.59913	-1.97064	2.47992e-08	-2.77158	-1.71827
33812988	chr6:33812988:G:A	1.50797e-39	-2.73384	-1.42404e-09	4.91916e-32	-1.84624	-1.42404e-09	1.39557e-07	-2.76219	-1.42404e-09
33813258	chr6:33813258:G:A	2.34319e-40	-2.65844	-1.93723	3.39347e-33	-2.53693	-1.98318	3.38584e-08	-2.16885	-2.00962
33813541	chr6:33813541:G:A	3.32573e-39	-1.29021e-09	-1.94292	4.66031e-32	-1.29021e-09	-1.9003	2.93363e-07	-1.29021e-09	-2.01925
33813722	chr6:33813722:C:T	2.3501e-40	-2.76821	-1.82452	9.07312e-33	-1.89061	-1.64603	2.1128e-08	-2.62169	-2.02837
33813942	chr6:33813942:G:A	4.39327e-39	-1.29021e-09	-1.66453	6.84275e-32	-1.29021e-09	-1.51619	3.8116e-07	-1.29021e-09	-1.75744
33814022	chr6:33814022:C:A	3.13053e-39	-1.29021e-09	-2.0034	4.32454e-32	-1.29021e-09	-1.97507	2.90062e-07	-1.29021e-09	-2.03057
33814027	chr6:33814027:TGG:T	2.03603e-40	-2.71678	-2.01941	2.76804e-33	-2.77236	-1.95147	2.23591e-08	-2.60614	-1.98729
33814038	chr6:33814038:T:A	2.08088e-40	-2.71026	-2.00414	3.01648e-33	-2.77269	-1.86518	2.16858e-08	-2.62658	-1.99742
33814040	chr6:33814040:T:TG	2.16736e-38	-1.29021e-09	-0.0685111	8.48742e-31	-1.29021e-09	1.00179	3.28078e-06	-1.29021e-09	0.395174
33814055	chr6:33814055:C:T	3.49004e-40	-2.76467	-1.43261	5.80946e-31	2.20917	-1.58647	2.83963e-08	-2.74332	-1.61109
33814189	chr6:33814189:C:T	3.79073e-39	-1.29021e-09	-1.81205	4.12575e-32	-1.29021e-09	-2.02213	2.92815e-07	-1.29021e-09	-2.02112
33814263	chr6:33814263:T:C	6.18464e-37	3.06877	0.213866	1.35336e-31	-0.918248	0.0840478	5.36651e-06	1.21865	-0.331384
33814271	chr6:33814271:T:C	2.70946e-40	-2.42933	-2.02112	3.14247e-33	-2.66965	-1.9273	1.90364e-08	-2.76979	-1.98452
33814556	chr6:33814556:C:T	3.06198e-39	-1.29021e-09	-2.02554	4.916e-32	-1.29021e-09	-1.84688	3.10628e-07	-1.29021e-09	-1.96207
33814783	chr6:33814783:T:C	3.05435e-39	-1.29021e-09	-2.02804	4.83139e-32	-1.29021e-09	-1.86425	3.07628e-07	-1.29021e-09	-1.97177
33814933	chr6:33814933:C:T	4.1588e-40	-2.09259	-1.92937	1.76371e-31	1.35726	-1.92664	2.07673e-08	-2.73805	-1.92923
33815146	chr6:33815146:G:A	3.1945e-39	-1.29021e-09	-1.98317	4.16309e-32	-1.29021e-09	-2.01312	2.9092e-07	-1.29021e-09	-2.02761
33815340	chr6:33815340:G:A	5.48553e-40	-1.71695	-2.02813	3.84079e-31	2.238	-2.02912	1.82324e-08	-2.77363	-2.02384
33815668	chr6:33815668:G:A	5.23407e-40	-1.76276	-2.02924	3.46598e-31	2.1362	-2.03	1.82756e-08	-2.77355	-2.02154
33815763	chr6:33815763:G:A	3.06198e-39	-1.29021e-09	-2.02554	4.916e-32	-1.29021e-09	-1.84688	3.10628e-07	-1.29021e-09	-1.96207
33816104	chr6:33816104:T:TG	3.09147e-39	-1.29021e-09	-2.01596	4.09055e-32	-1.29021e-09	-2.0307	3.01948e-07	-1.29021e-09	-1.99041
33816153	chr6:33816153:G:A	5.52755e-40	-1.71301	-2.02443	3.83064e-31	2.22064	-2.01441	1.89512e-08	-2.77369	-1.9851
33816328	chr6:33816328:C:T	3.98179e-40	-2.04536	-2.0201	1.6924e-31	1.39706	-2.00771	1.90185e-08	-2.74264	-2.01261
33816852	chr6:33816852:G:A	3.05325e-39	-1.29021e-09	-2.0284	4.18081e-32	-1.29021e-09	-2.00887	2.9114e-07	-1.29021e-09	-2.02686
33817087	chr6:33817087:C:T	3.42931e-32	15.2329	-1.02705	4.4847e-32	0.0916457	-2.03035	1.13334e-07	-1.57988	-1.39044
33817144	chr6:33817144:G:A	3.31245e-39	-1.29021e-09	-1.94692	4.67638e-32	-1.29021e-09	-1.89685	2.93998e-07	-1.29021e-09	-2.01709
33817221	chr6:33817221:G:C	6.05767e-38	1.59694	-0.637636	3.23216e-33	-2.76129	-1.80752	9.01412e-08	-2.27849	-0.920792
33817306	chr6:33817306:C:T	5.29822e-39	-1.29021e-09	-1.47723	7.38796e-32	-1.29021e-09	-1.43953	3.52529e-07	-1.29021e-09	-1.83553
33817338	chr6:33817338:G:A	8.07431e-39	-1.29021e-09	-1.05592	3.42835e-31	-1.29021e-09	0.095285	4.05025e-07	-1.29021e-09	-1.69671
33817852	chr6:33817852:G:T	3.0636e-39	-1.29021e-09	-2.02501	4.92345e-32	-1.29021e-09	-1.84537	3.11137e-07	-1.29021e-09	-1.96043
33818006	chr6:33818006:G:A	1.54696e-39	-1.91977	-0.788542	5.70114e-33	-2.61818	-1.38312	1.2032e-07	-2.53474	-0.375766
33818050	chr6:33818050:A:G	1.98764e-38	0.389776	-0.544846	4.10706e-33	-2.7084	-1.62086	1.0455e-07	-2.32828	-0.72272
33818162	chr6:33818162:A:T	8.41475e-39	-1.29021e-09	-1.01462	1.53956e-31	-1.29021e-09	-0.705296	7.1566e-07	-1.29021e-09	-1.12746
33818192	chr6:33818192:T:C	3.09043e-39	-1.29021e-09	-2.01629	4.09021e-32	-1.29021e-09	-2.03078	2.95004e-07	-1.29021e-09	-2.01367
33818196	chr6:33818196:A:G	3.30966e-39	-1.29021e-09	-1.94776	4.66816e-32	-1.29021e-09	-1.89861	2.93835e-07	-1.29021e-09	-2.01765
33818339	chr6:33818339:A:T	1.5579e-39	-1.9885	-0.712762	6.20813e-33	-2.58788	-1.32822	1.26932e-07	-2.56835	-0.288667
33818838	chr6:33818838:G:A	2.5699e-40	-2.69454	-1.80878	3.46491e-33	-2.77362	-1.72565	2.41547e-08	-2.63085	-1.88534
33819390	chr6:33819390:A:G	3.29454e-39	-1.29021e-09	-1.95234	4.64429e-32	-1.29021e-09	-1.90374	2.93368e-07	-1.29021e-09	-2.01923
33819391	chr6:33819391:C:T	3.06632e-39	-1.29021e-09	-2.02413	4.36766e-32	-1.29021e-09	-1.96515	3.11991e-07	-1.29021e-09	-1.95769
33819476	chr6:33819476:C:T	4.34504e-39	-1.29021e-09	-1.67557	9.05293e-32	-1.29021e-09	-1.23629	4.9655e-07	-1.29021e-09	-1.49298
33819729	chr6:33819729:C:T	5.44624e-38	1.72878	-0.875879	2.97111e-33	-2.76819	-1.88483	7.9006e-08	-2.22972	-1.10142
33819969	chr6:33819969:T:C	1.35296e-39	-2.09611	-0.746201	6.41153e-33	-2.52974	-1.35413	1.15976e-07	-2.62276	-0.324518
33819982	chr6:33819982:G:T	3.24978e-39	-1.29021e-09	-1.96602	4.56649e-32	-1.29021e-09	-1.92063	2.92031e-07	-1.29021e-09	-2.0238
33820278	chr6:33820278:A:G	1.24744e-32	14.7109	-1.51635	3.51054e-32	-0.262305	-1.9213	7.33242e-08	-1.80401	-1.60176
33820323	chr6:33820323:G:A	3.06677e-39	-1.29021e-09	-2.02398	4.36987e-32	-1.29021e-09	-1.96465	3.12155e-07	-1.29021e-09	-1.95716
33820795	chr6:33820795:C:T	6.31593e-32	14.8166	-1.42404e-09	4.83247e-29	5.04373	-1.42404e-09	8.13676e-06	1.30348	-1.42404e-09
33820860	chr6:33820860:G:C	1.95844e-36	5.53332	-1.09803	1.56708e-31	1.19173	-1.87932	5.48099e-08	-2.26017	-1.43663
33820901	chr6:33820901:A:AC	3.06282e-39	-1.29021e-09	-2.02527	4.63962e-32	-1.29021e-09	-1.90475	3.10905e-07	-1.29021e-09	-1.96118
33821388	chr6:33821388:C:T	1.74862e-36	5.5975	-1.27552	1.37913e-31	1.18432	-1.99966	4.46395e-08	-2.2879	-1.61414
33821425	chr6:33821425:C:T	3.75198e-40	-2.09801	-2.02689	3.45875e-33	-2.51787	-1.98319	2.00604e-08	-2.72825	-1.97366
33821574	chr6:33821574:C:T	2.92617e-38	-1.29021e-09	0.231675	2.13488e-31	-1.29021e-09	-0.378386	1.02419e-06	-1.29021e-09	-0.769008
33821625	chr6:33821625:T:C	3.68148e-32	15.7924	-1.51561	6.058e-32	0.283319	-1.92132	9.78328e-08	-1.51333	-1.60407
33821649	chr6:33821649:C:T	1.575e-39	-2.69035	-1.42404e-09	3.02203e-32	-2.33345	-1.42404e-09	1.8872e-07	-2.4604	-1.42404e-09
33821758	chr6:33821758:C:T	2.66332e-40	-2.43958	-2.02804	2.81725e-33	-2.70785	-1.99835	1.8381e-08	-2.76302	-2.02632
33821804	chr6:33821804:C:A	1.61201e-39	-2.00566	-0.661461	6.46553e-33	-2.58551	-1.28997	1.34398e-07	-2.57501	-0.224843
33821915	chr6:33821915:G:A	3.04662e-39	-1.29021e-09	-2.03057	4.23733e-32	-1.29021e-09	-1.99544	3.1915e-07	-1.29021e-09	-1.935
33821928	chr6:33821928:A:G	1.45057e-38	1.23579	-1.70585	4.4391e-33	-2.26483	-1.98669	4.47322e-08	-2.2567	-1.64327
33822161	chr6:33822161:A:G	1.4974e-39	-2.03385	-0.707021	6.35238e-33	-2.5677	-1.32543	1.2572e-07	-2.58926	-0.277344
33822616	chr6:33822616:A:G	3.04915e-39	-1.29021e-09	-2.02974	4.76141e-32	-1.29021e-09	-1.87884	3.17672e-07	-1.29021e-09	-1.93964
33822638	chr6:33822638:G:A	1.80229e-38	0.91523	-1.16819	2.57494e-33	-2.77231	-2.02382	4.04787e-08	-2.36866	-1.63122
33823323	chr6:33823323:G:A	2.33171e-40	-2.74611	-1.85448	3.55206e-33	-2.74433	-1.7301	2.60403e-08	-2.51306	-1.92795
33823453	chr6:33823453:C:T	2.54479e-40	-2.51094	-2.00221	4.21153e-33	-2.31661	-1.98753	2.93251e-08	-2.71503	-1.60719
33823458	chr6:33823458:T:C	3.06601e-39	-1.29021e-09	-2.02423	4.35337e-32	-1.29021e-09	-1.96843	3.11907e-07	-1.29021e-09	-1.95796
33823559	chr6:33823559:A:T	1.48607e-39	-2.12975	-0.618728	7.15061e-33	-2.49376	-1.28101	1.30929e-07	-2.63612	-0.189884
33823561	chr6:33823561:G:A	1.27624e-39	-2.02826	-0.872425	5.60825e-33	-2.56752	-1.4502	1.03476e-07	-2.58115	-0.480175
33823627	chr6:33823627:G:A	3.40484e-39	-1.29021e-09	-1.91941	6.04347e-32	-1.29021e-09	-1.6404	2.94655e-07	-1.29021e-09	-2.01486
33823686	chr6:33823686:C:G	2.29046e-38	0.981842	-0.995108	2.96712e-33	-2.76192	-1.89246	5.42912e-08	-2.49144	-1.21486
33823738	chr6:33823738:C:T	9.0568e-40	-1.21355	-2.03013	2.61455e-31	1.84717	-2.02287	1.86199e-08	-2.75628	-2.02015
33823944	chr6:33823944:C:T	1.45117e-39	-2.77224	-1.42404e-09	2.66295e-32	-2.45994	-1.42404e-09	1.53975e-07	-2.66388	-1.42404e-09
33823948	chr6:33823948:C:A	3.6034e-40	-2.58179	-1.58352	4.40803e-33	-2.69455	-1.56398	2.62665e-08	-2.76467	-1.6677
33823980	chr6:33823980:A:C	3.11541e-39	-1.29021e-09	-2.00824	4.14316e-32	-1.29021e-09	-2.01792	3.08428e-07	-1.29021e-09	-1.96918
33824004	chr6:33824004:C:T	2.57338e-40	-2.4764	-2.02557	2.75529e-33	-2.72359	-2.00485	1.84864e-08	-2.75524	-2.02839
33824153	chr6:33824153:A:G	2.22642e-40	-2.76586	-1.88093	4.01055e-33	-2.76654	-1.58649	2.91189e-08	-2.31656	-2.01271
33824183	chr6:33824183:A:G	3.07321e-39	-1.29021e-09	-2.02188	4.10538e-32	-1.29021e-09	-2.02708	3.0976e-07	-1.29021e-09	-1.96486
33824221	chr6:33824221:G:A	3.09994e-32	15.6517	-1.54686	6.85968e-32	0.39031	-1.90403	9.81724e-08	-1.48137	-1.63257
33824373	chr6:33824373:A:T	1.24906e-38	-1.29021e-09	-0.619626	2.18032e-31	-1.29021e-09	-0.357321	9.74558e-07	-1.29021e-09	-0.81868
33824461	chr6:33824461:A:G	3.20813e-39	-1.29021e-09	-1.97892	4.36109e-32	-1.29021e-09	-1.96666	2.9021e-07	-1.29021e-09	-2.03006
33824611	chr6:33824611:C:T	3.48067e-39	-1.29021e-09	-1.89738	4.25446e-32	-1.29021e-09	-1.99141	2.89994e-07	-1.29021e-09	-2.0308
33824832	chr6:33824832:G:A	1.09636e-39	-1.33565	-1.71696	1.99231e-30	3.4939	-1.63882	9.49415e-08	-1.74667	-1.40074
33825134	chr6:33825134:A:T	1.51482e-39	-2.72931	-1.42404e-09	4.45355e-32	-1.94568	-1.42404e-09	1.44687e-07	-2.72609	-1.42404e-09
33825196	chr6:33825196:C:G	2.47591e-40	-2.51003	-2.03056	2.60195e-33	-2.77204	-2.01367	1.87574e-08	-2.76449	-2.00459
33825319	chr6:33825319:G:A	8.57708e-40	-2.23825	-1.05985	4.61661e-33	-2.77322	-1.43908	6.99375e-08	-2.63112	-0.82194
33825390	chr6:33825390:G:A	2.76346e-40	-2.45915	-1.97156	4.17746e-33	-2.77334	-1.53892	2.4655e-08	-2.52685	-1.96883
33825494	chr6:33825494:C:T	3.113e-39	-1.29021e-09	-2.00902	4.13223e-32	-1.29021e-09	-2.02056	2.93545e-07	-1.29021e-09	-2.01863
33825778	chr6:33825778:G:A	2.40764e-40	-2.77156	-1.79699	3.78319e-32	-0.176657	-1.93216	1.83529e-08	-2.76088	-2.02999
33825808	chr6:33825808:T:A	2.26546e-40	-2.76385	-1.86556	2.29461e-32	-0.605549	-2.00327	1.88782e-08	-2.77305	-1.98961
33825983	chr6:33825983:G:A	4.74324e-40	-2.25538	-1.63509	3.88381e-33	-2.77367	-1.61148	2.89023e-08	-2.66311	-1.67363
33825999	chr6:33825999:A:G	3.7527e-40	-2.37747	-1.74725	1.6459e-32	-1.51699	-1.4241	1.93514e-08	-2.75365	-1.98425
33826006	chr6:33826006:G:T	2.96159e-40	-2.33274	-2.02873	3.14727e-33	-2.58119	-2.01424	2.16423e-08	-2.70303	-1.92299
33826208	chr6:33826208:A:G	9.26573e-39	-1.29021e-09	-0.918283	2.62446e-31	-1.29021e-09	-0.171919	1.14055e-06	-1.29021e-09	-0.661395
33826222	chr6:33826222:CAA:C	9.23196e-39	-1.29021e-09	-0.921933	2.61177e-31	-1.29021e-09	-0.176767	1.13627e-06	-1.29021e-09	-0.665156
33826296	chr6:33826296:A:G	5.31716e-40	-1.79611	-1.98014	2.66384e-33	-2.7652	-1.997	1.93686e-08	-2.75997	-1.97704
33826352	chr6:33826352:T:C	2.98755e-40	-2.63555	-1.71719	1.95466e-32	-1.35219	-1.41697	1.9498e-08	-2.77359	-1.95676
33826390	chr6:33826390:G:T	3.4228e-40	-2.60903	-1.6077	2.08394e-32	-1.42985	-1.27526	2.0577e-08	-2.77321	-1.90328
33826420	chr6:33826420:G:A	2.74006e-40	-2.4152	-2.02401	3.1218e-33	-2.61906	-1.98449	1.82196e-08	-2.76736	-2.0308
33826686	chr6:33826686:G:T	3.39217e-40	-2.63653	-1.58919	2.1244e-32	-1.44187	-1.24402	2.07926e-08	-2.77367	-1.89239
33826743	chr6:33826743:G:A	3.12974e-39	-1.29021e-09	-2.00366	5.60984e-32	-1.29021e-09	-1.71486	3.96691e-07	-1.29021e-09	-1.71751
33826780	chr6:33826780:T:C	3.34613e-40	-2.65185	-1.58753	2.25059e-32	-1.38654	-1.24164	2.0809e-08	-2.7734	-1.89187
33826828	chr6:33826828:T:C	3.56673e-40	-2.46037	-1.71517	1.36648e-32	-1.7658	-1.36134	1.94211e-08	-2.76991	-1.96439
33826865	chr6:33826865:G:A	3.36575e-40	-2.65825	-1.57529	2.33714e-32	-1.36404	-1.22641	2.09664e-08	-2.77297	-1.88477
33827195	chr6:33827195:C:T	2.19012e-39	-2.14534	-0.21531	9.80944e-33	-2.56719	-0.891427	2.2224e-07	-2.62601	0.32911
33827351	chr6:33827351:T:C	3.38196e-40	-2.651	-1.57773	2.27873e-32	-1.38787	-1.22789	2.09367e-08	-2.77343	-1.88572
33827414	chr6:33827414:C:T	3.88451e-39	-1.29021e-09	-1.78761	5.44096e-32	-1.29021e-09	-1.74542	3.48878e-07	-1.29021e-09	-1.84594
33827851	chr6:33827851:G:A	4.31056e-40	-2.23437	-1.75175	2.37721e-32	-0.774778	-1.79867	2.47001e-08	-2.76599	-1.72786
33827894	chr6:33827894:A:G	3.57367e-40	-2.68316	-1.49044	2.87795e-32	-1.26164	-1.12066	2.19995e-08	-2.76945	-1.84019
33828187	chr6:33828187:G:C	3.67958e-40	-2.47756	-1.66683	1.42778e-32	-1.79779	-1.28546	1.99306e-08	-2.77175	-1.93666
33828232	chr6:33828232:A:G	4.67407e-40	-2.71956	-1.1856	4.86523e-32	-1.07166	-0.785606	2.78223e-08	-2.75193	-1.6229
33828332	chr6:33828332:T:C	4.21703e-40	-1.98311	-2.02495	4.44008e-33	-2.37308	-1.87821	1.90654e-08	-2.75846	-1.99433
33828353	chr6:33828353:G:A	3.18978e-39	-1.29021e-09	-1.98465	5.8986e-32	-1.29021e-09	-1.66466	4.18622e-07	-1.29021e-09	-1.66369
33828391	chr6:33828391:C:T	4.29912e-40	-1.96764	-2.02114	4.5612e-33	-2.36207	-1.8623	1.92528e-08	-2.75649	-1.98652
33828489	chr6:33828489:G:C	3.73423e-40	-2.68916	-1.44049	3.1117e-32	-1.2601	-1.04411	2.27239e-08	-2.76847	-1.80878
33828815	chr6:33828815:G:A	4.24113e-39	-1.29021e-09	-1.69977	6.22452e-32	-1.29021e-09	-1.61088	5.27195e-07	-1.29021e-09	-1.43309
33829017	chr6:33829017:T:C	6.51915e-40	-1.58973	-1.98271	2.165e-32	-0.807966	-1.85899	2.09067e-08	-2.68581	-1.97479
33829166	chr6:33829166:A:G	5.92656e-40	-1.86963	-1.79811	6.91174e-33	-2.16697	-1.64178	2.33222e-08	-2.64451	-1.90675
33829232	chr6:33829232:C:T	6.39411e-40	-1.70444	-1.88738	2.33384e-32	-0.875937	-1.71593	2.04511e-08	-2.66398	-2.01864
33829242	chr6:33829242:G:A	4.48715e-40	-2.01468	-1.93129	3.34965e-33	-2.55218	-1.98093	1.83461e-08	-2.76839	-2.02285
33829439	chr6:33829439:T:G	4.47573e-40	-2.41857	-1.52995	2.10592e-32	-1.72546	-0.969165	1.89894e-08	-2.74954	-2.00724
33829445	chr6:33829445:G:A	5.63578e-39	-1.29021e-09	-1.41547	8.52303e-32	-1.29021e-09	-1.29661	6.9621e-07	-1.29021e-09	-1.15501
33829464	chr6:33829464:C:A	7.60273e-40	-1.73037	-1.68831	9.09198e-33	-2.03163	-1.50294	2.60328e-08	-2.56479	-1.87652
33830123	chr6:33830123:G:C	1.63553e-39	-1.22559	-1.42705	1.85546e-32	-1.63463	-1.18661	3.81222e-08	-2.28202	-1.77785
33830241	chr6:33830241:G:A	9.43935e-39	-1.64575	0.746032	4.24581e-30	1.44505	1.16667	4.29194e-06	0.272988	0.390842
33830264	chr6:33830264:C:T	1.19712e-39	-1.56849	-1.3962	1.44474e-32	-1.92387	-1.14758	3.24033e-08	-2.46605	-1.75636
33830296	chr6:33830296:G:A	3.04525e-40	-2.30337	-2.03024	2.76549e-33	-2.69467	-2.03008	2.04687e-08	-2.76029	-1.92148
33830319	chr6:33830319:T:C	3.07126e-39	-1.29021e-09	-2.02252	4.11505e-32	-1.29021e-09	-2.02473	2.92516e-07	-1.29021e-09	-2.02214
33830433	chr6:33830433:C:T	2.6045e-40	-2.48539	-2.00456	3.25783e-33	-2.53209	-2.02881	2.04077e-08	-2.72743	-1.95732
33830673	chr6:33830673:T:C	1.72458e-39	-2.31283	-0.286795	2.67661e-32	-2.56863	0.113803	6.43034e-08	-2.38296	-1.15409
33830803	chr6:33830803:C:T	7.53419e-40	-2.74831	-0.67943	1.13732e-32	-2.41745	-0.893254	4.52174e-08	-2.72243	-1.16675
33830811	chr6:33830811:C:T	3.6082e-39	-0.28277	-1.57863	9.23494e-33	-1.76694	-1.75203	2.22554e-07	-0.905304	-1.39019
33830813	chr6:33830813:A:G	8.52145e-40	-1.47329	-1.83131	3.54414e-32	-0.62869	-1.54539	1.97903e-08	-2.76727	-1.9482
33830923	chr6:33830923:C:A	2.65873e-39	-2.16676	-1.42404e-09	2.19325e-32	-2.654	-1.42404e-09	1.9005e-07	-2.45337	-1.42404e-09
33830998	chr6:33830998:G:A	3.06934e-39	-1.29021e-09	-2.02314	4.11479e-32	-1.29021e-09	-2.02479	2.94678e-07	-1.29021e-09	-2.01478
33831047	chr6:33831047:C:T	6.08102e-39	-1.29021e-09	-1.33943	9.30411e-32	-1.29021e-09	-1.20892	6.02901e-07	-1.29021e-09	-1.29891
33831115	chr6:33831115:G:A	9.53e-39	-1.29021e-09	-0.89016	1.30187e-31	-1.29021e-09	-0.872989	5.87193e-07	-1.29021e-09	-1.32531
33831258	chr6:33831258:C:T	5.59614e-39	-1.29021e-09	-1.42253	9.60724e-32	-1.29021e-09	-1.17686	6.29369e-07	-1.29021e-09	-1.25595
33831426	chr6:33831426:G:A	5.06654e-39	-1.52195	-1.42404e-09	1.97689e-32	-2.75786	-1.42404e-09	2.01791e-07	-2.39343	-1.42404e-09
33831498	chr6:33831498:G:A	4.49063e-39	0.248017	-1.89063	5.4931e-32	-0.00616499	-1.72972	1.92681e-08	-2.72494	-2.01727
33831592	chr6:33831592:C:A	5.99306e-39	-1.29021e-09	-1.354	1.04165e-31	-1.29021e-09	-1.09599	6.79726e-07	-1.29021e-09	-1.17897
33831613	chr6:33831613:G:A	1.50646e-39	-2.69328	-0.0415609	1.69635e-32	-2.01486	-0.896039	2.11688e-07	-2.70999	0.364442
33831708	chr6:33831708:C:T	2.12893e-40	-2.72492	-1.96665	3.41336e-33	-2.49638	-2.01789	2.0001e-08	-2.77369	-1.93119
33831822	chr6:33831822:T:C	3.14493e-39	-1.29021e-09	-1.99881	4.09502e-32	-1.29021e-09	-2.02961	2.93206e-07	-1.29021e-09	-2.01979
33831855	chr6:33831855:G:C	1.81898e-39	-0.573371	-1.97296	2.83222e-33	-2.67837	-2.02253	2.00549e-08	-2.76551	-1.93668
33831915	chr6:33831915:C:T	2.84846e-39	-0.0807564	-2.01707	2.91378e-32	-0.382017	-1.98791	1.85604e-08	-2.76177	-2.01787
33831931	chr6:33831931:TG:T	4.45314e-39	-1.29021e-09	-1.65099	7.33974e-32	-1.29021e-09	-1.44608	3.83461e-07	-1.29021e-09	-1.75143
33832049	chr6:33832049:A:G	3.46553e-39	0.107591	-2.00933	3.62798e-32	-0.170974	-1.97973	1.86427e-08	-2.74917	-2.02604
33832146	chr6:33832146:A:T	2.8406e-39	-0.0755099	-2.02508	2.97226e-32	-0.342669	-2.00739	1.86706e-08	-2.7627	-2.01101
33832526	chr6:33832526:G:A	3.58608e-40	-2.39582	-1.77431	5.49878e-33	-2.55202	-1.48542	2.97498e-08	-2.55117	-1.75667
33832532	chr6:33832532:C:T	1.10929e-38	-1.29021e-09	-0.738302	7.42314e-32	-1.29021e-09	-1.43478	5.5497e-07	-1.29021e-09	-1.38175
33832781	chr6:33832781:G:A	4.13602e-39	-1.29021e-09	-1.72487	8.37345e-32	-1.29021e-09	-1.31431	3.26426e-07	-1.29021e-09	-1.91246
33832948	chr6:33832948:T:C	1.47058e-39	-2.75895	-1.42404e-09	2.37268e-32	-2.57536	-1.42404e-09	1.39899e-07	-2.75974	-1.42404e-09
33833137	chr6:33833137:C:T	5.69997e-39	0.576596	-1.98074	6.72155e-32	0.429987	-1.96405	2.01876e-08	-2.66503	-2.03056
33833242	chr6:33833242:C:T	2.23608e-40	-2.71478	-1.92769	3.57469e-33	-2.47043	-1.99765	2.09538e-08	-2.77342	-1.88493
33833273	chr6:33833273:G:A	3.13171e-39	-1.29021e-09	-2.00303	4.31545e-32	-1.29021e-09	-1.97718	3.19073e-07	-1.29021e-09	-1.93524
33833379	chr6:33833379:T:C	2.23407e-39	-0.313598	-2.02718	1.75078e-32	-0.878517	-2.0008	1.96474e-08	-2.72674	-1.99598
33833406	chr6:33833406:C:T	7.00617e-39	0.765604	-1.96342	7.21439e-32	0.566506	-2.02981	2.3694e-08	-2.63265	-1.90279
33833548	chr6:33833548:G:A	2.2117e-40	-2.72522	-1.92821	3.48742e-33	-2.49514	-1.99766	2.09634e-08	-2.77368	-1.88421
33833611	chr6:33833611:T:C	2.1597e-40	-2.71733	-1.95989	3.55061e-33	-2.46397	-2.01087	2.04946e-08	-2.77207	-1.90843
33833694	chr6:33833694:T:C	2.14421e-40	-2.73287	-1.95155	3.37538e-33	-2.51454	-2.01092	2.03728e-08	-2.77318	-1.91328
33833733	chr6:33833733:A:G	3.60889e-39	0.16319	-2.0244	5.08478e-33	-2.27065	-1.84506	1.92467e-08	-2.71631	-2.02701
33833764	chr6:33833764:C:T	7.44604e-39	-1.29021e-09	-1.13692	5.61833e-32	-1.29021e-09	-1.71334	4.2755e-07	-1.29021e-09	-1.64259
33833921	chr6:33833921:T:C	2.15889e-40	-2.73434	-1.94326	3.37912e-33	-2.51772	-2.00663	2.05837e-08	-2.77301	-1.90316
33833982	chr6:33833982:C:T	9.96145e-40	-1.11817	-2.03029	4.89292e-33	-2.12437	-2.0298	3.66007e-08	-2.13172	-1.96888
33834093	chr6:33834093:C:T	3.18264e-39	-1.29021e-09	-1.98689	4.26767e-32	-1.29021e-09	-1.98831	2.90258e-07	-1.29021e-09	-2.02989
33834109	chr6:33834109:C:A	2.16396e-40	-2.73311	-1.94214	3.39449e-33	-2.51379	-2.00602	2.06074e-08	-2.77317	-1.90185
33834127	chr6:33834127:G:A	3.10599e-39	-2.55645	0.545178	2.40578e-32	-2.3738	-0.187704	6.11664e-07	-2.70545	1.42097
33834130	chr6:33834130:G:A	3.22777e-39	-1.29021e-09	-1.97281	4.124e-32	-1.29021e-09	-2.02255	2.97617e-07	-1.29021e-09	-2.00485
33834471	chr6:33834471:A:G	5.5703e-39	-1.29021e-09	-1.42716	7.25466e-32	-1.29021e-09	-1.45774	4.14032e-07	-1.29021e-09	-1.67472
33834486	chr6:33834486:A:C	7.77612e-39	0.908236	-2.00178	8.75505e-32	0.759741	-2.02949	2.34304e-08	-2.59465	-1.95198
33834681	chr6:33834681:CT:C	3.22779e-39	-1.29021e-09	-1.97281	4.12396e-32	-1.29021e-09	-2.02257	2.97618e-07	-1.29021e-09	-2.00485
33835113	chr6:33835113:T:C	2.74181e-39	-0.110743	-2.02524	2.18939e-32	-0.653105	-2.00265	2.03043e-08	-2.69151	-1.99833
33835396	chr6:33835396:C:T	9.11832e-39	-1.29021e-09	-0.93432	1.53858e-31	-1.29021e-09	-0.705932	6.1706e-07	-1.29021e-09	-1.2757
33835602	chr6:33835602:T:C	3.11684e-39	-1.29021e-09	-2.00778	4.78367e-32	-1.29021e-09	-1.87417	2.90423e-07	-1.29021e-09	-2.02933
33835820	chr6:33835820:AC:A	6.30217e-39	-1.29021e-09	-1.30371	5.02399e-32	-1.29021e-09	-1.82516	3.87931e-07	-1.29021e-09	-1.73984
33835932	chr6:33835932:G:A	3.20064e-39	-1.29021e-09	-1.98125	4.43505e-32	-1.29021e-09	-1.94984	3.30468e-07	-1.29021e-09	-1.90015
33835975	chr6:33835975:T:C	2.32552e-38	2.03244	-2.03051	1.13497e-32	-1.40915	-1.90363	2.97216e-08	-2.2956	-2.01319
33836130	chr6:33836130:G:A	9.33779e-39	-1.29021e-09	-0.910535	8.29914e-32	-1.29021e-09	-1.32323	6.39962e-07	-1.29021e-09	-1.23925
33836160	chr6:33836160:C:T	2.17523e-40	-2.75295	-1.91711	3.28873e-33	-2.57753	-1.97394	2.20992e-08	-2.76513	-1.84
33836360	chr6:33836360:T:C	1.90631e-40	-2.77331	-2.02871	2.55519e-33	-2.7737	-2.03014	2.43687e-08	-2.67823	-1.82913
33836367	chr6:33836367:C:T	4.7266e-39	-1.29021e-09	-1.5914	6.15948e-32	-1.29021e-09	-1.62139	3.5441e-07	-1.29021e-09	-1.83021
33836525	chr6:33836525:T:C	3.17915e-39	-1.29021e-09	-1.98799	4.40165e-32	-1.29021e-09	-1.9574	3.28589e-07	-1.29021e-09	-1.90586
33836533	chr6:33836533:T:A	5.04246e-39	0.464101	-1.99081	3.96755e-32	-0.11573	-1.9455	2.31094e-08	-2.5342	-2.02622
33836623	chr6:33836623:G:A	2.98921e-39	-2.57839	0.528793	2.42176e-32	-2.38801	-0.166877	6.19164e-07	-2.71073	1.43843
33836687	chr6:33836687:T:C	1.35832e-38	1.48756	-2.02333	1.58207e-31	1.33487	-2.01292	2.66896e-08	-2.42058	-1.99581
33836770	chr6:33836770:C:T	1.42999e-38	1.54644	-2.03079	1.7575e-31	1.39915	-1.97205	2.6446e-08	-2.40342	-2.02214
33837344	chr6:33837344:A:G	7.02288e-39	-1.29021e-09	-1.19543	1.70915e-31	-1.29021e-09	-0.6008	9.06726e-07	-1.29021e-09	-0.890823
33837513	chr6:33837513:G:C	2.17454e-38	1.95526	-2.02046	2.37761e-31	1.60925	-1.87995	2.79945e-08	-2.33816	-2.0305
33837819	chr6:33837819:G:A	3.20556e-39	-1.29021e-09	-1.97972	4.17264e-32	-1.29021e-09	-2.01083	3.25013e-07	-1.29021e-09	-1.9168
33837887	chr6:33837887:C:G	8.10339e-39	-1.29021e-09	-1.05232	1.11191e-31	-1.29021e-09	-1.03071	5.45347e-07	-1.29021e-09	-1.39924
33837959	chr6:33837959:A:G	2.4007e-38	1.75325	-1.71951	3.6485e-31	1.33926	-1.18174	3.33254e-08	-2.42939	-1.76495
33838172	chr6:33838172:C:G	8.53759e-40	-2.74834	-0.554372	3.36382e-32	-1.1083	-1.118	1.45079e-07	-2.54196	-0.181422
33838201	chr6:33838201:C:T	5.51706e-40	-1.70972	-2.02963	3.42406e-33	-2.48047	-2.03067	2.56751e-08	-2.48558	-1.96956
33838484	chr6:33838484:C:T	7.03814e-39	-1.29021e-09	-1.19326	1.72754e-31	-1.29021e-09	-0.590097	9.10489e-07	-1.29021e-09	-0.886682
33838512	chr6:33838512:T:C	3.98818e-39	-1.29021e-09	-1.76127	5.39964e-32	-1.29021e-09	-1.75305	3.30546e-07	-1.29021e-09	-1.89992
33838635	chr6:33838635:G:A	2.19506e-40	-2.63958	-2.0214	3.8517e-33	-2.36479	-2.02866	1.88332e-08	-2.75923	-2.00581
33838729	chr6:33838729:G:A	1.85977e-38	1.80317	-2.02474	2.04635e-31	1.50293	-1.92367	2.6927e-08	-2.37674	-2.0308
33838988	chr6:33838988:T:A	3.04819e-39	-1.29021e-09	-2.03006	4.12808e-32	-1.29021e-09	-2.02157	2.99401e-07	-1.29021e-09	-1.99888
33839093	chr6:33839093:C:T	2.22466e-40	-2.63208	-2.0155	3.89578e-33	-2.35165	-2.03042	1.87387e-08	-2.75661	-2.01346
33839132	chr6:33839132:A:G	6.01702e-39	-1.29021e-09	-1.35001	1.02834e-31	-1.29021e-09	-1.10885	6.86945e-07	-1.29021e-09	-1.16841
33839147	chr6:33839147:C:A	1.98962e-40	-2.76202	-1.99723	2.97794e-33	-2.6361	-2.01464	2.04766e-08	-2.65568	-2.0257
33839252	chr6:33839252:C:T	5.63977e-39	-1.29021e-09	-1.41476	8.50563e-32	-1.29021e-09	-1.29865	4.5688e-07	-1.29021e-09	-1.57624
33839314	chr6:33839314:T:C	2.0805e-38	1.90987	-2.01928	2.08364e-31	1.61773	-2.02041	2.90492e-08	-2.34406	-1.98761
33839339	chr6:33839339:T:A	2.06048e-38	1.89709	-2.01617	2.41635e-31	1.58813	-1.84266	2.79037e-08	-2.34856	-2.02334
33839489	chr6:33839489:G:A	2.10421e-40	-2.71691	-1.98634	2.69815e-33	-2.72622	-2.02318	1.86905e-08	-2.74363	-2.02902
33839639	chr6:33839639:T:C	1.02658e-38	-1.29021e-09	-0.815788	2.93462e-31	-1.29021e-09	-0.0602171	1.26941e-06	-1.29021e-09	-0.554358
33839788	chr6:33839788:C:A	4.9019e-39	0.10188	-1.65686	6.12336e-32	-0.338856	-1.28841	2.90626e-08	-2.60345	-1.72776
33839846	chr6:33839846:C:T	3.44897e-39	-1.29021e-09	-1.90653	4.0946e-32	-1.29021e-09	-2.02971	3.01097e-07	-1.29021e-09	-1.99323
33839854	chr6:33839854:G:A	2.84607e-38	-1.29021e-09	0.203918	3.31608e-31	-1.29021e-09	0.0619887	1.60521e-06	-1.29021e-09	-0.31965
33839861	chr6:33839861:C:T	8.04388e-39	0.907552	-1.96725	1.27547e-31	1.13547	-2.02895	2.77097e-08	-2.46206	-1.91682
33840197	chr6:33840197:A:G	6.72138e-39	-1.29021e-09	-1.23931	9.00028e-32	-1.29021e-09	-1.24212	4.67989e-07	-1.29021e-09	-1.55222
33840218	chr6:33840218:C:T	3.06972e-40	-2.72558	-1.60002	5.0717e-33	-2.59087	-1.52742	2.78362e-08	-2.72912	-1.6452
33840300	chr6:33840300:C:T	3.66451e-39	-1.29021e-09	-1.84591	5.69865e-32	-1.29021e-09	-1.69915	3.30731e-07	-1.29021e-09	-1.89936
33840317	chr6:33840317:A:T	3.0052e-40	-2.70705	-1.6398	5.44967e-33	-2.4802	-1.56621	2.67066e-08	-2.7296	-1.68615
33841144	chr6:33841144:G:A	3.76358e-39	-0.00828046	-1.81095	4.42366e-32	-0.402726	-1.54969	2.52225e-08	-2.62284	-1.85008
33841277	chr6:33841277:G:T	1.02504e-38	-1.29021e-09	-0.817286	8.22085e-32	-1.29021e-09	-1.33271	7.34318e-07	-1.29021e-09	-1.10172
33841585	chr6:33841585:G:A	6.59159e-40	-1.56222	-1.99917	3.69455e-33	-2.4049	-2.03021	2.93685e-08	-2.39924	-1.9215
33842000	chr6:33842000:A:T	2.58022e-39	-2.19673	-1.42404e-09	6.23768e-32	-1.60877	-1.42404e-09	3.16984e-07	-1.94181	-1.42404e-09
33842012	chr6:33842012:G:T	3.66524e-39	-1.29021e-09	-1.84571	5.69979e-32	-1.29021e-09	-1.69895	3.30777e-07	-1.29021e-09	-1.89922
33842028	chr6:33842028:T:C	2.67538e-40	-2.68001	-1.78308	9.99738e-33	-2.02685	-1.4128	2.23668e-08	-2.76302	-1.83006
33842228	chr6:33842228:A:G	9.0647e-39	0.596381	-1.5366	1.61052e-31	1.01582	-1.67606	5.04428e-08	-2.50276	-1.27706
33842386	chr6:33842386:C:T	1.9481e-39	-2.57558	0.0978265	1.66768e-32	-2.36853	-0.559413	3.52896e-07	-2.72682	0.892327
33842416	chr6:33842416:T:C	2.0766e-39	-2.60579	0.191915	1.90968e-32	-2.30914	-0.483305	3.88795e-07	-2.74087	1.00325
33842480	chr6:33842480:C:A	2.36476e-40	-2.65609	-1.93042	6.76963e-33	-2.08786	-1.74166	1.94754e-08	-2.75436	-1.97715
33842612	chr6:33842612:C:T	1.88752e-39	-2.60717	0.0978265	1.74476e-32	-2.32335	-0.559413	3.4812e-07	-2.74044	0.892327
33842627	chr6:33842627:T:C	1.09195e-38	1.27237	-2.02643	5.90301e-33	-1.95446	-2.01205	3.19257e-08	-2.29395	-1.9433
33843058	chr6:33843058:T:G	8.56748e-40	-2.66396	-0.635259	2.48331e-32	-2.77182	0.242037	9.00599e-08	-2.77312	-0.427067
33843457	chr6:33843457:G:T	6.79097e-40	-1.52171	-2.00989	3.99405e-33	-2.49648	-1.86068	2.21377e-08	-2.57258	-2.0308
33843600	chr6:33843600:C:T	1.95441e-40	-2.75458	-2.02252	2.83124e-33	-2.67335	-2.0279	1.87244e-08	-2.76781	-2.00302
33843624	chr6:33843624:C:G	3.05154e-39	-1.29021e-09	-2.02896	4.2193e-32	-1.29021e-09	-1.99971	3.08836e-07	-1.29021e-09	-1.96785
33843682	chr6:33843682:AT:A	1.62017e-39	-2.66207	-1.42404e-09	4.43919e-32	-1.94891	-1.42404e-09	1.61971e-07	-2.61325	-1.42404e-09
33843703	chr6:33843703:G:T	5.12574e-39	-1.29021e-09	-1.51033	6.70508e-32	-1.29021e-09	-1.53651	3.7536e-07	-1.29021e-09	-1.77278
33843751	chr6:33843751:C:T	2.1271e-39	-2.38984	-1.42404e-09	2.52571e-32	-2.51286	-1.42404e-09	1.6348e-07	-2.60397	-1.42404e-09
33843867	chr6:33843867:T:A	6.03179e-40	-1.62356	-2.02658	4.49571e-33	-2.42836	-1.81048	2.07887e-08	-2.75466	-1.91159
33844013	chr6:33844013:TCGA:T	5.12876e-39	-1.29021e-09	-1.50974	6.69197e-32	-1.29021e-09	-1.53847	3.74877e-07	-1.29021e-09	-1.77407
33844695	chr6:33844695:T:C	3.1966e-39	-1.29021e-09	-1.98252	5.0344e-32	-1.29021e-09	-1.82308	2.92726e-07	-1.29021e-09	-2.02143
33845266	chr6:33845266:T:G	2.07001e-40	-2.69343	-2.0262	5.75954e-33	-1.97262	-2.01849	1.83291e-08	-2.76676	-2.02542
33845312	chr6:33845312:G:A	5.76557e-39	0.623723	-2.01642	4.63082e-33	-2.19159	-2.01764	3.20603e-08	-2.48066	-1.75239
33845318	chr6:33845318:T:G	2.48466e-39	-2.52572	0.291254	1.85605e-32	-2.417	-0.403923	4.62755e-07	-2.69488	1.13141
33845509	chr6:33845509:C:T	6.84676e-39	-1.29021e-09	-1.22083	1.67437e-31	-1.29021e-09	-0.621355	8.99165e-07	-1.29021e-09	-0.899197
33845656	chr6:33845656:A:C	3.14885e-39	-1.29021e-09	-1.99757	4.36221e-32	-1.29021e-09	-1.9664	3.24042e-07	-1.29021e-09	-1.91979
33846194	chr6:33846194:G:C	2.12776e-40	-2.74108	-1.95104	6.58124e-33	-1.8522	-2.00554	2.01904e-08	-2.77359	-1.92187
33846370	chr6:33846370:C:T	2.28686e-39	-2.59545	0.278021	1.98231e-32	-2.33763	-0.417489	4.32723e-07	-2.7333	1.10273
33846401	chr6:33846401:A:G	3.42003e-39	-1.29021e-09	-1.91496	5.5982e-32	-1.29021e-09	-1.71693	3.03802e-07	-1.29021e-09	-1.98429
33847114	chr6:33847114:T:C	7.02288e-39	-1.29021e-09	-1.19543	1.70915e-31	-1.29021e-09	-0.6008	9.06726e-07	-1.29021e-09	-0.890823
33847258	chr6:33847258:T:C	2.15796e-40	-2.70509	-1.97294	3.75928e-33	-2.46248	-1.95526	2.08057e-08	-2.72037	-1.94507
33847340	chr6:33847340:T:C	2.10124e-40	-2.67411	-2.03055	5.72011e-33	-2.02874	-1.96924	1.8368e-08	-2.7596	-2.03045
33847351	chr6:33847351:C:T	2.10329e-40	-2.72113	-1.98256	3.59642e-33	-2.52222	-1.9398	1.91635e-08	-2.75116	-1.9965
33847356	chr6:33847356:A:G	6.11543e-39	-1.29021e-09	-1.33379	2.047e-31	-1.29021e-09	-0.420418	3.63567e-07	-1.29021e-09	-1.8047
33847382	chr6:33847382:C:G	2.12556e-40	-2.72893	-1.96422	3.59543e-33	-2.51481	-1.94749	2.05802e-08	-2.74056	-1.93578
33847502	chr6:33847502:G:A	1.8162e-39	-2.62128	0.0734246	1.75738e-32	-2.29904	-0.576512	3.43617e-07	-2.74248	0.881348
33847584	chr6:33847584:A:G	1.92741e-40	-2.76806	-2.02296	2.91673e-33	-2.64546	-2.02604	1.85374e-08	-2.77319	-2.00769
33847613	chr6:33847613:C:T	3.19851e-39	-1.29021e-09	-1.98192	4.46091e-32	-1.29021e-09	-1.94403	3.32801e-07	-1.29021e-09	-1.89312
33848448	chr6:33848448:C:T	1.85271e-39	-2.69307	0.165115	2.20653e-32	-2.1762	-0.471763	3.84825e-07	-2.76466	1.01679
33848578	chr6:33848578:G:C	3.04592e-39	-1.29021e-09	-2.0308	4.25681e-32	-1.29021e-09	-1.99086	3.0215e-07	-1.29021e-09	-1.98974
33848675	chr6:33848675:A:G	2.53025e-40	-2.61783	-1.90104	2.80487e-33	-2.70553	-2.00508	3.40871e-08	-2.67875	-1.493
33848816	chr6:33848816:AC:A	3.10078e-39	-1.29021e-09	-2.01295	4.30489e-32	-1.29021e-09	-1.97963	3.15904e-07	-1.29021e-09	-1.94522
33849156	chr6:33849156:T:C	5.6087e-40	-1.77312	-1.94975	3.5525e-33	-2.51204	-1.96227	3.08747e-08	-2.76099	-1.50974
33849259	chr6:33849259:G:A	7.22269e-39	-1.29021e-09	-1.16738	1.86001e-31	-1.29021e-09	-0.516212	1.00784e-06	-1.29021e-09	-0.785103
33849860	chr6:33849860:C:T	4.32762e-39	-1.29021e-09	-1.67959	5.00818e-32	-1.29021e-09	-1.82831	4.50771e-07	-1.29021e-09	-1.5897
33850019	chr6:33850019:T:G	2.01283e-40	-2.77366	-1.97398	5.81985e-33	-2.28081	-1.69988	2.05276e-08	-2.66179	-2.0171
33850046	chr6:33850046:C:T	3.95102e-39	-1.29021e-09	-1.77063	6.3924e-32	-1.29021e-09	-1.58427	4.25955e-07	-1.29021e-09	-1.64633
33850152	chr6:33850152:T:C	2.01462e-40	-2.72605	-2.0207	5.84204e-33	-1.98704	-1.98984	2.02894e-08	-2.77369	-1.91688
33850224	chr6:33850224:A:G	3.89093e-40	-2.0579	-2.03064	3.30807e-33	-2.55821	-1.98739	2.32636e-08	-2.52941	-2.02436
33850320	chr6:33850320:A:G	1.52843e-39	-2.72037	-1.42404e-09	2.45244e-32	-2.54229	-1.42404e-09	2.76295e-07	-2.07919	-1.42404e-09
33850948	chr6:33850948:A:G	4.88024e-40	-2.67596	-1.18603	1.12944e-32	-2.52954	-0.788114	4.24534e-08	-2.67792	-1.27433
33851060	chr6:33851060:G:T	1.79484e-39	-2.69122	0.131528	2.36506e-32	-2.62914	0.0505675	1.41981e-07	-2.66587	-0.0790979
33851386	chr6:33851386:T:C	3.06663e-39	-1.29021e-09	-2.02403	4.11204e-32	-1.29021e-09	-2.02546	3.09582e-07	-1.29021e-09	-1.96544
33851415	chr6:33851415:T:C	3.08938e-39	-1.29021e-09	-2.01664	4.13791e-32	-1.29021e-09	-2.01919	3.07297e-07	-1.29021e-09	-1.97285
33851517	chr6:33851517:A:C	3.27631e-39	-1.29021e-09	-1.95789	4.43339e-32	-1.29021e-09	-1.95022	2.98449e-07	-1.29021e-09	-2.00207
33851724	chr6:33851724:C:T	8.58867e-39	-1.29021e-09	-0.994161	1.08142e-31	-1.29021e-09	-1.05852	5.33013e-07	-1.29021e-09	-1.42212
33851782	chr6:33851782:GCTC:G	3.83684e-39	-2.65818	0.858226	6.91977e-32	-2.6225	1.11751	3.08256e-07	-2.73436	0.764631
33851794	chr6:33851794:C:T	5.82301e-39	0.62352	-2.00631	1.32806e-32	-1.22303	-1.93263	4.78997e-08	-2.18298	-1.64858
33851805	chr6:33851805:A:G	1.0204e-39	-1.4883	-1.63611	2.82403e-33	-2.77022	-1.93358	6.43259e-08	-1.99137	-1.54533
33851875	chr6:33851875:G:C	3.06637e-39	-1.29021e-09	-2.02411	4.31754e-32	-1.29021e-09	-1.97669	2.90169e-07	-1.29021e-09	-2.0302
33852050	chr6:33852050:C:A	9.90366e-39	-1.29021e-09	-0.851701	9.08278e-32	-1.29021e-09	-1.233	6.73691e-07	-1.29021e-09	-1.18789
33852282	chr6:33852282:C:T	2.77932e-40	-2.39657	-2.02841	2.84458e-33	-2.72963	-1.96691	2.22786e-08	-2.61488	-1.98215
33852299	chr6:33852299:C:T	4.6933e-40	-1.94312	-1.95793	1.35611e-32	-1.35215	-1.78261	1.95384e-08	-2.73554	-1.99274
33852564	chr6:33852564:C:T	6.25418e-39	-1.29021e-09	-1.31136	9.90473e-32	-1.29021e-09	-1.14637	4.48246e-07	-1.29021e-09	-1.59532
33853089	chr6:33853089:C:A	3.65078e-40	-2.76018	-1.39207	5.3124e-33	-2.54853	-1.52339	5.16121e-08	-2.26719	-1.48972
33853182	chr6:33853182:AG:A	3.06266e-39	-1.29021e-09	-2.02532	4.09015e-32	-1.29021e-09	-2.0308	3.05296e-07	-1.29021e-09	-1.97938
33853345	chr6:33853345:G:A	1.29419e-38	-1.016	0.431872	4.28702e-32	-2.53938	0.55559	2.29271e-07	-1.62789	-0.637871
33853569	chr6:33853569:T:G	1.30953e-39	-0.847249	-2.02769	5.79041e-33	-2.10538	-1.88039	2.36059e-08	-2.68863	-1.85054
33853712	chr6:33853712:C:G	3.13979e-39	-1.29021e-09	-2.00045	4.09029e-32	-1.29021e-09	-2.03076	2.90101e-07	-1.29021e-09	-2.03043
33854200	chr6:33854200:G:A	3.87108e-39	-1.29021e-09	-1.79107	4.69093e-32	-1.29021e-09	-1.89375	2.97071e-07	-1.29021e-09	-2.00669
33854422	chr6:33854422:C:A	2.46531e-39	-2.24229	-1.42404e-09	2.14592e-32	-2.67581	-1.42404e-09	6.48696e-07	-1.2257	-1.42404e-09
33854667	chr6:33854667:A:G	7.93963e-39	-1.29021e-09	-1.07274	1.07446e-31	-1.29021e-09	-1.06498	5.46816e-07	-1.29021e-09	-1.39655
33854671	chr6:33854671:C:T	2.17923e-40	-2.7388	-1.92942	3.1675e-33	-2.60655	-1.98247	3.01699e-08	-2.38969	-1.90413
33854755	chr6:33854755:A:G	1.20466e-39	-1.01966	-1.93875	4.54528e-33	-2.3827	-1.84517	4.49988e-08	-1.86723	-2.0268
33854807	chr6:33854807:G:A	8.27208e-39	-1.29021e-09	-1.03172	7.53748e-32	-1.29021e-09	-1.41949	6.66659e-07	-1.29021e-09	-1.19838
33855088	chr6:33855088:C:T	9.86112e-40	-1.13918	-2.01941	3.82294e-33	-2.43332	-1.96762	4.20184e-08	-1.94562	-2.01693
33855209	chr6:33855209:G:A	1.19602e-38	0.661059	-1.32408	4.37538e-32	-0.886904	-1.07648	6.84773e-08	-1.69923	-1.77493
33855278	chr6:33855278:CT:C	4.51988e-39	-1.29021e-09	-1.63612	1.19637e-31	-1.29021e-09	-0.957506	3.26056e-07	-1.29021e-09	-1.91359
33855303	chr6:33855303:A:T	1.65317e-39	-1.4239	-1.21801	4.98933e-33	-2.5466	-1.58807	1.49243e-07	-2.11499	-0.580102
33855372	chr6:33855372:C:A	2.0251e-38	-0.136402	-1.42404e-09	7.93551e-32	-1.36803	-1.42404e-09	3.07198e-07	-1.97317	-1.42404e-09
33855384	chr6:33855384:C:CT	1.69816e-39	-0.774376	-1.84068	9.3639e-33	-2.06484	-1.44026	2.01648e-08	-2.67224	-2.02449
33855660	chr6:33855660:T:A	4.16276e-40	-2.72696	-1.29405	4.43314e-33	-2.64386	-1.60899	4.1564e-08	-2.7716	-1.20183
33855662	chr6:33855662:AC:A	4.16419e-40	-2.7277	-1.29297	4.43262e-33	-2.64269	-1.61029	4.15589e-08	-2.77146	-1.2021
33856157	chr6:33856157:A:G	5.32225e-39	-1.29021e-09	-1.47271	7.3689e-32	-1.29021e-09	-1.44211	4.07603e-07	-1.29021e-09	-1.69037
33856417	chr6:33856417:G:A	1.30183e-38	0.746019	-1.32427	4.58622e-32	-0.848556	-1.06777	7.08808e-08	-1.6681	-1.77156
33856894	chr6:33856894:C:T	8.45544e-39	-1.29021e-09	-1.0098	1.12036e-31	-1.29021e-09	-1.02314	5.66074e-07	-1.29021e-09	-1.36194
33857581	chr6:33857581:G:A	1.57787e-37	3.93566	-2.01902	5.69075e-32	0.162079	-1.86262	2.41335e-07	-0.280762	-1.93371
33857657	chr6:33857657:T:A	9.84031e-39	-1.29021e-09	-0.858117	8.07342e-32	-1.29021e-09	-1.3508	6.39868e-07	-1.29021e-09	-1.2394
33857774	chr6:33857774:G:A	3.74868e-39	-1.29021e-09	-1.8232	4.16492e-32	-1.29021e-09	-2.01268	4.22723e-07	-1.29021e-09	-1.65395
33858051	chr6:33858051:G:A	3.00661e-40	-2.3196	-2.02677	6.50177e-33	-1.92208	-1.94781	5.1544e-08	-1.75252	-2.00571
33858248	chr6:33858248:A:G	3.09439e-39	-1.29021e-09	-2.01501	4.14489e-32	-1.29021e-09	-2.0175	2.90181e-07	-1.29021e-09	-2.03016
33858334	chr6:33858334:G:A	2.28476e-40	-2.59806	-2.02287	3.41402e-33	-2.732	-1.78207	1.9123e-08	-2.75349	-1.99628
33858793	chr6:33858793:G:A	1.9941e-40	-2.72643	-2.03057	3.06535e-33	-2.77229	-1.84951	1.8339e-08	-2.77367	-2.01796
33858813	chr6:33858813:T:C	8.25664e-38	3.28733	-2.01834	4.02615e-32	-0.188258	-1.85831	1.6745e-07	-0.638573	-1.9414
33859497	chr6:33859497:A:C	1.99939e-40	-2.72462	-2.02973	3.83358e-33	-2.43776	-1.9604	2.31834e-08	-2.53017	-2.02706
33859503	chr6:33859503:A:G	2.87374e-39	-2.77197	0.682976	1.06323e-31	-1.96031	0.884829	2.39444e-07	-2.22389	0.00155018
33859504	chr6:33859504:C:T	1.95163e-39	-2.70861	0.232668	2.01969e-32	-2.71632	-0.0201207	2.4917e-07	-2.27282	0.0902968
33859587	chr6:33859587:G:A	4.1086e-39	-0.292994	-1.43853	6.67597e-33	-2.18356	-1.65989	1.98988e-07	-1.42772	-0.979698
33860137	chr6:33860137:T:C	5.36367e-40	-2.10374	-1.6638	1.01413e-32	-2.33769	-1.08766	3.84651e-08	-2.39681	-1.6541
33860401	chr6:33860401:A:G	2.00801e-38	1.8258	-1.97068	1.55315e-32	-1.0952	-1.9039	7.43338e-07	0.93498	-2.02449
33860678	chr6:33860678:G:A	3.4535e-40	-2.18887	-2.01893	4.92224e-33	-2.38852	-1.75968	2.62114e-08	-2.44945	-1.98502
33861048	chr6:33861048:T:C	3.75606e-40	-2.12227	-2.00155	4.15006e-33	-2.31993	-1.99892	2.7158e-08	-2.38821	-2.01079
33861521	chr6:33861521:T:A	3.6949e-40	-2.13812	-2.00211	4.10661e-33	-2.33128	-1.99809	2.68386e-08	-2.39947	-2.01136
33861648	chr6:33861648:C:T	1.47372e-39	-2.75682	-1.42404e-09	2.23814e-32	-2.63374	-1.42404e-09	1.5288e-07	-2.67101	-1.42404e-09
33861938	chr6:33861938:T:C	3.91289e-40	-2.09327	-1.98965	4.21616e-33	-2.29409	-2.00895	2.80291e-08	-2.36641	-2.00101
33862393	chr6:33862393:T:C	3.96823e-40	-2.1076	-1.96127	4.11024e-33	-2.30574	-2.02275	2.84404e-08	-2.37637	-1.97648
33862521	chr6:33862521:G:A	3.64241e-40	-2.16689	-1.98765	5.60417e-33	-2.36951	-1.64894	2.81544e-08	-2.43149	-1.93147
33862957	chr6:33862957:A:T	3.88182e-40	-2.11388	-1.97701	4.11391e-33	-2.31151	-2.01608	2.7885e-08	-2.38242	-1.99015
33863027	chr6:33863027:T:C	6.55561e-38	3.01244	-1.97413	4.61537e-32	-0.230136	-1.67985	1.02224e-07	-1.06645	-2.00704
33863091	chr6:33863091:C:CCT	4.04805e-40	-2.08145	-1.9675	4.21401e-33	-2.28327	-2.02028	2.88573e-08	-2.35605	-1.98225
33863290	chr6:33863290:A:T	4.75961e-39	-1.29021e-09	-1.58444	7.19168e-32	-1.29021e-09	-1.46645	5.83947e-07	-1.29021e-09	-1.33085
33863442	chr6:33863442:C:T	3.89269e-39	-1.29021e-09	-1.7855	4.18549e-32	-1.29021e-09	-2.00776	4.40557e-07	-1.29021e-09	-1.61262
33863462	chr6:33863462:G:A	3.85367e-40	-2.13067	-1.9675	4.04555e-33	-2.32406	-2.02028	2.77944e-08	-2.39358	-1.98225
33863543	chr6:33863543:C:G	3.28519e-39	-1.29021e-09	-1.95518	4.65845e-32	-1.29021e-09	-1.9007	2.92094e-07	-1.29021e-09	-2.02359
33863567	chr6:33863567:TAGGCCTTCC:T	3.04759e-39	-1.29021e-09	-2.03025	4.29612e-32	-1.29021e-09	-1.98167	2.90563e-07	-1.29021e-09	-2.02884
33863727	chr6:33863727:C:T	2.63935e-39	-2.17407	-1.42404e-09	5.05518e-32	-1.81897	-1.42404e-09	1.84495e-07	-2.48304	-1.42404e-09
33863895	chr6:33863895:T:C	6.61371e-38	3.03753	-1.9904	4.45412e-32	-0.210491	-1.73506	1.03906e-07	-1.04012	-2.01706
33863995	chr6:33863995:A:G	4.79054e-39	-1.29021e-09	-1.57796	7.26832e-32	-1.29021e-09	-1.45585	5.91662e-07	-1.29021e-09	-1.31773
33864044	chr6:33864044:T:C	3.80913e-40	-2.14229	-1.9675	4.00695e-33	-2.33365	-2.02028	2.75621e-08	-2.40197	-1.98225
33864666	chr6:33864666:C:T	3.9262e-40	-2.14291	-1.93661	3.97729e-33	-2.33272	-2.02865	2.8445e-08	-2.39881	-1.95388
33864714	chr6:33864714:T:C	9.76825e-39	-1.29021e-09	-0.865467	8.0153e-32	-1.29021e-09	-1.35803	6.39035e-07	-1.29021e-09	-1.2407
33864792	chr6:33864792:C:T	3.80543e-40	-2.14148	-1.96928	4.01005e-33	-2.33341	-2.01975	2.75387e-08	-2.40148	-1.98359
33864850	chr6:33864850:T:C	4.00242e-40	-2.09405	-1.96624	4.16993e-33	-2.29324	-2.02082	2.86402e-08	-2.365	-1.98085
33864884	chr6:33864884:T:G	3.90648e-40	-2.12055	-1.96401	4.07616e-33	-2.31513	-2.02167	2.81268e-08	-2.38502	-1.97892
33864895	chr6:33864895:G:A	4.00633e-40	-2.10173	-1.95759	4.18253e-33	-2.30287	-2.00818	2.8293e-08	-2.37208	-1.98597
33865139	chr6:33865139:G:A	4.66778e-38	0.993202	-0.294539	1.80411e-31	-0.858464	0.311736	2.95347e-06	1.20633	-0.916255
33865228	chr6:33865228:G:A	6.40388e-38	3.01365	-1.99877	4.07099e-32	-0.283523	-1.75197	1.0076e-07	-1.06613	-2.02179
33865410	chr6:33865410:A:G	3.12316e-39	-2.53053	0.524769	1.42275e-32	-2.66262	-0.424169	2.31395e-07	-2.51686	0.260325
33865424	chr6:33865424:T:G	2.32925e-38	0.763687	-0.760159	9.11315e-32	-1.01654	-0.21312	1.70644e-06	0.994121	-1.25262
33865538	chr6:33865538:G:A	3.86146e-40	-2.1304	-1.96574	4.03721e-33	-2.32541	-2.021	2.7881e-08	-2.39209	-1.98063
33865714	chr6:33865714:C:T	2.93389e-39	-2.54498	0.476702	1.38286e-32	-2.66732	-0.447908	2.26111e-07	-2.50526	0.225628
33865740	chr6:33865740:A:G	3.54666e-40	-2.2198	-1.96138	3.7004e-33	-2.41296	-2.02056	2.44327e-08	-2.52341	-1.98133
33865888	chr6:33865888:G:A	6.93705e-39	-2.72614	1.51841	3.46589e-31	-1.61642	1.7226	6.27892e-07	-1.89139	0.633098
33866169	chr6:33866169:C:T	3.00434e-40	-2.7365	-1.61063	5.74001e-33	-2.52905	-1.46545	4.3855e-08	-2.32544	-1.59433
33866186	chr6:33866186:T:C	1.73173e-38	1.70604	-1.99894	6.42482e-33	-2.02051	-1.86128	3.48045e-08	-2.77056	-1.38035
33866311	chr6:33866311:T:C	3.93902e-40	-2.11025	-1.96601	4.10691e-33	-2.30839	-2.02091	2.82614e-08	-2.37847	-1.9807
33866346	chr6:33866346:T:G	1.6562e-39	-2.64008	-1.42404e-09	2.53702e-32	-2.50839	-1.42404e-09	1.7977e-07	-2.50899	-1.42404e-09
33866405	chr6:33866405:A:G	5.7932e-40	-1.7128	-1.9777	5.33308e-33	-2.09859	-1.96944	6.0255e-08	-1.63963	-1.96245
33866441	chr6:33866441:G:A	3.99289e-40	-2.09677	-1.96591	4.15278e-33	-2.29738	-2.02081	2.85616e-08	-2.36751	-1.98109
33866610	chr6:33866610:C:T	3.99291e-40	-2.09858	-1.96408	4.14304e-33	-2.29891	-2.02162	2.85694e-08	-2.36919	-1.97914
33866849	chr6:33866849:G:A	1.89802e-39	-2.76904	0.265241	2.10385e-32	-2.77369	0.0780804	3.5585e-07	-1.95761	0.131454
33867427	chr6:33867427:A:G	4.34539e-40	-1.99233	-1.98575	4.55972e-33	-2.21445	-2.01025	3.0333e-08	-2.29015	-1.99828
33867433	chr6:33867433:C:T	7.94252e-38	3.24261	-2.0124	4.53563e-32	-0.129378	-1.79804	1.12794e-07	-0.946896	-2.0282
33867588	chr6:33867588:A:G	2.03206e-39	-2.76225	0.326693	2.173e-32	-2.77257	0.109299	3.47958e-07	-2.02522	0.176637
33867653	chr6:33867653:A:G	4.59415e-40	-2.01126	-1.91115	1.1796e-32	-1.56028	-1.71393	8.23649e-08	-1.42983	-1.85967
33867798	chr6:33867798:C:T	4.96789e-40	-1.89833	-1.94587	5.14872e-33	-2.07612	-2.02709	3.69399e-08	-2.12976	-1.96161
33867875	chr6:33867875:T:C	4.03434e-40	-2.08472	-1.96763	4.23146e-33	-2.27917	-2.02025	2.90764e-08	-2.34845	-1.98229
33867974	chr6:33867974:A:G	1.32864e-39	-2.76184	-0.0986034	1.47957e-32	-2.66081	-0.386819	3.24792e-07	-1.70416	-0.213318
33868499	chr6:33868499:CTGA:C	3.24498e-40	-2.38635	-1.88373	3.19074e-33	-2.55164	-2.03007	2.54423e-08	-2.55802	-1.90623
33868545	chr6:33868545:G:A	3.16947e-40	-2.41107	-1.88255	3.13186e-33	-2.57034	-2.03	2.50131e-08	-2.57611	-1.90515
33868914	chr6:33868914:A:G	1.01121e-39	-1.57558	-1.55789	4.61193e-33	-2.41178	-1.80154	8.14479e-08	-2.20451	-1.09619
33868955	chr6:33868955:A:G	3.13343e-40	-2.37964	-1.92542	3.21314e-33	-2.54513	-2.02958	2.46529e-08	-2.55226	-1.94351
33868974	chr6:33868974:A:G	3.28891e-40	-2.34608	-1.91055	3.30354e-33	-2.51629	-2.03068	2.59498e-08	-2.51687	-1.92763
33869142	chr6:33869142:T:C	3.22879e-40	-2.35464	-1.92044	3.26046e-33	-2.53006	-2.03003	2.51696e-08	-2.53642	-1.93861
33869167	chr6:33869167:G:A	3.26889e-40	-2.34734	-1.9154	3.27715e-33	-2.52462	-2.03037	2.54167e-08	-2.53101	-1.93425
33869324	chr6:33869324:A:G	3.25951e-40	-2.33701	-1.92861	3.3074e-33	-2.51663	-2.02917	2.5316e-08	-2.52304	-1.94619
33869351	chr6:33869351:T:G	3.28172e-40	-2.34517	-1.91365	3.28298e-33	-2.52271	-2.0305	2.55056e-08	-2.52912	-1.93264
33869375	chr6:33869375:A:G	2.06354e-39	-2.77179	0.351603	2.51835e-32	-2.61186	0.09608	4.91171e-07	-1.89965	0.395781
33869408	chr6:33869408:G:A	3.34582e-40	-2.3196	-1.91988	3.34903e-33	-2.50319	-2.0301	2.58582e-08	-2.51	-1.93804
33869465	chr6:33869465:G:A	3.33238e-40	-2.34657	-1.89693	3.26495e-33	-2.52795	-2.03077	2.59278e-08	-2.52781	-1.91753
33869476	chr6:33869476:T:C	4.30819e-38	2.6229	-2.0044	1.65026e-32	-1.20905	-1.72939	8.26634e-08	-1.25669	-2.0292
33869507	chr6:33869507:G:T	3.87541e-40	-2.32634	-1.76619	3.38602e-33	-2.51003	-2.01228	2.92639e-08	-2.51668	-1.80763
33869539	chr6:33869539:A:G	3.12302e-38	0.522754	-0.225974	2.43137e-31	-0.727139	0.478799	3.11028e-06	1.08133	-0.73953
33869605	chr6:33869605:GAA:G	3.6944e-40	-2.39502	-1.74535	3.13269e-33	-2.57406	-2.02601	2.55059e-08	-2.57623	-1.88552
33869703	chr6:33869703:G:A	3.7856e-40	-2.38245	-1.73353	3.26132e-33	-2.55672	-2.00311	2.90579e-08	-2.55475	-1.77662
33869726	chr6:33869726:A:G	4.70275e-40	-2.35331	-1.54573	3.53018e-33	-2.53559	-1.94502	3.40332e-08	-2.53327	-1.64006
33869818	chr6:33869818:C:T	8.15975e-39	-1.29021e-09	-1.04539	6.46715e-32	-1.29021e-09	-1.57264	3.70155e-07	-1.29021e-09	-1.78674
33869849	chr6:33869849:C:T	3.34883e-39	-1.29021e-09	-1.93599	4.09335e-32	-1.29021e-09	-2.03001	2.96512e-07	-1.29021e-09	-2.00858
33869866	chr6:33869866:C:T	5.22988e-40	-1.81208	-1.98073	6.58392e-33	-1.95754	-1.8998	9.52193e-08	-1.2615	-1.88298
33869907	chr6:33869907:G:A	4.55759e-39	-1.29021e-09	-1.62781	6.43195e-32	-1.29021e-09	-1.5781	4.67254e-07	-1.29021e-09	-1.55379
33869915	chr6:33869915:C:T	6.23377e-39	-1.29021e-09	-1.31462	9.63746e-32	-1.29021e-09	-1.17372	7.53845e-07	-1.29021e-09	-1.07548
33870039	chr6:33870039:C:T	8.2685e-40	-2.11602	-1.21872	5.49102e-33	-2.27298	-1.76587	6.41386e-08	-2.22327	-1.31635
33870245	chr6:33870245:G:A	6.62208e-39	-1.29021e-09	-1.2542	5.58725e-32	-1.29021e-09	-1.71889	3.34786e-07	-1.29021e-09	-1.88717
33870388	chr6:33870388:C:T	1.54802e-38	-1.29021e-09	-0.405041	3.28323e-31	-1.29021e-09	0.052035	1.11876e-06	-1.29021e-09	-0.68069
33870432	chr6:33870432:G:A	2.82155e-40	-2.41821	-1.9917	3.90753e-33	-2.36855	-2.01051	3.35227e-08	-2.19466	-1.99378
33871013	chr6:33871013:A:T	1.43733e-39	-0.806479	-1.97534	5.36313e-33	-2.04213	-2.02029	7.98204e-08	-1.5303	-1.79058
33871170	chr6:33871170:G:A	5.71225e-39	-1.29021e-09	-1.40199	5.87666e-32	-1.29021e-09	-1.66839	4.81763e-07	-1.29021e-09	-1.52321
33871365	chr6:33871365:G:A	6.10525e-39	-1.29021e-09	-1.33546	1.26808e-31	-1.29021e-09	-0.89929	6.37022e-07	-1.29021e-09	-1.24386
33871582	chr6:33871582:T:C	2.3787e-40	-2.72793	-1.8527	9.2376e-33	-2.3238	-1.19489	2.29969e-08	-2.53941	-2.02589
33871725	chr6:33871725:TGGG:T	5.18186e-39	-1.29021e-09	-1.49944	8.27521e-32	-1.29021e-09	-1.32612	3.98784e-07	-1.29021e-09	-1.71224
33871750	chr6:33871750:A:G	3.11935e-39	-1.29021e-09	-2.00698	4.21654e-32	-1.29021e-09	-2.00036	3.23227e-07	-1.29021e-09	-1.92231
33871858	chr6:33871858:T:G	7.3654e-40	-2.13644	-1.31395	6.87986e-33	-2.77086	-1.04251	4.35656e-08	-2.31797	-1.60843
33872021	chr6:33872021:G:T	3.76156e-39	-1.81977	-1.42404e-09	1.29875e-31	-0.875389	-1.42404e-09	2.02134e-07	-2.39173	-1.42404e-09
33872292	chr6:33872292:A:G	3.53591e-39	-1.3344	-0.547232	7.24515e-32	-1.80268	0.343633	5.00339e-08	-2.58153	-1.20643
33872344	chr6:33872344:G:A	2.29007e-40	-2.61514	-2.00347	3.45379e-33	-2.68222	-1.82027	1.90756e-08	-2.7242	-2.02805
33872348	chr6:33872348:G:A	1.44912e-39	-2.77365	-1.42404e-09	2.07822e-32	-2.70787	-1.42404e-09	1.39351e-07	-2.76367	-1.42404e-09
33872880	chr6:33872880:G:A	4.0349e-39	-1.16169	-0.587933	6.84873e-32	-1.83689	0.321574	4.87792e-08	-2.63116	-1.1822
33872890	chr6:33872890:G:A	4.00578e-39	-1.10252	-0.654346	6.55475e-32	-1.79722	0.238035	4.7195e-08	-2.6132	-1.23318
33873040	chr6:33873040:AC:A	6.32612e-40	-1.60387	-1.99864	3.97198e-33	-2.55557	-1.80713	1.94408e-08	-2.70536	-2.02793
33873284	chr6:33873284:C:T	2.20014e-35	8.81708	-1.96283	2.47051e-31	1.51208	-1.74445	5.54014e-07	0.0943123	-1.47779
33873516	chr6:33873516:T:C	9.0593e-40	-1.2458	-1.9976	4.25037e-33	-2.38006	-1.9149	2.16106e-08	-2.59672	-2.03076
33873870	chr6:33873870:T:G	3.09587e-39	-1.29021e-09	-2.01454	4.22839e-32	-1.29021e-09	-1.99756	3.20087e-07	-1.29021e-09	-1.93207
33873958	chr6:33873958:C:T	5.69091e-40	-2.77368	-0.934641	7.13609e-33	-2.71388	-1.06292	3.55732e-08	-2.77213	-1.35694
33874008	chr6:33874008:A:G	2.32747e-40	-2.57966	-2.02275	2.86997e-33	-2.72025	-1.96741	1.9083e-08	-2.77092	-1.98094
33874175	chr6:33874175:A:G	3.94384e-40	-2.64053	-1.4345	4.0758e-33	-2.61455	-1.72235	3.23878e-08	-2.76639	-1.4565
33874208	chr6:33874208:A:G	1.78074e-39	-2.56758	-1.42404e-09	3.969e-32	-2.06087	-1.42404e-09	1.59992e-07	-2.62554	-1.42404e-09
33874314	chr6:33874314:A:G	1.10077e-38	1.04835	-1.79437	1.60376e-32	-1.04375	-1.92328	2.47968e-07	-0.641194	-1.54617
33874478	chr6:33874478:T:C	1.73541e-39	-2.67575	0.0823863	1.20778e-32	-2.70899	-0.541601	9.88865e-08	-2.75266	-0.354029
33874704	chr6:33874704:A:G	3.42461e-35	8.76197	-1.46525	5.18966e-31	2.52434	-2.01446	4.31496e-06	1.32823	-0.659054
33875008	chr6:33875008:C:T	1.48573e-39	-2.7487	-1.42404e-09	2.03358e-32	-2.72958	-1.42404e-09	1.57447e-07	-2.64157	-1.42404e-09
33875100	chr6:33875100:A:G	5.31497e-40	-2.02868	-1.74799	2.82515e-32	-0.452079	-1.94874	1.14356e-06	0.75084	-1.4096
33875262	chr6:33875262:G:C	4.3209e-40	-2.64749	-1.33623	2.87741e-33	-2.75892	-1.92616	1.20577e-07	-2.33298	-0.57539
33875512	chr6:33875512:C:T	3.05565e-39	-1.29021e-09	-2.02761	4.14161e-32	-1.29021e-09	-2.01829	2.90224e-07	-1.29021e-09	-2.03001
33875609	chr6:33875609:G:A	3.06219e-39	-1.29021e-09	-2.02547	4.09344e-32	-1.29021e-09	-2.02999	2.94664e-07	-1.29021e-09	-2.01483
33875907	chr6:33875907:G:A	3.08246e-39	-1.29021e-09	-2.01888	4.30157e-32	-1.29021e-09	-1.9804	3.33503e-07	-1.29021e-09	-1.89101
33875982	chr6:33875982:G:A	2.79825e-40	-2.6267	-1.79149	4.04293e-33	-2.68281	-1.66219	2.28121e-08	-2.54624	-2.02713
33876052	chr6:33876052:G:A	3.33215e-38	-1.29021e-09	0.361599	4.8791e-31	-1.29021e-09	0.448167	1.98932e-06	-1.29021e-09	-0.105114
33876121	chr6:33876121:T:C	2.84799e-40	-2.58423	-1.81634	4.04833e-33	-2.64618	-1.69748	2.41151e-08	-2.48813	-2.0297
33876237	chr6:33876237:A:AG	2.89431e-40	-2.35778	-2.02666	3.95195e-33	-2.35263	-2.01512	6.76235e-08	-1.47118	-2.01553
33876384	chr6:33876384:G:A	3.46551e-39	-1.29021e-09	-1.90175	4.25499e-32	-1.29021e-09	-1.99129	2.90589e-07	-1.29021e-09	-2.02875
33876409	chr6:33876409:A:G	3.93985e-40	-2.60042	-1.47563	8.02242e-33	-2.6738	-0.985924	2.62698e-08	-2.48987	-1.94237
33876790	chr6:33876790:A:G	4.11965e-39	-1.29021e-09	-1.72884	9.51214e-32	-1.29021e-09	-1.18681	3.80612e-07	-1.29021e-09	-1.75888
33876844	chr6:33876844:A:G	4.1486e-39	-1.29021e-09	-1.72183	9.62251e-32	-1.29021e-09	-1.17527	3.83164e-07	-1.29021e-09	-1.7522
33876906	chr6:33876906:C:T	2.3915e-40	-2.54827	-2.027	3.01847e-33	-2.6385	-1.99872	3.55846e-08	-2.1246	-2.00415
33876983	chr6:33876983:T:C	3.65487e-39	-1.29021e-09	-1.84855	4.16407e-32	-1.29021e-09	-2.01288	2.90012e-07	-1.29021e-09	-2.03074
33877091	chr6:33877091:G:A	1.47215e-39	-2.75788	-1.42404e-09	2.26507e-32	-2.62178	-1.42404e-09	2.32443e-07	-2.25202	-1.42404e-09
33877097	chr6:33877097:T:C	4.22556e-39	-1.29021e-09	-1.70345	9.87131e-32	-1.29021e-09	-1.14975	3.89234e-07	-1.29021e-09	-1.73648
33877126	chr6:33877126:T:C	4.16857e-39	-1.29021e-09	-1.71703	9.69966e-32	-1.29021e-09	-1.16729	3.8495e-07	-1.29021e-09	-1.74755
33877208	chr6:33877208:G:A	6.13349e-39	-1.29021e-09	-1.33084	1.1479e-31	-1.29021e-09	-0.998863	6.0339e-07	-1.29021e-09	-1.2981
33877333	chr6:33877333:C:T	3.16579e-39	-1.29021e-09	-1.9922	4.21547e-32	-1.29021e-09	-2.00062	3.25342e-07	-1.29021e-09	-1.91579
33877432	chr6:33877432:A:G	1.3634e-39	-1.18068	-1.65394	1.82973e-32	-1.86357	-0.971645	2.33992e-08	-2.54655	-2.00141
33877745	chr6:33877745:G:A	4.80372e-39	-1.29021e-09	-1.57522	5.25157e-32	-1.29021e-09	-1.78085	3.9975e-07	-1.29021e-09	-1.70982
33877854	chr6:33877854:C:T	1.91045e-40	-2.76926	-2.03058	2.59596e-33	-2.76547	-2.02254	2.89767e-08	-2.32013	-2.01404
33877860	chr6:33877860:C:A	2.30214e-40	-2.60991	-2.00345	3.38718e-33	-2.61782	-1.90415	3.71398e-08	-2.05783	-2.02815
33877913	chr6:33877913:C:A	2.27623e-39	-2.72012	0.398037	5.61037e-32	-1.92507	0.210308	1.7988e-07	-2.05476	-0.453619
33877918	chr6:33877918:G:T	3.07955e-39	-1.29021e-09	-2.01982	4.14338e-32	-1.29021e-09	-2.01787	3.07778e-07	-1.29021e-09	-1.97128
33877923	chr6:33877923:G:C	4.10052e-39	-1.29021e-09	-1.73349	8.12109e-32	-1.29021e-09	-1.34491	4.22135e-07	-1.29021e-09	-1.65534
33878019	chr6:33878019:C:G	6.7888e-40	-2.36096	-1.17096	4.83611e-33	-2.77021	-1.39564	7.21421e-08	-2.71442	-0.707608
33878289	chr6:33878289:A:G	1.88329e-39	-2.51159	-1.42404e-09	2.10458e-32	-2.69526	-1.42404e-09	2.73725e-07	-2.08854	-1.42404e-09
33878366	chr6:33878366:T:C	2.8688e-40	-2.51036	-1.88294	9.93936e-33	-1.99755	-1.44791	1.98564e-08	-2.68763	-2.0245
33878404	chr6:33878404:C:T	4.1257e-39	-1.29021e-09	-1.72737	9.55657e-32	-1.29021e-09	-1.18215	3.81145e-07	-1.29021e-09	-1.75748
33878442	chr6:33878442:T:A	4.12025e-39	-1.29021e-09	-1.72869	9.53551e-32	-1.29021e-09	-1.18436	3.80688e-07	-1.29021e-09	-1.75868
33878516	chr6:33878516:A:G	3.35792e-39	-1.29021e-09	-1.93328	4.51128e-32	-1.29021e-09	-1.9328	3.32892e-07	-1.29021e-09	-1.89284
33878562	chr6:33878562:T:G	3.84344e-39	-1.29021e-09	-1.79824	8.98138e-32	-1.29021e-09	-1.24423	3.62254e-07	-1.29021e-09	-1.80832
33878695	chr6:33878695:G:C	4.1257e-39	-1.29021e-09	-1.72737	9.55657e-32	-1.29021e-09	-1.18215	3.81145e-07	-1.29021e-09	-1.75748
33878749	chr6:33878749:C:T	3.9854e-39	-1.29021e-09	-1.76197	8.90698e-32	-1.29021e-09	-1.25254	3.67227e-07	-1.29021e-09	-1.79468
33879451	chr6:33879451:C:T	5.73119e-39	-1.29021e-09	-1.39868	7.53171e-32	-1.29021e-09	-1.42026	5.00331e-07	-1.29021e-09	-1.48539
33879568	chr6:33879568:A:G	9.28121e-37	4.71938	-1.03082	5.93315e-32	0.177994	-1.83682	7.11744e-07	-0.713067	-0.419877
33879569	chr6:33879569:T:C	5.73119e-39	-1.29021e-09	-1.39868	7.53171e-32	-1.29021e-09	-1.42026	5.00331e-07	-1.29021e-09	-1.48539
33879620	chr6:33879620:A:G	9.27721e-38	3.25062	-1.86508	2.89951e-32	-0.379728	-1.99511	2.10002e-07	-0.830156	-1.52339
33879714	chr6:33879714:C:T	1.15896e-36	4.88872	-0.978055	4.23917e-32	-0.127081	-1.86793	8.87833e-07	-0.980996	0.0691164
33879754	chr6:33879754:A:G	5.33976e-40	-2.5205	-1.25151	4.68055e-33	-2.73377	-1.46478	6.34179e-08	-2.76129	-0.789631
33880019	chr6:33880019:A:G	3.50096e-39	-1.29021e-09	-1.89157	5.86437e-32	-1.29021e-09	-1.67048	3.47988e-07	-1.29021e-09	-1.8485
33880192	chr6:33880192:G:T	7.64934e-40	-2.35483	-1.05774	5.32765e-33	-2.77012	-1.29893	8.4336e-08	-2.70696	-0.558894
33880227	chr6:33880227:A:G	3.04601e-39	-1.29021e-09	-2.03077	4.09014e-32	-1.29021e-09	-2.0308	2.90746e-07	-1.29021e-09	-2.02821
33880445	chr6:33880445:C:T	4.56107e-39	-1.29021e-09	-1.62705	6.68142e-32	-1.29021e-09	-1.54005	4.29887e-07	-1.29021e-09	-1.63714
33880455	chr6:33880455:G:A	1.2703e-36	4.71217	-0.709766	8.0955e-32	0.279954	-1.62802	1.13834e-06	-0.650309	-0.0130323
33880531	chr6:33880531:A:C	1.13875e-37	2.90393	-1.31343	2.12995e-32	-0.709827	-1.97345	3.15363e-07	-1.21509	-0.731846
33880552	chr6:33880552:A:AAAAGT	1.23339e-37	2.98465	-1.31432	2.39413e-32	-0.592921	-1.97344	3.44703e-07	-1.1254	-0.732581
33880589	chr6:33880589:G:A	3.06776e-39	-1.29021e-09	-2.02366	4.25962e-32	-1.29021e-09	-1.9902	3.3011e-07	-1.29021e-09	-1.90124
33880841	chr6:33880841:C:T	3.47455e-39	-1.29021e-09	-1.89914	5.94755e-32	-1.29021e-09	-1.6564	3.14941e-07	-1.29021e-09	-1.94828
33880961	chr6:33880961:T:C	3.04592e-39	-1.29021e-09	-2.0308	4.09236e-32	-1.29021e-09	-2.03026	2.90431e-07	-1.29021e-09	-2.0293
33881006	chr6:33881006:A:ACT	3.47965e-40	-2.57897	-1.62129	8.46868e-33	-2.15628	-1.44931	3.31973e-08	-2.24345	-1.95475
33881014	chr6:33881014:C:T	3.15996e-39	-1.29021e-09	-1.99404	4.09229e-32	-1.29021e-09	-2.03027	2.90034e-07	-1.29021e-09	-2.03067
33881296	chr6:33881296:G:C	1.55444e-39	-2.70349	-1.42404e-09	2.44051e-32	-2.54717	-1.42404e-09	1.38366e-07	-2.77076	-1.42404e-09
33881320	chr6:33881320:A:G	3.07145e-39	-1.29021e-09	-2.02245	4.13147e-32	-1.29021e-09	-2.02075	3.06114e-07	-1.29021e-09	-1.97671
33881629	chr6:33881629:G:A	3.20123e-39	-1.29021e-09	-1.98107	4.17769e-32	-1.29021e-09	-2.00962	3.17627e-07	-1.29021e-09	-1.93978
33881744	chr6:33881744:G:A	2.74497e-40	-2.43983	-1.9976	3.86782e-33	-2.43939	-1.94989	5.73228e-08	-1.62337	-2.0286
33881771	chr6:33881771:C:T	4.81171e-39	-1.29021e-09	-1.57355	7.54152e-32	-1.29021e-09	-1.41896	4.08651e-07	-1.29021e-09	-1.6878
33881791	chr6:33881791:G:A	1.46759e-39	-2.76098	-1.42404e-09	2.5449e-32	-2.50529	-1.42404e-09	1.53214e-07	-2.66883	-1.42404e-09
33882030	chr6:33882030:C:T	4.20328e-39	-1.29021e-09	-1.70874	6.28035e-32	-1.29021e-09	-1.60195	4.04826e-07	-1.29021e-09	-1.69721
33882105	chr6:33882105:C:T	6.7197e-40	-2.3817	-1.16044	4.8807e-33	-2.76679	-1.38989	7.33891e-08	-2.71907	-0.68582
33882116	chr6:33882116:C:G	3.50432e-39	-1.29021e-09	-1.89061	6.03234e-32	-1.29021e-09	-1.64224	3.17185e-07	-1.29021e-09	-1.94118
33882166	chr6:33882166:A:G	3.0533e-39	-1.29021e-09	-2.02838	4.10399e-32	-1.29021e-09	-2.02742	3.00707e-07	-1.29021e-09	-1.99453
33882304	chr6:33882304:C:T	1.68762e-38	-1.29021e-09	-0.3187	2.4863e-31	-1.29021e-09	-0.225998	2.62769e-06	-1.29021e-09	0.173198
33882396	chr6:33882396:A:AT	3.44291e-39	-1.29021e-09	-1.90829	5.84854e-32	-1.29021e-09	-1.67319	3.12409e-07	-1.29021e-09	-1.95635
33882436	chr6:33882436:A:G	3.46199e-39	-1.29021e-09	-1.90276	5.89893e-32	-1.29021e-09	-1.66461	3.13738e-07	-1.29021e-09	-1.9521
33882613	chr6:33882613:A:T	3.32267e-39	-1.29021e-09	-1.94384	4.94173e-32	-1.29021e-09	-1.84166	3.34813e-07	-1.29021e-09	-1.88709
33882639	chr6:33882639:A:T	3.71911e-40	-2.6507	-1.483	5.14588e-33	-2.32018	-1.78359	7.62865e-08	-2.16517	-1.201
33883084	chr6:33883084:G:A	3.2749e-36	6.57122	-1.62178	7.97786e-32	0.664853	-2.02756	5.88443e-07	-0.364363	-0.95882
33883208	chr6:33883208:C:T	8.35134e-36	7.2228	-1.33723	1.0215e-31	0.885896	-2.00141	1.47663e-06	-0.192015	-0.211133
33883241	chr6:33883241:A:G	3.32459e-39	-1.29021e-09	-1.94326	4.9464e-32	-1.29021e-09	-1.84072	3.35075e-07	-1.29021e-09	-1.88631
33883275	chr6:33883275:C:A	2.5345e-40	-2.544	-1.97319	3.01245e-33	-2.669	-1.97021	1.93416e-08	-2.70761	-2.03079
33883356	chr6:33883356:G:A	3.1974e-40	-2.6135	-1.67135	5.89961e-33	-2.6294	-1.33768	4.87298e-08	-2.06659	-1.74778
33883472	chr6:33883472:A:G	3.31861e-39	-1.29021e-09	-1.94506	4.93285e-32	-1.29021e-09	-1.84346	3.34278e-07	-1.29021e-09	-1.88869
33883691	chr6:33883691:A:C	4.93072e-39	-1.29021e-09	-1.54912	6.58942e-32	-1.29021e-09	-1.55391	4.37437e-07	-1.29021e-09	-1.61973
33883760	chr6:33883760:G:A	3.32209e-39	-1.29021e-09	-1.94401	4.94066e-32	-1.29021e-09	-1.84188	3.34746e-07	-1.29021e-09	-1.88729
33883800	chr6:33883800:C:T	3.26782e-36	6.63091	-1.68364	8.2029e-32	0.695791	-2.03068	6.1456e-07	-0.297759	-0.981998
33883825	chr6:33883825:C:G	3.17096e-39	-1.29021e-09	-1.99057	4.10428e-32	-1.29021e-09	-2.02735	2.93242e-07	-1.29021e-09	-2.01966
33883969	chr6:33883969:C:T	5.08756e-36	6.80192	-1.41197	9.75933e-32	0.836349	-1.9975	1.13605e-06	-0.219481	-0.445871
33883970	chr6:33883970:G:A	3.36763e-39	-1.29021e-09	-1.93039	4.09089e-32	-1.29021e-09	-2.03062	2.94838e-07	-1.29021e-09	-2.01424
33884012	chr6:33884012:A:G	6.36522e-39	-1.29021e-09	-1.29376	7.21245e-32	-1.29021e-09	-1.46357	1.04827e-06	-1.29021e-09	-0.74577
33884183	chr6:33884183:T:G	3.26402e-39	-1.29021e-09	-1.96165	4.80436e-32	-1.29021e-09	-1.86985	3.26561e-07	-1.29021e-09	-1.91205
33884194	chr6:33884194:G:A	4.07761e-39	-1.29021e-09	-1.73909	6.54635e-32	-1.29021e-09	-1.56047	4.13818e-07	-1.29021e-09	-1.67524
33884257	chr6:33884257:A:G	9.76772e-39	-1.29021e-09	-0.865522	2.28084e-31	-1.29021e-09	-0.312248	7.56708e-07	-1.29021e-09	-1.07169
33884264	chr6:33884264:G:A	3.2697e-39	-1.29021e-09	-1.95991	4.81686e-32	-1.29021e-09	-1.86726	3.2726e-07	-1.29021e-09	-1.90991
33884314	chr6:33884314:G:A	3.32374e-39	-1.29021e-09	-1.94351	4.94434e-32	-1.29021e-09	-1.84113	3.34964e-07	-1.29021e-09	-1.88664
33884329	chr6:33884329:A:G	1.66155e-38	-1.29021e-09	-0.33427	2.47544e-31	-1.29021e-09	-0.230375	2.60028e-06	-1.29021e-09	0.16271
33884712	chr6:33884712:C:T	3.30308e-39	-1.29021e-09	-1.94975	4.92746e-32	-1.29021e-09	-1.84456	3.32173e-07	-1.29021e-09	-1.89501
33884727	chr6:33884727:C:T	3.87208e-40	-2.12356	-1.96984	1.31424e-32	-1.45732	-1.7088	1.73892e-07	-0.515903	-2.02632
33884960	chr6:33884960:T:G	2.92376e-39	-2.07173	-1.42404e-09	1.02056e-31	-1.11644	-1.42404e-09	4.39237e-07	-1.61562	-1.42404e-09
33885071	chr6:33885071:A:T	1.09761e-36	5.20786	-1.35157	5.74293e-32	0.257341	-1.94875	7.93652e-07	-0.708644	-0.315373
33885171	chr6:33885171:A:G	2.33491e-40	-2.59203	-2.00719	4.84108e-33	-2.13934	-2.02548	2.30634e-08	-2.75171	-1.81071
33885267	chr6:33885267:A:G	9.7538e-37	5.04251	-1.30429	5.27721e-32	0.156171	-1.93215	7.87783e-07	-0.792879	-0.238562
33885277	chr6:33885277:G:T	2.25042e-40	-2.6078	-2.02827	3.47025e-33	-2.53662	-1.96112	2.00326e-08	-2.68763	-2.01568
33885294	chr6:33885294:A:G	4.30273e-36	6.63801	-1.41561	8.77106e-32	0.730767	-1.99869	1.04806e-06	-0.299338	-0.446625
33885352	chr6:33885352:T:C	3.30808e-39	-1.29021e-09	-1.94824	4.93863e-32	-1.29021e-09	-1.84229	3.32801e-07	-1.29021e-09	-1.89312
33885563	chr6:33885563:C:T	3.30792e-39	-1.29021e-09	-1.94828	4.93799e-32	-1.29021e-09	-1.84242	3.32776e-07	-1.29021e-09	-1.89319
33885650	chr6:33885650:C:G	3.30717e-39	-1.29021e-09	-1.94851	4.93632e-32	-1.29021e-09	-1.84276	3.32677e-07	-1.29021e-09	-1.89349
33885864	chr6:33885864:T:C	4.14e-37	4.90898	-2.02772	5.36793e-32	-0.242693	-1.51624	1.81064e-07	-0.649727	-1.85208
33885942	chr6:33885942:T:C	2.48806e-40	-2.67601	-1.85968	3.58247e-33	-2.48047	-1.98544	4.77166e-08	-2.16816	-1.66722
33885980	chr6:33885980:T:C	3.23795e-39	-1.29021e-09	-1.96967	4.30725e-32	-1.29021e-09	-1.97908	2.9551e-07	-1.29021e-09	-2.01196
33886160	chr6:33886160:C:G	3.89917e-39	-1.29021e-09	-1.78384	5.60905e-32	-1.29021e-09	-1.715	3.73226e-07	-1.29021e-09	-1.77848
33886196	chr6:33886196:G:A	3.41611e-39	-1.29021e-09	-1.9161	5.21155e-32	-1.29021e-09	-1.7885	3.46966e-07	-1.29021e-09	-1.85144
33886303	chr6:33886303:G:A	3.41077e-39	-1.29021e-09	-1.91767	5.19959e-32	-1.29021e-09	-1.7908	3.4631e-07	-1.29021e-09	-1.85333
33886344	chr6:33886344:T:C	1.12818e-37	3.60968	-2.02851	2.83071e-32	-0.677721	-1.72113	1.33415e-07	-1.06915	-1.73805
33886407	chr6:33886407:T:C	8.05433e-39	-1.29021e-09	-1.05839	1.35302e-31	-1.29021e-09	-0.834455	6.37338e-07	-1.29021e-09	-1.24336
33886469	chr6:33886469:A:G	3.44197e-39	-1.29021e-09	-1.90856	5.26021e-32	-1.29021e-09	-1.77921	3.49925e-07	-1.29021e-09	-1.84294
33886474	chr6:33886474:A:G	4.74058e-39	-1.29021e-09	-1.58845	6.76051e-32	-1.29021e-09	-1.52828	4.38671e-07	-1.29021e-09	-1.61691
33886533	chr6:33886533:A:G	3.41804e-39	-1.29021e-09	-1.91554	5.21537e-32	-1.29021e-09	-1.78777	3.47183e-07	-1.29021e-09	-1.85081
33886572	chr6:33886572:C:T	4.65404e-39	-1.29021e-09	-1.60687	6.7946e-32	-1.29021e-09	-1.52325	4.38239e-07	-1.29021e-09	-1.6179
33886677	chr6:33886677:C:A	7.77789e-39	-1.29021e-09	-1.09332	1.30308e-31	-1.29021e-09	-0.872062	6.1927e-07	-1.29021e-09	-1.27212
33886895	chr6:33886895:A:T	4.20794e-39	-1.29021e-09	-1.70763	4.97178e-32	-1.29021e-09	-1.8356	3.63039e-07	-1.29021e-09	-1.80615
33886956	chr6:33886956:A:G	1.08904e-37	3.56165	-2.01578	3.33798e-32	-0.738042	-1.49597	1.07648e-07	-1.10316	-1.91863
33887004	chr6:33887004:G:A	3.42193e-39	-1.29021e-09	-1.9144	5.20375e-32	-1.29021e-09	-1.79	3.46082e-07	-1.29021e-09	-1.85399
33887039	chr6:33887039:C:A	3.50075e-40	-2.17549	-2.01872	8.52629e-33	-1.65293	-1.94588	1.28023e-07	-0.826837	-2.02162
33887160	chr6:33887160:A:G	3.07531e-39	-1.29021e-09	-2.0212	4.29605e-32	-1.29021e-09	-1.98168	3.29713e-07	-1.29021e-09	-1.90244
33887267	chr6:33887267:C:T	5.01561e-39	-1.29021e-09	-1.53205	6.7517e-32	-1.29021e-09	-1.52958	4.4799e-07	-1.29021e-09	-1.59589
33887276	chr6:33887276:C:T	3.34569e-39	-1.29021e-09	-1.93693	4.31336e-32	-1.29021e-09	-1.97766	3.36052e-07	-1.29021e-09	-1.8834
33887393	chr6:33887393:G:T	4.51605e-39	-1.29021e-09	-1.63697	6.5739e-32	-1.29021e-09	-1.55627	4.24641e-07	-1.29021e-09	-1.64942
33887446	chr6:33887446:G:C	3.74932e-39	-1.29021e-09	-1.82303	5.94057e-32	-1.29021e-09	-1.65757	3.88375e-07	-1.29021e-09	-1.73869
33887554	chr6:33887554:C:A	3.70438e-39	-1.29021e-09	-1.83509	5.83342e-32	-1.29021e-09	-1.67577	3.82412e-07	-1.29021e-09	-1.75417
33887827	chr6:33887827:G:A	9.2321e-37	5.63833	-1.95508	1.03674e-31	0.159605	-1.26032	2.40081e-07	-0.266637	-1.95305
33887881	chr6:33887881:C:A	3.51577e-39	-1.29021e-09	-1.88735	4.13682e-32	-1.29021e-09	-2.01945	2.91503e-07	-1.29021e-09	-2.02561
33887932	chr6:33887932:TA:T	9.66061e-36	7.35686	-1.32565	1.10793e-31	0.964723	-1.99902	1.59269e-06	-0.127925	-0.199556
33888199	chr6:33888199:T:G	5.5317e-39	-1.43411	-1.42404e-09	2.44053e-32	-2.54716	-1.42404e-09	3.22778e-07	-1.9237	-1.42404e-09
33888431	chr6:33888431:G:A	3.65523e-39	-1.29021e-09	-1.84845	5.70572e-32	-1.29021e-09	-1.69791	3.74873e-07	-1.29021e-09	-1.77408
33888656	chr6:33888656:T:C	3.07116e-39	-1.29021e-09	-2.02255	4.13254e-32	-1.29021e-09	-2.02049	2.97301e-07	-1.29021e-09	-2.00592
33888925	chr6:33888925:C:G	3.31259e-39	-1.29021e-09	-1.94687	4.94642e-32	-1.29021e-09	-1.84071	3.31724e-07	-1.29021e-09	-1.89636
33888948	chr6:33888948:C:T	3.31014e-39	-1.29021e-09	-1.94762	4.94083e-32	-1.29021e-09	-1.84185	3.31431e-07	-1.29021e-09	-1.89724
33889002	chr6:33889002:G:A	2.53616e-39	-0.183237	-2.03072	1.06899e-31	0.960686	-2.03076	1.67783e-07	-0.577894	-2.0001
33889011	chr6:33889011:G:C	2.69997e-40	-2.74431	-1.70964	5.02296e-33	-2.25796	-1.86999	7.5642e-08	-1.64911	-1.72554
33889069	chr6:33889069:C:G	3.67664e-39	-1.29021e-09	-1.84261	4.60155e-32	-1.29021e-09	-1.91299	3.62506e-07	-1.29021e-09	-1.80762
33889126	chr6:33889126:C:T	5.28258e-40	-2.24868	-1.53409	4.22167e-33	-2.68302	-1.61871	7.01668e-08	-2.44779	-1.002
33889357	chr6:33889357:A:G	4.08523e-39	-1.29021e-09	-1.73723	7.16874e-32	-1.29021e-09	-1.46965	4.13724e-07	-1.29021e-09	-1.67547
33889612	chr6:33889612:G:A	3.07795e-39	-1.29021e-09	-2.02034	4.27086e-32	-1.29021e-09	-1.98756	3.1835e-07	-1.29021e-09	-1.93751
33889652	chr6:33889652:G:C	2.74188e-40	-2.6144	-1.82414	3.1219e-33	-2.67156	-1.93196	4.15583e-08	-2.22498	-1.74858
33889662	chr6:33889662:G:T	3.23098e-39	-1.29021e-09	-1.97182	4.50156e-32	-1.29021e-09	-1.93496	4.46223e-07	-1.29021e-09	-1.59984
33889742	chr6:33889742:T:G	5.74152e-39	-1.39688	-1.42404e-09	2.48671e-32	-2.52842	-1.42404e-09	3.27948e-07	-1.90781	-1.42404e-09
33889748	chr6:33889748:C:T	2.84395e-40	-2.68504	-1.71695	5.56789e-33	-2.43414	-1.59081	8.47275e-08	-1.5397	-1.72152
33889787	chr6:33889787:C:T	3.66292e-40	-2.36148	-1.78745	4.92183e-33	-2.39162	-1.75666	4.03201e-08	-2.18508	-1.81874
33889827	chr6:33889827:A:G	3.12293e-39	-1.29021e-09	-2.00583	4.09501e-32	-1.29021e-09	-2.02961	2.92826e-07	-1.29021e-09	-2.02108
33890013	chr6:33890013:A:C	3.10486e-39	-1.29021e-09	-2.01164	4.13602e-32	-1.29021e-09	-2.01964	3.04568e-07	-1.29021e-09	-1.98177
33890216	chr6:33890216:T:G	3.18277e-39	-1.29021e-09	-1.98685	4.35277e-32	-1.29021e-09	-1.96857	3.07986e-07	-1.29021e-09	-1.97061
33890376	chr6:33890376:G:C	7.28117e-40	-2.53103	-0.930868	6.19177e-33	-2.74613	-1.17262	1.00477e-07	-2.74541	-0.345323
33890766	chr6:33890766:C:T	3.07396e-39	-1.29021e-09	-2.02164	4.12008e-32	-1.29021e-09	-2.02351	2.927e-07	-1.29021e-09	-2.02151
33890899	chr6:33890899:G:T	6.04862e-39	-1.29021e-09	-1.34478	8.45849e-32	-1.29021e-09	-1.30421	4.94233e-07	-1.29021e-09	-1.49766
33890920	chr6:33890920:TTGAG:T	2.02459e-40	-2.71555	-2.02628	2.84428e-33	-2.70742	-1.98924	3.2181e-08	-2.20068	-2.02861
33891306	chr6:33891306:C:T	2.02825e-40	-2.72478	-2.01524	2.70212e-33	-2.71716	-2.03077	3.3559e-08	-2.23201	-1.95535
33891736	chr6:33891736:G:A	2.09008e-40	-2.71471	-1.99527	2.73362e-33	-2.70735	-2.02899	3.50834e-08	-2.20015	-1.94279
33891811	chr6:33891811:A:G	3.22568e-39	-1.29021e-09	-1.97346	4.57832e-32	-1.29021e-09	-1.91805	2.91792e-07	-1.29021e-09	-2.02462
33892037	chr6:33892037:G:A	1.96149e-40	-2.74355	-2.02994	2.68344e-33	-2.73811	-2.01676	2.96316e-08	-2.29954	-2.01228
33892059	chr6:33892059:C:T	2.40479e-40	-2.57083	-1.99889	4.85373e-33	-2.18095	-1.98126	5.45021e-08	-1.69723	-2.0052
33892095	chr6:33892095:A:G	1.97394e-40	-2.73712	-2.03004	2.73925e-33	-2.73099	-2.00329	3.00515e-08	-2.27434	-2.02341
33892167	chr6:33892167:C:A	3.09204e-39	-1.29021e-09	-2.01577	4.33676e-32	-1.29021e-09	-1.97225	3.40413e-07	-1.29021e-09	-1.8705
33892195	chr6:33892195:G:A	1.47878e-39	-2.75339	-1.42404e-09	2.05721e-32	-2.71803	-1.42404e-09	1.37959e-07	-2.77371	-1.42404e-09
33892417	chr6:33892417:A:G	5.55118e-40	-2.42148	-1.3117	3.96253e-33	-2.77347	-1.59161	8.96224e-08	-2.42161	-0.783452
33892531	chr6:33892531:C:T	3.90425e-39	-1.29021e-09	-1.78254	4.53026e-32	-1.29021e-09	-1.9286	3.55485e-07	-1.29021e-09	-1.82718
33892601	chr6:33892601:G:GA	3.90438e-39	-1.29021e-09	-1.78251	5.56596e-32	-1.29021e-09	-1.72271	3.50776e-07	-1.29021e-09	-1.84051
33892697	chr6:33892697:T:C	1.9833e-40	-2.73435	-2.02808	2.69816e-33	-2.72776	-2.02163	3.08642e-08	-2.26521	-2.00586
33892826	chr6:33892826:C:T	7.46964e-39	-1.29021e-09	-1.13376	9.4352e-32	-1.29021e-09	-1.19493	5.88349e-07	-1.29021e-09	-1.32334
33893240	chr6:33893240:T:C	1.49592e-38	-1.29021e-09	-0.439278	4.91907e-31	-1.29021e-09	0.456325	8.42264e-07	-1.29021e-09	-0.96457
33893347	chr6:33893347:A:T	3.66785e-40	-2.54686	-1.60073	7.79483e-33	-1.77854	-1.90996	1.15587e-07	-1.30479	-1.64585
33893391	chr6:33893391:G:A	5.11413e-39	-1.5126	-1.42404e-09	3.23148e-32	-2.26644	-1.42404e-09	4.34947e-07	-1.62544	-1.42404e-09
33893893	chr6:33893893:A:T	2.69426e-39	-0.305032	-1.84845	1.15247e-31	0.742237	-1.73713	1.65626e-07	-0.676327	-1.9146
33893902	chr6:33893902:C:T	4.15015e-40	-2.64313	-1.38091	9.02624e-33	-1.71468	-1.82714	3.6084e-07	-0.719878	-1.09235
33893934	chr6:33893934:G:A	4.21696e-40	-2.3473	-1.66077	1.2912e-32	-1.33515	-1.84866	2.36007e-07	-0.706397	-1.53041
33894099	chr6:33894099:G:A	4.41756e-39	-1.29021e-09	-1.65902	8.0838e-32	-1.29021e-09	-1.34952	4.48296e-07	-1.29021e-09	-1.59521
33894104	chr6:33894104:A:C	6.9141e-39	0.0953789	-1.30642	1.15024e-32	-2.01686	-1.28255	9.40371e-08	-1.96337	-1.19361
33894349	chr6:33894349:T:A	5.58461e-39	-1.29021e-09	-1.42459	8.32893e-32	-1.29021e-09	-1.31964	5.80181e-07	-1.29021e-09	-1.33732
33894391	chr6:33894391:G:C	6.64649e-40	-1.96634	-1.58677	3.36663e-33	-2.76381	-1.76424	4.78106e-08	-2.58804	-1.24537
33894473	chr6:33894473:A:G	3.5212e-39	-1.29021e-09	-1.8858	4.85337e-32	-1.29021e-09	-1.8597	3.20014e-07	-1.29021e-09	-1.9323
33894608	chr6:33894608:T:C	2.37623e-40	-2.56998	-2.0117	3.29083e-33	-2.57226	-1.97857	3.81918e-08	-2.02731	-2.03073
33894676	chr6:33894676:A:G	4.65012e-39	-1.29021e-09	-1.60771	8.6853e-32	-1.29021e-09	-1.27775	4.77186e-07	-1.29021e-09	-1.53276
33894730	chr6:33894730:C:T	3.51922e-40	-2.3486	-1.84036	4.44355e-33	-2.32647	-1.92404	7.27182e-08	-1.66783	-1.74624
33894823	chr6:33894823:A:T	4.46685e-40	-1.94014	-2.01037	7.12997e-33	-1.7488	-2.02885	2.57296e-08	-2.42556	-2.02746
33894856	chr6:33894856:G:A	3.63971e-40	-2.50199	-1.6533	9.3005e-33	-1.62465	-1.88724	1.55441e-07	-0.993233	-1.66116
33895225	chr6:33895225:C:T	6.2422e-40	-1.90176	-1.7141	2.99697e-33	-2.76682	-1.87754	3.66454e-08	-2.62204	-1.47733
33895589	chr6:33895589:C:T	4.8008e-39	-1.29021e-09	-1.57582	5.12322e-32	-1.29021e-09	-1.8056	3.84893e-07	-1.29021e-09	-1.7477
33895885	chr6:33895885:A:G	3.22876e-40	-2.34382	-1.93127	1.94961e-32	-0.767869	-2.00388	5.76325e-07	0.377285	-1.72128
33896460	chr6:33896460:A:C	3.77848e-40	-2.47153	-1.64633	4.31241e-33	-2.77231	-1.50816	2.41415e-08	-2.54248	-1.97425
33896518	chr6:33896518:G:A	3.7107e-39	-1.29021e-09	-1.83338	4.80201e-32	-1.29021e-09	-1.87035	3.26161e-07	-1.29021e-09	-1.91327
33896577	chr6:33896577:G:A	1.90429e-39	-0.696227	-1.80427	4.39257e-33	-2.4517	-1.81035	7.7746e-08	-1.83183	-1.51538
33896596	chr6:33896596:C:T	1.4519e-39	-2.77173	-1.42404e-09	2.9425e-32	-2.36012	-1.42404e-09	1.45987e-07	-2.71715	-1.42404e-09
33897221	chr6:33897221:G:A	3.17477e-40	-2.44474	-1.84721	3.95492e-33	-2.36149	-2.00551	3.33599e-08	-2.62701	-1.5663
33897239	chr6:33897239:C:T	3.04677e-39	-1.29021e-09	-2.03052	4.42507e-32	-1.29021e-09	-1.95209	2.94173e-07	-1.29021e-09	-2.0165
33897342	chr6:33897342:A:G	9.96149e-40	-2.53361	-0.614851	1.44908e-32	-2.29897	-0.769486	1.72003e-07	-2.76712	0.213966
33897566	chr6:33897566:G:T	6.10985e-40	-2.00296	-1.63433	9.91871e-33	-1.64583	-1.80172	1.02595e-07	-1.70986	-1.36002
33897603	chr6:33897603:C:T	4.15269e-40	-2.67958	-1.34385	7.23482e-33	-2.75759	-1.00547	3.61939e-08	-2.61561	-1.49617
33897618	chr6:33897618:C:T	3.05255e-39	-1.29021e-09	-2.02863	4.15185e-32	-1.29021e-09	-2.01583	2.933e-07	-1.29021e-09	-2.01947
33897753	chr6:33897753:A:G	3.32305e-39	-1.29021e-09	-1.94372	4.48159e-32	-1.29021e-09	-1.9394	3.26252e-07	-1.29021e-09	-1.91299
33897755	chr6:33897755:A:G	3.06643e-39	-1.29021e-09	-2.02409	4.19605e-32	-1.29021e-09	-2.00523	2.96093e-07	-1.29021e-09	-2.00999
33897878	chr6:33897878:G:A	3.08748e-39	-1.29021e-09	-2.01725	4.25382e-32	-1.29021e-09	-1.99156	2.99672e-07	-1.29021e-09	-1.99798
33898282	chr6:33898282:G:A	2.91805e-40	-2.7658	-1.61047	3.16021e-33	-2.76722	-1.82411	3.36382e-08	-2.61516	-1.56984
33898855	chr6:33898855:AC:A	2.58077e-40	-2.47501	-2.02409	6.44503e-33	-1.85395	-2.02471	5.49226e-08	-1.68736	-2.00738
33899130	chr6:33899130:C:T	4.84885e-40	-1.87845	-1.99	7.69202e-33	-1.71238	-1.9894	2.46144e-08	-2.72395	-1.77338
33899663	chr6:33899663:C:T	4.06036e-40	-2.02793	-2.01799	6.40463e-33	-1.8699	-2.01505	2.22403e-08	-2.75416	-1.8446
33899684	chr6:33899684:C:T	7.47434e-39	-0.323812	-0.809317	4.73341e-32	-0.692462	-1.19227	5.20029e-07	-0.731967	-0.714811
33899693	chr6:33899693:A:G	4.0309e-40	-2.0302	-2.023	6.34535e-33	-1.87335	-2.02089	2.18189e-08	-2.75456	-1.86332
33899972	chr6:33899972:G:C	3.50032e-39	-1.89175	-1.42404e-09	2.67977e-32	-2.45365	-1.42404e-09	3.36985e-07	-1.88062	-1.42404e-09
33900144	chr6:33900144:A:G	3.98322e-40	-2.04987	-2.01523	6.26313e-33	-1.89466	-2.01262	2.24341e-08	-2.75772	-1.83236
33900276	chr6:33900276:C:G	3.15384e-39	-1.29021e-09	-1.99598	5.02626e-32	-1.29021e-09	-1.8247	3.18565e-07	-1.29021e-09	-1.93684
33900635	chr6:33900635:A:G	3.02759e-38	-1.29021e-09	0.265749	4.29762e-31	-1.29021e-09	0.321268	2.36063e-06	-1.29021e-09	0.0660214
33900870	chr6:33900870:G:A	2.44195e-40	-2.77359	-1.7808	3.05529e-33	-2.70653	-1.91856	2.28438e-08	-2.77205	-1.79993
33901102	chr6:33901102:A:G	9.64054e-40	-2.04926	-1.13195	1.31443e-32	-2.03511	-1.13086	1.0965e-07	-2.77279	-0.23058
33901530	chr6:33901530:G:C	3.05287e-39	-1.29021e-09	-2.02852	4.30394e-32	-1.29021e-09	-1.97985	2.91645e-07	-1.29021e-09	-2.02513
33901844	chr6:33901844:A:G	1.03458e-39	-1.99343	-1.11718	1.42449e-32	-1.9785	-1.10706	1.1245e-07	-2.77098	-0.20718
33902029	chr6:33902029:G:A	9.09202e-40	-1.32136	-1.91843	1.95286e-32	-0.911738	-1.85835	4.99787e-08	-1.76657	-2.02249
33902204	chr6:33902204:C:A	5.24961e-40	-1.82323	-1.96581	4.37779e-33	-2.26183	-2.00359	2.04746e-08	-2.77313	-1.90835
33902212	chr6:33902212:G:A	3.19937e-39	-1.29021e-09	-1.98165	4.0906e-32	-1.29021e-09	-2.03069	2.92269e-07	-1.29021e-09	-2.02299
33902222	chr6:33902222:A:G	7.12049e-40	-2.13391	-1.3503	6.59618e-33	-2.53857	-1.3169	3.34001e-08	-2.58389	-1.60822
33902375	chr6:33902375:A:G	3.37911e-40	-2.33984	-1.88974	5.45268e-33	-2.35044	-1.69542	4.15235e-08	-2.74146	-1.23295
33902751	chr6:33902751:A:G	9.46992e-40	-2.05437	-1.1447	1.26384e-32	-2.06513	-1.14009	1.06404e-07	-2.77367	-0.259757
33902831	chr6:33902831:A:T	4.98588e-39	-1.29021e-09	-1.538	4.85868e-32	-1.29021e-09	-1.85861	3.35248e-07	-1.29021e-09	-1.88579
33903111	chr6:33903111:G:A	6.55777e-39	-1.29021e-09	-1.26395	8.22365e-32	-1.29021e-09	-1.33237	4.57256e-07	-1.29021e-09	-1.57542
33903200	chr6:33903200:G:GCC	3.8137e-40	-2.15411	-1.95448	5.84002e-33	-2.17407	-1.80316	3.40481e-08	-2.77051	-1.40238
33903208	chr6:33903208:T:C	4.50346e-39	-1.29021e-09	-1.63976	4.55676e-32	-1.29021e-09	-1.92277	3.16007e-07	-1.29021e-09	-1.9449
33903323	chr6:33903323:T:C	3.89985e-40	-2.14201	-1.94424	6.01418e-33	-2.16213	-1.78571	3.50118e-08	-2.77137	-1.37361
33903603	chr6:33903603:G:T	4.49646e-39	-1.29021e-09	-1.64132	4.55304e-32	-1.29021e-09	-1.92358	3.15783e-07	-1.29021e-09	-1.94561
33903642	chr6:33903642:TC:T	4.46923e-39	-1.29021e-09	-1.64739	6.45031e-32	-1.29021e-09	-1.57525	4.17611e-07	-1.29021e-09	-1.66611
33903752	chr6:33903752:C:A	3.30385e-39	-1.29021e-09	-1.94952	5.52036e-32	-1.29021e-09	-1.73094	3.41477e-07	-1.29021e-09	-1.86738
33903755	chr6:33903755:GTCCCCTATGCAC:G	3.07322e-39	-1.29021e-09	-2.02188	4.67153e-32	-1.29021e-09	-1.89789	3.03968e-07	-1.29021e-09	-1.98374
33904041	chr6:33904041:G:C	1.35565e-39	-0.82278	-2.01754	1.61598e-32	-0.932894	-2.02654	2.49199e-07	-0.187313	-1.9951
33904181	chr6:33904181:G:A	2.3873e-40	-2.68686	-1.89017	3.994e-33	-2.42123	-1.93594	2.94653e-08	-2.36566	-1.95179
33904222	chr6:33904222:G:GCAAA	1.7797e-39	-2.56816	-1.42404e-09	2.39289e-32	-2.56688	-1.42404e-09	1.89778e-07	-2.45481	-1.42404e-09
33904327	chr6:33904327:C:T	6.34023e-39	-1.29021e-09	-1.29769	7.7625e-32	-1.29021e-09	-1.39007	5.2486e-07	-1.29021e-09	-1.43753
33904430	chr6:33904430:G:A	4.20127e-39	-1.29021e-09	-1.70922	4.40523e-32	-1.29021e-09	-1.95659	3.05858e-07	-1.29021e-09	-1.97754
33904480	chr6:33904480:T:C	1.4499e-39	-0.76986	-2.00325	8.01018e-33	-1.69252	-1.96873	1.27991e-07	-0.824115	-2.02459
33904549	chr6:33904549:T:C	3.32705e-39	-1.29021e-09	-1.94252	4.34088e-32	-1.29021e-09	-1.9713	3.04953e-07	-1.29021e-09	-1.98051
33904597	chr6:33904597:C:T	1.72885e-39	-2.59715	-1.42404e-09	1.98258e-32	-2.75498	-1.42404e-09	2.00432e-07	-2.40019	-1.42404e-09
33904784	chr6:33904784:G:A	3.82177e-40	-2.09075	-2.01572	4.59681e-33	-2.20241	-2.01419	2.05303e-08	-2.66008	-2.01868
33904839	chr6:33904839:A:G	1.51131e-39	-0.916353	-1.81527	1.9498e-32	-1.19523	-1.57642	1.56249e-07	-0.791111	-1.8581
33904894	chr6:33904894:C:T	3.04848e-39	-1.29021e-09	-2.02996	4.10196e-32	-1.29021e-09	-2.02791	2.90188e-07	-1.29021e-09	-2.03014
33905061	chr6:33905061:G:A	6.24987e-39	-1.31204	-1.42404e-09	5.14446e-32	-1.80146	-1.42404e-09	7.13097e-07	-1.13105	-1.42404e-09
33905401	chr6:33905401:T:A	2.13639e-40	-2.7398	-1.94827	2.79847e-33	-2.7027	-2.01019	3.12084e-08	-2.37706	-1.88292
33905417	chr6:33905417:C:T	5.48774e-39	-1.29021e-09	-1.44209	1.04055e-31	-1.29021e-09	-1.09704	5.70887e-07	-1.29021e-09	-1.35347
33905813	chr6:33905813:G:T	2.45641e-40	-2.69868	-1.84981	3.49203e-33	-2.55929	-1.93219	2.05046e-08	-2.72556	-1.95445
33905922	chr6:33905922:C:T	4.03738e-40	-2.26362	-1.78797	5.04508e-33	-2.23237	-1.89118	5.66417e-08	-1.90171	-1.76221
33906152	chr6:33906152:A:G	1.04955e-39	-2.07824	-1.01801	1.37123e-32	-2.11202	-1.01165	1.27569e-07	-2.77337	-0.0786308
33906203	chr6:33906203:G:C	2.18949e-40	-2.75163	-1.91189	2.97032e-33	-2.67913	-1.97417	2.1714e-08	-2.75954	-1.86316
33906361	chr6:33906361:A:G	1.29516e-39	-0.859991	-2.02598	1.56888e-32	-0.960283	-2.02873	2.42185e-07	-0.243984	-1.96698
33906601	chr6:33906601:C:T	1.74107e-39	-2.59011	-1.42404e-09	2.05253e-32	-2.72031	-1.42404e-09	2.55456e-07	-2.15761	-1.42404e-09
33906602	chr6:33906602:G:A	3.05093e-39	-1.29021e-09	-2.02916	4.0974e-32	-1.29021e-09	-2.02903	2.90053e-07	-1.29021e-09	-2.0306
33906663	chr6:33906663:G:A	2.85584e-40	-2.371	-2.02682	3.23199e-33	-2.5422	-2.02666	3.39682e-08	-2.19186	-1.98338
33907117	chr6:33907117:G:A	3.26598e-39	-1.29021e-09	-1.96105	4.50649e-32	-1.29021e-09	-1.93386	3.25447e-07	-1.29021e-09	-1.91546
33907174	chr6:33907174:G:A	6.04369e-40	-1.81165	-1.83652	7.85623e-33	-1.88313	-1.79753	3.67371e-08	-2.17893	-1.91794
33907395	chr6:33907395:G:A	3.0871e-39	-1.29021e-09	-2.01737	4.72129e-32	-1.29021e-09	-1.8873	3.06877e-07	-1.29021e-09	-1.97422
33907635	chr6:33907635:G:A	2.37925e-40	-2.65669	-1.92372	3.48144e-33	-2.53725	-1.95727	2.90553e-08	-2.6032	-1.72826
33907722	chr6:33907722:G:A	2.55292e-40	-2.76865	-1.74131	4.23998e-33	-2.48256	-1.81485	3.03919e-08	-2.65478	-1.63171
33907727	chr6:33907727:T:C	7.34998e-40	-2.04175	-1.41074	9.96087e-33	-2.00277	-1.44053	5.39998e-08	-2.76972	-0.941966
33907775	chr6:33907775:CAG:C	3.15703e-39	-1.29021e-09	-1.99497	4.31313e-32	-1.29021e-09	-1.97771	3.21595e-07	-1.29021e-09	-1.92737
33907963	chr6:33907963:A:G	1.45135e-39	-2.77211	-1.42404e-09	2.6202e-32	-2.47613	-1.42404e-09	1.69466e-07	-2.56801	-1.42404e-09
33908160	chr6:33908160:A:T	5.81465e-40	-1.80596	-1.88085	7.52356e-33	-1.87824	-1.84569	3.57353e-08	-2.17579	-1.94873
33908222	chr6:33908222:C:T	5.84715e-40	-1.82899	-1.85224	7.59835e-33	-1.89923	-1.8148	3.58551e-08	-2.19323	-1.92795
33908239	chr6:33908239:G:A	2.76699e-40	-2.73713	-1.6923	3.61019e-33	-2.75077	-1.70743	1.06712e-07	-1.83155	-1.19898
33908305	chr6:33908305:C:T	7.3811e-40	-1.96599	-1.48227	1.10622e-32	-1.96494	-1.37349	4.48236e-08	-2.25298	-1.64495
33908515	chr6:33908515:C:T	3.24189e-40	-2.69689	-1.57414	3.68664e-33	-2.65252	-1.78473	5.5289e-08	-2.30808	-1.38001
33908657	chr6:33908657:A:G	2.26703e-40	-2.76672	-1.862	2.90651e-33	-2.70379	-1.97122	2.28285e-08	-2.59633	-1.97632
33908752	chr6:33908752:G:C	2.88699e-40	-2.35618	-2.0308	1.31319e-32	-1.14149	-2.02544	4.24431e-08	-1.93586	-2.01664
33909078	chr6:33909078:C:T	3.26146e-39	-1.29021e-09	-1.96243	4.28702e-32	-1.29021e-09	-1.98379	3.00231e-07	-1.29021e-09	-1.99611
33909127	chr6:33909127:T:C	4.03599e-39	-1.29021e-09	-1.74935	4.62854e-32	-1.29021e-09	-1.90714	3.45368e-07	-1.29021e-09	-1.85605
33909236	chr6:33909236:G:A	2.77082e-39	-0.507024	-1.61844	3.2918e-32	-0.738107	-1.50984	3.76873e-07	0.0485524	-1.81731
33909357	chr6:33909357:T:C	2.26879e-39	-2.32536	-1.42404e-09	2.26113e-32	-2.62351	-1.42404e-09	2.88586e-07	-2.03567	-1.42404e-09
33909365	chr6:33909365:A:C	3.14298e-39	-1.29021e-09	-1.99943	4.15486e-32	-1.29021e-09	-2.0151	3.006e-07	-1.29021e-09	-1.99488
33909972	chr6:33909972:G:C	3.0536e-39	-1.29021e-09	-2.02828	4.2707e-32	-1.29021e-09	-1.9876	2.91478e-07	-1.29021e-09	-2.0257
33910039	chr6:33910039:A:G	3.0512e-39	-1.29021e-09	-2.02907	4.0904e-32	-1.29021e-09	-2.03074	2.90601e-07	-1.29021e-09	-2.02871
33910123	chr6:33910123:C:T	3.24643e-39	-1.29021e-09	-1.96705	4.2872e-32	-1.29021e-09	-1.98374	2.98232e-07	-1.29021e-09	-2.00279
33910221	chr6:33910221:A:G	3.37459e-39	-1.29021e-09	-1.92833	4.60894e-32	-1.29021e-09	-1.91138	3.04323e-07	-1.29021e-09	-1.98258
33910896	chr6:33910896:C:T	5.25432e-40	-2.3342	-1.45394	2.47867e-32	-1.07524	-1.45642	8.56506e-08	-1.89149	-1.3589
33910998	chr6:33910998:A:C	7.32886e-40	-2.52953	-0.925844	6.73327e-33	-2.65888	-1.17602	1.48586e-07	-2.35905	-0.340447
33911243	chr6:33911243:C:T	4.13798e-39	-1.29021e-09	-1.7244	5.07566e-32	-1.29021e-09	-1.81492	3.67521e-07	-1.29021e-09	-1.79388
33911492	chr6:33911492:T:G	4.43231e-39	-1.29021e-09	-1.65568	6.1724e-32	-1.29021e-09	-1.61929	4.23508e-07	-1.29021e-09	-1.65209
33911875	chr6:33911875:G:A	3.0714e-39	-1.29021e-09	-2.02247	4.11113e-32	-1.29021e-09	-2.02568	2.96056e-07	-1.29021e-09	-2.01011
33912023	chr6:33912023:G:A	3.58213e-40	-2.16471	-2.00652	7.13446e-33	-1.74979	-2.02724	3.35072e-08	-2.21151	-1.97739
33912142	chr6:33912142:G:A	1.83495e-39	-2.53759	-1.42404e-09	2.00694e-32	-2.74277	-1.42404e-09	2.77939e-07	-2.07326	-1.42404e-09
33912192	chr6:33912192:T:C	3.89036e-39	-1.29021e-09	-1.7861	5.14925e-32	-1.29021e-09	-1.80053	3.60221e-07	-1.29021e-09	-1.81395
33912233	chr6:33912233:T:A	1.3359e-39	-1.42897	-1.42604	3.47119e-32	-0.879493	-1.31539	1.03834e-07	-1.51859	-1.53928
33912679	chr6:33912679:C:G	1.14328e-39	-2.43311	-0.577601	1.15242e-32	-2.52947	-0.768048	2.61314e-07	-2.2701	0.135155
33912703	chr6:33912703:T:C	1.45728e-39	-0.913956	-1.85408	3.37738e-32	-0.430066	-1.79221	1.05122e-07	-1.12382	-1.92172
33913240	chr6:33913240:G:C	1.37514e-39	-1.64547	-1.18058	1.7935e-32	-1.67831	-1.1769	1.06433e-07	-2.73089	-0.302255
33913430	chr6:33913430:G:A	3.60117e-39	-1.29021e-09	-1.86335	4.62714e-32	-1.29021e-09	-1.90744	3.41114e-07	-1.29021e-09	-1.86845
33913793	chr6:33913793:T:A	2.10769e-39	-1.28638	-1.11263	5.77026e-32	-0.694118	-0.992544	1.46867e-07	-1.36348	-1.34766
33914027	chr6:33914027:T:C	9.86416e-40	-2.60612	-0.552167	1.95765e-32	-2.61458	-0.153058	7.55187e-08	-2.73969	-0.636589
33914085	chr6:33914085:T:C	9.21388e-40	-1.27472	-1.95176	2.05062e-32	-0.833728	-1.88751	7.15524e-08	-1.43358	-1.99665
33914195	chr6:33914195:C:T	3.2057e-39	-1.29021e-09	-1.97967	4.26888e-32	-1.29021e-09	-1.98803	2.97493e-07	-1.29021e-09	-2.00527
33914473	chr6:33914473:G:C	3.50098e-39	-1.29021e-09	-1.89156	4.5172e-32	-1.29021e-09	-1.93149	3.31754e-07	-1.29021e-09	-1.89627
33914884	chr6:33914884:C:T	3.05804e-40	-2.38074	-1.94868	6.66553e-33	-1.89932	-1.9457	2.08421e-08	-2.76572	-1.89797
33914960	chr6:33914960:G:A	9.87859e-40	-2.44941	-0.707409	9.07639e-33	-2.58411	-0.952177	2.31062e-07	-2.2484	-0.00957579
33915116	chr6:33915116:C:T	8.58571e-40	-1.41959	-1.8775	1.87973e-32	-0.997957	-1.8103	6.49212e-08	-1.56869	-1.9588
33915267	chr6:33915267:T:C	3.36789e-39	-1.29021e-09	-1.93032	4.35643e-32	-1.29021e-09	-1.96773	3.08814e-07	-1.29021e-09	-1.96792
33915359	chr6:33915359:A:G	4.16477e-39	-1.29021e-09	-1.71794	4.72932e-32	-1.29021e-09	-1.8856	3.55784e-07	-1.29021e-09	-1.82634
33915361	chr6:33915361:C:T	4.27986e-39	-1.29021e-09	-1.69068	4.80461e-32	-1.29021e-09	-1.8698	3.62752e-07	-1.29021e-09	-1.80694
33915462	chr6:33915462:C:T	1.36885e-39	-1.25532	-1.57531	2.74098e-32	-0.809808	-1.62126	8.69919e-08	-1.46266	-1.77219
33915698	chr6:33915698:C:G	4.25076e-39	-1.29021e-09	-1.69751	4.79666e-32	-1.29021e-09	-1.87146	3.61809e-07	-1.29021e-09	-1.80955
33915953	chr6:33915953:A:G	4.35519e-39	-1.29021e-09	-1.67324	4.87831e-32	-1.29021e-09	-1.85458	3.69035e-07	-1.29021e-09	-1.78977
33916326	chr6:33916326:G:A	1.38164e-39	-1.56145	-1.25988	3.72744e-32	-1.03482	-1.08884	9.85947e-08	-1.6188	-1.49085
33916363	chr6:33916363:C:T	1.15871e-39	-1.33936	-1.65794	2.33758e-32	-0.906515	-1.68375	7.49962e-08	-1.54728	-1.83595
33916364	chr6:33916364:T:A	1.14339e-39	-1.3522	-1.65841	2.30556e-32	-0.919965	-1.68409	7.41012e-08	-1.55888	-1.83635
33916392	chr6:33916392:G:T	3.37118e-39	-1.29021e-09	-1.92934	4.35975e-32	-1.29021e-09	-1.96696	3.09054e-07	-1.29021e-09	-1.96715
33916435	chr6:33916435:C:CA	1.70955e-39	-1.15089	-1.45749	2.84388e-32	-0.869982	-1.52423	1.14813e-07	-1.26602	-1.69134
33916437	chr6:33916437:G:A	3.04593e-39	-1.29021e-09	-2.0308	4.09434e-32	-1.29021e-09	-2.02977	2.91248e-07	-1.29021e-09	-2.02649
33916596	chr6:33916596:A:G	1.34977e-39	-1.71088	-1.13379	1.77522e-32	-1.74112	-1.12433	1.11858e-07	-2.74187	-0.241564
33916682	chr6:33916682:G:A	4.25846e-39	-1.6957	-1.42404e-09	4.01556e-32	-2.0492	-1.42404e-09	3.90185e-07	-1.73404	-1.42404e-09
33916715	chr6:33916715:C:T	1.78264e-39	-2.56651	-1.42404e-09	4.92597e-32	-1.84486	-1.42404e-09	1.38227e-07	-2.77177	-1.42404e-09
33916780	chr6:33916780:T:A	1.24281e-39	-1.36481	-1.56242	2.41459e-32	-0.944002	-1.61385	7.817e-08	-1.57567	-1.76611
33916796	chr6:33916796:C:T	5.47207e-39	-1.29021e-09	-1.44495	1.02357e-31	-1.29021e-09	-1.1135	5.71863e-07	-1.29021e-09	-1.35176
33916834	chr6:33916834:C:T	4.93308e-39	-1.29021e-09	-1.54864	5.2958e-32	-1.29021e-09	-1.77247	4.05862e-07	-1.29021e-09	-1.69465
33916897	chr6:33916897:T:C	1.29869e-39	-1.34809	-1.53516	2.52576e-32	-0.92472	-1.58812	8.11766e-08	-1.55869	-1.74535
33916954	chr6:33916954:T:C	1.94222e-40	-2.77278	-2.01058	2.5699e-33	-2.76783	-2.03027	2.12968e-08	-2.61306	-2.02904
33917015	chr6:33917015:A:G	1.43237e-39	-1.24945	-1.53583	2.83079e-32	-0.81008	-1.58874	8.89232e-08	-1.46704	-1.74585
33917110	chr6:33917110:T:C	1.38135e-39	-1.32691	-1.49464	2.68671e-32	-0.900572	-1.55049	8.53944e-08	-1.53745	-1.71593
33917136	chr6:33917136:T:TTAAAG	7.44435e-40	-1.55561	-1.88412	1.58142e-32	-1.1659	-1.81516	5.65118e-08	-1.70325	-1.96297
33917327	chr6:33917327:G:A	8.49792e-39	-1.29021e-09	-1.00478	1.21244e-31	-1.29021e-09	-0.944159	5.92887e-07	-1.29021e-09	-1.31566
33918025	chr6:33918025:G:A	1.19555e-39	-0.949585	-2.01641	1.56719e-32	-0.960616	-2.02948	2.25014e-07	-0.306704	-1.9778
33918065	chr6:33918065:C:A	3.04595e-39	-1.29021e-09	-2.03079	4.11446e-32	-1.29021e-09	-2.02487	2.90606e-07	-1.29021e-09	-2.02869
33918442	chr6:33918442:C:T	3.96116e-39	-1.29021e-09	-1.76807	4.91672e-32	-1.29021e-09	-1.84674	3.65662e-07	-1.29021e-09	-1.79895
33918493	chr6:33918493:A:G	4.01757e-39	-1.29021e-09	-1.75393	4.57422e-32	-1.29021e-09	-1.91894	3.41834e-07	-1.29021e-09	-1.86634
33918685	chr6:33918685:C:T	3.99779e-40	-2.76816	-1.29329	9.4637e-33	-2.3793	-1.1152	5.1336e-08	-2.57957	-1.1827
33918712	chr6:33918712:G:C	2.54793e-39	-0.43726	-1.77206	3.33553e-32	-0.552324	-1.68242	4.21568e-07	0.270089	-1.92677
33918905	chr6:33918905:G:A	1.02572e-39	-2.23618	-0.883036	1.02744e-32	-2.35502	-1.05729	2.33311e-07	-2.03037	-0.217915
33919067	chr6:33919067:C:T	6.90754e-40	-1.82302	-1.69156	6.8745e-33	-2.20063	-1.61352	1.45182e-07	-1.05334	-1.66933
33919105	chr6:33919105:GGCCCCATGC:G	1.19049e-39	-1.75195	-1.21829	1.05196e-32	-2.14479	-1.24393	2.29069e-07	-0.99161	-1.27503
33919282	chr6:33919282:G:A	7.08693e-40	-1.4833	-2.00564	5.23858e-33	-2.09138	-1.99453	5.06994e-08	-1.76613	-2.00862
33919290	chr6:33919290:C:A	3.6724e-40	-2.47844	-1.66791	3.60469e-33	-2.7178	-1.74193	6.21316e-08	-1.95597	-1.61544
33919482	chr6:33919482:G:A	4.14454e-39	-1.29021e-09	-1.72281	4.59996e-32	-1.29021e-09	-1.91333	3.49226e-07	-1.29021e-09	-1.84495
33919591	chr6:33919591:A:C	4.97147e-40	-2.74947	-1.09401	6.15086e-33	-2.67937	-1.246	6.01225e-08	-2.76559	-0.83869
33919754	chr6:33919754:G:A	3.68057e-39	-1.29021e-09	-1.84154	4.85388e-32	-1.29021e-09	-1.8596	3.88873e-07	-1.29021e-09	-1.73741
33920037	chr6:33920037:C:G	3.07238e-39	-1.29021e-09	-2.02215	4.09015e-32	-1.29021e-09	-2.0308	2.91259e-07	-1.29021e-09	-2.02645
33920138	chr6:33920138:A:T	1.54179e-39	-2.71166	-1.42404e-09	2.16804e-32	-2.66555	-1.42404e-09	1.97875e-07	-2.41303	-1.42404e-09
33920166	chr6:33920166:C:T	6.81023e-39	-1.29021e-09	-1.22618	9.37343e-32	-1.29021e-09	-1.2015	4.9775e-07	-1.29021e-09	-1.49057
33920203	chr6:33920203:C:T	1.05296e-39	-1.24703	-1.84598	2.41174e-32	-0.789944	-1.76909	7.88193e-08	-1.39766	-1.93584
33920207	chr6:33920207:T:C	1.21521e-38	-0.647102	-1.42404e-09	3.36307e-32	-2.22652	-1.42404e-09	5.57575e-07	-1.37707	-1.42404e-09
33920691	chr6:33920691:A:T	1.13492e-39	-1.18716	-1.83088	2.47334e-32	-0.731713	-1.8021	8.10025e-08	-1.35651	-1.94968
33920727	chr6:33920727:TAGG:T	5.27566e-40	-1.76988	-2.01421	4.35093e-33	-2.26777	-2.00381	3.78344e-08	-2.04971	-2.01773
33920769	chr6:33920769:G:A	4.84373e-40	-1.84657	-2.02294	3.90189e-33	-2.39619	-1.98431	5.71029e-08	-1.64374	-2.01207
33920796	chr6:33920796:T:TG	5.24142e-40	-1.77256	-2.01804	4.3226e-33	-2.2693	-2.00881	3.75706e-08	-2.05348	-2.02096
33920841	chr6:33920841:A:G	5.13728e-40	-1.7891	-2.02157	4.25268e-33	-2.28099	-2.01343	3.69569e-08	-2.06702	-2.02389
33920961	chr6:33920961:T:C	1.13241e-39	-1.15835	-1.86191	2.48493e-32	-0.693386	-1.83575	8.15413e-08	-1.33099	-1.96857
33921032	chr6:33921032:A:T	5.40059e-40	-1.73196	-2.02872	8.01498e-33	-1.65048	-2.01018	1.32573e-07	-0.784715	-2.02882
33921371	chr6:33921371:A:G	2.19011e-39	-2.36065	-1.42404e-09	2.22422e-32	-2.63997	-1.42404e-09	2.76264e-07	-2.07931	-1.42404e-09
33921438	chr6:33921438:G:A	1.34505e-38	-1.29021e-09	-0.545588	1.29317e-31	-1.29021e-09	-0.879698	8.52004e-07	-1.29021e-09	-0.953072
33921528	chr6:33921528:T:A	1.2853e-39	-1.7662	-1.12741	1.69123e-32	-1.7885	-1.12543	1.10971e-07	-2.75041	-0.240984
33921550	chr6:33921550:T:A	6.01187e-40	-1.76823	-1.88522	5.11818e-33	-2.24833	-1.86083	4.3184e-08	-2.01821	-1.91698
33921619	chr6:33921619:A:G	1.14628e-39	-1.11749	-1.8906	2.4295e-32	-0.641884	-1.90981	8.15623e-08	-1.34407	-1.95523
33921627	chr6:33921627:A:G	2.9766e-39	-0.37892	-1.6749	2.12997e-32	-0.990158	-1.69311	1.40002e-07	-0.937889	-1.82112
33921754	chr6:33921754:T:A	2.75817e-40	-2.73329	-1.69933	3.07877e-33	-2.75328	-1.86415	2.46962e-08	-2.64859	-1.84543
33921794	chr6:33921794:C:T	6.19522e-40	-2.23446	-1.38895	3.32368e-33	-2.76478	-1.77612	7.22833e-08	-2.71559	-0.704483
33921832	chr6:33921832:A:C	9.73744e-39	-1.29021e-09	-0.868626	1.11205e-31	-1.29021e-09	-1.03058	5.64903e-07	-1.29021e-09	-1.36401
33922088	chr6:33922088:A:G	1.16668e-39	-1.17876	-1.81168	2.4403e-32	-0.710512	-1.83675	8.1868e-08	-1.40117	-1.89438
33922298	chr6:33922298:T:C	1.15735e-39	-1.1667	-1.83178	2.43535e-32	-0.695695	-1.85359	8.17561e-08	-1.38747	-1.90945
33922565	chr6:33922565:A:T	4.68904e-40	-2.77367	-1.12829	4.16083e-33	-2.7682	-1.54805	6.10549e-08	-2.71035	-0.878537
33922674	chr6:33922674:G:A	4.96736e-40	-2.26894	-1.57536	4.71363e-33	-2.64332	-1.54818	2.97765e-08	-2.61729	-1.68965
33922797	chr6:33922797:G:A	2.18532e-40	-2.76641	-1.89902	3.24478e-33	-2.6384	-1.92652	2.099e-08	-2.73363	-1.92298
33922890	chr6:33922890:C:T	4.58248e-39	-1.29021e-09	-1.62236	5.75538e-32	-1.29021e-09	-1.68924	5.12058e-07	-1.29021e-09	-1.46222
33923027	chr6:33923027:C:T	3.58346e-39	-1.29021e-09	-1.86828	4.35824e-32	-1.29021e-09	-1.96731	3.15674e-07	-1.29021e-09	-1.94595
33923663	chr6:33923663:G:A	5.30549e-39	-1.29021e-09	-1.47586	7.67369e-32	-1.29021e-09	-1.40158	4.88276e-07	-1.29021e-09	-1.50978
33923891	chr6:33923891:C:T	6.79921e-40	-2.15734	-1.37304	3.42751e-33	-2.7497	-1.76043	7.25777e-08	-2.67651	-0.739494
33923910	chr6:33923910:A:T	1.60513e-39	-1.72695	-0.944457	2.10797e-32	-1.74662	-0.947036	1.44333e-07	-2.74354	0.0149971
33923955	chr6:33923955:A:G	1.55907e-39	-2.70052	-1.42404e-09	2.10344e-32	-2.6958	-1.42404e-09	1.3852e-07	-2.76965	-1.42404e-09
33924145	chr6:33924145:G:A	1.83498e-39	-0.50876	-2.02881	2.34212e-32	-0.56379	-2.02453	3.8143e-07	0.196543	-1.95328
33924206	chr6:33924206:C:G	1.52402e-39	-1.63904	-1.08421	1.9886e-32	-1.65943	-1.09252	9.22484e-08	-2.72435	-0.451824
33924360	chr6:33924360:C:T	1.67356e-39	-2.62965	-1.42404e-09	4.81961e-32	-1.86669	-1.42404e-09	1.41571e-07	-2.74786	-1.42404e-09
33924634	chr6:33924634:G:A	6.46337e-39	-1.29021e-09	-1.27845	9.13527e-32	-1.29021e-09	-1.22724	7.23723e-07	-1.29021e-09	-1.11626
33924786	chr6:33924786:G:A	1.45717e-39	-1.64599	-1.12211	1.9274e-32	-1.66388	-1.11932	1.15997e-07	-2.73012	-0.216983
33925140	chr6:33925140:G:A	4.19375e-39	-1.29021e-09	-1.71101	5.34242e-32	-1.29021e-09	-1.7637	3.63027e-07	-1.29021e-09	-1.80619
33925331	chr6:33925331:G:A	3.16529e-39	-1.29021e-09	-1.99236	4.40986e-32	-1.29021e-09	-1.95554	3.06907e-07	-1.29021e-09	-1.97412
33925375	chr6:33925375:A:G	1.00233e-39	-1.89682	-1.24546	1.00065e-32	-2.1982	-1.24053	1.00821e-07	-2.66733	-0.41999
33925385	chr6:33925385:A:G	3.34635e-39	-1.29021e-09	-1.93674	4.33458e-32	-1.29021e-09	-1.97275	3.0194e-07	-1.29021e-09	-1.99044
33925718	chr6:33925718:A:G	1.64428e-39	-1.42551	-1.22179	2.06539e-32	-1.42586	-1.2882	7.39314e-08	-2.67025	-0.727278
33925722	chr6:33925722:T:A	1.71444e-39	-0.768663	-1.83686	3.40775e-32	-0.260935	-1.95239	8.18655e-08	-1.39286	-1.90272
33925736	chr6:33925736:T:G	3.2632e-39	-1.9619	-1.42404e-09	1.97437e-32	-2.75913	-1.42404e-09	1.87336e-07	-2.46776	-1.42404e-09
33926515	chr6:33926515:T:G	2.20697e-40	-2.77331	-1.88226	3.06012e-33	-2.67317	-1.95035	2.47523e-08	-2.58612	-1.90563
33926733	chr6:33926733:C:T	4.03007e-40	-2.32666	-1.72674	1.9631e-32	-1.06233	-1.70252	6.60902e-08	-1.86396	-1.64569
33927224	chr6:33927224:G:T	2.28199e-40	-2.77075	-1.8514	3.48443e-33	-2.61193	-1.88173	2.22782e-08	-2.71946	-1.87759
33927274	chr6:33927274:A:C	3.05168e-39	-1.29021e-09	-2.02891	4.19734e-32	-1.29021e-09	-2.00493	2.90741e-07	-1.29021e-09	-2.02823
33927559	chr6:33927559:A:G	3.04901e-39	-1.29021e-09	-2.02979	4.21392e-32	-1.29021e-09	-2.00099	2.9091e-07	-1.29021e-09	-2.02765
33927568	chr6:33927568:A:G	2.24609e-39	-1.22406	-1.11136	2.98511e-32	-1.24005	-1.10569	1.3141e-07	-2.62054	-0.201801
33927629	chr6:33927629:C:T	1.22758e-36	5.65088	-1.68268	1.30474e-31	0.934602	-1.80539	1.95312e-07	-0.647732	-1.77833
33927787	chr6:33927787:T:C	1.51252e-39	-2.73083	-1.42404e-09	1.9581e-32	-2.76741	-1.42404e-09	1.37969e-07	-2.77364	-1.42404e-09
33927812	chr6:33927812:C:T	3.05493e-39	-1.29021e-09	-2.02785	4.20336e-32	-1.29021e-09	-2.0035	2.90829e-07	-1.29021e-09	-2.02793
33927857	chr6:33927857:G:A	1.23638e-38	-1.29021e-09	-0.629836	8.84369e-32	-1.29021e-09	-1.25968	4.58706e-06	-1.29021e-09	0.730331
33928028	chr6:33928028:G:A	6.82566e-40	-2.07492	-1.45158	3.28872e-33	-2.7355	-1.81596	6.66934e-08	-2.66902	-0.831541
33928200	chr6:33928200:TTAGAGA:T	1.91938e-40	-2.7737	-2.02149	3.17686e-33	-2.55713	-2.02895	1.98464e-08	-2.68292	-2.02972
33928343	chr6:33928343:C:T	1.69971e-39	-0.742603	-1.87154	1.15891e-32	-1.32497	-1.96692	1.19573e-07	-1.1675	-1.74924
33928421	chr6:33928421:ACCCTGGAAGAGGT:A	4.19393e-39	-1.29021e-09	-1.71097	5.3436e-32	-1.29021e-09	-1.76348	3.63097e-07	-1.29021e-09	-1.80599
33928520	chr6:33928520:G:A	2.29571e-40	-2.71071	-1.90544	3.05026e-33	-2.70724	-1.9195	2.07768e-08	-2.76085	-1.90597
33928749	chr6:33928749:G:A	2.31487e-39	-2.30525	-1.42404e-09	5.88666e-32	-1.66669	-1.42404e-09	2.43991e-07	-2.20353	-1.42404e-09
33928911	chr6:33928911:G:A	3.5526e-39	-1.29021e-09	-1.87692	4.28511e-32	-1.29021e-09	-1.98423	3.20909e-07	-1.29021e-09	-1.92951
33929082	chr6:33929082:G:A	2.59853e-40	-2.51883	-1.97341	3.14305e-33	-2.77358	-1.8232	1.862e-08	-2.76958	-2.00684
33929336	chr6:33929336:C:T	1.09461e-39	-1.88613	-1.16808	1.07611e-32	-2.20483	-1.16119	1.13795e-07	-2.66733	-0.298931
33929347	chr6:33929347:C:T	3.61449e-39	-1.29021e-09	-1.85965	5.03807e-32	-1.29021e-09	-1.82236	3.34084e-07	-1.29021e-09	-1.88927
33929383	chr6:33929383:AAAAG:A	4.38341e-39	-1.29021e-09	-1.66678	4.91814e-32	-1.29021e-09	-1.84645	3.80347e-07	-1.29021e-09	-1.75958
33929687	chr6:33929687:C:T	3.33055e-39	-1.29021e-09	-1.94147	4.15522e-32	-1.29021e-09	-2.01501	3.04149e-07	-1.29021e-09	-1.98315
33929769	chr6:33929769:T:C	3.41067e-39	-1.29021e-09	-1.9177	4.19265e-32	-1.29021e-09	-2.00605	3.10374e-07	-1.29021e-09	-1.96289
33929820	chr6:33929820:A:G	3.39337e-39	-1.29021e-09	-1.92278	4.18145e-32	-1.29021e-09	-2.00872	3.09069e-07	-1.29021e-09	-1.9671
33930188	chr6:33930188:C:T	4.75643e-39	-1.29021e-09	-1.58511	5.24944e-32	-1.29021e-09	-1.78126	4.03768e-07	-1.29021e-09	-1.69982
33930375	chr6:33930375:C:T	3.05021e-39	-1.29021e-09	-2.02939	4.35316e-32	-1.29021e-09	-1.96848	2.92984e-07	-1.29021e-09	-2.02054
33930383	chr6:33930383:C:T	2.59135e-40	-2.469	-2.02601	3.83114e-33	-2.38752	-2.01128	2.60624e-08	-2.45203	-1.98814
33930555	chr6:33930555:C:T	7.16392e-39	-1.29021e-09	-1.17555	1.30541e-31	-1.29021e-09	-0.870275	4.97174e-07	-1.29021e-09	-1.49172
33930567	chr6:33930567:A:AT	3.21618e-39	-1.29021e-09	-1.97641	5.25415e-32	-1.29021e-09	-1.78036	3.29632e-07	-1.29021e-09	-1.90269
33930817	chr6:33930817:C:T	2.42753e-40	-2.5449	-2.01542	3.30877e-33	-2.51565	-2.02973	1.98765e-08	-2.7271	-1.98403
33930900	chr6:33930900:A:G	4.27233e-39	-1.69245	-1.42404e-09	2.11156e-32	-2.69195	-1.42404e-09	2.70321e-07	-2.10105	-1.42404e-09
33931092	chr6:33931092:G:A	2.15013e-40	-2.65102	-2.03064	2.94906e-33	-2.67289	-1.98759	2.345e-08	-2.53309	-2.01271
33931100	chr6:33931100:C:T	3.4881e-39	-1.29021e-09	-1.89525	4.23659e-32	-1.29021e-09	-1.99562	3.15447e-07	-1.29021e-09	-1.94667
33931111	chr6:33931111:T:C	2.47826e-40	-2.55178	-1.98786	3.11894e-33	-2.58066	-2.02381	2.88215e-08	-2.39278	-1.94676
33931118	chr6:33931118:T:A	3.49245e-39	-1.29021e-09	-1.894	4.23929e-32	-1.29021e-09	-1.99498	3.15757e-07	-1.29021e-09	-1.94569
33931281	chr6:33931281:C:T	3.29086e-39	-1.29021e-09	-1.95346	4.12997e-32	-1.29021e-09	-2.02111	3.01692e-07	-1.29021e-09	-1.99126
33931544	chr6:33931544:C:T	5.33923e-40	-2.20116	-1.57095	4.36808e-33	-2.48399	-1.78366	7.78624e-08	-2.15493	-1.19079
33931807	chr6:33931807:G:A	4.31273e-38	-1.29021e-09	0.619551	4.77781e-31	-1.29021e-09	0.427188	4.44021e-06	-1.29021e-09	0.697794
33931849	chr6:33931849:G:A	1.64707e-39	-0.906458	-1.73915	1.7825e-32	-1.20284	-1.65853	1.66376e-07	-0.768948	-1.81746
33931854	chr6:33931854:C:T	7.41523e-40	-2.00493	-1.43872	3.42662e-33	-2.70742	-1.80297	7.28376e-08	-2.60441	-0.808024
33932338	chr6:33932338:C:T	3.04641e-39	-1.29021e-09	-2.03064	4.12784e-32	-1.29021e-09	-2.02163	2.90315e-07	-1.29021e-09	-2.0297
33933281	chr6:33933281:G:A	3.06874e-39	-1.29021e-09	-2.02334	4.10352e-32	-1.29021e-09	-2.02753	2.92185e-07	-1.29021e-09	-2.02328
33933369	chr6:33933369:G:A	4.30858e-40	-1.9682	-2.01838	3.58133e-33	-2.43767	-2.02856	2.34844e-08	-2.54869	-1.99564
33933478	chr6:33933478:C:T	1.04061e-39	-1.9495	-1.15529	8.89056e-33	-2.49061	-1.06636	6.16634e-08	-2.0143	-1.56467
33933535	chr6:33933535:C:T	1.64186e-39	-2.64878	-1.42404e-09	3.78816e-32	-2.1075	-1.42404e-09	1.4165e-07	-2.7473	-1.42404e-09
33933729	chr6:33933729:C:T	5.09642e-39	-1.29021e-09	-1.51607	7.56316e-32	-1.29021e-09	-1.41609	5.06958e-07	-1.29021e-09	-1.47224
33933826	chr6:33933826:T:C	2.00665e-37	4.18385	-2.02682	3.49034e-32	-0.160507	-2.02887	6.02562e-08	-1.57148	-2.03057
33934142	chr6:33934142:C:T	6.84002e-39	-1.29021e-09	-1.22181	7.03688e-32	-1.29021e-09	-1.48821	5.83075e-07	-1.29021e-09	-1.33235
33934175	chr6:33934175:C:T	1.92439e-40	-2.773	-2.01958	2.61492e-33	-2.7737	-2.00703	1.96741e-08	-2.72356	-1.9978
33934345	chr6:33934345:A:G	3.15101e-40	-2.68594	-1.61353	3.59929e-33	-2.65399	-1.80723	5.98793e-08	-2.58235	-1.02598
33934369	chr6:33934369:C:T	2.6763e-39	-2.16017	-1.42404e-09	8.55643e-32	-1.2927	-1.42404e-09	3.11374e-07	-1.95967	-1.42404e-09
33934623	chr6:33934623:C:T	2.47249e-40	-2.61075	-1.93121	2.8019e-33	-2.77338	-1.93829	3.46772e-08	-2.28314	-1.87144
33934870	chr6:33934870:G:T	1.55037e-39	-2.70611	-1.42404e-09	2.06041e-32	-2.71647	-1.42404e-09	1.3909e-07	-2.76555	-1.42404e-09
33934876	chr6:33934876:T:C	6.96067e-40	-2.77107	-0.735841	1.02452e-32	-2.67415	-0.741002	1.88987e-07	-2.53986	0.0808774
33935046	chr6:33935046:T:C	4.27288e-40	-2.38879	-1.60611	5.52589e-33	-2.41515	-1.61737	4.09911e-08	-2.77159	-1.21572
33935117	chr6:33935117:G:T	2.63306e-40	-2.4999	-1.97915	2.72507e-33	-2.71702	-2.02245	2.10091e-08	-2.77194	-1.88377
33935441	chr6:33935441:G:A	1.42527e-38	-1.29021e-09	-0.487655	1.73427e-31	-1.29021e-09	-0.586208	1.23954e-06	-1.29021e-09	-0.578171
33935650	chr6:33935650:C:T	9.88477e-38	1.55132	-0.10235	1.50926e-31	-0.601876	-0.123298	2.56737e-07	-1.95283	-0.199781
33935919	chr6:33935919:G:T	8.17364e-40	-2.7218	-0.624481	7.83404e-33	-2.76836	-0.915126	1.03642e-07	-2.50121	-0.55851
33936166	chr6:33936166:A:G	2.51504e-38	-1.29021e-09	0.0802705	4.00309e-31	-1.29021e-09	0.250274	1.70838e-06	-1.29021e-09	-0.257364
33936185	chr6:33936185:C:T	3.35179e-39	-1.29021e-09	-1.93511	4.47138e-32	-1.29021e-09	-1.94168	3.06242e-07	-1.29021e-09	-1.97629
33936252	chr6:33936252:T:C	2.37819e-39	-1.76814	-0.510128	8.64253e-32	-0.699759	-0.582925	5.74204e-07	-1.16788	-0.179799
33936413	chr6:33936413:C:T	2.78889e-38	1.34799	-1.16436	2.00748e-31	1.02159	-1.4615	5.36968e-07	-0.271351	-1.14337
33936433	chr6:33936433:G:A	3.20286e-39	-1.29021e-09	-1.98056	4.31202e-32	-1.29021e-09	-1.97797	3.31238e-07	-1.29021e-09	-1.89782
33936511	chr6:33936511:A:G	1.64756e-39	-2.64531	-1.42404e-09	1.96273e-32	-2.76504	-1.42404e-09	1.41312e-07	-2.7497	-1.42404e-09
33936936	chr6:33936936:T:A	3.04864e-39	-1.29021e-09	-2.02991	4.09693e-32	-1.29021e-09	-2.02914	2.906e-07	-1.29021e-09	-2.02871
33936992	chr6:33936992:A:C	5.32378e-40	-2.66049	-1.11451	5.73651e-33	-2.40537	-1.58975	1.35091e-07	-2.77068	-0.0240379
33937092	chr6:33937092:A:T	3.32937e-40	-2.59392	-1.65049	4.30556e-33	-2.71421	-1.56785	2.25393e-08	-2.76425	-1.82115
33937231	chr6:33937231:T:C	2.63653e-39	-0.937901	-1.23724	3.05993e-32	-0.7917	-1.52929	3.19451e-07	-1.17307	-0.760993
33937524	chr6:33937524:C:T	2.28166e-38	-1.29021e-09	-0.0171164	2.92483e-31	-1.29021e-09	-0.0635567	2.03812e-06	-1.29021e-09	-0.0808813
33938109	chr6:33938109:T:G	1.16916e-39	-1.51686	-1.47146	1.00069e-32	-1.77533	-1.66335	7.36709e-08	-2.07682	-1.32424
33938180	chr6:33938180:C:T	3.0959e-39	-0.886946	-1.12758	3.41472e-32	-0.764773	-1.44651	3.75835e-07	-1.14161	-0.629908
33938916	chr6:33938916:C:T	6.28689e-39	-1.29021e-09	-1.30614	8.31468e-32	-1.29021e-09	-1.32136	7.56993e-07	-1.29021e-09	-1.07131
33939607	chr6:33939607:G:T	3.37089e-39	-1.29021e-09	-1.92943	4.52929e-32	-1.29021e-09	-1.92881	3.01533e-07	-1.29021e-09	-1.99178
33939949	chr6:33939949:G:A	5.19473e-39	-1.29021e-09	-1.49696	7.4986e-32	-1.29021e-09	-1.42466	4.64095e-07	-1.29021e-09	-1.56057
33940354	chr6:33940354:A:G	1.97155e-37	2.13939	-1.42404e-09	4.63147e-29	5.00125	-1.42404e-09	3.00789e-06	0.30833	-1.42404e-09
33940607	chr6:33940607:C:T	3.24934e-40	-2.74174	-1.527	3.20328e-33	-2.70869	-1.8691	6.74748e-08	-2.76779	-0.721123
33940622	chr6:33940622:A:G	3.09019e-40	-2.77347	-1.54549	2.91302e-33	-2.77348	-1.89929	7.13863e-08	-2.69446	-0.738094
33941096	chr6:33941096:T:C	5.32859e-40	-2.47898	-1.29512	5.71312e-33	-2.43422	-1.56498	6.52851e-08	-2.76363	-0.758269
33941267	chr6:33941267:T:C	3.22157e-39	-1.29021e-09	-1.97473	4.37342e-32	-1.29021e-09	-1.96383	3.47678e-07	-1.29021e-09	-1.84939
33941367	chr6:33941367:C:T	3.41277e-39	-1.29021e-09	-1.91708	4.71644e-32	-1.29021e-09	-1.88832	3.10715e-07	-1.29021e-09	-1.96179
33941765	chr6:33941765:C:T	7.92768e-39	-1.29021e-09	-1.07424	1.20569e-31	-1.29021e-09	-0.949745	7.93292e-07	-1.29021e-09	-1.02447
33942008	chr6:33942008:T:C	5.72052e-40	-1.86771	-1.83542	5.83517e-33	-2.03706	-1.941	3.69194e-08	-2.343	-1.74893
33942439	chr6:33942439:C:A	2.66929e-40	-2.70999	-1.75538	2.92264e-33	-2.71573	-1.95374	5.60913e-08	-2.53993	-1.13375
33942488	chr6:33942488:CCCT:C	1.81121e-39	-2.55061	-1.42404e-09	1.97114e-32	-2.76077	-1.42404e-09	1.59763e-07	-2.62697	-1.42404e-09
33942491	chr6:33942491:T:TAA	1.83545e-39	-2.53732	-1.42404e-09	1.96531e-32	-2.76373	-1.42404e-09	1.61496e-07	-2.61618	-1.42404e-09
33942794	chr6:33942794:C:T	3.62077e-39	-1.29021e-09	-1.85792	5.14145e-32	-1.29021e-09	-1.80204	3.36568e-07	-1.29021e-09	-1.88186
33942913	chr6:33942913:T:A	2.50197e-40	-2.71844	-1.81167	2.81174e-33	-2.72575	-1.98241	4.99599e-08	-2.55768	-1.23176
33943107	chr6:33943107:C:A	2.8576e-39	-0.193376	-1.90125	2.48814e-31	1.604	-1.82926	2.66221e-07	-0.203641	-1.91269
33943277	chr6:33943277:G:A	3.10914e-39	-1.29021e-09	-2.01026	4.16008e-32	-1.29021e-09	-2.01384	2.90447e-07	-1.29021e-09	-2.02924
33943358	chr6:33943358:T:C	3.30548e-40	-2.39905	-1.85256	4.15495e-33	-2.33838	-1.97929	3.48849e-08	-2.73695	-1.41166
33943680	chr6:33943680:T:A	4.52781e-39	-1.29021e-09	-1.63437	6.44864e-32	-1.29021e-09	-1.57551	4.41875e-07	-1.29021e-09	-1.60964
33943715	chr6:33943715:T:C	2.57085e-40	-2.70877	-1.79418	2.86414e-33	-2.71533	-1.97436	5.25534e-08	-2.53771	-1.20112
33944033	chr6:33944033:G:A	1.74111e-39	-0.604343	-1.98574	6.07651e-32	0.37197	-2.00692	1.08662e-06	1.10792	-1.81775
33944331	chr6:33944331:G:A	4.1926e-39	0.260457	-1.97174	1.54638e-32	-0.975729	-2.02773	5.60065e-08	-1.74585	-1.92934
33944507	chr6:33944507:G:T	6.09043e-40	-1.64173	-1.99874	1.33591e-32	-1.1286	-2.02117	5.27984e-08	-1.87599	-1.85819
33944562	chr6:33944562:T:C	7.59951e-40	-1.41418	-2.00493	1.75533e-32	-0.849827	-2.02689	6.31313e-08	-1.64989	-1.90556
33944738	chr6:33944738:G:A	2.6646e-40	-2.7081	-1.75904	2.91794e-33	-2.71527	-1.95581	5.59657e-08	-2.53722	-1.1387
33945029	chr6:33945029:A:AG	3.06406e-39	-1.29021e-09	-2.02486	4.1034e-32	-1.29021e-09	-2.02756	2.9497e-07	-1.29021e-09	-2.01379
33945639	chr6:33945639:G:A	4.92827e-39	-1.29021e-09	-1.54962	6.29565e-32	-1.29021e-09	-1.59952	3.60919e-07	-1.29021e-09	-1.81201
33946205	chr6:33946205:G:A	6.938e-39	-1.29021e-09	-1.20759	9.39011e-32	-1.29021e-09	-1.19972	6.37611e-07	-1.29021e-09	-1.24293
33946483	chr6:33946483:C:T	1.17358e-39	-1.03001	-1.95453	1.94067e-32	-0.748447	-2.0279	8.87223e-08	-1.32988	-1.88528
33946753	chr6:33946753:T:C	3.37412e-39	-1.29021e-09	-1.92847	4.4799e-32	-1.29021e-09	-1.93978	2.96076e-07	-1.29021e-09	-2.01005
33946979	chr6:33946979:C:A	7.76682e-39	0.695605	-1.79035	1.04813e-31	0.891083	-1.98087	2.9713e-07	-0.380753	-1.62574
33947164	chr6:33947164:T:C	5.23912e-39	0.453914	-1.94237	7.85772e-32	0.64963	-2.02751	2.09657e-07	-0.562856	-1.79233
33947336	chr6:33947336:C:T	7.53933e-39	-1.29021e-09	-1.12447	9.9923e-32	-1.29021e-09	-1.13756	6.95173e-07	-1.29021e-09	-1.1565
33947379	chr6:33947379:G:A	7.67341e-39	-1.29021e-09	-1.10684	1.0359e-31	-1.29021e-09	-1.10152	7.01538e-07	-1.29021e-09	-1.14739
33947470	chr6:33947470:A:G	5.47799e-39	0.50864	-1.95251	8.25801e-32	0.701131	-2.02933	2.14695e-07	-0.523325	-1.80812
33947477	chr6:33947477:T:G	5.14445e-39	-1.29021e-09	-1.50669	6.37094e-32	-1.29021e-09	-1.58763	5.10495e-07	-1.29021e-09	-1.46528
33947498	chr6:33947498:A:T	3.04659e-39	-1.29021e-09	-2.03058	4.19785e-32	-1.29021e-09	-2.00481	3.08089e-07	-1.29021e-09	-1.97027
33947899	chr6:33947899:G:A	5.31779e-39	0.347448	-1.821	7.52767e-32	0.568005	-1.9888	2.34176e-07	-0.622401	-1.62219
33947994	chr6:33947994:C:T	3.16219e-39	-0.00380503	-1.98954	5.21708e-32	0.191983	-1.97942	1.07415e-07	-1.09453	-1.92943
33948273	chr6:33948273:C:T	3.85892e-39	-1.29021e-09	-1.79422	4.61508e-32	-1.29021e-09	-1.91005	3.48477e-07	-1.29021e-09	-1.84709
33948372	chr6:33948372:T:G	3.44192e-39	-1.29021e-09	-1.90858	4.76827e-32	-1.29021e-09	-1.8774	3.19252e-07	-1.29021e-09	-1.93468
33948456	chr6:33948456:G:A	3.06902e-39	-1.29021e-09	-2.02325	4.10128e-32	-1.29021e-09	-2.02808	2.9543e-07	-1.29021e-09	-2.01223
33948488	chr6:33948488:A:C	3.61675e-39	-1.29021e-09	-1.85903	4.71885e-32	-1.29021e-09	-1.88781	3.4257e-07	-1.29021e-09	-1.86419
33948504	chr6:33948504:C:T	3.1434e-39	-1.29021e-09	-1.9993	4.16737e-32	-1.29021e-09	-2.01209	3.05543e-07	-1.29021e-09	-1.97857
33948536	chr6:33948536:C:A	1.32724e-39	-2.71783	-0.143671	9.78165e-33	-2.77274	-0.688719	1.78403e-07	-2.77106	0.254438
33948558	chr6:33948558:C:T	2.99376e-39	-0.077197	-1.97088	3.12548e-32	-0.269136	-2.03065	1.39731e-07	-0.921918	-1.83902
33948752	chr6:33948752:T:C	8.47639e-39	-0.0589602	-0.94836	3.04775e-31	1.14272	-1.16511	5.42082e-07	-0.795339	-0.609908
33948833	chr6:33948833:C:T	5.41426e-39	-1.29021e-09	-1.45557	6.98059e-32	-1.29021e-09	-1.49625	5.04871e-07	-1.29021e-09	-1.47636
33948896	chr6:33948896:G:A	3.66702e-39	-1.29021e-09	-1.84523	4.71076e-32	-1.29021e-09	-1.88953	3.19915e-07	-1.29021e-09	-1.93261
33949129	chr6:33949129:C:T	5.89919e-39	-1.29021e-09	-1.36979	7.58222e-32	-1.29021e-09	-1.41357	6.95636e-07	-1.29021e-09	-1.15584
33949526	chr6:33949526:T:G	2.59087e-40	-2.55558	-1.93962	2.83723e-33	-2.73065	-1.96849	2.20361e-08	-2.763	-1.84498
33949685	chr6:33949685:C:T	1.11123e-39	-1.0089	-2.03024	1.89333e-32	-0.816266	-1.98478	8.05045e-08	-1.29456	-2.01779
33949787	chr6:33949787:C:T	4.45811e-39	-1.29021e-09	-1.64988	5.34496e-32	-1.29021e-09	-1.76322	4.08251e-07	-1.29021e-09	-1.68878
33949934	chr6:33949934:G:A	1.74364e-39	-0.587631	-2.001	3.84593e-32	-0.0624412	-2.02992	7.00405e-08	-1.55237	-1.89922
33949957	chr6:33949957:GT:G	2.21887e-39	-0.345893	-2.00171	2.4408e-32	-0.51849	-2.02856	1.04744e-07	-1.15826	-1.89088
33950083	chr6:33950083:A:G	2.25253e-39	-0.345562	-1.98699	2.4277e-32	-0.521685	-2.03075	1.0817e-07	-1.15875	-1.85821
33950232	chr6:33950232:C:T	3.16652e-39	-1.29021e-09	-1.99197	4.20984e-32	-1.29021e-09	-2.00195	3.0066e-07	-1.29021e-09	-1.99468
33950305	chr6:33950305:C:A	4.44605e-39	-1.29021e-09	-1.65259	6.24401e-32	-1.29021e-09	-1.60776	3.87202e-07	-1.29021e-09	-1.74172
33950494	chr6:33950494:C:T	8.61728e-40	-1.26295	-2.03047	1.54123e-32	-1.01547	-1.99133	6.89236e-08	-1.46119	-2.00648
33950642	chr6:33950642:G:A	9.01844e-40	-1.21756	-2.03035	1.6088e-32	-0.962091	-2.0018	7.27485e-08	-1.41873	-1.99492
33950646	chr6:33950646:T:C	3.24275e-39	-1.29021e-09	-1.96818	4.29322e-32	-1.29021e-09	-1.98234	3.18164e-07	-1.29021e-09	-1.93809
33950786	chr6:33950786:T:C	1.0283e-39	-1.08761	-2.02909	1.81639e-32	-0.864617	-1.97791	7.84634e-08	-1.32306	-2.01497
33951026	chr6:33951026:C:T	1.26947e-39	-1.59247	-1.31353	1.96806e-32	-1.3105	-1.45183	1.19154e-07	-1.78148	-1.13876
33951108	chr6:33951108:T:C	1.29689e-39	-1.4894	-1.39523	2.57922e-32	-0.958199	-1.53369	1.19719e-07	-1.704	-1.21152
33951109	chr6:33951109:G:A	3.20499e-39	-1.29021e-09	-1.9799	4.24207e-32	-1.29021e-09	-1.99433	3.12459e-07	-1.29021e-09	-1.95619
33951273	chr6:33951273:G:A	3.39911e-40	-2.46432	-1.75936	5.37908e-33	-2.58777	-1.47167	2.23763e-08	-2.60144	-1.99122
33951763	chr6:33951763:T:C	3.09887e-40	-2.59305	-1.72311	2.79156e-33	-2.76977	-1.94559	4.91579e-08	-2.48053	-1.3251
33951772	chr6:33951772:A:G	2.77604e-40	-2.63634	-1.78983	2.6956e-33	-2.7736	-1.97675	4.08651e-08	-2.54836	-1.44203
33951939	chr6:33951939:C:A	1.19463e-39	-1.1273	-1.83947	2.36189e-32	-0.902017	-1.6779	8.64782e-08	-1.28025	-1.96052
33951956	chr6:33951956:T:C	3.02444e-40	-2.64636	-1.69411	3.05055e-33	-2.6797	-1.94694	6.14752e-08	-2.4693	-1.11273
33952067	chr6:33952067:C:G	3.29707e-39	-1.29021e-09	-1.95157	4.22389e-32	-1.29021e-09	-1.99862	2.91691e-07	-1.29021e-09	-2.02497
33952396	chr6:33952396:A:G	3.12599e-40	-2.59466	-1.71278	3.16114e-33	-2.63467	-1.95636	6.44041e-08	-2.39119	-1.1443
33952456	chr6:33952456:T:A	2.80113e-40	-2.71116	-1.70601	2.76336e-33	-2.7684	-1.95712	5.37664e-08	-2.56441	-1.1516
33952559	chr6:33952559:C:T	1.99801e-38	-1.29021e-09	-0.149868	2.77663e-31	-1.29021e-09	-0.115556	2.80417e-06	-1.29021e-09	0.238199
33952624	chr6:33952624:A:G	3.26555e-39	-1.29021e-09	-1.96118	4.32418e-32	-1.29021e-09	-1.97516	3.09972e-07	-1.29021e-09	-1.96418
33952978	chr6:33952978:A:G	2.9775e-40	-2.69423	-1.66188	2.80537e-33	-2.77225	-1.93818	5.91604e-08	-2.5387	-1.08171
33952986	chr6:33952986:ACGTGCCTCTCCTTTCCTCATCCTGCACCTTCGACCCAT:A	2.68326e-40	-2.70676	-1.75339	2.6955e-33	-2.76995	-1.98043	4.98786e-08	-2.55937	-1.2317
33953084	chr6:33953084:T:C	2.70763e-40	-2.70208	-1.74904	2.67956e-33	-2.77104	-1.98527	5.26286e-08	-2.55073	-1.18668
33953217	chr6:33953217:C:T	3.06009e-40	-2.54374	-1.78501	2.7169e-33	-2.75959	-1.98288	4.80824e-08	-2.42708	-1.40066
33953406	chr6:33953406:A:G	2.70089e-40	-2.71672	-1.73689	2.70573e-33	-2.76721	-1.97939	5.22976e-08	-2.57728	-1.16643
33953497	chr6:33953497:A:G	2.98037e-40	-2.67082	-1.68433	2.75422e-33	-2.77323	-1.95559	6.54556e-08	-2.44544	-1.07385
33953539	chr6:33953539:C:T	2.75278e-40	-2.70617	-1.72841	2.70957e-33	-2.77017	-1.975	5.41582e-08	-2.55778	-1.15097
33953773	chr6:33953773:T:C	3.06894e-39	-1.29021e-09	-2.02327	4.11663e-32	-1.29021e-09	-2.02434	2.98669e-07	-1.29021e-09	-2.00133
33953862	chr6:33953862:G:A	1.41524e-39	-0.965501	-1.83181	8.68952e-33	-1.9215	-1.65835	2.96824e-08	-2.39502	-1.91509
33953868	chr6:33953868:A:G	2.86959e-40	-2.53595	-1.85707	2.70129e-33	-2.77038	-1.97786	4.33149e-08	-2.3685	-1.56366
33954016	chr6:33954016:T:C	2.22296e-40	-2.74954	-1.89881	2.79906e-33	-2.69987	-2.01281	3.85662e-08	-2.56492	-1.48337
33954046	chr6:33954046:T:C	2.28724e-40	-2.7412	-1.87865	2.78498e-33	-2.71222	-2.0055	4.10321e-08	-2.54224	-1.44407
33954193	chr6:33954193:C:A	1.94273e-40	-2.76729	-2.01581	2.56695e-33	-2.77272	-2.02652	1.82877e-08	-2.76483	-2.02961
33954325	chr6:33954325:C:A	3.06819e-39	-1.29021e-09	-2.02352	4.10974e-32	-1.29021e-09	-2.02602	2.97969e-07	-1.29021e-09	-2.00367
33954421	chr6:33954421:A:G	3.27385e-40	-2.63862	-1.6226	3.24138e-33	-2.7635	-1.80246	3.21363e-08	-2.77222	-1.45846
33954587	chr6:33954587:C:T	2.32617e-40	-2.73935	-1.86361	2.79717e-33	-2.71465	-1.99871	4.24853e-08	-2.53677	-1.41473
33954693	chr6:33954693:T:C	3.05172e-39	-1.29021e-09	-2.0289	4.10092e-32	-1.29021e-09	-2.02817	2.89999e-07	-1.29021e-09	-2.03078
33954905	chr6:33954905:C:T	2.67201e-40	-2.73923	-1.72513	3.02992e-33	-2.71553	-1.9179	5.15664e-08	-2.53869	-1.21911
33955126	chr6:33955126:C:T	3.05298e-39	-1.29021e-09	-2.02849	4.09402e-32	-1.29021e-09	-2.02985	2.94737e-07	-1.29021e-09	-2.01458
33955364	chr6:33955364:C:G	4.42141e-39	-1.29021e-09	-1.65815	5.31232e-32	-1.29021e-09	-1.76935	4.42435e-07	-1.29021e-09	-1.60837
33955535	chr6:33955535:A:G	1.51858e-38	-1.29021e-09	-0.424245	1.11357e-31	-1.29021e-09	-1.02922	4.69876e-06	-1.29021e-09	0.754391
33955547	chr6:33955547:A:G	1.89949e-39	-2.50302	-1.42404e-09	3.3056e-32	-2.24376	-1.42404e-09	4.13435e-07	-1.67616	-1.42404e-09
33955998	chr6:33955998:C:T	4.26151e-39	-1.29021e-09	-1.69498	5.38135e-32	-1.29021e-09	-1.75644	3.56204e-07	-1.29021e-09	-1.82516
33956340	chr6:33956340:G:C	2.64752e-40	-2.73872	-1.73485	3.01034e-33	-2.71618	-1.92373	5.08431e-08	-2.53737	-1.23455
33956402	chr6:33956402:T:C	3.19573e-39	-1.29021e-09	-1.98279	4.36577e-32	-1.29021e-09	-1.96558	2.96657e-07	-1.29021e-09	-2.00809
33956406	chr6:33956406:G:A	1.45615e-39	-2.76881	-1.42404e-09	1.94616e-32	-2.77352	-1.42404e-09	1.3923e-07	-2.76454	-1.42404e-09
33956414	chr6:33956414:G:A	4.64545e-39	-1.29021e-09	-1.60872	5.89589e-32	-1.29021e-09	-1.66512	5.25573e-07	-1.29021e-09	-1.43617
33956776	chr6:33956776:G:C	3.15385e-39	-1.29021e-09	-1.99598	4.19305e-32	-1.29021e-09	-2.00595	3.07677e-07	-1.29021e-09	-1.97161
33956894	chr6:33956894:CTGAGGTTCTATTGCT:C	3.19955e-39	-1.29021e-09	-1.98159	4.24802e-32	-1.29021e-09	-1.99293	3.13385e-07	-1.29021e-09	-1.95323
33957119	chr6:33957119:A:C	2.05831e-40	-2.69886	-2.02644	2.71965e-33	-2.75418	-1.98728	2.22994e-08	-2.60995	-1.98615
33957338	chr6:33957338:G:A	1.88154e-39	-0.599348	-1.91317	3.1146e-32	-0.424302	-1.87898	8.25501e-08	-1.42846	-1.8588
33957564	chr6:33957564:A:G	2.22983e-39	-2.34268	-1.42404e-09	3.05935e-32	-2.32118	-1.42404e-09	1.80528e-07	-2.50478	-1.42404e-09
33957917	chr6:33957917:TGAG:T	3.31276e-39	0.0810574	-2.02788	4.70368e-33	-2.16821	-2.0254	2.39841e-08	-2.51987	-2.00341
33958095	chr6:33958095:T:A	2.96251e-40	-2.68014	-1.68101	3.15773e-33	-2.77183	-1.82028	2.94723e-08	-2.77325	-1.54396
33958269	chr6:33958269:G:A	7.39178e-40	-1.41993	-2.02689	1.96466e-32	-0.741787	-2.02227	7.89738e-08	-1.30077	-2.03077
33958325	chr6:33958325:G:T	2.64069e-39	-0.356486	-1.81708	4.54659e-32	-0.119179	-1.80582	1.9615e-07	-0.635522	-1.78626
33958892	chr6:33958892:C:T	9.23504e-39	1.06108	-1.98268	1.48307e-31	1.10072	-1.84339	6.63671e-07	0.821822	-2.0247
33959169	chr6:33959169:C:T	1.7511e-39	-2.58436	-1.42404e-09	2.13058e-32	-2.68299	-1.42404e-09	1.77662e-07	-2.52078	-1.42404e-09
33959631	chr6:33959631:G:T	3.32913e-40	-2.23693	-2.00755	3.98325e-33	-2.33414	-2.02573	3.78324e-08	-2.27393	-1.79356
33960034	chr6:33960034:G:A	2.39297e-39	-0.692427	-1.57964	3.58893e-32	-0.472552	-1.68897	2.2666e-07	-1.04669	-1.23052
33960184	chr6:33960184:G:T	3.13672e-40	-2.44068	-1.86333	1.48632e-32	-1.4193	-1.62378	3.20185e-08	-2.26505	-1.9693
33960408	chr6:33960408:C:T	2.73635e-39	-0.249486	-1.8885	9.34239e-33	-1.4885	-2.0189	1.0768e-07	-1.52448	-1.49702
33960503	chr6:33960503:T:G	3.07665e-40	-2.31758	-2.00577	3.70212e-33	-2.40792	-2.02514	3.46017e-08	-2.35177	-1.80499
33960613	chr6:33960613:A:G	3.34458e-40	-2.23682	-2.00303	3.9746e-33	-2.33587	-2.02617	3.77376e-08	-2.27244	-1.79757
33960658	chr6:33960658:C:T	3.39461e-39	-0.162902	-1.75951	4.6696e-32	-0.0572628	-1.84104	3.26136e-07	-0.444994	-1.46836
33960700	chr6:33960700:C:T	2.62092e-39	-0.270504	-1.91058	3.79532e-32	-0.158846	-1.94676	2.38543e-07	-0.516186	-1.70993
33961121	chr6:33961121:CA:C	6.14454e-39	-1.29021e-09	-1.32904	6.9034e-32	-1.29021e-09	-1.50737	6.42748e-07	-1.29021e-09	-1.23491
33961288	chr6:33961288:G:T	3.67578e-40	-2.11766	-2.02776	4.57839e-33	-2.22619	-1.99443	3.79799e-08	-2.15788	-1.90572
33961524	chr6:33961524:T:C	3.35321e-39	0.0292549	-1.96394	1.13962e-32	-1.27817	-2.03052	1.10216e-07	-1.32468	-1.67354
33961704	chr6:33961704:G:A	4.07952e-39	0.213495	-1.95212	1.30244e-32	-1.14436	-2.03078	1.29326e-07	-1.19147	-1.64685
33961741	chr6:33961741:A:G	3.94785e-39	0.210701	-1.98214	1.29947e-32	-1.14908	-2.02834	1.20674e-07	-1.19567	-1.7119
33962263	chr6:33962263:C:T	1.87863e-39	-0.484074	-2.02999	7.58387e-33	-1.71644	-1.9995	3.87943e-08	-2.03077	-2.01162
33962959	chr6:33962959:G:A	2.76193e-39	-0.12885	-1.99982	5.03263e-33	-2.19128	-1.93474	2.59515e-08	-2.41485	-2.02958
33963171	chr6:33963171:G:A	2.0454e-39	-2.42901	-1.42404e-09	2.95755e-32	-2.35502	-1.42404e-09	1.57606e-07	-2.64057	-1.42404e-09
33963954	chr6:33963954:A:G	4.62137e-40	-1.8857	-2.0308	6.93896e-33	-1.7745	-2.03031	8.7349e-08	-1.19998	-2.03077
33964071	chr6:33964071:G:A	2.75397e-39	-2.13156	-1.42404e-09	3.38187e-32	-2.22095	-1.42404e-09	3.38936e-07	-1.87485	-1.42404e-09
33964131	chr6:33964131:C:T	3.08495e-39	-1.29021e-09	-2.01807	4.09115e-32	-1.29021e-09	-2.03055	3.02634e-07	-1.29021e-09	-1.98814
33964178	chr6:33964178:C:T	3.05604e-39	-1.29021e-09	-2.02749	4.09665e-32	-1.29021e-09	-2.02921	2.9e-07	-1.29021e-09	-2.03078
33964220	chr6:33964220:T:A	4.04518e-40	-2.02124	-2.02843	6.018e-33	-1.91724	-2.02997	7.31843e-08	-1.37891	-2.02878
33964441	chr6:33964441:G:A	3.242e-39	-1.29021e-09	-1.96842	4.17837e-32	-1.29021e-09	-2.00946	3.05968e-07	-1.29021e-09	-1.97718
33964577	chr6:33964577:G:A	3.0485e-39	-1.29021e-09	-2.02996	4.09071e-32	-1.29021e-09	-2.03066	2.97589e-07	-1.29021e-09	-2.00495
33965457	chr6:33965457:TC:T	3.41237e-39	-1.29021e-09	-1.9172	4.48255e-32	-1.29021e-09	-1.93919	3.21803e-07	-1.29021e-09	-1.92672
33965460	chr6:33965460:TTCC:T	3.46319e-39	-1.29021e-09	-1.90241	4.53799e-32	-1.29021e-09	-1.9269	3.26116e-07	-1.29021e-09	-1.91341
33965597	chr6:33965597:C:T	4.11071e-39	-1.29021e-09	-1.73101	5.12149e-32	-1.29021e-09	-1.80593	3.78004e-07	-1.29021e-09	-1.76576
33965598	chr6:33965598:G:A	5.20903e-39	0.534653	-2.02886	1.23756e-32	-1.20382	-2.02242	5.1355e-08	-1.76052	-2.00138
33965704	chr6:33965704:A:G	2.72808e-40	-2.59222	-1.85137	5.74913e-33	-2.04591	-1.94701	4.27861e-08	-2.48143	-1.46302
33965908	chr6:33965908:T:C	3.0906e-39	-1.29021e-09	-2.01624	4.09053e-32	-1.29021e-09	-2.0307	2.93405e-07	-1.29021e-09	-2.01911
33967306	chr6:33967306:C:G	3.9226e-39	-1.29021e-09	-1.77785	5.40946e-32	-1.29021e-09	-1.75123	3.43681e-07	-1.29021e-09	-1.86095
33967443	chr6:33967443:C:T	6.58308e-39	-0.802744	-0.457359	5.38051e-32	-0.994186	-0.762409	1.34215e-06	-0.917617	0.418983
33967517	chr6:33967517:C:T	3.42487e-39	-1.29021e-09	-1.91354	4.21988e-32	-1.29021e-09	-1.99957	2.92519e-07	-1.29021e-09	-2.02213
33967683	chr6:33967683:G:C	4.28897e-39	-1.10733	-0.581226	3.91133e-32	-1.27167	-0.803831	8.9387e-07	-1.23016	0.32506
33967714	chr6:33967714:C:T	4.60079e-39	-1.29021e-09	-1.61838	5.25198e-32	-1.29021e-09	-1.78077	4.34789e-07	-1.29021e-09	-1.6258
33968029	chr6:33968029:G:A	3.69399e-39	-1.29021e-09	-1.8379	4.97189e-32	-1.29021e-09	-1.83558	3.36361e-07	-1.29021e-09	-1.88248
33968041	chr6:33968041:C:A	3.90074e-39	-1.29021e-09	-1.78344	5.12942e-32	-1.29021e-09	-1.80439	3.47602e-07	-1.29021e-09	-1.8496
33968126	chr6:33968126:T:C	3.48277e-39	-1.29021e-09	-1.89678	4.3095e-32	-1.29021e-09	-1.97856	2.97574e-07	-1.29021e-09	-2.005
33968305	chr6:33968305:T:C	3.65882e-39	-1.29021e-09	-1.84746	4.5556e-32	-1.29021e-09	-1.92302	3.28952e-07	-1.29021e-09	-1.90475
33968379	chr6:33968379:G:C	3.23458e-39	-1.29021e-09	-1.97071	4.55217e-32	-1.29021e-09	-1.92377	3.10724e-07	-1.29021e-09	-1.96176
33968761	chr6:33968761:T:A	2.31175e-39	-0.376206	-1.93039	1.82651e-31	1.35126	-1.88565	4.86986e-08	-1.84121	-1.9738
33969248	chr6:33969248:C:A	2.41071e-40	-2.53704	-2.03023	2.61774e-33	-2.74927	-2.03038	1.8234e-08	-2.77182	-2.02556
33969411	chr6:33969411:G:T	3.81553e-39	-1.29021e-09	-1.80553	5.39308e-32	-1.29021e-09	-1.75426	4.14344e-07	-1.29021e-09	-1.67397
33969644	chr6:33969644:G:T	3.7654e-39	-1.29021e-09	-1.81875	5.31312e-32	-1.29021e-09	-1.7692	4.07526e-07	-1.29021e-09	-1.69056
33969869	chr6:33969869:ACAAAAATATAACTGGAAAACCTC:A	6.39621e-39	-1.80528	0.516382	5.07925e-32	-1.97307	0.158851	1.49608e-06	-1.99976	1.6097
33969902	chr6:33969902:GA:G	6.38077e-39	-1.83845	0.547138	5.05873e-32	-2.00404	0.185772	1.50545e-06	-2.02975	1.64593
33969992	chr6:33969992:C:T	3.10769e-39	-1.29021e-09	-2.01073	4.10753e-32	-1.29021e-09	-2.02656	2.91133e-07	-1.29021e-09	-2.02688
33970025	chr6:33970025:T:C	3.05765e-39	-1.29021e-09	-2.02696	4.41438e-32	-1.29021e-09	-1.95451	2.91945e-07	-1.29021e-09	-2.0241
33975718	chr6:33975718:T:C	3.66315e-40	-2.40505	-1.74382	3.16624e-33	-2.68551	-1.90391	2.87041e-08	-2.73049	-1.61314
33975804	chr6:33975804:C:G	5.19777e-39	-1.29021e-09	-1.49637	8.21162e-32	-1.29021e-09	-1.33383	5.70784e-07	-1.29021e-09	-1.35365
33976148	chr6:33976148:G:A	3.65897e-39	-1.29021e-09	-1.84742	4.82783e-32	-1.29021e-09	-1.86498	3.30686e-07	-1.29021e-09	-1.8995
33976237	chr6:33976237:T:C	3.74234e-39	-1.11356	-0.711328	2.41944e-32	-1.71833	-0.837513	3.65865e-07	-1.80718	0.00878193
33976286	chr6:33976286:C:T	1.76111e-39	-1.46158	-1.11708	1.28707e-32	-1.98568	-1.20133	1.74779e-07	-2.13552	-0.401626
33976374	chr6:33976374:T:C	2.78141e-40	-2.51456	-1.90968	3.0139e-33	-2.74012	-1.89861	2.2122e-08	-2.77308	-1.83101
33976941	chr6:33976941:C:T	3.758e-39	-1.29021e-09	-1.82072	5.7025e-32	-1.29021e-09	-1.69847	3.51654e-07	-1.29021e-09	-1.83801
33977235	chr6:33977235:A:G	5.91508e-39	-1.3671	-1.42404e-09	7.19178e-32	-1.46644	-1.42404e-09	4.02198e-07	-1.70372	-1.42404e-09
33977289	chr6:33977289:G:A	3.72858e-39	-1.29021e-09	-1.82858	4.59339e-32	-1.29021e-09	-1.91476	3.4917e-07	-1.29021e-09	-1.84511
33977584	chr6:33977584:A:G	8.36793e-40	-2.61786	-0.704923	1.38364e-32	-2.32522	-0.789445	1.09044e-07	-2.76106	-0.247858
33977742	chr6:33977742:C:G	4.89929e-39	-1.29021e-09	-1.55551	7.31197e-32	-1.29021e-09	-1.44987	4.82508e-07	-1.29021e-09	-1.52167
33978144	chr6:33978144:A:G	6.00683e-40	-2.54267	-1.11162	8.61606e-33	-2.20729	-1.38104	5.86791e-08	-2.74136	-0.887225
33978195	chr6:33978195:C:A	2.13157e-39	-1.35092	-1.03682	8.80964e-33	-2.36529	-1.20082	1.64266e-07	-1.93145	-0.667731
33978295	chr6:33978295:G:A	4.91116e-39	-1.29021e-09	-1.5531	7.33199e-32	-1.29021e-09	-1.44713	4.83671e-07	-1.29021e-09	-1.51926
33978322	chr6:33978322:G:A	4.91116e-39	-1.29021e-09	-1.5531	7.33199e-32	-1.29021e-09	-1.44713	4.83671e-07	-1.29021e-09	-1.51926
33978502	chr6:33978502:G:A	2.08232e-40	-2.71036	-2.00335	2.55978e-33	-2.77305	-2.029	2.27257e-08	-2.69803	-1.87914
33978629	chr6:33978629:G:A	3.36172e-39	-1.29021e-09	-1.93215	4.59229e-32	-1.29021e-09	-1.915	3.02684e-07	-1.29021e-09	-1.98797
33978673	chr6:33978673:T:G	3.95437e-39	-1.29021e-09	-1.76978	6.46723e-32	-1.29021e-09	-1.57263	4.06627e-07	-1.29021e-09	-1.69277
33978797	chr6:33978797:C:T	1.59461e-39	-0.723345	-1.95463	2.7093e-32	-0.49631	-1.94638	6.57492e-08	-1.7331	-1.78171
33978851	chr6:33978851:A:G	5.53376e-39	-1.29021e-09	-1.43374	8.39585e-32	-1.29021e-09	-1.31164	5.48299e-07	-1.29021e-09	-1.39384
33979374	chr6:33979374:T:G	3.04868e-39	-1.29021e-09	-2.02989	4.12863e-32	-1.29021e-09	-2.02143	2.9031e-07	-1.29021e-09	-2.02971
33979792	chr6:33979792:A:T	2.61755e-40	-2.46166	-2.02329	5.23973e-33	-2.05621	-2.02948	2.07937e-08	-2.72776	-1.93825
33979860	chr6:33979860:C:G	2.52988e-40	-2.72408	-1.79494	5.72922e-33	-2.07498	-1.92141	3.20282e-08	-2.75701	-1.47703
33980125	chr6:33980125:G:A	1.17847e-39	-1.26702	-1.71336	3.39415e-33	-2.6559	-1.86401	6.45269e-08	-2.03276	-1.50082
33980132	chr6:33980132:C:T	5.30794e-40	-1.86268	-1.91531	5.64985e-33	-2.16636	-1.84398	4.24988e-08	-1.99551	-1.95568
33980210	chr6:33980210:A:G	2.31422e-40	-2.57871	-2.02941	3.06721e-33	-2.6221	-1.9991	2.01469e-08	-2.74946	-1.94815
33980300	chr6:33980300:G:A	2.72506e-40	-2.46095	-1.98375	3.42375e-33	-2.48371	-2.02752	2.89152e-08	-2.54897	-1.78733
33980442	chr6:33980442:G:A	1.02765e-39	-1.33468	-1.78265	6.20189e-33	-2.08648	-1.83063	2.74955e-08	-2.50317	-1.88347
33980445	chr6:33980445:G:A	4.1048e-39	-1.29021e-09	-1.73245	6.14909e-32	-1.29021e-09	-1.62308	4.353e-07	-1.29021e-09	-1.62463
33980449	chr6:33980449:C:T	5.35658e-40	-1.88599	-1.88288	4.87284e-33	-2.3015	-1.85679	3.66634e-08	-2.30735	-1.79154
33980468	chr6:33980468:G:A	3.05424e-39	-1.29021e-09	-2.02808	4.09103e-32	-1.29021e-09	-2.03058	2.93585e-07	-1.29021e-09	-2.0185
33980537	chr6:33980537:G:A	2.05429e-40	-2.7324	-1.99486	2.94083e-33	-2.72737	-1.9359	2.19144e-08	-2.67935	-1.93416
33980669	chr6:33980669:C:T	4.79685e-39	-1.29021e-09	-1.57665	6.73671e-32	-1.29021e-09	-1.53181	5.20105e-07	-1.29021e-09	-1.44663
33981034	chr6:33981034:A:G	1.50722e-39	-2.73434	-1.42404e-09	2.00009e-32	-2.74619	-1.42404e-09	1.53671e-07	-2.66585	-1.42404e-09
33981358	chr6:33981358:C:T	5.00275e-39	-1.29021e-09	-1.53462	7.51091e-32	-1.29021e-09	-1.42302	4.94044e-07	-1.29021e-09	-1.49804
33981578	chr6:33981578:T:C	5.79725e-40	-2.5196	-1.17021	5.28108e-33	-2.76533	-1.3125	6.23205e-08	-2.72566	-0.842712
33982144	chr6:33982144:C:T	4.96984e-40	-2.75847	-1.08534	1.18827e-32	-2.30572	-0.961161	3.86715e-08	-2.63095	-1.41461
33982175	chr6:33982175:G:T	8.15263e-38	3.26447	-2.00815	3.34484e-32	-0.296882	-1.93508	9.17513e-08	-1.15663	-2.02496
33982257	chr6:33982257:G:A	1.13755e-39	-0.996688	-2.01904	5.83941e-33	-2.00535	-1.97199	8.27732e-08	-1.25383	-2.03073
33982308	chr6:33982308:C:T	3.11038e-39	-1.29021e-09	-2.00986	4.36153e-32	-1.29021e-09	-1.96656	3.20128e-07	-1.29021e-09	-1.93194
33982566	chr6:33982566:G:A	4.78707e-39	-1.29021e-09	-1.57869	7.1282e-32	-1.29021e-09	-1.47532	4.72051e-07	-1.29021e-09	-1.54358
33982908	chr6:33982908:C:T	5.76652e-39	-1.29021e-09	-1.39254	6.58982e-32	-1.29021e-09	-1.55385	4.23447e-07	-1.29021e-09	-1.65223
33983456	chr6:33983456:G:T	3.19452e-39	-1.29021e-09	-1.98317	4.41558e-32	-1.29021e-09	-1.95424	3.03208e-07	-1.29021e-09	-1.98624
33983589	chr6:33983589:T:G	3.9363e-39	-1.77436	-1.42404e-09	4.55157e-32	-1.92391	-1.42404e-09	3.40521e-07	-1.87019	-1.42404e-09
33983643	chr6:33983643:C:A	1.32496e-39	-1.78704	-1.07619	6.51501e-33	-2.52298	-1.34487	1.31725e-07	-2.01004	-0.809906
33984140	chr6:33984140:T:C	5.69772e-39	-1.29021e-09	-1.40454	8.63857e-32	-1.29021e-09	-1.28314	5.61482e-07	-1.29021e-09	-1.37008
33984216	chr6:33984216:A:G	2.53255e-40	-2.48892	-2.02904	3.35867e-33	-2.53458	-1.99584	2.08946e-08	-2.70544	-1.95573
33984469	chr6:33984469:G:C	3.46557e-39	-0.0298014	-1.87193	1.46041e-32	-1.29473	-1.76593	2.01308e-07	-0.458997	-1.93683
33984500	chr6:33984500:G:A	3.12075e-40	-2.67796	-1.63115	7.60162e-33	-2.14582	-1.56779	2.61285e-08	-2.56806	-1.86958
33984573	chr6:33984573:C:T	5.17053e-40	-2.74065	-1.06357	6.32784e-33	-2.60895	-1.28806	6.32591e-08	-2.76842	-0.785003
33984849	chr6:33984849:T:C	2.69155e-40	-2.42656	-2.03052	3.51113e-33	-2.48081	-2.00522	2.1823e-08	-2.67799	-1.93971
33985169	chr6:33985169:G:A	5.98123e-39	-1.35598	-1.42404e-09	1.20814e-31	-0.947711	-1.42404e-09	9.08478e-07	-0.888893	-1.42404e-09
33985679	chr6:33985679:T:C	7.01863e-39	-1.29021e-09	-1.19604	9.26728e-32	-1.29021e-09	-1.21289	6.11815e-07	-1.29021e-09	-1.28423
33985957	chr6:33985957:G:T	3.27361e-40	-2.32514	-1.93615	3.45943e-33	-2.57137	-1.92949	2.09946e-08	-2.70895	-1.94745
33986353	chr6:33986353:T:A	3.06645e-39	-1.29021e-09	-2.02409	4.26078e-32	-1.29021e-09	-1.98993	3.07742e-07	-1.29021e-09	-1.9714
33986415	chr6:33986415:T:C	2.54089e-40	-2.50009	-2.01459	3.31718e-33	-2.60477	-1.93808	1.99156e-08	-2.69528	-2.01388
33986810	chr6:33986810:T:C	5.28788e-39	-1.29021e-09	-1.47919	6.45166e-32	-1.29021e-09	-1.57504	4.01627e-07	-1.29021e-09	-1.70514
33987049	chr6:33987049:C:T	7.39071e-40	-2.53639	-0.91058	9.36039e-33	-2.60148	-0.903993	6.68584e-08	-2.73197	-0.766117
33987164	chr6:33987164:C:T	3.83713e-39	-1.29021e-09	-1.79988	4.63245e-32	-1.29021e-09	-1.90629	3.31466e-07	-1.29021e-09	-1.89714
33987398	chr6:33987398:T:C	2.24312e-40	-2.68583	-1.95349	2.73472e-33	-2.75729	-1.97865	2.27839e-08	-2.76187	-1.81274
33987510	chr6:33987510:A:C	5.38071e-40	-1.73411	-2.03026	6.4622e-33	-1.84679	-2.0292	3.04554e-08	-2.25929	-2.02511
33987810	chr6:33987810:C:T	3.19395e-39	-1.29021e-09	-1.98335	4.11996e-32	-1.29021e-09	-2.02354	3.0108e-07	-1.29021e-09	-1.99329
33987915	chr6:33987915:A:G	6.35824e-40	-1.57642	-2.02102	1.46446e-32	-1.02817	-2.02973	5.673e-08	-1.73968	-1.92268
33987940	chr6:33987940:C:T	1.88507e-38	1.78244	-1.99049	1.29189e-32	-1.15279	-2.03048	3.88999e-08	-2.01664	-2.02303
33988388	chr6:33988388:A:G	1.14231e-39	-2.16836	-0.843196	1.54905e-31	0.547177	-1.24633	3.66461e-07	-1.24894	-0.547836
33988587	chr6:33988587:G:A	3.8271e-38	2.08399	-1.58391	2.94468e-32	-0.593792	-1.76559	7.81013e-08	-1.6367	-1.70595
33988695	chr6:33988695:T:C	2.58384e-40	-2.50119	-1.99672	2.68174e-33	-2.77075	-1.98475	1.82719e-08	-2.76724	-2.02806
33989016	chr6:33989016:A:G	2.70105e-40	-2.69129	-1.76226	5.13731e-33	-2.28361	-1.82182	5.11232e-08	-2.44278	-1.32364
33989357	chr6:33989357:G:A	3.88939e-39	-1.29021e-09	-1.78635	6.0975e-32	-1.29021e-09	-1.6315	2.9437e-07	-1.29021e-09	-2.01583
33990108	chr6:33990108:G:A	6.50829e-40	-1.85469	-1.71943	7.37335e-33	-2.18885	-1.55524	5.60591e-08	-1.97732	-1.69694
33990197	chr6:33990197:A:G	3.11611e-39	-1.29021e-09	-2.00802	4.09155e-32	-1.29021e-09	-2.03046	2.90523e-07	-1.29021e-09	-2.02898
33990223	chr6:33990223:G:C	1.08036e-39	-1.21368	-1.85363	8.61949e-33	-1.6861	-1.90184	3.5856e-08	-2.25347	-1.86768
33991492	chr6:33991492:T:C	3.05872e-39	-1.29021e-09	-2.02661	4.30588e-32	-1.29021e-09	-1.9794	3.30992e-07	-1.29021e-09	-1.89857
33991989	chr6:33991989:G:A	3.60079e-39	-1.29021e-09	-1.86345	5.4054e-32	-1.29021e-09	-1.75198	3.25847e-07	-1.29021e-09	-1.91424
33992219	chr6:33992219:G:A	3.06187e-39	-1.29021e-09	-2.02558	4.2094e-32	-1.29021e-09	-2.00206	3.33572e-07	-1.29021e-09	-1.89081
33992498	chr6:33992498:C:T	3.20188e-39	-1.29021e-09	-1.98087	4.41504e-32	-1.29021e-09	-1.95436	3.13494e-07	-1.29021e-09	-1.95288
33992685	chr6:33992685:G:A	1.00198e-38	-1.29021e-09	-0.840046	1.17922e-31	-1.29021e-09	-0.971941	8.76666e-07	-1.29021e-09	-0.924538
33992766	chr6:33992766:TA:T	3.05433e-39	-1.29021e-09	-2.02805	4.23232e-32	-1.29021e-09	-1.99663	2.9824e-07	-1.29021e-09	-2.00277
33992834	chr6:33992834:G:A	3.94243e-40	-2.58064	-1.49476	7.73873e-33	-2.27085	-1.42487	3.12506e-08	-2.61747	-1.64116
33993063	chr6:33993063:C:G	4.04227e-39	-1.29021e-09	-1.7478	5.46904e-32	-1.29021e-09	-1.74028	3.81146e-07	-1.29021e-09	-1.75748
33993529	chr6:33993529:C:T	3.09632e-39	-1.29021e-09	-2.01439	4.25924e-32	-1.29021e-09	-1.99029	2.90011e-07	-1.29021e-09	-2.03074
33993796	chr6:33993796:G:A	2.27997e-38	-1.29021e-09	-0.017859	2.56236e-31	-1.29021e-09	-0.195865	2.8133e-06	-1.29021e-09	0.24145
33993878	chr6:33993878:C:T	5.87765e-39	-1.29021e-09	-1.37345	5.79264e-32	-1.29021e-09	-1.68279	1.08104e-06	-1.29021e-09	-0.714989
33993956	chr6:33993956:C:T	3.04929e-39	-1.29021e-09	-2.0297	4.12145e-32	-1.29021e-09	-2.02317	2.91155e-07	-1.29021e-09	-2.02681
33994284	chr6:33994284:G:C	4.51663e-39	-1.29021e-09	-1.63684	6.57838e-32	-1.29021e-09	-1.55559	4.28837e-07	-1.29021e-09	-1.63959
33994339	chr6:33994339:A:G	2.80856e-40	-2.42357	-1.99094	3.55531e-33	-2.44417	-2.02936	3.32714e-08	-2.51944	-1.67652
33994457	chr6:33994457:C:T	3.28557e-38	-1.29021e-09	0.34752	4.93248e-31	-1.29021e-09	0.459048	3.2759e-06	-1.29021e-09	0.393684
33994630	chr6:33994630:T:A	9.78398e-39	-1.29021e-09	-0.863858	1.5641e-31	-1.29021e-09	-0.689484	1.14182e-06	-1.29021e-09	-0.660285
33994871	chr6:33994871:A:G	3.85998e-39	-1.29021e-09	-1.79394	5.60007e-32	-1.29021e-09	-1.7166	3.73331e-07	-1.29021e-09	-1.7782
33995049	chr6:33995049:G:A	3.62805e-39	-1.29021e-09	-1.85591	4.81898e-32	-1.29021e-09	-1.86682	3.27871e-07	-1.29021e-09	-1.90804
33995232	chr6:33995232:G:C	3.04984e-40	-2.39658	-1.93552	4.44183e-33	-2.25293	-1.99796	3.35665e-08	-2.68056	-1.50657
33995486	chr6:33995486:T:A	1.72337e-39	-2.60032	-1.42404e-09	2.98103e-32	-2.34711	-1.42404e-09	1.43961e-07	-2.73112	-1.42404e-09
33995724	chr6:33995724:A:G	4.66251e-40	-2.00351	-1.90413	7.2364e-33	-1.78595	-1.97689	4.6917e-08	-2.39468	-1.4576
33995888	chr6:33995888:C:G	2.61277e-38	-1.29021e-09	0.118391	4.2186e-31	-1.29021e-09	0.302709	2.82024e-06	-1.29021e-09	0.243914
33995908	chr6:33995908:G:A	3.74738e-40	-2.28292	-1.84321	5.69755e-33	-2.24339	-1.75854	4.71266e-08	-2.0771	-1.77072
33995976	chr6:33995976:G:A	3.49716e-39	-1.29021e-09	-1.89265	4.57847e-32	-1.29021e-09	-1.91801	3.33107e-07	-1.29021e-09	-1.8922
33996018	chr6:33996018:G:A	3.48567e-39	-1.29021e-09	-1.89594	4.80615e-32	-1.29021e-09	-1.86948	2.97372e-07	-1.29021e-09	-2.00568
33996058	chr6:33996058:T:A	3.49205e-39	-1.29021e-09	-1.89412	4.57252e-32	-1.29021e-09	-1.91932	3.32617e-07	-1.29021e-09	-1.89367
33996068	chr6:33996068:G:C	8.27703e-40	-1.6166	-1.71711	2.53467e-32	-0.648575	-1.86074	8.68808e-08	-1.74879	-1.48733
33996188	chr6:33996188:C:T	9.88621e-39	-1.29021e-09	-0.853464	2.00318e-31	-1.29021e-09	-0.442057	7.48176e-07	-1.29021e-09	-1.08303
33996266	chr6:33996266:G:A	3.22867e-39	-1.29021e-09	-1.97253	4.70106e-32	-1.29021e-09	-1.89159	3.40069e-07	-1.29021e-09	-1.87151
33996275	chr6:33996275:C:T	7.70504e-39	-1.09877	-0.00396119	7.79347e-32	-1.19496	-0.191133	2.06933e-06	-0.654563	0.588878
33996456	chr6:33996456:G:A	3.7779e-39	-1.29021e-09	-1.81544	4.79478e-32	-1.29021e-09	-1.87185	3.29098e-07	-1.29021e-09	-1.90431
33996625	chr6:33996625:A:G	3.41057e-39	-1.29021e-09	-1.91772	4.48059e-32	-1.29021e-09	-1.93962	3.2464e-07	-1.29021e-09	-1.91795
33996704	chr6:33996704:G:A	4.61066e-39	-1.29021e-09	-1.61623	6.89803e-32	-1.29021e-09	-1.50814	4.94835e-07	-1.29021e-09	-1.49644
33996976	chr6:33996976:A:G	3.49901e-39	-1.29021e-09	-1.89212	4.58077e-32	-1.29021e-09	-1.91751	3.33266e-07	-1.29021e-09	-1.89172
33997017	chr6:33997017:G:T	1.00139e-37	-1.29021e-09	1.46196	1.09661e-30	-1.29021e-09	1.25801	7.14263e-06	-1.29021e-09	1.17317
33997130	chr6:33997130:A:G	2.03501e-40	-2.73247	-2.00422	2.64648e-33	-2.76602	-2.00271	3.29456e-08	-2.18495	-2.02085
33997187	chr6:33997187:T:G	3.66354e-39	-1.29021e-09	-1.84617	5.13274e-32	-1.29021e-09	-1.80374	3.16491e-07	-1.29021e-09	-1.94337
33997201	chr6:33997201:T:A	3.46792e-39	-1.29021e-09	-1.90105	4.44433e-32	-1.29021e-09	-1.94775	3.08714e-07	-1.29021e-09	-1.96825
33997284	chr6:33997284:C:G	3.75833e-38	-1.29021e-09	0.481956	2.7273e-31	-1.29021e-09	-0.133481	9.81525e-06	-1.29021e-09	1.49103
33997375	chr6:33997375:G:A	7.81142e-39	-1.29021e-09	-1.08902	1.53519e-31	-1.29021e-09	-0.708141	6.12311e-07	-1.29021e-09	-1.28342
33997544	chr6:33997544:G:A	3.4396e-40	-2.76177	-1.45007	6.02068e-33	-2.71647	-1.2303	3.67805e-08	-2.47397	-1.62173
33997554	chr6:33997554:C:A	3.36121e-39	-1.29021e-09	-1.9323	4.97511e-32	-1.29021e-09	-1.83493	3.62352e-07	-1.29021e-09	-1.80805
33997657	chr6:33997657:C:T	1.17995e-39	-0.969504	-2.00963	1.46626e-32	-1.02991	-2.02675	1.96942e-07	-0.387149	-2.0306
33997678	chr6:33997678:G:A	3.0558e-39	-1.29021e-09	-2.02756	4.09468e-32	-1.29021e-09	-2.02969	2.90768e-07	-1.29021e-09	-2.02814
33997776	chr6:33997776:T:C	5.86712e-40	-1.74316	-1.93467	8.04973e-33	-1.62966	-2.02667	1.00062e-07	-1.34339	-1.75148
33997835	chr6:33997835:C:T	4.21723e-39	-1.29021e-09	-1.70543	6.36687e-32	-1.29021e-09	-1.58827	4.50903e-07	-1.29021e-09	-1.58941
33997991	chr6:33997991:G:A	1.03079e-39	-1.14584	-1.96844	1.43316e-32	-1.0487	-2.0308	1.7064e-07	-0.748342	-1.81277
33998010	chr6:33998010:A:G	4.22278e-40	-1.99463	-2.01207	5.97359e-33	-1.926	-2.02862	1.99468e-08	-2.75111	-1.95648
33998093	chr6:33998093:A:G	3.50215e-39	-1.29021e-09	-1.89123	4.58413e-32	-1.29021e-09	-1.91678	3.33606e-07	-1.29021e-09	-1.8907
33998305	chr6:33998305:C:T	1.81343e-39	-2.54939	-1.42404e-09	1.98681e-32	-2.75285	-1.42404e-09	1.54588e-07	-2.6599	-1.42404e-09
33998440	chr6:33998440:G:A	4.30893e-39	-1.29021e-09	-1.68391	6.19953e-32	-1.29021e-09	-1.61491	4.50117e-07	-1.29021e-09	-1.59116
33999068	chr6:33999068:G:A	3.89539e-39	-1.78481	-1.42404e-09	6.80233e-32	-1.52211	-1.42404e-09	2.30679e-07	-2.25964	-1.42404e-09
33999229	chr6:33999229:G:C	4.8081e-39	0.45571	-2.03001	5.76659e-32	0.340184	-2.02748	9.74113e-07	1.19966	-2.0188
33999461	chr6:33999461:G:A	6.05072e-39	-1.29021e-09	-1.34443	9.29867e-32	-1.29021e-09	-1.20951	6.64393e-07	-1.29021e-09	-1.20179
34000153	chr6:34000153:G:A	3.51964e-39	-1.29021e-09	-1.88625	5.55016e-32	-1.29021e-09	-1.72555	3.18427e-07	-1.29021e-09	-1.93727
34000319	chr6:34000319:C:G	6.69174e-39	-1.29021e-09	-1.24373	1.29851e-31	-1.29021e-09	-0.87558	5.35287e-07	-1.29021e-09	-1.41786
34000351	chr6:34000351:T:C	2.0418e-40	-2.73711	-1.99625	2.65414e-33	-2.75993	-2.00592	4.73979e-08	-1.94995	-1.89214
34000452	chr6:34000452:GC:G	2.37549e-40	-2.56605	-2.01594	2.85909e-33	-2.67167	-2.01979	4.66446e-08	-1.84038	-2.01773
34000578	chr6:34000578:C:T	6.28597e-39	-1.29021e-09	-1.30628	1.20645e-31	-1.29021e-09	-0.949114	5.10991e-07	-1.29021e-09	-1.46431
34000638	chr6:34000638:G:A	3.43187e-40	-2.64775	-1.56633	4.57482e-33	-2.62742	-1.59397	3.04135e-08	-2.708	-1.57778
34000758	chr6:34000758:A:G	6.24707e-39	-1.29021e-09	-1.31249	1.20424e-31	-1.29021e-09	-0.950943	5.05303e-07	-1.29021e-09	-1.4755
34000798	chr6:34000798:C:T	6.14924e-39	-1.29021e-09	-1.32828	1.17438e-31	-1.29021e-09	-0.976051	5.01417e-07	-1.29021e-09	-1.48323
34000886	chr6:34000886:C:G	3.36605e-39	-1.29021e-09	-1.93086	4.17368e-32	-1.29021e-09	-2.01058	2.91728e-07	-1.29021e-09	-2.02484
34001086	chr6:34001086:G:A	1.30228e-39	-1.05708	-1.82341	1.62879e-32	-1.22957	-1.72198	2.94752e-07	-0.369807	-1.64472
34001148	chr6:34001148:G:A	7.129e-40	-2.34556	-1.13746	1.12779e-32	-2.43058	-0.888536	3.12925e-07	-1.14468	-0.810024
34002088	chr6:34002088:G:A	3.46253e-38	-1.29021e-09	0.39998	3.95442e-31	-1.29021e-09	0.23804	2.43032e-06	-1.29021e-09	0.0951154
34002270	chr6:34002270:C:A	2.16096e-40	-2.66014	-2.0165	3.08395e-33	-2.58573	-2.03002	1.89347e-08	-2.72888	-2.03078
34002485	chr6:34002485:T:C	3.97328e-39	-1.29021e-09	-1.76501	6.30244e-32	-1.29021e-09	-1.59844	4.62625e-07	-1.29021e-09	-1.56375
34002970	chr6:34002970:C:G	2.90154e-40	-2.45651	-1.92544	4.51982e-33	-2.21696	-2.01653	2.56041e-08	-2.67384	-1.78407
34003476	chr6:34003476:G:A	5.03522e-39	-1.29021e-09	-1.52815	6.37218e-32	-1.29021e-09	-1.58744	4.52022e-07	-1.29021e-09	-1.58693
34003747	chr6:34003747:A:G	3.44249e-40	-2.50947	-1.70153	6.40031e-33	-2.14721	-1.73841	3.55257e-08	-2.60789	-1.52252
34003772	chr6:34003772:CCTAGGGTCCCCTTCA:C	6.99189e-40	-2.08821	-1.41423	1.25457e-32	-1.78153	-1.43106	6.92938e-08	-2.4164	-1.04591
34003832	chr6:34003832:G:A	5.74111e-39	-1.29021e-09	-1.39695	7.69885e-32	-1.29021e-09	-1.39831	5.75706e-07	-1.29021e-09	-1.34507
34003866	chr6:34003866:T:C	3.09679e-39	-1.29021e-09	-2.01424	4.18903e-32	-1.29021e-09	-2.00691	3.00968e-07	-1.29021e-09	-1.99366
34003876	chr6:34003876:T:C	2.99145e-39	-2.04885	-1.42404e-09	4.29279e-32	-1.98244	-1.42404e-09	2.93719e-07	-2.01804	-1.42404e-09
34003905	chr6:34003905:G:A	2.49285e-39	-2.23118	-1.42404e-09	3.61888e-32	-2.15321	-1.42404e-09	2.48869e-07	-2.18374	-1.42404e-09
34004388	chr6:34004388:T:C	5.55004e-40	-2.41247	-1.32091	7.46682e-33	-2.30298	-1.42852	4.58844e-08	-2.36597	-1.50857
34004397	chr6:34004397:C:T	2.83093e-40	-2.65192	-1.75466	4.03309e-33	-2.41228	-1.93515	5.91762e-08	-2.67166	-0.948488
34004728	chr6:34004728:T:C	5.636e-39	-1.29021e-09	-1.41543	6.74107e-32	-1.29021e-09	-1.53116	4.53055e-07	-1.29021e-09	-1.58465
34004771	chr6:34004771:C:T	2.33029e-40	-2.76313	-1.83807	3.03807e-33	-2.73544	-1.8953	1.8543e-08	-2.7608	-2.01978
34005173	chr6:34005173:T:C	2.01275e-40	-2.74787	-1.99982	2.74592e-33	-2.70926	-2.02259	1.92199e-08	-2.74179	-2.00293
34005251	chr6:34005251:C:T	3.19064e-39	-1.29021e-09	-1.98438	4.13652e-32	-1.29021e-09	-2.01952	3.04275e-07	-1.29021e-09	-1.98273
34005315	chr6:34005315:G:A	3.79395e-39	-1.29021e-09	-1.8112	5.18858e-32	-1.29021e-09	-1.79292	3.89968e-07	-1.29021e-09	-1.7346
34005515	chr6:34005515:G:A	3.82077e-39	-1.29021e-09	-1.80415	4.6433e-32	-1.29021e-09	-1.90395	3.54925e-07	-1.29021e-09	-1.82876
34006090	chr6:34006090:C:T	3.05715e-39	-2.02712	-1.42404e-09	3.17409e-32	-2.28436	-1.42404e-09	2.47629e-07	-2.18873	-1.42404e-09
34006646	chr6:34006646:T:A	4.20805e-40	-2.28874	-1.72145	7.93254e-33	-1.88209	-1.7889	8.74345e-08	-1.70795	-1.52183
34006791	chr6:34006791:C:T	3.06854e-39	-1.29021e-09	-2.0234	4.13284e-32	-1.29021e-09	-2.02041	2.91532e-07	-1.29021e-09	-2.02551
34006828	chr6:34006828:T:C	4.02432e-39	-1.29021e-09	-1.75225	4.85125e-32	-1.29021e-09	-1.86014	4.09357e-07	-1.29021e-09	-1.68608
34007261	chr6:34007261:C:T	3.34924e-40	-2.46236	-1.7761	5.58378e-33	-2.41028	-1.61182	3.68398e-08	-2.46374	-1.63035
34007355	chr6:34007355:C:T	1.87626e-39	-2.51533	-1.42404e-09	2.67093e-32	-2.45695	-1.42404e-09	1.85214e-07	-2.47915	-1.42404e-09
34007589	chr6:34007589:G:A	5.1048e-40	-1.79284	-2.02417	1.08165e-32	-1.3301	-2.03079	3.64957e-08	-2.19463	-1.90884
34007800	chr6:34007800:G:A	2.3831e-40	-2.76558	-1.81321	3.11152e-33	-2.76215	-1.8447	2.90881e-08	-2.72978	-1.60055
34008356	chr6:34008356:A:G	3.05768e-39	-1.29021e-09	-2.02695	4.09031e-32	-1.29021e-09	-2.03076	2.9063e-07	-1.29021e-09	-2.02861
34008381	chr6:34008381:C:A	1.77668e-39	-2.56986	-1.42404e-09	2.49167e-32	-2.52643	-1.42404e-09	1.74049e-07	-2.54133	-1.42404e-09
34008438	chr6:34008438:G:A	3.2352e-39	-1.29021e-09	-1.97051	4.26436e-32	-1.29021e-09	-1.98909	3.18611e-07	-1.29021e-09	-1.93669
34008533	chr6:34008533:T:C	4.21555e-39	-1.29021e-09	-1.70582	5.43592e-32	-1.29021e-09	-1.74635	4.0706e-07	-1.29021e-09	-1.6917
34008661	chr6:34008661:C:T	3.10326e-39	-2.01215	-1.42404e-09	5.38538e-32	-1.75569	-1.42404e-09	2.55828e-07	-2.15616	-1.42404e-09
34008965	chr6:34008965:C:G	1.13235e-39	-2.18323	-0.837079	3.29437e-32	-1.25999	-0.987172	1.89584e-07	-2.66148	0.205654
34009087	chr6:34009087:T:C	2.61946e-40	-2.55142	-1.9328	4.07685e-33	-2.5079	-1.82874	2.68856e-08	-2.56273	-1.84634
34009423	chr6:34009423:C:T	3.29003e-39	-1.29021e-09	-1.95371	4.74932e-32	-1.29021e-09	-1.88138	3.43829e-07	-1.29021e-09	-1.86052
34009643	chr6:34009643:T:C	2.7804e-40	-2.44558	-1.97901	3.97433e-33	-2.37759	-1.98452	2.89525e-08	-2.74499	-1.59002
34010369	chr6:34010369:T:C	2.77725e-40	-2.45536	-1.97037	4.00516e-33	-2.38367	-1.97071	2.78025e-08	-2.75228	-1.62326
34011028	chr6:34011028:T:C	1.26491e-39	-2.60053	-0.309078	1.34389e-32	-2.59496	-0.548849	4.62974e-07	-2.71766	1.15467
34011036	chr6:34011036:A:T	2.18726e-40	-2.66022	-2.00432	2.85187e-33	-2.66567	-2.02832	2.94045e-08	-2.53223	-1.78729
34011296	chr6:34011296:C:A	2.01711e-40	-2.71723	-2.0283	2.69163e-33	-2.73024	-2.02157	2.12305e-08	-2.62287	-2.02235
34011450	chr6:34011450:G:A	3.22764e-39	-1.29021e-09	-1.97285	4.69215e-32	-1.29021e-09	-1.89349	3.23127e-07	-1.29021e-09	-1.92262
34011457	chr6:34011457:C:T	2.02145e-40	-2.71258	-2.0308	2.68154e-33	-2.72691	-2.02867	2.16561e-08	-2.61592	-2.00946
34011808	chr6:34011808:C:A	4.74263e-39	-1.29021e-09	-1.58801	6.06881e-32	-1.29021e-09	-1.63622	4.59618e-07	-1.29021e-09	-1.57027
34011843	chr6:34011843:C:T	1.55574e-39	-2.70265	-1.42404e-09	2.03229e-32	-2.73021	-1.42404e-09	1.83433e-07	-2.48881	-1.42404e-09
34012071	chr6:34012071:C:G	2.82914e-39	-2.10463	-1.42404e-09	2.92842e-32	-2.36491	-1.42404e-09	2.45672e-07	-2.19666	-1.42404e-09
34012390	chr6:34012390:A:T	1.49603e-39	-1.71921	-1.02258	4.26127e-32	-0.637444	-1.35237	2.14945e-07	-2.47954	0.149253
34012645	chr6:34012645:A:G	3.23767e-39	-1.29021e-09	-1.96975	4.12967e-32	-1.29021e-09	-2.02118	2.9025e-07	-1.29021e-09	-2.02992
34012992	chr6:34012992:C:T	4.48077e-40	-2.59559	-1.35181	8.35235e-33	-2.56156	-1.05786	5.19312e-08	-2.61588	-1.13487
34013024	chr6:34013024:C:T	3.1152e-39	-1.29021e-09	-2.00831	4.09066e-32	-1.29021e-09	-2.03067	3.24914e-07	-1.29021e-09	-1.9171
34013418	chr6:34013418:G:A	1.01699e-39	-2.26278	-0.864982	1.07928e-32	-2.28349	-1.07959	1.18733e-07	-2.76766	-0.156118
34013794	chr6:34013794:G:A	5.04591e-39	-1.29021e-09	-1.52603	6.45196e-32	-1.29021e-09	-1.57499	4.90236e-07	-1.29021e-09	-1.50578
34013859	chr6:34013859:G:A	2.13489e-40	-2.69449	-1.99429	2.77053e-33	-2.69734	-2.02559	3.21459e-08	-2.47354	-1.75683
34014572	chr6:34014572:T:G	2.25242e-40	-2.77345	-1.86173	3.18504e-33	-2.76027	-1.82323	2.08647e-08	-2.68835	-1.97425
34014577	chr6:34014577:C:T	2.36539e-39	-2.28366	-1.42404e-09	2.89922e-32	-2.37494	-1.42404e-09	2.74869e-07	-2.08437	-1.42404e-09
34014578	chr6:34014578:G:A	3.53171e-39	-1.29021e-09	-1.88282	4.92752e-32	-1.29021e-09	-1.84454	3.50187e-07	-1.29021e-09	-1.84219
34014748	chr6:34014748:C:G	4.44647e-39	-1.29021e-09	-1.65249	5.66292e-32	-1.29021e-09	-1.70544	4.2767e-07	-1.29021e-09	-1.64231
34014823	chr6:34014823:A:G	3.35211e-39	-1.29021e-09	-1.93502	4.69744e-32	-1.29021e-09	-1.89236	3.45938e-07	-1.29021e-09	-1.8544
34015019	chr6:34015019:C:T	2.16338e-40	-2.68765	-1.98787	2.79642e-33	-2.69094	-2.02269	3.2358e-08	-2.48637	-1.73743
34015176	chr6:34015176:T:C	1.33741e-39	-2.64399	-0.209888	1.489e-32	-2.61516	-0.426117	4.61179e-07	-2.55625	0.989374
34015228	chr6:34015228:C:G	4.67058e-39	-1.29021e-09	-1.60332	5.92794e-32	-1.29021e-09	-1.6597	4.5062e-07	-1.29021e-09	-1.59004
34015257	chr6:34015257:T:C	6.40136e-39	-1.29021e-09	-1.28809	8.09915e-32	-1.29021e-09	-1.34762	8.34907e-07	-1.29021e-09	-0.973343
34015267	chr6:34015267:T:A	5.4303e-39	-1.29021e-09	-1.45261	6.73878e-32	-1.29021e-09	-1.5315	5.84995e-07	-1.29021e-09	-1.32906
34015408	chr6:34015408:C:T	5.43222e-39	-1.29021e-09	-1.45226	9.23075e-32	-1.29021e-09	-1.21684	6.52171e-07	-1.29021e-09	-1.22036
34015502	chr6:34015502:C:T	5.58813e-39	-1.29021e-09	-1.42396	7.19519e-32	-1.29021e-09	-1.46597	7.44759e-07	-1.29021e-09	-1.0876
34015724	chr6:34015724:C:T	1.81399e-39	-2.75608	0.207007	1.90654e-32	-2.76566	-0.0284286	2.75127e-07	-2.51767	0.434243
34015863	chr6:34015863:T:C	1.39974e-39	-2.64545	-0.162866	1.55568e-32	-2.61774	-0.37972	4.94703e-07	-2.55451	1.0578
34016136	chr6:34016136:T:C	2.16802e-39	-2.76802	0.397232	2.31855e-32	-2.77248	0.174042	3.27771e-07	-2.56864	0.660287
34016254	chr6:34016254:T:C	1.06446e-38	-1.29021e-09	-0.779548	1.41699e-31	-1.29021e-09	-0.788258	1.60355e-06	-1.29021e-09	-0.320686
34016285	chr6:34016285:A:G	3.04637e-39	-1.29021e-09	-2.03066	4.23945e-32	-1.29021e-09	-1.99495	3.09923e-07	-1.29021e-09	-1.96434
34016294	chr6:34016294:G:A	2.05914e-40	-2.71423	-2.01067	2.70417e-33	-2.71696	-2.03021	3.19299e-08	-2.43198	-1.80514
34016382	chr6:34016382:T:C	1.36859e-37	1.77435	-1.42404e-09	2.62557e-30	2.13109	-1.42404e-09	7.91006e-06	1.27523	-1.42404e-09
34016431	chr6:34016431:T:C	4.47921e-39	-1.29021e-09	-1.64516	5.75404e-32	-1.29021e-09	-1.68948	4.34632e-07	-1.29021e-09	-1.62616
34016498	chr6:34016498:T:C	3.01406e-40	-2.55504	-1.78886	3.96697e-33	-2.53899	-1.82497	4.07747e-08	-2.71205	-1.28055
34016510	chr6:34016510:G:A	2.97459e-40	-2.55821	-1.79888	3.91624e-33	-2.54263	-1.8342	4.01403e-08	-2.71	-1.29828
34016537	chr6:34016537:C:T	4.46411e-39	-1.29021e-09	-1.64853	5.73636e-32	-1.29021e-09	-1.69255	4.3315e-07	-1.29021e-09	-1.62958
34016597	chr6:34016597:C:T	4.16413e-39	-1.29021e-09	-1.7181	5.38893e-32	-1.29021e-09	-1.75503	5.14238e-07	-1.29021e-09	-1.45798
34016711	chr6:34016711:C:A	3.06695e-39	-1.29021e-09	-2.02392	4.12561e-32	-1.29021e-09	-2.02216	2.9795e-07	-1.29021e-09	-2.00374
34016998	chr6:34016998:C:T	4.78655e-39	-1.29021e-09	-1.57879	6.13966e-32	-1.29021e-09	-1.62461	4.64317e-07	-1.29021e-09	-1.56009
34017238	chr6:34017238:C:T	3.80773e-40	-2.43999	-1.67017	5.26821e-33	-2.30927	-1.771	1.00078e-07	-1.56076	-1.53395
34017372	chr6:34017372:T:C	1.31167e-39	-2.64703	-0.226281	1.45232e-32	-2.62252	-0.443702	4.54034e-07	-2.55364	0.971151
34017483	chr6:34017483:T:C	1.35725e-39	-2.63738	-0.201765	1.51281e-32	-2.60853	-0.41688	4.63772e-07	-2.56499	1.00372
34017486	chr6:34017486:G:A	4.49038e-39	-1.29021e-09	-1.64267	6.84804e-32	-1.29021e-09	-1.51542	4.93256e-07	-1.29021e-09	-1.49964
34017493	chr6:34017493:C:G	4.7726e-39	-1.29021e-09	-1.58171	6.12297e-32	-1.29021e-09	-1.62733	4.62822e-07	-1.29021e-09	-1.56332
34017505	chr6:34017505:C:T	1.04565e-38	-1.29021e-09	-0.79738	1.14712e-31	-1.29021e-09	-0.999541	9.10348e-07	-1.29021e-09	-0.886837
34017604	chr6:34017604:T:C	1.00702e-38	-1.29021e-09	-0.835029	1.34412e-31	-1.29021e-09	-0.841051	1.51579e-06	-1.29021e-09	-0.376968
34017606	chr6:34017606:T:G	1.6196e-39	-2.66243	-1.42404e-09	2.01215e-32	-2.74018	-1.42404e-09	1.66361e-07	-2.5865	-1.42404e-09
34017617	chr6:34017617:G:A	4.76287e-39	-1.29021e-09	-1.58375	6.11127e-32	-1.29021e-09	-1.62924	4.61886e-07	-1.29021e-09	-1.56535
34017684	chr6:34017684:G:A	1.72284e-39	-2.60063	-1.42404e-09	2.40546e-32	-2.56164	-1.42404e-09	1.66683e-07	-2.58457	-1.42404e-09
34017703	chr6:34017703:C:T	7.39145e-39	-1.29021e-09	-1.14428	9.38104e-32	-1.29021e-09	-1.20069	9.81839e-07	-1.29021e-09	-0.811236
34017704	chr6:34017704:C:T	2.05564e-40	-2.71789	-2.00872	2.69426e-33	-2.721	-2.02984	3.24087e-08	-2.42231	-1.79993
34018848	chr6:34018848:A:G	4.10062e-39	-1.29021e-09	-1.73347	5.19536e-32	-1.29021e-09	-1.79161	3.94549e-07	-1.29021e-09	-1.72292
34018952	chr6:34018952:G:A	3.15183e-39	-1.29021e-09	-1.99662	4.5343e-32	-1.29021e-09	-1.92771	3.13814e-07	-1.29021e-09	-1.95186
34019018	chr6:34019018:C:T	1.78787e-39	-2.56358	-1.42404e-09	2.53102e-32	-2.51076	-1.42404e-09	1.74861e-07	-2.53667	-1.42404e-09
34019170	chr6:34019170:A:T	3.64704e-39	-1.29021e-09	-1.85069	5.5811e-32	-1.29021e-09	-1.71999	3.99265e-07	-1.29021e-09	-1.71104
34019683	chr6:34019683:G:C	3.0527e-39	-1.29021e-09	-2.02858	4.15681e-32	-1.29021e-09	-2.01463	3.01497e-07	-1.29021e-09	-1.9919
34019846	chr6:34019846:C:T	2.39241e-40	-2.61602	-1.95887	4.14612e-33	-2.36428	-1.95551	2.02236e-08	-2.75148	-1.94233
34020046	chr6:34020046:C:A	3.04615e-39	-1.29021e-09	-2.03073	4.24081e-32	-1.29021e-09	-1.99463	2.94235e-07	-1.29021e-09	-2.01629
34020164	chr6:34020164:C:G	2.0718e-39	-2.41619	-1.42404e-09	2.96751e-32	-2.35166	-1.42404e-09	2.02908e-07	-2.38791	-1.42404e-09
34020630	chr6:34020630:C:T	6.08973e-40	-2.63277	-1.00781	6.89531e-33	-2.66558	-1.14554	5.05323e-07	-1.48975	0.0142829
34020664	chr6:34020664:T:C	5.95686e-40	-2.64467	-1.01798	6.78987e-33	-2.67844	-1.14809	4.79943e-07	-1.54283	0.0158355
34020887	chr6:34020887:G:A	1.65826e-39	-2.63883	-1.42404e-09	2.12642e-32	-2.68494	-1.42404e-09	1.38018e-07	-2.77328	-1.42404e-09
34021171	chr6:34021171:G:C	3.05191e-39	-1.29021e-09	-2.02884	4.1678e-32	-1.29021e-09	-2.01199	2.90812e-07	-1.29021e-09	-2.02799
34022513	chr6:34022513:G:A	3.06953e-39	-1.29021e-09	-2.02308	4.1179e-32	-1.29021e-09	-2.02404	2.96043e-07	-1.29021e-09	-2.01016
34022616	chr6:34022616:C:T	3.40902e-39	-1.29021e-09	-1.91818	4.37182e-32	-1.29021e-09	-1.9642	2.99336e-07	-1.29021e-09	-1.9991
34022625	chr6:34022625:C:T	8.78331e-40	-2.11785	-1.15648	1.19832e-32	-1.92237	-1.33609	3.80125e-07	-0.973004	-0.78716
34022670	chr6:34022670:T:C	1.49334e-39	-2.23142	-0.512172	2.6122e-32	-1.7688	-0.710383	2.48651e-07	-2.56311	0.378493
34022996	chr6:34022996:T:C	3.10277e-39	-1.29021e-09	-2.01231	4.12422e-32	-1.29021e-09	-2.0225	2.96913e-07	-1.29021e-09	-2.00722
34023096	chr6:34023096:C:T	3.08419e-39	-1.29021e-09	-2.01831	4.11918e-32	-1.29021e-09	-2.02373	2.92441e-07	-1.29021e-09	-2.0224
34023348	chr6:34023348:C:T	5.08954e-39	-1.29021e-09	-1.51742	6.09815e-32	-1.29021e-09	-1.63139	4.29131e-07	-1.29021e-09	-1.6389
34023591	chr6:34023591:T:C	8.03172e-40	-2.70611	-0.657681	8.98175e-33	-2.66398	-0.882791	2.53835e-07	-2.44134	0.277357
34023790	chr6:34023790:T:C	3.11809e-39	-1.29021e-09	-2.00738	4.09033e-32	-1.29021e-09	-2.03075	2.91259e-07	-1.29021e-09	-2.02645
34023868	chr6:34023868:C:T	1.38839e-38	-1.29021e-09	-0.513873	1.79804e-31	-1.29021e-09	-0.550096	1.61203e-06	-1.29021e-09	-0.315411
34023903	chr6:34023903:G:A	3.12626e-39	-1.29021e-09	-2.00477	4.16782e-32	-1.29021e-09	-2.01199	3.07869e-07	-1.29021e-09	-1.97099
34023915	chr6:34023915:G:A	1.65227e-39	-2.64246	-1.42404e-09	2.16427e-32	-2.6673	-1.42404e-09	1.38039e-07	-2.77312	-1.42404e-09
34023952	chr6:34023952:A:G	3.19185e-40	-2.42235	-1.86424	4.39128e-33	-2.38216	-1.88018	2.11868e-08	-2.72919	-1.91809
34024307	chr6:34024307:G:A	1.40149e-38	-1.29021e-09	-0.504484	1.81664e-31	-1.29021e-09	-0.539807	1.62944e-06	-1.29021e-09	-0.304673
34024538	chr6:34024538:T:C	3.70224e-39	-1.83567	-1.42404e-09	3.73019e-32	-2.12292	-1.42404e-09	3.55416e-07	-1.82738	-1.42404e-09
34024665	chr6:34024665:G:T	4.78285e-39	-1.57957	-1.42404e-09	5.45106e-32	-1.74357	-1.42404e-09	7.5353e-07	-1.07589	-1.42404e-09
34024676	chr6:34024676:T:C	3.12529e-39	-1.29021e-09	-2.00508	4.091e-32	-1.29021e-09	-2.03059	2.91597e-07	-1.29021e-09	-2.02529
34024740	chr6:34024740:G:A	2.086e-39	-2.40936	-1.42404e-09	2.97611e-32	-2.34876	-1.42404e-09	2.04706e-07	-2.37909	-1.42404e-09
34024759	chr6:34024759:G:A	3.06272e-39	-1.29021e-09	-2.0253	4.11906e-32	-1.29021e-09	-2.02375	2.98659e-07	-1.29021e-09	-2.00136
34025020	chr6:34025020:G:A	3.07701e-39	-1.29021e-09	-2.02065	4.10899e-32	-1.29021e-09	-2.0262	2.90061e-07	-1.29021e-09	-2.03057
34025439	chr6:34025439:G:A	3.04859e-39	-1.29021e-09	-2.02993	4.13381e-32	-1.29021e-09	-2.02018	2.94295e-07	-1.29021e-09	-2.01608
34025844	chr6:34025844:A:T	2.68834e-40	-2.72186	-1.7364	4.50278e-33	-2.52058	-1.71669	2.58106e-08	-2.7737	-1.67618
34025987	chr6:34025987:C:T	3.2316e-38	-1.29021e-09	0.330957	5.20284e-31	-1.29021e-09	0.512411	4.21853e-06	-1.29021e-09	0.646578
34026042	chr6:34026042:T:C	4.46075e-39	-1.29021e-09	-1.64929	5.62686e-32	-1.29021e-09	-1.71183	5.46778e-07	-1.29021e-09	-1.39662
34026167	chr6:34026167:T:C	1.21453e-39	-2.65968	-0.290566	1.36628e-32	-2.67273	-0.454558	1.26591e-07	-2.75695	-0.102756
34026401	chr6:34026401:C:T	3.87291e-38	-1.29021e-09	0.511987	6.53115e-31	-1.29021e-09	0.739789	5.59617e-06	-1.29021e-09	0.929175
34026592	chr6:34026592:C:T	5.083e-39	-1.29021e-09	-1.5187	5.92709e-32	-1.29021e-09	-1.65985	4.20965e-07	-1.29021e-09	-1.65811
34026801	chr6:34026801:G:A	3.04955e-39	-1.29021e-09	-2.02961	4.09759e-32	-1.29021e-09	-2.02898	2.95016e-07	-1.29021e-09	-2.01363
34026862	chr6:34026862:G:T	8.17861e-40	-2.76352	-0.58215	7.86055e-33	-2.76533	-0.914781	4.93617e-07	-1.69753	0.198631
34026914	chr6:34026914:G:A	8.27859e-40	-2.76424	-0.569273	7.93432e-33	-2.76598	-0.904791	4.99523e-07	-1.70475	0.217736
34026968	chr6:34026968:A:G	4.02505e-39	-1.29021e-09	-1.75207	5.37557e-32	-1.29021e-09	-1.75752	4.27304e-07	-1.29021e-09	-1.64317
34027009	chr6:34027009:C:T	3.25798e-39	-1.29021e-09	-1.9635	4.28017e-32	-1.29021e-09	-1.98539	3.12799e-07	-1.29021e-09	-1.9551
34027051	chr6:34027051:A:G	2.63992e-40	-2.49943	-1.97702	4.13525e-33	-2.36589	-1.95652	2.36616e-08	-2.5526	-1.98421
34027139	chr6:34027139:T:C	1.80096e-39	-2.55628	-1.42404e-09	2.52357e-32	-2.51371	-1.42404e-09	1.74294e-07	-2.53992	-1.42404e-09
34027179	chr6:34027179:C:T	2.07966e-39	-2.4124	-1.42404e-09	2.9798e-32	-2.34752	-1.42404e-09	2.04447e-07	-2.38035	-1.42404e-09
34027233	chr6:34027233:A:G	3.33903e-39	-1.29021e-09	-1.93892	4.41507e-32	-1.29021e-09	-1.95436	3.17041e-07	-1.29021e-09	-1.94163
34027403	chr6:34027403:C:T	4.17501e-39	-1.29021e-09	-1.71549	5.37233e-32	-1.29021e-09	-1.75812	4.20487e-07	-1.29021e-09	-1.65925
34027422	chr6:34027422:C:G	2.18203e-40	-2.67096	-1.99598	2.8034e-33	-2.68766	-2.02348	8.16342e-08	-1.5385	-1.75992
34027436	chr6:34027436:T:C	6.80656e-39	-1.22672	-1.42404e-09	1.11134e-31	-1.03123	-1.42404e-09	2.17458e-06	-0.0160726	-1.42404e-09
34028077	chr6:34028077:G:A	2.07327e-39	-2.41548	-1.42404e-09	2.58508e-32	-2.48962	-1.42404e-09	2.30948e-07	-2.25847	-1.42404e-09
34028094	chr6:34028094:A:G	2.06071e-40	-2.72405	-2.00009	2.679e-33	-2.75179	-2.00473	5.31122e-08	-1.94699	-1.78127
34028372	chr6:34028372:G:A	1.73921e-39	-2.59118	-1.42404e-09	2.46669e-32	-2.5365	-1.42404e-09	1.69808e-07	-2.566	-1.42404e-09
34028409	chr6:34028409:C:T	3.29556e-39	-1.29021e-09	-1.95203	4.36978e-32	-1.29021e-09	-1.96467	3.13302e-07	-1.29021e-09	-1.9535
34028506	chr6:34028506:A:G	8.73965e-39	-1.29021e-09	-0.976735	1.03513e-31	-1.29021e-09	-1.10227	1.05286e-06	-1.29021e-09	-0.741393
34028781	chr6:34028781:T:C	1.76549e-39	-2.57618	-1.42404e-09	2.47882e-32	-2.5316	-1.42404e-09	1.71423e-07	-2.55653	-1.42404e-09
34029133	chr6:34029133:T:C	1.8272e-39	-2.54182	-1.42404e-09	2.57235e-32	-2.49456	-1.42404e-09	1.77919e-07	-2.51934	-1.42404e-09
34029149	chr6:34029149:T:G	1.84081e-39	-2.5344	-1.42404e-09	2.59334e-32	-2.48643	-1.42404e-09	1.79284e-07	-2.51169	-1.42404e-09
34029326	chr6:34029326:C:T	3.58242e-40	-2.72977	-1.44139	4.28993e-33	-2.71506	-1.57064	7.93186e-08	-2.31888	-1.00831
34029510	chr6:34029510:G:A	1.86521e-39	-2.52123	-1.42404e-09	2.62601e-32	-2.47391	-1.42404e-09	1.81656e-07	-2.49855	-1.42404e-09
34029755	chr6:34029755:A:G	4.17607e-40	-2.29829	-1.71953	8.074e-33	-1.88801	-1.76531	4.12801e-08	-2.56957	-1.41071
34029788	chr6:34029788:G:A	3.58358e-40	-2.29954	-1.87129	3.92387e-33	-2.45855	-1.91633	2.545e-08	-2.4894	-1.97454
34029836	chr6:34029836:T:C	4.27768e-39	-1.69119	-1.42404e-09	4.94879e-32	-1.84024	-1.42404e-09	6.69927e-07	-1.19349	-1.42404e-09
34029943	chr6:34029943:A:G	7.01901e-40	-2.56553	-0.933035	9.90707e-33	-2.31862	-1.13009	1.18111e-07	-2.76565	-0.163388
34029977	chr6:34029977:G:A	1.8618e-39	-2.52306	-1.42404e-09	2.6256e-32	-2.47407	-1.42404e-09	1.81083e-07	-2.50171	-1.42404e-09
34030088	chr6:34030088:C:T	1.82356e-39	-2.54381	-1.42404e-09	2.56881e-32	-2.49594	-1.42404e-09	1.7726e-07	-2.52305	-1.42404e-09
34030214	chr6:34030214:TG:T	2.07561e-39	-2.41435	-1.42404e-09	2.98615e-32	-2.34539	-1.42404e-09	2.04877e-07	-2.37825	-1.42404e-09
34030216	chr6:34030216:G:C	2.12419e-39	-2.39122	-1.42404e-09	3.0623e-32	-2.32021	-1.42404e-09	2.09803e-07	-2.3545	-1.42404e-09
34030275	chr6:34030275:A:G	3.04717e-39	-1.29021e-09	-2.03039	4.17006e-32	-1.29021e-09	-2.01145	2.96407e-07	-1.29021e-09	-2.00893
34030485	chr6:34030485:C:T	1.83134e-39	-2.53956	-1.42404e-09	2.58305e-32	-2.49041	-1.42404e-09	1.78095e-07	-2.51835	-1.42404e-09
34030706	chr6:34030706:T:TG	1.81063e-39	-2.55093	-1.42404e-09	2.54662e-32	-2.50461	-1.42404e-09	1.75952e-07	-2.53045	-1.42404e-09
34030799	chr6:34030799:T:C	9.2457e-39	-1.29021e-09	-0.920447	1.04714e-31	-1.29021e-09	-1.09073	1.0171e-06	-1.29021e-09	-0.775952
34030961	chr6:34030961:T:C	7.98005e-40	-2.10259	-1.26765	9.65398e-33	-2.12666	-1.34794	5.04332e-08	-2.53364	-1.24638
34031193	chr6:34031193:G:A	1.82975e-39	-2.08613	-0.454294	1.53901e-32	-2.31439	-0.69385	4.81291e-07	-1.64259	0.118394
34031263	chr6:34031263:C:A	1.88719e-39	-2.50952	-1.42404e-09	2.67477e-32	-2.45552	-1.42404e-09	1.8443e-07	-2.48339	-1.42404e-09
34031404	chr6:34031404:G:A	3.51626e-40	-2.5958	-1.594	5.43357e-33	-2.56168	-1.48768	3.55621e-08	-2.5957	-1.53368
34031416	chr6:34031416:G:A	3.06572e-39	-1.29021e-09	-2.02432	4.23312e-32	-1.29021e-09	-1.99644	3.01816e-07	-1.29021e-09	-1.99084
34031461	chr6:34031461:T:C	4.15722e-40	-2.67807	-1.34428	4.89235e-33	-2.71522	-1.43908	3.998e-08	-2.74869	-1.26359
34031550	chr6:34031550:C:T	1.9403e-39	-2.48176	-1.42404e-09	2.75461e-32	-2.4261	-1.42404e-09	1.89921e-07	-2.45406	-1.42404e-09
34031671	chr6:34031671:GAGAA:G	1.87483e-39	-2.51609	-1.42404e-09	2.65313e-32	-2.46364	-1.42404e-09	1.83206e-07	-2.49005	-1.42404e-09
34031743	chr6:34031743:A:G	1.27179e-38	-1.29021e-09	-0.601596	1.94382e-31	-1.29021e-09	-0.472139	1.6639e-06	-1.29021e-09	-0.283742
34031813	chr6:34031813:C:T	3.41295e-40	-2.62896	-1.59065	6.24394e-33	-2.27394	-1.63641	4.14036e-08	-2.68602	-1.29128
34031851	chr6:34031851:C:A	3.09691e-39	-1.29021e-09	-2.0142	4.10097e-32	-1.29021e-09	-2.02815	2.90879e-07	-1.29021e-09	-2.02776
34032144	chr6:34032144:G:A	2.8561e-40	-2.56996	-1.82778	4.36976e-33	-2.53135	-1.73591	2.79771e-08	-2.56906	-1.80022
34032214	chr6:34032214:T:C	2.17336e-40	-2.72729	-1.94363	3.3812e-33	-2.58983	-1.9339	2.17357e-08	-2.62791	-1.9938
34032283	chr6:34032283:G:A	1.94116e-39	-2.48132	-1.42404e-09	2.75258e-32	-2.42684	-1.42404e-09	1.89858e-07	-2.45439	-1.42404e-09
34032313	chr6:34032313:C:T	1.98422e-39	-2.45938	-1.42404e-09	2.82205e-32	-2.40192	-1.42404e-09	1.94332e-07	-2.43109	-1.42404e-09
34032347	chr6:34032347:C:T	1.93463e-39	-2.48469	-1.42404e-09	2.75058e-32	-2.42757	-1.42404e-09	1.89711e-07	-2.45516	-1.42404e-09
34032512	chr6:34032512:G:C	1.74382e-39	-2.46562	-0.122907	2.10228e-32	-2.22128	-0.475081	5.00171e-07	-2.76392	1.2782
34032557	chr6:34032557:A:G	2.41016e-40	-2.7048	-1.8627	3.75288e-33	-2.56441	-1.85504	2.35687e-08	-2.60539	-1.93535
34032875	chr6:34032875:A:G	1.92453e-39	-0.579128	-1.9108	4.36967e-32	0.0142198	-1.97891	2.4477e-07	-0.447247	-1.7531
34033275	chr6:34033275:C:G	7.48636e-40	-1.71056	-1.72355	1.50848e-32	-1.22469	-1.80359	1.16373e-07	-1.25261	-1.69125
34033289	chr6:34033289:A:G	5.79264e-40	-2.58289	-1.10771	7.74412e-33	-2.54193	-1.1531	4.83259e-08	-2.58933	-1.23337
34033309	chr6:34033309:T:G	5.67319e-40	-2.60802	-1.10342	7.56412e-33	-2.5698	-1.14875	4.73438e-08	-2.61405	-1.22918
34033415	chr6:34033415:G:C	5.79527e-40	-2.58649	-1.10366	7.74267e-33	-2.54597	-1.14925	4.83701e-08	-2.59211	-1.22967
34033442	chr6:34033442:A:T	1.99478e-40	-2.73204	-2.02462	2.63137e-33	-2.74799	-2.02647	5.64577e-08	-1.84817	-1.819
34033456	chr6:34033456:G:A	3.48268e-39	-1.29021e-09	-1.8968	4.2368e-32	-1.29021e-09	-1.99557	3.06413e-07	-1.29021e-09	-1.97573
34033547	chr6:34033547:A:T	5.58496e-40	-2.6238	-1.10332	7.43347e-33	-2.58731	-1.14866	4.66234e-08	-2.62925	-1.22931
34033678	chr6:34033678:T:C	3.0465e-39	-1.29021e-09	-2.03061	4.09014e-32	-1.29021e-09	-2.0308	2.91073e-07	-1.29021e-09	-2.02709
34033727	chr6:34033727:CTCTT:C	3.3406e-40	-2.52859	-1.71245	4.72096e-33	-2.50264	-1.68731	2.57071e-08	-2.58246	-1.87144
34033895	chr6:34033895:G:GCCTGGCTA	5.11835e-40	-2.64239	-1.17197	6.8345e-33	-2.60812	-1.21186	4.31349e-08	-2.64704	-1.28929
34033901	chr6:34033901:C:T	2.84408e-40	-2.44617	-1.95578	5.46856e-33	-2.09406	-1.94889	4.14355e-08	-2.06866	-1.90787
34034312	chr6:34034312:G:A	1.47035e-39	-2.7591	-1.42404e-09	1.94852e-32	-2.77231	-1.42404e-09	1.48549e-07	-2.69975	-1.42404e-09
34034321	chr6:34034321:C:T	3.55793e-39	-1.29021e-09	-1.87543	4.73702e-32	-1.29021e-09	-1.88397	3.25754e-07	-1.29021e-09	-1.91452
34034386	chr6:34034386:C:T	1.44908e-39	-2.77367	-1.42404e-09	2.21384e-32	-2.64465	-1.42404e-09	1.38281e-07	-2.77137	-1.42404e-09
34034528	chr6:34034528:C:T	3.08405e-39	-1.29021e-09	-2.01836	4.15458e-32	-1.29021e-09	-2.01517	3.04171e-07	-1.29021e-09	-1.98307
34034785	chr6:34034785:T:C	9.65577e-40	-1.83032	-1.34932	3.63653e-32	-0.561942	-1.58641	1.24476e-07	-2.45192	-0.424627
34034821	chr6:34034821:C:T	1.11007e-39	-1.73337	-1.30681	4.33524e-32	-0.420022	-1.55258	1.40718e-07	-2.39644	-0.357459
34035145	chr6:34035145:T:C	2.52703e-40	-2.61718	-1.90296	3.19937e-33	-2.6325	-1.94652	1.36085e-07	-1.19851	-1.58887
34035557	chr6:34035557:C:CAAGAAAGAAGGCAGA	1.8697e-39	-2.51883	-1.42404e-09	2.64286e-32	-2.46752	-1.42404e-09	1.82939e-07	-2.49151	-1.42404e-09
34036151	chr6:34036151:C:T	8.3195e-39	-1.29021e-09	-1.026	1.15376e-31	-1.29021e-09	-0.993769	8.13387e-07	-1.29021e-09	-0.999456
34037013	chr6:34037013:T:C	1.00477e-39	-1.78531	-1.35454	3.89968e-32	-0.484264	-1.59422	1.26598e-07	-2.42467	-0.434983
34037104	chr6:34037104:G:A	3.22276e-39	-1.29021e-09	-1.97437	4.10892e-32	-1.29021e-09	-2.02622	2.93952e-07	-1.29021e-09	-2.01725
34037158	chr6:34037158:G:A	4.50793e-40	-2.29615	-1.6452	7.08559e-33	-1.95242	-1.83149	7.03369e-08	-2.56745	-0.879914
34037292	chr6:34037292:A:G	4.53657e-40	-2.29863	-1.63639	7.1095e-33	-1.9555	-1.82504	7.12852e-08	-2.56895	-0.865022
34038031	chr6:34038031:C:A	4.08489e-40	-2.40048	-1.63942	6.32758e-33	-2.0716	-1.82544	6.90987e-08	-2.62784	-0.837285
34038199	chr6:34038199:G:A	4.05711e-40	-2.39669	-1.65003	6.30916e-33	-2.06678	-1.83318	6.79775e-08	-2.62524	-0.856249
34038272	chr6:34038272:T:A	4.12246e-40	-2.39704	-1.6337	6.37993e-33	-2.06751	-1.8213	6.99219e-08	-2.62596	-0.827321
34038605	chr6:34038605:C:T	3.99517e-40	-2.45903	-1.60307	5.99057e-33	-2.155	-1.79678	7.11276e-08	-2.66659	-0.769602
34038636	chr6:34038636:G:A	4.75452e-40	-1.85874	-2.02935	5.39092e-33	-2.07617	-1.98108	4.11806e-08	-1.99933	-1.98336
34038679	chr6:34038679:C:T	2.59722e-39	-2.19016	-1.42404e-09	5.3832e-32	-1.7561	-1.42404e-09	3.53583e-07	-1.83255	-1.42404e-09
34038704	chr6:34038704:G:A	4.42701e-39	-1.29021e-09	-1.65688	5.62374e-32	-1.29021e-09	-1.71238	3.97039e-07	-1.29021e-09	-1.71663
34038707	chr6:34038707:T:C	4.20746e-40	-2.41942	-1.59091	6.3748e-33	-2.10058	-1.78903	7.40954e-08	-2.64042	-0.754887
34038743	chr6:34038743:G:T	4.16726e-40	-2.38122	-1.63871	6.51533e-33	-2.0458	-1.82201	7.01653e-08	-2.61767	-0.832143
34038837	chr6:34038837:A:G	3.93759e-40	-2.42943	-1.64719	6.04742e-33	-2.11344	-1.82889	6.70712e-08	-2.64702	-0.847889
34038839	chr6:34038839:C:T	3.86168e-40	-2.43278	-1.6633	5.94987e-33	-2.11809	-1.84051	6.50879e-08	-2.64884	-0.876082
34038845	chr6:34038845:G:A	3.87091e-40	-2.4304	-1.6633	5.96844e-33	-2.11497	-1.84051	6.51906e-08	-2.64727	-0.876082
34038969	chr6:34038969:C:T	4.09587e-40	-2.55449	-1.48272	6.12743e-33	-2.21909	-1.7101	8.63889e-08	-2.68926	-0.55254
34039057	chr6:34039057:G:A	7.64161e-39	-1.29021e-09	-1.111	1.20957e-31	-1.29021e-09	-0.946529	1.03782e-06	-1.29021e-09	-0.755788
34039120	chr6:34039120:A:C	3.96862e-40	-2.5738	-1.49498	5.87587e-33	-2.25366	-1.71745	8.39685e-08	-2.70143	-0.568797
34039170	chr6:34039170:TG:T	3.12262e-39	-1.29021e-09	-2.00593	4.22152e-32	-1.29021e-09	-1.99918	3.02066e-07	-1.29021e-09	-1.99002
34039210	chr6:34039210:T:G	3.8072e-40	-2.56299	-1.5473	5.80708e-33	-2.22451	-1.75837	7.7534e-08	-2.69143	-0.658518
34039277	chr6:34039277:G:A	3.9275e-40	-2.57947	-1.49972	5.86947e-33	-2.25045	-1.72175	8.33061e-08	-2.70098	-0.577157
34039336	chr6:34039336:G:A	3.4852e-40	-2.59526	-1.60341	5.26546e-33	-2.27398	-1.80681	6.77845e-08	-2.71073	-0.773603
34039339	chr6:34039339:G:A	2.68656e-40	-2.48158	-1.97735	3.44105e-33	-2.50289	-2.0033	1.78327e-07	-0.824847	-1.6922
34039391	chr6:34039391:G:C	2.04055e-38	-1.29021e-09	-0.1288	2.99856e-31	-1.29021e-09	-0.0386604	2.99967e-06	-1.29021e-09	0.305593
34039511	chr6:34039511:G:A	1.51395e-39	-2.72988	-1.42404e-09	2.3401e-32	-2.58919	-1.42404e-09	1.41349e-07	-2.74943	-1.42404e-09
34039741	chr6:34039741:C:T	4.03315e-40	-2.38234	-1.6703	5.62285e-33	-2.42562	-1.5895	2.41451e-08	-2.66181	-1.85477
34040229	chr6:34040229:A:G	3.19358e-40	-2.25543	-2.03062	1.69152e-32	-0.923009	-1.99074	2.201e-08	-2.74641	-1.86276
34040329	chr6:34040329:G:A	2.39751e-38	-1.29021e-09	0.0324126	2.85182e-31	-1.29021e-09	-0.0888358	2.12662e-06	-1.29021e-09	-0.038374
34040450	chr6:34040450:G:T	8.35788e-39	-1.29021e-09	-1.0214	1.18823e-31	-1.29021e-09	-0.964331	9.93158e-07	-1.29021e-09	-0.799774
34040663	chr6:34040663:G:A	3.38064e-38	-1.29021e-09	0.376044	4.01735e-31	-1.29021e-09	0.253829	2.47356e-06	-1.29021e-09	0.112751
34040850	chr6:34040850:C:T	1.32864e-38	-1.29021e-09	-0.557861	1.97341e-31	-1.29021e-09	-0.457029	1.92762e-06	-1.29021e-09	-0.136622
34041293	chr6:34041293:G:A	1.52312e-39	-2.72385	-1.42404e-09	2.09186e-32	-2.70132	-1.42404e-09	1.70371e-07	-2.56268	-1.42404e-09
34041653	chr6:34041653:A:G	3.53355e-40	-2.15471	-2.03017	7.62067e-33	-1.70141	-2.00969	3.10771e-08	-2.40652	-1.85767
34041761	chr6:34041761:G:C	2.47439e-39	-2.23861	-1.42404e-09	4.07387e-32	-2.03478	-1.42404e-09	2.65985e-07	-2.11722	-1.42404e-09
34041824	chr6:34041824:A:G	1.94746e-40	-2.75004	-2.03062	3.20359e-33	-2.56837	-2.00933	1.99054e-08	-2.75998	-1.94969
34042060	chr6:34042060:C:T	2.67298e-39	-2.16141	-1.42404e-09	3.90834e-32	-2.07627	-1.42404e-09	2.61528e-07	-2.13412	-1.42404e-09
34042259	chr6:34042259:C:A	3.46661e-38	-1.29021e-09	0.401157	4.11647e-31	-1.29021e-09	0.278203	2.51764e-06	-1.29021e-09	0.130415
34043111	chr6:34043111:T:C	2.25361e-40	-2.6405	-1.99415	4.55366e-33	-2.27027	-1.95576	1.87617e-08	-2.73824	-2.03061
34043268	chr6:34043268:C:T	3.20191e-39	-1.29021e-09	-1.98086	4.35847e-32	-1.29021e-09	-1.96726	3.06685e-07	-1.29021e-09	-1.97484
34043289	chr6:34043289:A:G	2.82618e-40	-2.76669	-1.64158	5.19708e-33	-2.63847	-1.4554	1.98787e-08	-2.77312	-1.9379
34043767	chr6:34043767:T:C	3.15411e-39	-1.29021e-09	-1.9959	4.30225e-32	-1.29021e-09	-1.98024	3.16124e-07	-1.29021e-09	-1.94453
34044010	chr6:34044010:G:T	2.84885e-40	-2.72529	-1.67499	5.6052e-33	-2.52139	-1.49688	1.97615e-08	-2.7606	-1.95633
34044021	chr6:34044021:A:C	3.09605e-39	-1.29021e-09	-2.01448	4.11566e-32	-1.29021e-09	-2.02458	2.98672e-07	-1.29021e-09	-2.00132
34044973	chr6:34044973:C:T	2.52281e-39	-2.21923	-1.42404e-09	3.67891e-32	-2.13676	-1.42404e-09	2.47177e-07	-2.19056	-1.42404e-09
34045237	chr6:34045237:A:G	2.7033e-40	-2.75538	-1.69733	5.01502e-33	-2.60159	-1.52793	1.93128e-08	-2.77294	-1.96695
34045473	chr6:34045473:A:T	2.03492e-40	-2.74417	-1.99256	3.53444e-33	-2.5483	-1.93111	1.88247e-08	-2.76654	-1.99896
34045614	chr6:34045614:G:A	2.04247e-40	-2.74541	-1.98762	3.54589e-33	-2.5523	-1.92387	1.87271e-08	-2.76753	-2.00316
34045703	chr6:34045703:A:G	2.86669e-40	-2.74819	-1.64584	5.45264e-33	-2.58214	-1.46372	1.9807e-08	-2.77098	-1.94364
34045769	chr6:34045769:C:T	1.61892e-39	-2.66285	-1.42404e-09	2.10169e-32	-2.69664	-1.42404e-09	3.69923e-07	-1.78737	-1.42404e-09
34045770	chr6:34045770:G:A	9.5599e-39	-1.29021e-09	-0.887028	1.39022e-31	-1.29021e-09	-0.807335	1.16664e-06	-1.29021e-09	-0.638776
34045837	chr6:34045837:G:GGCA	4.68498e-40	-2.52096	-1.38187	6.56642e-33	-2.50806	-1.35193	3.77891e-08	-2.75544	-1.3132
34046082	chr6:34046082:A:G	9.07653e-39	-1.29021e-09	-0.938913	1.31915e-31	-1.29021e-09	-0.859806	1.10575e-06	-1.29021e-09	-0.692385
34046321	chr6:34046321:T:C	2.31687e-38	-1.29021e-09	-0.00180234	3.61957e-31	-1.29021e-09	0.149562	3.05988e-06	-1.29021e-09	0.325466
34046479	chr6:34046479:G:A	8.93346e-39	-1.29021e-09	-0.954802	1.29646e-31	-1.29021e-09	-0.877158	1.08418e-06	-1.29021e-09	-0.712083
34046626	chr6:34046626:G:C	2.79699e-39	-2.11606	-1.42404e-09	4.09578e-32	-2.02942	-1.42404e-09	2.75821e-07	-2.08091	-1.42404e-09
34046866	chr6:34046866:A:C	3.21049e-40	-2.61832	-1.66245	3.68509e-33	-2.69721	-1.74046	3.13689e-08	-2.58459	-1.67025
34046916	chr6:34046916:C:T	1.09151e-38	-1.29021e-09	-0.754454	1.55458e-31	-1.29021e-09	-0.695586	1.33416e-06	-1.29021e-09	-0.504609
34047552	chr6:34047552:C:T	4.54795e-39	-1.29021e-09	-1.62993	6.37399e-32	-1.29021e-09	-1.58715	4.82697e-07	-1.29021e-09	-1.52127
34047873	chr6:34047873:C:T	4.51283e-40	-2.66573	-1.27453	5.11223e-33	-2.73073	-1.3796	4.42367e-08	-2.64491	-1.2662
34047988	chr6:34047988:C:T	1.98177e-40	-2.75844	-2.00476	3.37871e-33	-2.58638	-1.93809	1.87993e-08	-2.77261	-1.99423
34048387	chr6:34048387:G:C	2.43129e-38	-1.29021e-09	0.0464022	3.71087e-31	-1.29021e-09	0.174473	3.14154e-06	-1.29021e-09	0.351804
34048691	chr6:34048691:T:C	3.87542e-39	-1.29021e-09	-1.78995	5.29303e-32	-1.29021e-09	-1.77299	3.85379e-07	-1.29021e-09	-1.74644
34048876	chr6:34048876:G:A	2.30981e-39	-2.30744	-1.42404e-09	2.57515e-32	-2.49347	-1.42404e-09	2.53685e-07	-2.16457	-1.42404e-09
34049203	chr6:34049203:G:A	7.4234e-39	-1.29021e-09	-1.13997	1.11354e-31	-1.29021e-09	-1.02925	1.08139e-06	-1.29021e-09	-0.714659
34049427	chr6:34049427:A:C	1.04025e-38	-1.29021e-09	-0.80256	1.18585e-31	-1.29021e-09	-0.966335	7.13141e-07	-1.29021e-09	-1.13098
34049705	chr6:34049705:C:A	3.55777e-39	-1.29021e-09	-1.87547	4.91141e-32	-1.29021e-09	-1.84782	3.38982e-07	-1.29021e-09	-1.87472
34050012	chr6:34050012:A:G	3.43841e-40	-2.40789	-1.8043	4.31815e-33	-2.52052	-1.75862	2.22079e-08	-2.67182	-1.92839
34050317	chr6:34050317:G:A	1.98754e-40	-2.76715	-1.99315	2.6152e-33	-2.75236	-2.02826	2.42991e-08	-2.75635	-1.75388
34050366	chr6:34050366:A:C	1.40024e-38	-1.29021e-09	-0.505378	1.86619e-31	-1.29021e-09	-0.512894	1.68039e-06	-1.29021e-09	-0.273885
34051318	chr6:34051318:C:T	2.60497e-39	-2.18718	-1.42404e-09	3.79951e-32	-2.10451	-1.42404e-09	2.64565e-07	-2.12258	-1.42404e-09
34052154	chr6:34052154:C:T	4.80908e-39	-1.29021e-09	-1.5741	6.55719e-32	-1.29021e-09	-1.55882	4.88695e-07	-1.29021e-09	-1.50893
34052671	chr6:34052671:G:C	1.93613e-40	-2.7557	-2.0308	2.6179e-33	-2.76561	-2.01398	2.16786e-08	-2.73395	-1.89039
34053114	chr6:34053114:C:CT	3.31983e-40	-2.65405	-1.59323	6.70931e-33	-2.45879	-1.37968	2.15847e-08	-2.72805	-1.90063
34053567	chr6:34053567:C:T	2.61532e-39	-2.18322	-1.42404e-09	3.78005e-32	-2.10964	-1.42404e-09	2.55875e-07	-2.15598	-1.42404e-09
34053604	chr6:34053604:C:T	5.72917e-39	-1.29021e-09	-1.39903	7.86998e-32	-1.29021e-09	-1.37632	6.84644e-07	-1.29021e-09	-1.17176
34054006	chr6:34054006:C:T	5.85956e-39	-1.29021e-09	-1.37653	8.05298e-32	-1.29021e-09	-1.35334	7.01818e-07	-1.29021e-09	-1.14699
34054408	chr6:34054408:C:T	1.60546e-39	-2.6712	-1.42404e-09	2.09997e-32	-2.69746	-1.42404e-09	3.7401e-07	-1.77638	-1.42404e-09
34054738	chr6:34054738:A:G	1.9494e-40	-2.74902	-2.03065	2.61672e-33	-2.76923	-2.01081	2.16957e-08	-2.72398	-1.89957
34054741	chr6:34054741:T:C	6.4318e-40	-2.15997	-1.42597	1.85434e-32	-1.19235	-1.6295	9.28185e-08	-2.59896	-0.571056
34054963	chr6:34054963:T:G	2.47548e-40	-2.6026	-1.93816	4.49941e-33	-2.4057	-1.83231	1.90078e-08	-2.73629	-2.01952
34055497	chr6:34055497:T:A	1.24247e-38	-1.29021e-09	-0.62492	1.65644e-31	-1.29021e-09	-0.632123	1.47314e-06	-1.29021e-09	-0.405513
34055664	chr6:34055664:C:T	3.83509e-39	-1.29021e-09	-1.80041	4.62292e-32	-1.29021e-09	-1.90835	3.32492e-07	-1.29021e-09	-1.89405
34056225	chr6:34056225:A:G	3.87448e-39	-1.29021e-09	-1.79019	5.92587e-32	-1.29021e-09	-1.66005	4.45487e-07	-1.29021e-09	-1.6015
34056388	chr6:34056388:G:A	1.92818e-40	-2.76054	-2.03007	2.60741e-33	-2.76236	-2.02124	2.20096e-08	-2.74116	-1.86802
34057057	chr6:34057057:T:A	8.70747e-40	-1.82807	-1.45494	1.25481e-32	-1.59104	-1.62136	4.35894e-07	-0.430817	-1.19245
34057101	chr6:34057101:A:G	4.03129e-39	-1.29021e-09	-1.75052	6.23771e-32	-1.29021e-09	-1.60877	4.71337e-07	-1.29021e-09	-1.54509
34057205	chr6:34057205:A:G	2.62872e-38	-1.29021e-09	0.124477	3.57544e-31	-1.29021e-09	0.137294	3.17896e-06	-1.29021e-09	0.363645
34057288	chr6:34057288:C:CT	2.92103e-40	-2.34547	-2.02979	6.61479e-33	-1.83956	-2.0131	2.5261e-08	-2.4997	-1.97171
34057361	chr6:34057361:G:A	2.59898e-39	-2.18949	-1.42404e-09	3.83848e-32	-2.0943	-1.42404e-09	2.63102e-07	-2.12812	-1.42404e-09
34057555	chr6:34057555:T:C	2.40418e-40	-2.66762	-1.90236	4.22168e-33	-2.50671	-1.79502	1.83682e-08	-2.76296	-2.02709
34057563	chr6:34057563:C:A	3.8873e-40	-2.58886	-1.50062	4.70514e-33	-2.66071	-1.5326	2.11758e-08	-2.7737	-1.87411
34057949	chr6:34057949:T:C	3.09297e-39	-1.29021e-09	-2.01547	4.11648e-32	-1.29021e-09	-2.02438	2.98114e-07	-1.29021e-09	-2.00319
34058620	chr6:34058620:A:G	2.51796e-40	-2.68603	-1.83771	4.72797e-33	-2.52512	-1.66334	1.88511e-08	-2.7495	-2.01459
34058824	chr6:34058824:CA:C	1.96544e-40	-2.74189	-2.02958	2.63495e-33	-2.77164	-2.00146	2.13162e-08	-2.71424	-1.92695
34059171	chr6:34059171:C:T	2.8173e-40	-2.7391	-1.67231	3.60092e-33	-2.74829	-1.71249	2.77561e-08	-2.7442	-1.63301
34059251	chr6:34059251:C:T	3.08796e-40	-2.7617	-1.55798	4.00548e-33	-2.76729	-1.58701	3.06623e-08	-2.76631	-1.51132
34059287	chr6:34059287:C:T	3.08672e-39	-1.29021e-09	-2.0175	4.17943e-32	-1.29021e-09	-2.0092	2.9337e-07	-1.29021e-09	-2.01923
34059821	chr6:34059821:G:A	1.44978e-39	-2.77319	-1.42404e-09	1.98491e-32	-2.7538	-1.42404e-09	1.82652e-07	-2.49308	-1.42404e-09
34059953	chr6:34059953:C:G	2.58616e-39	-2.19443	-1.42404e-09	3.82312e-32	-2.09831	-1.42404e-09	2.61717e-07	-2.1334	-1.42404e-09
34060317	chr6:34060317:G:A	1.50291e-39	-2.7372	-1.42404e-09	1.97329e-32	-2.75968	-1.42404e-09	1.53482e-07	-2.66708	-1.42404e-09
34061427	chr6:34061427:C:T	2.43565e-40	-2.56852	-1.98846	5.08525e-33	-2.10966	-2.00596	2.33963e-08	-2.7042	-1.84389
34061773	chr6:34061773:C:A	3.69062e-39	-1.29021e-09	-1.83881	4.43036e-32	-1.29021e-09	-1.9509	4.26553e-07	-1.29021e-09	-1.64493
34061803	chr6:34061803:G:A	2.28289e-39	-2.31916	-1.42404e-09	3.567e-32	-2.16765	-1.42404e-09	1.96091e-07	-2.42209	-1.42404e-09
34062519	chr6:34062519:T:A	3.11929e-40	-2.7692	-1.54039	5.29752e-33	-2.69604	-1.37869	2.08186e-08	-2.7651	-1.89971
34062580	chr6:34062580:C:T	2.34368e-39	-2.29288	-1.42404e-09	3.68551e-32	-2.13497	-1.42404e-09	2.00374e-07	-2.40048	-1.42404e-09
34063011	chr6:34063011:G:A	2.92094e-40	-2.39144	-1.98384	9.52346e-33	-1.49138	-1.99682	2.67326e-08	-2.72122	-1.69356
34063535	chr6:34063535:ATGCACACACACGCACATGTGCG:A	2.98692e-39	-2.05036	-1.42404e-09	4.44975e-32	-1.94653	-1.42404e-09	3.02795e-07	-1.98761	-1.42404e-09
34063728	chr6:34063728:C:T	1.99648e-40	-2.72503	-2.03077	2.60326e-33	-2.77371	-2.01149	2.22615e-08	-2.69087	-1.90694
34063906	chr6:34063906:G:A	1.98445e-40	-2.73306	-2.02879	2.57433e-33	-2.77338	-2.02299	2.28689e-08	-2.70183	-1.86906
34064077	chr6:34064077:G:A	2.77033e-40	-2.46139	-1.96684	8.50921e-33	-1.61966	-1.98116	2.72032e-08	-2.74449	-1.65283
34064092	chr6:34064092:G:A	7.00048e-40	-2.04139	-1.45982	9.85928e-33	-1.82948	-1.62408	3.11737e-07	-0.768603	-1.1899
34064662	chr6:34064662:C:T	4.41218e-40	-2.77238	-1.19044	6.10248e-33	-2.76839	-1.16488	4.65284e-08	-2.76229	-1.09831
34064836	chr6:34064836:C:T	4.10285e-40	-2.42225	-1.61326	1.203e-32	-1.56949	-1.68507	6.17631e-08	-2.73545	-0.841911
34064990	chr6:34064990:G:A	3.09278e-39	-1.29021e-09	-2.01554	4.1163e-32	-1.29021e-09	-2.02443	2.98087e-07	-1.29021e-09	-2.00328
34065071	chr6:34065071:T:C	3.05945e-39	-1.29021e-09	-2.02637	4.0903e-32	-1.29021e-09	-2.03076	2.91724e-07	-1.29021e-09	-2.02486
34065413	chr6:34065413:T:C	6.04588e-39	-1.29021e-09	-1.34523	7.93182e-32	-1.29021e-09	-1.3685	6.47034e-07	-1.29021e-09	-1.22826
34065447	chr6:34065447:A:G	3.4714e-40	-2.75354	-1.44909	5.34168e-33	-2.7604	-1.30602	2.79015e-08	-2.5885	-1.78348
34065461	chr6:34065461:G:A	3.32153e-39	-1.29021e-09	-1.94418	4.52568e-32	-1.29021e-09	-1.92961	3.27886e-07	-1.29021e-09	-1.908
34065765	chr6:34065765:C:T	7.23245e-39	-1.29021e-09	-1.16603	9.75827e-32	-1.29021e-09	-1.16126	7.93103e-07	-1.29021e-09	-1.02471
34065981	chr6:34065981:C:T	1.21929e-38	-1.29021e-09	-0.643749	1.63692e-31	-1.29021e-09	-0.643979	1.42957e-06	-1.29021e-09	-0.435531
34066034	chr6:34066034:G:A	2.89764e-40	-2.40048	-1.98281	9.41233e-33	-1.50674	-1.9932	2.71354e-08	-2.72709	-1.67274
34066600	chr6:34066600:T:C	3.04596e-39	-1.29021e-09	-2.03079	4.14341e-32	-1.29021e-09	-2.01786	2.92959e-07	-1.29021e-09	-2.02063
34066664	chr6:34066664:A:G	1.99469e-40	-2.74917	-2.00753	3.28514e-33	-2.58768	-1.96487	1.82911e-08	-2.76748	-2.02677
34066672	chr6:34066672:G:T	3.27842e-40	-2.59367	-1.66615	6.90639e-33	-1.8928	-1.91672	3.38044e-08	-2.74297	-1.4371
34066871	chr6:34066871:C:T	2.26835e-40	-2.59734	-2.0308	5.23788e-33	-2.06945	-2.0166	2.02643e-08	-2.75112	-1.94068
34066954	chr6:34066954:G:A	2.49141e-40	-2.56479	-1.96956	3.89833e-33	-2.45718	-1.92424	2.107e-08	-2.72127	-1.93154
34067195	chr6:34067195:C:T	1.06109e-38	-1.29021e-09	-0.782726	1.53961e-31	-1.29021e-09	-0.705262	1.02085e-06	-1.29021e-09	-0.772268
34067335	chr6:34067335:T:C	8.8835e-40	-2.14953	-1.11347	3.48088e-32	-1.48156	-0.710536	1.20741e-07	-1.89946	-1.00755
34067799	chr6:34067799:T:C	3.2624e-39	-1.29021e-09	-1.96214	4.25033e-32	-1.29021e-09	-1.99238	3.18148e-07	-1.29021e-09	-1.93815
34067804	chr6:34067804:A:AT	6.36472e-39	-2.00156	0.707724	5.33624e-32	-2.32231	0.557454	1.02986e-06	-2.02588	1.26239
34067936	chr6:34067936:T:A	4.16528e-39	-1.29021e-09	-1.71782	5.08292e-32	-1.29021e-09	-1.81349	4.01985e-07	-1.29021e-09	-1.70425
34068355	chr6:34068355:G:A	3.85502e-39	-1.29021e-09	-1.79523	5.35086e-32	-1.29021e-09	-1.76212	3.7382e-07	-1.29021e-09	-1.77689
34068379	chr6:34068379:C:T	6.33635e-40	-2.16163	-1.43926	1.33836e-32	-1.8302	-1.31774	2.49334e-08	-2.70854	-1.77591
34068692	chr6:34068692:G:A	1.36847e-39	-0.872044	-1.95887	2.16575e-32	-0.748177	-1.91843	3.36284e-08	-2.1557	-2.0296
34068768	chr6:34068768:A:G	2.88539e-39	-2.08495	-1.42404e-09	4.44474e-32	-1.94766	-1.42404e-09	3.10178e-07	-1.96352	-1.42404e-09
34068877	chr6:34068877:G:A	3.56252e-39	-1.29021e-09	-1.87414	4.79319e-32	-1.29021e-09	-1.87218	3.30454e-07	-1.29021e-09	-1.9002
34068882	chr6:34068882:T:C	5.43015e-39	-1.52129	0.0686514	6.96754e-32	-1.38341	-0.11471	4.25791e-06	0.134828	0.521042
34068911	chr6:34068911:C:T	2.15247e-40	-2.69196	-1.98862	2.87663e-33	-2.75943	-1.92591	1.86614e-08	-2.75702	-2.01718
34069111	chr6:34069111:G:A	3.15835e-39	-1.29021e-09	-1.99455	4.18365e-32	-1.29021e-09	-2.0082	3.01121e-07	-1.29021e-09	-1.99315
34069262	chr6:34069262:A:G	4.00472e-39	-1.29021e-09	-1.75713	5.24662e-32	-1.29021e-09	-1.78179	3.82015e-07	-1.29021e-09	-1.7552
34069395	chr6:34069395:G:A	3.2607e-39	-1.29021e-09	-1.96266	4.40916e-32	-1.29021e-09	-1.95569	3.23451e-07	-1.29021e-09	-1.92162
34069676	chr6:34069676:G:C	1.45789e-39	-2.76761	-1.42404e-09	1.99001e-32	-2.75124	-1.42404e-09	1.57957e-07	-2.63834	-1.42404e-09
34069694	chr6:34069694:G:A	2.43295e-40	-2.77309	-1.78499	2.89305e-33	-2.77173	-1.90792	3.24605e-08	-2.59039	-1.63025
34069748	chr6:34069748:A:G	2.2045e-40	-2.77349	-1.8832	2.71659e-33	-2.77106	-1.97153	2.83471e-08	-2.60356	-1.75258
34069806	chr6:34069806:G:A	1.50949e-39	-0.781888	-1.95094	2.21459e-32	-0.731715	-1.9126	3.07283e-08	-2.24545	-2.03003
34069974	chr6:34069974:C:T	5.395e-40	-2.17868	-1.58304	6.97912e-33	-2.46204	-1.33701	4.00302e-08	-2.1287	-1.88233
34069975	chr6:34069975:G:A	3.60259e-39	-1.29021e-09	-1.86295	4.91947e-32	-1.29021e-09	-1.84618	3.26588e-07	-1.29021e-09	-1.91197
34070121	chr6:34070121:A:G	1.04308e-38	-1.29021e-09	-0.799847	1.8639e-31	-1.29021e-09	-0.514122	1.45786e-06	-1.29021e-09	-0.415938
34070191	chr6:34070191:C:T	2.42058e-39	-2.2606	-1.42404e-09	3.65026e-32	-2.14458	-1.42404e-09	2.56855e-07	-2.15215	-1.42404e-09
34070216	chr6:34070216:C:T	2.2575e-40	-2.77352	-1.85941	2.75564e-33	-2.77085	-1.95747	2.91567e-08	-2.60531	-1.72266
34070252	chr6:34070252:T:C	2.22909e-40	-2.77281	-1.87279	2.72783e-33	-2.77231	-1.96614	2.90373e-08	-2.59111	-1.74097
34070272	chr6:34070272:G:A	6.15385e-39	-2.14385	0.816324	5.36122e-32	-2.42307	0.662884	1.0096e-06	-2.16731	1.38395
34070569	chr6:34070569:G:T	3.35952e-39	-1.29021e-09	-1.93281	4.52569e-32	-1.29021e-09	-1.92961	3.13283e-07	-1.29021e-09	-1.95356
34070599	chr6:34070599:C:A	3.82856e-39	-1.29021e-09	-1.80212	4.74513e-32	-1.29021e-09	-1.88226	3.28256e-07	-1.29021e-09	-1.90687
34070622	chr6:34070622:G:A	3.34732e-39	-1.29021e-09	-1.93644	4.36352e-32	-1.29021e-09	-1.9661	2.99847e-07	-1.29021e-09	-1.99739
34070651	chr6:34070651:G:GCCAGGAC	2.88935e-39	-2.08357	-1.42404e-09	4.45721e-32	-1.94486	-1.42404e-09	3.11239e-07	-1.9601	-1.42404e-09
34070931	chr6:34070931:C:G	2.20631e-40	-2.77215	-1.88372	2.91026e-33	-2.74508	-1.92865	2.0102e-08	-2.77189	-1.92795
34071207	chr6:34071207:A:G	1.23814e-38	-1.29021e-09	-0.628413	2.25904e-31	-1.29021e-09	-0.321854	1.75343e-06	-1.29021e-09	-0.231337
34073465	chr6:34073465:A:C	5.54183e-40	-1.97943	-1.75544	7.47431e-33	-2.06425	-1.66624	3.35021e-08	-2.44891	-1.74014
34073529	chr6:34073529:A:G	8.10106e-40	-1.71504	-1.64016	1.4403e-32	-1.55441	-1.52012	5.75205e-08	-2.05872	-1.5898
34073641	chr6:34073641:A:G	2.22144e-40	-2.72958	-1.91945	2.89202e-33	-2.69293	-1.98708	3.92011e-08	-2.1628	-1.86916
34073670	chr6:34073670:T:C	5.58375e-40	-1.95316	-1.77417	7.44182e-33	-2.03599	-1.69886	3.35703e-08	-2.43309	-1.75393
34073688	chr6:34073688:C:T	3.76292e-39	-1.29021e-09	-1.81941	5.38244e-32	-1.29021e-09	-1.75624	3.80563e-07	-1.29021e-09	-1.75901
34073791	chr6:34073791:C:G	5.124e-40	-2.10208	-1.71117	6.71735e-33	-2.20816	-1.62911	3.25516e-08	-2.52785	-1.68999
34073793	chr6:34073793:C:T	3.85097e-39	-1.29021e-09	-1.79628	4.95719e-32	-1.29021e-09	-1.83854	3.30293e-07	-1.29021e-09	-1.90068
34073852	chr6:34073852:A:G	5.6885e-40	-2.01159	-1.69715	7.6879e-33	-2.09171	-1.61061	3.50954e-08	-2.46846	-1.67414
34073921	chr6:34073921:G:A	5.97822e-40	-1.97117	-1.6879	8.0869e-33	-2.05031	-1.60141	3.63229e-08	-2.44265	-1.66557
34074002	chr6:34074002:G:A	3.65681e-39	-1.29021e-09	-1.84801	4.99385e-32	-1.29021e-09	-1.83117	3.30763e-07	-1.29021e-09	-1.89926
34074003	chr6:34074003:A:C	5.56644e-40	-2.02767	-1.70276	7.48901e-33	-2.1102	-1.61833	3.45094e-08	-2.47872	-1.68071
34074132	chr6:34074132:A:C	5.1958e-40	-2.05602	-1.74332	6.96313e-33	-2.13668	-1.66466	3.24766e-08	-2.49673	-1.72342
34074158	chr6:34074158:C:G	5.54866e-40	-2.0303	-1.70333	7.46422e-33	-2.11253	-1.61932	3.44232e-08	-2.48037	-1.68156
34074175	chr6:34074175:T:C	5.46334e-40	-2.04957	-1.69956	7.35864e-33	-2.13092	-1.61517	3.41269e-08	-2.49272	-1.67785
34074336	chr6:34074336:G:A	2.25145e-40	-2.61608	-2.01954	2.79782e-33	-2.69314	-2.01999	1.94485e-08	-2.72507	-2.00783
34074395	chr6:34074395:G:A	5.464e-40	-2.05716	-1.69184	7.37285e-33	-2.13806	-1.6061	3.42708e-08	-2.49693	-1.66944
34074467	chr6:34074467:C:T	1.76697e-39	-0.617662	-1.95767	2.57927e-32	-0.568985	-1.92289	3.33989e-08	-2.16317	-2.02897
34074488	chr6:34074488:T:C	3.31422e-39	-1.94638	-1.42404e-09	4.95997e-32	-1.83798	-1.42404e-09	1.99734e-07	-2.40368	-1.42404e-09
34074534	chr6:34074534:T:C	2.38496e-39	-2.27542	-1.42404e-09	3.4664e-32	-2.19626	-1.42404e-09	1.61885e-07	-2.61378	-1.42404e-09
34074535	chr6:34074535:G:A	2.47636e-39	-2.23782	-1.42404e-09	3.60758e-32	-2.15634	-1.42404e-09	1.65471e-07	-2.59187	-1.42404e-09
34074661	chr6:34074661:C:T	3.96937e-40	-2.76792	-1.30066	5.76431e-33	-2.77147	-1.21881	4.48063e-08	-2.74382	-1.15449
34074781	chr6:34074781:G:A	5.38688e-40	-2.06035	-1.70287	7.25548e-33	-2.14111	-1.6191	3.38098e-08	-2.49853	-1.68138
34074824	chr6:34074824:G:T	5.19728e-40	-2.07859	-1.72047	6.98688e-33	-2.15825	-1.63968	3.28147e-08	-2.5105	-1.69928
34074830	chr6:34074830:C:T	5.18157e-40	-2.0585	-1.74358	6.94255e-33	-2.13929	-1.66501	3.2454e-08	-2.49811	-1.72273
34074934	chr6:34074934:A:G	5.20209e-40	-2.07415	-1.72398	6.99613e-33	-2.154	-1.6426	3.28081e-08	-2.50793	-1.70206
34075059	chr6:34075059:T:C	3.24265e-39	-1.29021e-09	-1.96821	4.9115e-32	-1.29021e-09	-1.8478	2.91174e-07	-1.29021e-09	-2.02674
34075103	chr6:34075103:C:T	3.5066e-39	-1.29021e-09	-1.88996	4.72024e-32	-1.29021e-09	-1.88752	3.22859e-07	-1.29021e-09	-1.92345
34075127	chr6:34075127:G:A	5.51662e-40	-2.05762	-1.68181	7.44409e-33	-2.13908	-1.59546	3.45964e-08	-2.49623	-1.66068
34075521	chr6:34075521:A:G	6.35064e-40	-1.72621	-1.87243	1.45398e-32	-1.41171	-1.65337	1.96382e-08	-2.70182	-2.02136
34075629	chr6:34075629:T:C	4.26658e-40	-2.18037	-1.81601	5.85398e-33	-2.22146	-1.75338	3.31476e-08	-2.43763	-1.76207
34075658	chr6:34075658:T:C	4.79923e-39	-1.29021e-09	-1.57615	6.82727e-32	-1.29021e-09	-1.51845	4.71363e-07	-1.29021e-09	-1.54503
34075698	chr6:34075698:G:A	4.27279e-39	-1.29021e-09	-1.69234	5.85443e-32	-1.29021e-09	-1.67218	4.83814e-07	-1.29021e-09	-1.51896
34075755	chr6:34075755:G:C	3.01769e-39	-2.04011	-1.42404e-09	4.71727e-32	-1.88815	-1.42404e-09	3.27369e-07	-1.90958	-1.42404e-09
34075875	chr6:34075875:A:G	7.25941e-40	-1.46756	-1.99733	2.62618e-32	-0.510863	-1.96299	2.14996e-08	-2.71779	-1.91484
34075896	chr6:34075896:C:T	5.05034e-39	-1.29021e-09	-1.52515	7.02671e-32	-1.29021e-09	-1.48966	5.36652e-07	-1.29021e-09	-1.41531
34075928	chr6:34075928:A:G	4.97713e-40	-2.15453	-1.6878	6.72221e-33	-2.22925	-1.60729	3.22976e-08	-2.5589	-1.66677
34075959	chr6:34075959:A:C	2.36156e-40	-2.75241	-1.83546	2.91126e-33	-2.72596	-1.94742	4.38545e-08	-2.2301	-1.68968
34076088	chr6:34076088:T:G	5.10801e-40	-2.08904	-1.72734	6.67664e-33	-2.19473	-1.64862	3.15049e-08	-2.54011	-1.71042
34076249	chr6:34076249:A:C	5.9285e-40	-1.95114	-1.71628	7.49983e-33	-2.08835	-1.63874	3.38767e-08	-2.47732	-1.70061
34076260	chr6:34076260:A:G	6.61929e-40	-1.64618	-1.91102	1.39249e-32	-1.33916	-1.76912	2.04967e-08	-2.69154	-1.98885
34076368	chr6:34076368:G:A	5.72215e-40	-1.97009	-1.73275	7.22061e-33	-2.09896	-1.66607	3.26618e-08	-2.48847	-1.72599
34076371	chr6:34076371:C:G	5.76135e-40	-1.96849	-1.72753	7.26612e-33	-2.09842	-1.66032	3.28625e-08	-2.48778	-1.72055
34076584	chr6:34076584:C:T	3.6204e-39	-1.85802	-1.42404e-09	3.71131e-32	-2.12799	-1.42404e-09	4.82774e-07	-1.52111	-1.42404e-09
34076658	chr6:34076658:C:T	5.07479e-40	-1.81785	-2.00506	6.39673e-33	-1.91229	-1.97389	2.45962e-08	-2.48831	-2.00976
34076851	chr6:34076851:G:A	3.84984e-40	-2.16768	-1.93148	4.94941e-33	-2.24333	-1.89936	2.27121e-08	-2.64882	-1.92894
34077011	chr6:34077011:T:TGCTGGA	3.75245e-40	-2.13021	-1.99457	4.68544e-33	-2.22669	-1.97082	2.1543e-08	-2.63437	-1.99624
34077064	chr6:34077064:C:T	4.36002e-40	-2.06827	-1.90644	5.45406e-33	-2.17618	-1.86942	2.42303e-08	-2.60888	-1.90418
34077109	chr6:34077109:G:A	4.2105e-40	-2.20921	-1.80039	5.36644e-33	-2.29769	-1.76411	2.50992e-08	-2.6684	-1.80943
34077133	chr6:34077133:G:A	9.29434e-39	-1.29021e-09	-0.915199	1.11461e-31	-1.29021e-09	-1.02829	6.48111e-07	-1.29021e-09	-1.2266
34077141	chr6:34077141:A:C	2.08362e-38	-2.76506	2.65714	2.10116e-31	-2.77223	2.37792	7.20325e-06	-2.75531	3.93693
34077269	chr6:34077269:G:A	4.44194e-40	-1.94448	-2.01162	5.36789e-33	-2.05851	-2.00302	2.28501e-08	-2.55778	-2.01393
34077299	chr6:34077299:A:T	4.29993e-40	-1.98105	-2.00755	5.28716e-33	-2.07866	-1.99802	2.28191e-08	-2.5631	-2.00997
34077371	chr6:34077371:A:G	6.09721e-40	-1.62301	-2.01635	8.43571e-33	-1.60142	-2.00807	3.2567e-08	-2.19957	-2.01779
34077472	chr6:34077472:C:T	1.10746e-39	-1.14358	-1.89895	1.06204e-32	-1.46824	-1.91095	4.94316e-08	-1.96186	-1.83822
34077639	chr6:34077639:G:C	5.01868e-39	-1.29021e-09	-1.53144	8.43814e-32	-1.29021e-09	-1.30662	6.48923e-07	-1.29021e-09	-1.22535
34077850	chr6:34077850:A:G	1.35577e-39	-2.11392	-0.726309	3.9778e-32	-1.57205	-0.486605	3.45861e-08	-2.68168	-1.47553
34078169	chr6:34078169:C:T	2.7878e-39	-2.76806	0.648707	2.64667e-32	-2.75483	0.288753	8.13538e-07	-2.40261	1.40334
34078175	chr6:34078175:T:C	2.51754e-39	-2.77111	0.549783	2.40023e-32	-2.7609	0.197084	7.0954e-07	-2.43264	1.29659
34078196	chr6:34078196:C:T	4.6802e-40	-1.95976	-1.94409	1.10716e-32	-1.3645	-1.97308	2.8824e-08	-2.63654	-1.70292
34078200	chr6:34078200:C:T	2.64582e-39	-2.76182	0.590192	2.47524e-32	-2.74266	0.209617	7.86724e-07	-2.36318	1.33039
34078273	chr6:34078273:TTC:T	9.71527e-40	-2.50539	-0.668104	8.30474e-33	-2.64886	-0.976282	1.05758e-07	-2.73594	-0.303569
34078491	chr6:34078491:G:A	2.8165e-40	-2.4371	-1.97459	3.17771e-33	-2.55554	-2.03026	2.04306e-08	-2.67472	-2.00891
34078952	chr6:34078952:A:G	4.19346e-40	-2.65762	-1.35605	5.71272e-33	-2.51726	-1.48201	1.06364e-07	-2.7422	-0.291591
34078960	chr6:34078960:C:A	5.2779e-39	-1.29021e-09	-1.48108	7.18813e-32	-1.29021e-09	-1.46695	5.50158e-07	-1.29021e-09	-1.39046
34079063	chr6:34079063:A:G	6.33116e-40	-2.05809	-1.54361	9.90215e-33	-1.74102	-1.70819	8.67131e-08	-2.5533	-0.684761
34079171	chr6:34079171:G:A	4.75327e-39	-1.29021e-09	-1.58577	6.64605e-32	-1.29021e-09	-1.54536	5.05666e-07	-1.29021e-09	-1.47479
34079207	chr6:34079207:C:T	9.15424e-39	-1.29021e-09	-0.930387	1.30049e-31	-1.29021e-09	-0.874055	1.15353e-06	-1.29021e-09	-0.650083
34079267	chr6:34079267:T:C	2.4754e-39	-2.62387	0.385664	2.70479e-32	-2.40498	-0.0393734	1.38886e-06	-2.64074	2.17632
34079519	chr6:34079519:T:C	5.47076e-40	-2.31773	-1.43004	7.55581e-33	-2.09444	-1.62521	8.96199e-08	-2.73856	-0.466524
34079555	chr6:34079555:AG:A	2.94101e-39	-2.61077	0.544914	3.11829e-32	-2.38531	0.0832135	1.65072e-06	-2.65289	2.36119
34079893	chr6:34079893:C:T	1.34009e-39	-2.45342	-0.398447	1.64517e-32	-2.14169	-0.799841	3.47531e-07	-2.75044	0.900633
34080375	chr6:34080375:T:A	7.23011e-39	-1.29021e-09	-1.16635	8.36154e-32	-1.29021e-09	-1.31574	5.02685e-07	-1.29021e-09	-1.4807
34080639	chr6:34080639:G:A	2.05235e-40	-2.76608	-1.96212	3.22637e-33	-2.55317	-2.01743	2.24505e-08	-2.74892	-1.84043
34080835	chr6:34080835:CACACACACACAT:C	2.82204e-39	-2.10714	-1.42404e-09	3.8104e-32	-2.10165	-1.42404e-09	1.18712e-06	-0.621381	-1.42404e-09
34080890	chr6:34080890:A:AC	1.23423e-38	-1.29021e-09	-0.631569	1.80695e-31	-1.29021e-09	-0.545155	1.19943e-06	-1.29021e-09	-0.611058
34081011	chr6:34081011:G:A	1.37753e-39	-2.45354	-0.370769	1.68493e-32	-2.14246	-0.775194	3.60972e-07	-2.7501	0.938236
34081430	chr6:34081430:G:A	9.49621e-40	-2.39388	-0.80242	1.38683e-32	-1.94023	-1.17212	1.78907e-07	-2.77341	0.25961
34081448	chr6:34081448:G:C	4.47184e-39	-1.6468	-1.42404e-09	3.02502e-32	-2.33246	-1.42404e-09	5.9992e-07	-1.30387	-1.42404e-09
34081733	chr6:34081733:TGAATGTGAGACAAG:T	1.0171e-39	-1.1163	-2.01135	9.51004e-33	-1.46395	-2.02566	1.11417e-07	-0.95701	-2.03038
34081851	chr6:34081851:G:A	2.28503e-39	-2.31823	-1.42404e-09	2.95495e-32	-2.3559	-1.42404e-09	3.16728e-07	-1.94262	-1.42404e-09
34081860	chr6:34081860:G:A	2.25983e-39	-2.32932	-1.42404e-09	2.92377e-32	-2.36651	-1.42404e-09	3.11787e-07	-1.95834	-1.42404e-09
34082760	chr6:34082760:G:A	3.0465e-39	-1.29021e-09	-2.03061	4.10143e-32	-1.29021e-09	-2.02804	2.95979e-07	-1.29021e-09	-2.01037
34082784	chr6:34082784:C:T	2.76499e-39	-2.12757	-1.42404e-09	2.87335e-32	-2.3839	-1.42404e-09	3.12112e-07	-1.9573	-1.42404e-09
34083001	chr6:34083001:C:T	1.8245e-39	-2.5433	-1.42404e-09	2.14798e-32	-2.67485	-1.42404e-09	2.2162e-07	-2.2997	-1.42404e-09
34083052	chr6:34083052:T:G	4.68486e-39	-1.29021e-09	-1.60027	6.53526e-32	-1.29021e-09	-1.56217	4.97256e-07	-1.29021e-09	-1.49156
34083140	chr6:34083140:C:T	3.274e-40	-2.40599	-1.85519	4.94688e-33	-2.18147	-1.96174	3.58135e-08	-2.75031	-1.37203
34083318	chr6:34083318:C:T	3.31687e-39	-1.29021e-09	-1.94558	4.57313e-32	-1.29021e-09	-1.91918	3.32191e-07	-1.29021e-09	-1.89495
34083334	chr6:34083334:G:A	4.22701e-39	-1.29021e-09	-1.70311	6.67404e-32	-1.29021e-09	-1.54115	5.25233e-07	-1.29021e-09	-1.43682
34083354	chr6:34083354:C:T	4.73644e-39	-1.29021e-09	-1.58932	6.64813e-32	-1.29021e-09	-1.54504	5.02505e-07	-1.29021e-09	-1.48106
34083557	chr6:34083557:G:A	4.70917e-40	-2.46527	-1.4324	6.1152e-33	-2.26498	-1.6662	6.69364e-08	-2.76249	-0.734435
34083665	chr6:34083665:G:A	2.80694e-40	-2.77318	-1.64192	3.53057e-33	-2.70569	-1.77481	6.86337e-08	-2.5415	-0.930378
34083909	chr6:34083909:A:G	4.77458e-39	-1.29021e-09	-1.5813	6.66634e-32	-1.29021e-09	-1.54231	5.07937e-07	-1.29021e-09	-1.47031
34084022	chr6:34084022:G:A	7.15905e-39	-1.29021e-09	-1.17623	1.01868e-31	-1.29021e-09	-1.11828	5.91122e-07	-1.29021e-09	-1.31864
34084089	chr6:34084089:G:A	3.28884e-39	-1.29021e-09	-1.95407	4.52877e-32	-1.29021e-09	-1.92893	3.28631e-07	-1.29021e-09	-1.90573
34084182	chr6:34084182:G:A	4.33403e-39	-1.29021e-09	-1.67811	6.2817e-32	-1.29021e-09	-1.60174	4.84793e-07	-1.29021e-09	-1.51694
34084513	chr6:34084513:G:A	1.40679e-38	-1.29021e-09	-0.500709	2.07695e-31	-1.29021e-09	-0.405891	1.37454e-06	-1.29021e-09	-0.474789
34084685	chr6:34084685:C:T	2.0224e-39	-2.47265	0.0323244	2.2101e-32	-2.16293	-0.483407	5.38977e-07	-2.74457	1.33358
34085006	chr6:34085006:C:T	4.17182e-39	-1.29021e-09	-1.71625	5.36806e-32	-1.29021e-09	-1.75891	3.60477e-07	-1.29021e-09	-1.81324
34085187	chr6:34085187:C:A	4.93008e-40	-1.92181	-1.93003	5.26668e-33	-2.21944	-1.86113	6.01234e-08	-1.80575	-1.79851
34085526	chr6:34085526:G:A	3.18878e-39	-1.29021e-09	-1.98496	4.38198e-32	-1.29021e-09	-1.96188	3.14319e-07	-1.29021e-09	-1.95025
34085575	chr6:34085575:C:T	9.68601e-39	-1.29021e-09	-0.873922	1.77758e-31	-1.29021e-09	-0.56154	1.35224e-06	-1.29021e-09	-0.491142
34085647	chr6:34085647:A:G	4.96455e-40	-2.38692	-1.45795	1.32813e-32	-1.53196	-1.62365	4.7609e-08	-2.77231	-1.06533
34085889	chr6:34085889:T:C	1.15156e-39	-2.41763	-0.585857	1.32483e-32	-2.39788	-0.760219	1.78885e-07	-2.51467	0.000745845
34085916	chr6:34085916:G:A	7.05318e-40	-1.49765	-1.99606	6.90087e-33	-1.78693	-2.02339	7.61205e-08	-1.34037	-2.02797
34086010	chr6:34086010:G:C	5.74811e-39	-1.39573	-1.42404e-09	5.10007e-32	-1.81013	-1.42404e-09	7.90696e-07	-1.02775	-1.42404e-09
34086037	chr6:34086037:G:A	4.50598e-39	-1.29021e-09	-1.6392	6.54103e-32	-1.29021e-09	-1.56128	5.08861e-07	-1.29021e-09	-1.46849
34086080	chr6:34086080:G:A	3.21687e-39	-1.29021e-09	-1.9762	4.42059e-32	-1.29021e-09	-1.95311	3.09583e-07	-1.29021e-09	-1.96544
34086536	chr6:34086536:A:G	4.1221e-39	-1.29021e-09	-1.72824	5.32099e-32	-1.29021e-09	-1.76772	3.57111e-07	-1.29021e-09	-1.82262
34087334	chr6:34087334:G:A	3.97072e-39	-1.29021e-09	-1.76566	5.19983e-32	-1.29021e-09	-1.79075	3.98919e-07	-1.29021e-09	-1.71191
34087401	chr6:34087401:A:G	1.34022e-38	-1.29021e-09	-0.549189	1.621e-31	-1.29021e-09	-0.653753	1.08802e-06	-1.29021e-09	-0.70855
34087648	chr6:34087648:A:G	3.77802e-40	-2.74033	-1.37766	5.0875e-33	-2.76752	-1.34766	5.88783e-08	-2.68766	-0.937526
34088106	chr6:34088106:T:C	1.68203e-39	-2.6246	-1.42404e-09	2.3509e-32	-2.58458	-1.42404e-09	1.49775e-07	-2.69153	-1.42404e-09
34088121	chr6:34088121:C:T	2.77204e-40	-2.58478	-1.84283	3.51571e-33	-2.62324	-1.86148	2.67295e-08	-2.52597	-1.88892
34088192	chr6:34088192:G:A	7.22707e-39	-1.29021e-09	-1.16677	8.40584e-32	-1.29021e-09	-1.31045	5.07126e-07	-1.29021e-09	-1.4719
34088307	chr6:34088307:A:G	3.93377e-39	-1.29021e-09	-1.77501	5.23557e-32	-1.29021e-09	-1.7839	3.66194e-07	-1.29021e-09	-1.7975
34088507	chr6:34088507:C:T	3.04883e-39	-1.29021e-09	-2.02985	4.10874e-32	-1.29021e-09	-2.02626	2.90247e-07	-1.29021e-09	-2.02993
34088687	chr6:34088687:A:C	3.35143e-39	-1.29021e-09	-1.93522	4.62901e-32	-1.29021e-09	-1.90704	3.30726e-07	-1.29021e-09	-1.89937
34088946	chr6:34088946:C:G	4.76967e-39	-1.29021e-09	-1.58233	6.64158e-32	-1.29021e-09	-1.54603	5.06211e-07	-1.29021e-09	-1.47371
34088949	chr6:34088949:T:G	1.55867e-39	-2.38365	-0.317122	1.69306e-32	-2.3627	-0.550143	2.33664e-07	-2.48802	0.241237
34089448	chr6:34089448:G:A	4.502e-39	-1.64008	-1.42404e-09	5.73212e-32	-1.69329	-1.42404e-09	2.19457e-07	-2.30951	-1.42404e-09
34089855	chr6:34089855:T:C	3.35266e-39	-1.29021e-09	-1.93485	4.63097e-32	-1.29021e-09	-1.90661	3.30851e-07	-1.29021e-09	-1.89899
34090200	chr6:34090200:C:T	4.06799e-39	-1.29021e-09	-1.74145	5.28985e-32	-1.29021e-09	-1.77359	3.54046e-07	-1.29021e-09	-1.83124
34090303	chr6:34090303:A:C	3.40297e-39	-1.29021e-09	-1.91995	4.15421e-32	-1.29021e-09	-2.01526	5.17333e-07	-1.29021e-09	-1.45198
34090335	chr6:34090335:G:A	3.10697e-39	-1.29021e-09	-2.01096	4.18695e-32	-1.29021e-09	-2.00741	2.95455e-07	-1.29021e-09	-2.01215
34090397	chr6:34090397:T:C	4.08873e-39	-1.29021e-09	-1.73637	5.06689e-32	-1.29021e-09	-1.81665	3.33992e-07	-1.29021e-09	-1.88955
34090703	chr6:34090703:G:T	4.74164e-39	-1.29021e-09	-1.58822	6.34538e-32	-1.29021e-09	-1.59165	4.46677e-07	-1.29021e-09	-1.59883
34091223	chr6:34091223:G:A	3.21963e-39	-1.29021e-09	-1.97534	4.41678e-32	-1.29021e-09	-1.95397	3.19626e-07	-1.29021e-09	-1.93351
34091337	chr6:34091337:G:A	3.31992e-39	-1.29021e-09	-1.94466	4.30381e-32	-1.29021e-09	-1.97988	2.96614e-07	-1.29021e-09	-2.00823
34091462	chr6:34091462:G:A	1.15211e-39	-2.77269	-0.230321	1.79228e-32	-2.4396	-0.416296	4.13642e-07	-2.32827	0.652604
34091707	chr6:34091707:C:G	4.4695e-39	-1.29021e-09	-1.64733	5.82871e-32	-1.29021e-09	-1.67658	3.96053e-07	-1.29021e-09	-1.71912
34092770	chr6:34092770:G:A	6.23245e-40	-1.63702	-1.9804	8.04448e-33	-1.642	-2.01498	4.4603e-08	-1.87977	-2.0231
34093090	chr6:34093090:T:C	5.65805e-40	-2.14023	-1.57388	1.79182e-32	-1.20703	-1.64912	5.57965e-08	-2.73624	-0.942708
34093476	chr6:34093476:A:G	1.40234e-39	-2.17167	-0.634788	1.56127e-32	-2.16657	-0.827308	1.9421e-07	-2.32464	-0.107088
34093781	chr6:34093781:C:T	3.05865e-39	-1.29021e-09	-2.02663	4.10251e-32	-1.29021e-09	-2.02778	2.94013e-07	-1.29021e-09	-2.01704
34094473	chr6:34094473:G:A	4.79388e-39	-1.57726	-1.42404e-09	4.11026e-31	0.276693	-1.42404e-09	1.81054e-07	-2.50187	-1.42404e-09
34094703	chr6:34094703:G:T	3.15903e-39	-1.29021e-09	-1.99434	4.32141e-32	-1.29021e-09	-1.9758	3.11469e-07	-1.29021e-09	-1.95936
34095229	chr6:34095229:G:A	7.02311e-40	-1.55185	-1.94613	9.85516e-33	-1.56909	-1.88488	7.17386e-08	-1.56575	-1.86189
34095366	chr6:34095366:G:A	6.23123e-39	-1.29021e-09	-1.31503	8.86676e-32	-1.29021e-09	-1.25707	5.87204e-07	-1.29021e-09	-1.32529
34095468	chr6:34095468:TC:T	1.94396e-40	-2.767	-2.01547	3.2519e-33	-2.56989	-1.99284	1.8265e-08	-2.76556	-2.03011
34095666	chr6:34095666:CCT:C	2.16143e-39	-1.69107	-0.682767	2.34389e-32	-1.61106	-0.976503	1.16047e-06	-0.220702	-0.423383
34095980	chr6:34095980:C:T	3.86036e-39	-1.29021e-09	-1.79384	5.33664e-32	-1.29021e-09	-1.76478	3.93997e-07	-1.29021e-09	-1.72432
34096143	chr6:34096143:C:G	5.99506e-39	-1.29021e-09	-1.35367	8.5416e-32	-1.29021e-09	-1.29443	5.65752e-07	-1.29021e-09	-1.36251
34096493	chr6:34096493:A:C	3.19061e-39	-1.29021e-09	-1.98439	4.36417e-32	-1.29021e-09	-1.96595	3.161e-07	-1.29021e-09	-1.9446
34096602	chr6:34096602:G:A	7.42212e-39	-1.29021e-09	-1.14014	9.06232e-32	-1.29021e-09	-1.23525	4.75205e-07	-1.29021e-09	-1.53692
34096804	chr6:34096804:C:T	3.55257e-39	-1.29021e-09	-1.87693	4.92669e-32	-1.29021e-09	-1.84471	3.60141e-07	-1.29021e-09	-1.81417
34096914	chr6:34096914:G:A	6.60727e-39	-1.29021e-09	-1.25643	9.30762e-32	-1.29021e-09	-1.20855	7.20577e-07	-1.29021e-09	-1.12061
34097294	chr6:34097294:G:C	4.02057e-39	-1.29021e-09	-1.75318	4.92971e-32	-1.29021e-09	-1.8441	3.63178e-07	-1.29021e-09	-1.80577
34097438	chr6:34097438:TGTGTGTGTGTGTGC:T	1.84988e-39	-2.76405	0.234565	2.56832e-32	-2.77194	0.275817	2.01799e-07	-2.73961	0.346222
34097684	chr6:34097684:A:C	1.56684e-39	-2.69554	-1.42404e-09	2.05841e-32	-2.71744	-1.42404e-09	3.62921e-07	-1.80648	-1.42404e-09
34098205	chr6:34098205:A:G	3.51706e-40	-2.58233	-1.60723	8.41361e-33	-2.12855	-1.48356	2.88491e-08	-2.72194	-1.61664
34098297	chr6:34098297:G:A	5.57829e-39	-1.29021e-09	-1.42572	7.4041e-32	-1.29021e-09	-1.43735	3.9338e-07	-1.29021e-09	-1.72589
34098694	chr6:34098694:T:TA	9.31157e-39	-1.29021e-09	-0.913348	1.31473e-31	-1.29021e-09	-0.86316	7.50071e-07	-1.29021e-09	-1.0805
34098824	chr6:34098824:G:A	3.10304e-39	-1.29021e-09	-2.01222	4.23696e-32	-1.29021e-09	-1.99553	3.04896e-07	-1.29021e-09	-1.98069
34098888	chr6:34098888:G:T	3.16395e-39	-1.29021e-09	-1.99278	4.28739e-32	-1.29021e-09	-1.9837	3.23802e-07	-1.29021e-09	-1.92053
34099121	chr6:34099121:T:C	1.11128e-39	-2.77356	-0.265525	1.36875e-32	-2.76818	-0.357301	1.08483e-07	-2.76715	-0.246917
34099421	chr6:34099421:G:A	1.28705e-39	-2.61654	-0.27571	1.51099e-32	-2.65671	-0.369905	1.27371e-07	-2.55043	-0.303127
34099463	chr6:34099463:C:CA	5.9886e-39	-0.709279	-0.645468	8.1293e-32	-0.538228	-0.805677	7.50451e-06	1.424	-0.201401
34099642	chr6:34099642:G:A	8.90296e-39	-1.29021e-09	-0.958221	1.244e-31	-1.29021e-09	-0.918461	1.01312e-06	-1.29021e-09	-0.779877
34100015	chr6:34100015:T:C	7.28676e-40	-2.32384	-1.13729	1.34095e-32	-1.85666	-1.28933	5.60137e-08	-2.50884	-1.16623
34100059	chr6:34100059:C:G	9.32557e-39	-1.29021e-09	-0.911844	1.31665e-31	-1.29021e-09	-0.861707	7.51089e-07	-1.29021e-09	-1.07914
34100267	chr6:34100267:G:A	5.3423e-39	-1.29021e-09	-1.46895	7.09551e-32	-1.29021e-09	-1.47992	4.83326e-07	-1.29021e-09	-1.51997
34100942	chr6:34100942:T:A	2.33845e-40	-2.74982	-1.84789	3.65388e-33	-2.53407	-1.9121	2.2947e-08	-2.77346	-1.79402
34101146	chr6:34101146:G:A	2.24815e-38	-0.0319105	-1.42404e-09	6.37506e-31	0.7156	-1.42404e-09	6.94748e-07	-1.15711	-1.42404e-09
34101270	chr6:34101270:T:G	3.67218e-39	-1.84382	-1.42404e-09	6.23638e-32	-1.60898	-1.42404e-09	1.0359e-06	-0.757641	-1.42404e-09
34101285	chr6:34101285:T:C	4.65414e-40	-2.34763	-1.5618	9.09716e-33	-1.88791	-1.64609	3.85682e-08	-2.51254	-1.53569
34101629	chr6:34101629:G:A	3.23412e-39	-1.29021e-09	-1.97085	4.34819e-32	-1.29021e-09	-1.96962	3.02827e-07	-1.29021e-09	-1.9875
34101687	chr6:34101687:A:C	3.43213e-39	-1.29021e-09	-1.91142	4.57977e-32	-1.29021e-09	-1.91773	3.19258e-07	-1.29021e-09	-1.93466
34102045	chr6:34102045:G:A	1.54961e-39	-1.72945	-0.977156	1.64799e-32	-2.0597	-0.88012	1.56927e-07	-1.67115	-0.973735
34102190	chr6:34102190:A:G	3.40212e-39	-1.29021e-09	-1.92021	4.78901e-32	-1.29021e-09	-1.87305	3.47932e-07	-1.29021e-09	-1.84866
34102199	chr6:34102199:A:G	5.7388e-39	-1.29021e-09	-1.39735	7.64893e-32	-1.29021e-09	-1.40481	4.05322e-07	-1.29021e-09	-1.69598
34102482	chr6:34102482:A:G	2.7713e-40	-2.45281	-1.97506	6.3691e-33	-1.94958	-1.94092	2.14387e-08	-2.61887	-2.0166
34102628	chr6:34102628:A:G	3.22569e-39	-1.29021e-09	-1.97346	4.46586e-32	-1.29021e-09	-1.94292	3.22835e-07	-1.29021e-09	-1.92352
34102857	chr6:34102857:C:A	9.97165e-40	-2.26427	-0.883175	2.93604e-32	-1.29908	-1.06323	1.3789e-07	-2.7594	-0.0148083
34103396	chr6:34103396:C:T	1.52133e-39	-2.72502	-1.42404e-09	2.61407e-32	-2.47847	-1.42404e-09	1.42738e-07	-2.73966	-1.42404e-09
34103397	chr6:34103397:G:A	3.93912e-39	-1.29021e-09	-1.77365	5.35395e-32	-1.29021e-09	-1.76154	3.79986e-07	-1.29021e-09	-1.76053
34103472	chr6:34103472:C:T	3.16771e-39	-1.29021e-09	-1.9916	4.19153e-32	-1.29021e-09	-2.00631	2.93474e-07	-1.29021e-09	-2.01887
34103720	chr6:34103720:G:A	3.09523e-39	-1.29021e-09	-2.01474	4.17699e-32	-1.29021e-09	-2.00979	3.1156e-07	-1.29021e-09	-1.95907
34104133	chr6:34104133:C:G	1.92393e-40	-2.77241	-2.02041	2.61729e-33	-2.75252	-2.0273	1.8179e-08	-2.77012	-2.03027
34104222	chr6:34104222:C:T	4.70994e-39	-1.59493	-1.42404e-09	2.52856e-31	-0.209146	-1.42404e-09	3.80955e-07	-1.75798	-1.42404e-09
34104324	chr6:34104324:C:T	1.55988e-39	-2.69999	-1.42404e-09	2.25131e-32	-2.62787	-1.42404e-09	2.82206e-07	-2.05803	-1.42404e-09
34104438	chr6:34104438:C:T	5.29688e-40	-2.72452	-1.05555	7.26126e-33	-2.50644	-1.25297	7.99772e-08	-2.69332	-0.625602
34104529	chr6:34104529:A:C	4.07334e-40	-2.68923	-1.3535	5.38461e-33	-2.74213	-1.31629	4.08638e-08	-2.74798	-1.24244
34104587	chr6:34104587:C:T	1.65465e-39	-2.64102	-1.42404e-09	2.16844e-32	-2.66537	-1.42404e-09	4.56001e-07	-1.57817	-1.42404e-09
34104673	chr6:34104673:C:T	3.80158e-39	-1.29021e-09	-1.80919	4.75234e-32	-1.29021e-09	-1.88074	4.39205e-07	-1.29021e-09	-1.6157
34104784	chr6:34104784:T:C	1.34805e-39	-2.76301	-0.0829371	2.2664e-32	-2.54572	-0.0754724	1.29995e-07	-2.76745	-0.0657156
34104786	chr6:34104786:C:T	1.52727e-39	-2.72113	-1.42404e-09	1.99055e-32	-2.75097	-1.42404e-09	1.385e-07	-2.76979	-1.42404e-09
34104958	chr6:34104958:C:T	3.24395e-39	-2.3655	0.397689	3.50968e-32	-2.48573	0.301871	9.12638e-07	-1.91707	1.03275
34104987	chr6:34104987:A:G	5.17423e-39	-2.75467	1.25376	7.15125e-32	-2.75433	1.28224	1.75497e-06	-2.23935	2.0089
34105161	chr6:34105161:T:C	2.00981e-40	-2.7725	-1.97665	3.51572e-33	-2.54239	-1.94233	2.09267e-08	-2.72336	-1.93628
34105292	chr6:34105292:G:C	1.49552e-39	-2.74213	-1.42404e-09	2.08939e-32	-2.70251	-1.42404e-09	1.48451e-07	-2.70041	-1.42404e-09
34105561	chr6:34105561:T:C	5.60616e-40	-2.3946	-1.32872	4.86602e-33	-2.62642	-1.53327	1.0528e-07	-1.87484	-1.1692
34105573	chr6:34105573:G:T	1.29228e-39	-2.23543	-0.65276	1.1643e-32	-2.45707	-0.830186	3.94312e-07	-1.5405	-0.183019
34105584	chr6:34105584:T:C	4.39484e-39	-1.29021e-09	-1.66417	7.04127e-32	-1.29021e-09	-1.48759	5.28969e-07	-1.29021e-09	-1.42973
34105630	chr6:34105630:C:T	3.45953e-39	-2.29855	0.395073	4.69599e-32	-1.91882	0.0261476	3.68985e-07	-2.44224	0.652329
34105758	chr6:34105758:G:A	1.67614e-39	-2.62811	-1.42404e-09	2.93683e-32	-2.36205	-1.42404e-09	2.07812e-07	-2.36403	-1.42404e-09
34105940	chr6:34105940:C:T	3.93473e-39	-1.29021e-09	-1.77476	5.20369e-32	-1.29021e-09	-1.79001	4.08354e-07	-1.29021e-09	-1.68853
34105969	chr6:34105969:T:G	7.1726e-39	-1.29021e-09	-1.17434	1.12862e-31	-1.29021e-09	-1.0158	7.89204e-07	-1.29021e-09	-1.02964
34105976	chr6:34105976:T:C	1.54028e-39	-2.71264	-1.42404e-09	2.68767e-32	-2.4507	-1.42404e-09	1.43935e-07	-2.7313	-1.42404e-09
34105997	chr6:34105997:C:T	1.55817e-38	-2.32812	1.92961	1.98308e-31	-2.00192	1.54978	8.46733e-06	-2.65803	4.00134
34106002	chr6:34106002:A:G	2.30476e-39	-2.21326	-0.0963686	3.33661e-32	-1.80622	-0.428204	2.46446e-07	-2.39028	0.196764
34106020	chr6:34106020:A:G	3.2207e-39	-1.29021e-09	-1.97501	4.20585e-32	-1.29021e-09	-2.0029	2.95074e-07	-1.29021e-09	-2.01344
34106058	chr6:34106058:A:G	2.88823e-40	-2.40437	-1.98217	3.30971e-33	-2.52902	-2.01608	4.97582e-08	-1.90242	-1.89106
34106288	chr6:34106288:G:A	7.20553e-39	-1.29021e-09	-1.16976	1.13056e-31	-1.29021e-09	-1.01408	7.88516e-07	-1.29021e-09	-1.03051
34106347	chr6:34106347:G:A	6.48547e-39	-1.29021e-09	-1.27504	1.01133e-31	-1.29021e-09	-1.12553	7.11079e-07	-1.29021e-09	-1.13388
34106477	chr6:34106477:G:GT	1.66073e-39	-1.81512	-0.822231	3.23415e-32	-1.35802	-0.907592	1.27866e-07	-1.7913	-1.05839
34106742	chr6:34106742:T:G	4.4838e-39	-1.29021e-09	-1.64413	5.67271e-32	-1.29021e-09	-1.70371	3.75527e-07	-1.29021e-09	-1.77233
34106943	chr6:34106943:T:C	1.45407e-39	-2.77024	-1.42404e-09	1.99289e-32	-2.74979	-1.42404e-09	1.41509e-07	-2.7483	-1.42404e-09
34107190	chr6:34107190:G:A	6.86839e-39	-1.29021e-09	-1.21768	1.07662e-31	-1.29021e-09	-1.06297	7.52976e-07	-1.29021e-09	-1.07663
34107302	chr6:34107302:A:C	3.70609e-39	-1.29021e-09	-1.83463	4.90006e-32	-1.29021e-09	-1.85013	3.79699e-07	-1.29021e-09	-1.76128
34107379	chr6:34107379:T:C	4.8482e-40	-2.40506	-1.46352	6.88662e-33	-2.32728	-1.48511	5.04972e-08	-2.22508	-1.55366
34107495	chr6:34107495:C:T	2.88144e-40	-2.4859	-1.903	4.20899e-33	-2.34414	-1.9606	4.58592e-08	-2.07865	-1.79644
34107602	chr6:34107602:G:A	3.43255e-40	-2.61436	-1.59952	3.38427e-33	-2.77324	-1.74959	4.30897e-08	-2.43863	-1.49875
34107777	chr6:34107777:A:G	7.8155e-40	-2.34177	-1.04931	1.3633e-32	-2.00089	-1.12858	7.19247e-08	-2.16879	-1.25625
34107827	chr6:34107827:G:A	4.82618e-39	-1.29021e-09	-1.57055	6.18607e-32	-1.29021e-09	-1.61708	4.85024e-07	-1.29021e-09	-1.51646
34108000	chr6:34108000:A:C	6.72127e-39	-1.29021e-09	-1.23933	1.05303e-31	-1.29021e-09	-1.08512	7.35079e-07	-1.29021e-09	-1.10069
34108043	chr6:34108043:G:T	4.90591e-39	-1.29021e-09	-1.55416	6.67745e-32	-1.29021e-09	-1.54064	4.13415e-07	-1.29021e-09	-1.67621
34108150	chr6:34108150:T:A	2.01862e-40	-2.71956	-2.02522	2.63982e-33	-2.76142	-2.00984	2.23141e-08	-2.70817	-1.88728
34108351	chr6:34108351:G:A	5.33858e-40	-1.93894	-1.83329	5.98507e-33	-2.02059	-1.93211	1.9225e-07	-0.834789	-1.60708
34108621	chr6:34108621:AAGGAT:A	4.87732e-39	-1.29021e-09	-1.56001	6.20848e-32	-1.29021e-09	-1.61346	4.05544e-07	-1.29021e-09	-1.69543
34108795	chr6:34108795:T:C	4.18594e-39	-1.29021e-09	-1.71287	5.30697e-32	-1.29021e-09	-1.77036	4.65029e-07	-1.29021e-09	-1.55856
34108871	chr6:34108871:G:A	1.46935e-39	-2.43911	-0.320671	1.65194e-32	-2.38048	-0.556951	2.07645e-07	-2.38208	0.0172463
34109117	chr6:34109117:G:A	1.80558e-39	-2.55373	-1.42404e-09	2.12092e-32	-2.68753	-1.42404e-09	2.23143e-07	-2.29285	-1.42404e-09
34109717	chr6:34109717:G:A	2.24597e-40	-2.68321	-1.95485	2.87475e-33	-2.73525	-1.95075	2.62205e-08	-2.51007	-1.92406
34110219	chr6:34110219:G:A	3.11011e-39	-1.29021e-09	-2.00995	4.26124e-32	-1.29021e-09	-1.98982	3.09053e-07	-1.29021e-09	-1.96715
34110238	chr6:34110238:G:A	2.8472e-40	-2.58977	-1.81108	3.87885e-33	-2.48203	-1.9044	4.44466e-08	-2.24879	-1.65758
34110476	chr6:34110476:G:A	4.86561e-40	-2.42252	-1.44248	5.03714e-33	-2.59816	-1.52697	1.2831e-07	-1.79594	-1.05027
34110686	chr6:34110686:G:A	9.35041e-40	-1.66583	-1.54594	1.09674e-32	-1.74164	-1.6054	8.19227e-08	-1.72891	-1.56598
34110829	chr6:34110829:C:T	3.12218e-39	-1.29021e-09	-2.00607	4.40454e-32	-1.29021e-09	-1.95674	3.03348e-07	-1.29021e-09	-1.98578
34111050	chr6:34111050:C:G	3.493e-39	-1.29021e-09	-1.89384	4.47737e-32	-1.29021e-09	-1.94034	3.12275e-07	-1.29021e-09	-1.95678
34111806	chr6:34111806:A:G	2.33519e-40	-2.64195	-1.95715	3.19491e-33	-2.65281	-1.9276	2.49773e-08	-2.56539	-1.91731
34112247	chr6:34112247:C:G	6.21637e-40	-2.3462	-1.27381	6.98425e-33	-2.48132	-1.31698	1.57813e-07	-1.83544	-0.803811
34112547	chr6:34112547:G:A	8.29993e-39	-1.29021e-09	-1.02836	1.39609e-31	-1.29021e-09	-0.803116	1.03595e-06	-1.29021e-09	-0.75759
34112756	chr6:34112756:C:CCCT	3.23871e-39	-1.29021e-09	-1.96943	4.48084e-32	-1.29021e-09	-1.93957	3.28494e-07	-1.29021e-09	-1.90615
34112963	chr6:34112963:C:T	3.88785e-39	-1.29021e-09	-1.78675	5.02608e-32	-1.29021e-09	-1.82474	3.38389e-07	-1.29021e-09	-1.87647
34113040	chr6:34113040:C:T	3.98817e-39	-1.29021e-09	-1.76127	5.14528e-32	-1.29021e-09	-1.8013	3.45361e-07	-1.29021e-09	-1.85607
34113241	chr6:34113241:G:A	3.95453e-40	-2.33234	-1.73999	5.81747e-33	-2.36954	-1.61156	1.64491e-07	-0.727049	-1.87076
34113459	chr6:34113459:G:A	8.57847e-39	-1.29021e-09	-0.99535	1.44892e-31	-1.29021e-09	-0.765973	1.07698e-06	-1.29021e-09	-0.718748
34113514	chr6:34113514:T:C	3.1789e-40	-2.44124	-1.84942	3.72676e-33	-2.5623	-1.86413	6.57254e-08	-1.94306	-1.57211
34114255	chr6:34114255:G:A	4.6823e-40	-2.7101	-1.19331	5.4268e-33	-2.75297	-1.29764	1.51966e-07	-2.1103	-0.566701
34114558	chr6:34114558:A:G	1.48033e-39	-2.29837	-0.453963	1.74473e-32	-2.02598	-0.856796	1.73292e-07	-2.5661	0.0204202
34115111	chr6:34115111:G:A	4.04091e-39	-1.29021e-09	-1.74814	5.24914e-32	-1.29021e-09	-1.78132	3.27681e-07	-1.29021e-09	-1.90862
34115283	chr6:34115283:C:T	1.50752e-39	-2.73414	-1.42404e-09	2.09999e-32	-2.69745	-1.42404e-09	1.48507e-07	-2.70003	-1.42404e-09
34115682	chr6:34115682:C:T	3.97575e-40	-2.26574	-1.80123	5.67856e-33	-2.1474	-1.85786	3.24359e-08	-2.40651	-1.81488
34115896	chr6:34115896:A:G	4.06687e-39	-1.29021e-09	-1.74173	5.27467e-32	-1.29021e-09	-1.77646	3.81465e-07	-1.29021e-09	-1.75664
34116361	chr6:34116361:A:G	6.84458e-40	-2.4596	-1.06413	8.49315e-33	-2.55699	-1.04571	2.9436e-07	-1.78569	-0.230169
34116465	chr6:34116465:G:T	3.2771e-39	-1.29021e-09	-1.95765	4.55267e-32	-1.29021e-09	-1.92366	3.34131e-07	-1.29021e-09	-1.88913
34116631	chr6:34116631:T:A	3.91979e-39	-1.29021e-09	-1.77857	5.06798e-32	-1.29021e-09	-1.81644	3.40148e-07	-1.29021e-09	-1.87128
34116777	chr6:34116777:C:G	1.61962e-39	-2.66242	-1.42404e-09	2.13029e-32	-2.68312	-1.42404e-09	4.36139e-07	-1.6227	-1.42404e-09
34117036	chr6:34117036:C:G	4.03487e-38	-2.26089	2.81384	4.1458e-31	-2.02523	2.31054	2.31354e-05	-2.64369	4.99214
34117085	chr6:34117085:A:C	6.68976e-40	-2.05352	-1.49309	9.70951e-33	-1.78573	-1.68313	4.85644e-08	-2.15132	-1.66645
34117093	chr6:34117093:T:C	7.0717e-39	-1.29021e-09	-1.1885	7.09238e-32	-1.29021e-09	-1.48036	4.71215e-07	-1.29021e-09	-1.54535
34117151	chr6:34117151:T:C	4.51432e-40	-2.66317	-1.27677	5.17841e-33	-2.7386	-1.35886	1.21442e-07	-2.2309	-0.670331
34117258	chr6:34117258:G:T	2.6616e-38	-2.15775	2.29466	2.97825e-31	-1.89311	1.84765	1.3659e-05	-2.5838	4.40528
34117273	chr6:34117273:C:T	2.87913e-38	-1.29021e-09	0.215468	4.09633e-31	-1.29021e-09	0.273299	2.46985e-06	-1.29021e-09	0.11125
34117322	chr6:34117322:G:C	3.23635e-38	-1.29021e-09	0.332427	6.24235e-31	-1.29021e-09	0.694563	5.27358e-06	-1.29021e-09	0.869802
34117334	chr6:34117334:G:A	3.06434e-39	-1.29021e-09	-2.02477	4.09384e-32	-1.29021e-09	-2.02989	2.90003e-07	-1.29021e-09	-2.03077
34117347	chr6:34117347:C:T	6.51186e-40	-2.00856	-1.565	6.3044e-33	-2.25987	-1.64084	1.84779e-07	-1.22768	-1.25383
34117777	chr6:34117777:C:A	2.07965e-40	-2.71717	-1.99783	3.23173e-33	-2.55245	-2.01649	2.12858e-08	-2.72923	-1.9134
34117821	chr6:34117821:C:T	5.53512e-39	-1.29021e-09	-1.43349	7.08955e-32	-1.29021e-09	-1.48076	4.65676e-07	-1.29021e-09	-1.55717
34117910	chr6:34117910:G:A	4.9747e-40	-2.67713	-1.1657	8.18457e-33	-2.29606	-1.34366	4.57352e-08	-2.7722	-1.10559
34118274	chr6:34118274:C:G	4.44654e-38	-1.29021e-09	0.650107	8.70432e-31	-1.29021e-09	1.02703	7.36405e-06	-1.29021e-09	1.2037
34118291	chr6:34118291:G:A	1.47308e-39	-2.75725	-1.42404e-09	2.02738e-32	-2.73263	-1.42404e-09	1.43597e-07	-2.73365	-1.42404e-09
34118412	chr6:34118412:C:T	1.22755e-38	-1.29021e-09	-0.636998	1.64431e-31	-1.29021e-09	-0.639472	1.07838e-06	-1.29021e-09	-0.717449
34118447	chr6:34118447:G:A	6.65859e-39	-1.29021e-09	-1.2487	7.49166e-32	-1.29021e-09	-1.42559	5.43552e-07	-1.29021e-09	-1.40254
34118539	chr6:34118539:G:A	4.72333e-39	-1.29021e-09	-1.59209	7.46596e-32	-1.29021e-09	-1.42903	5.40498e-07	-1.29021e-09	-1.40817
34118817	chr6:34118817:C:A	3.13419e-39	-1.29021e-09	-2.00223	4.13752e-32	-1.29021e-09	-2.01928	2.90317e-07	-1.29021e-09	-2.02969
34118894	chr6:34118894:C:A	1.16743e-39	-1.94192	-1.04788	5.005e-32	-0.712285	-1.11666	6.94145e-08	-2.59473	-0.865832
34119035	chr6:34119035:A:C	9.92377e-40	-2.17869	-0.973565	1.49753e-32	-2.06754	-0.968029	9.57141e-08	-2.43994	-0.699359
34119143	chr6:34119143:C:T	6.31458e-40	-2.07617	-1.52816	6.2147e-33	-2.30681	-1.60824	1.78741e-07	-1.31223	-1.20249
34119464	chr6:34119464:A:G	4.57041e-40	-2.10973	-1.81786	5.92613e-33	-2.1333	-1.8293	4.30147e-08	-2.04048	-1.89865
34119859	chr6:34119859:A:G	8.82322e-40	-2.28144	-0.988359	1.31103e-32	-2.18104	-0.98752	8.65776e-08	-2.51557	-0.724052
34119916	chr6:34119916:G:C	2.18562e-40	-2.64886	-2.01643	2.7966e-33	-2.71595	-1.99761	2.17034e-08	-2.75842	-1.86478
34120130	chr6:34120130:G:C	3.19063e-39	-1.29021e-09	-1.98439	4.25226e-32	-1.29021e-09	-1.99193	3.16903e-07	-1.29021e-09	-1.94207
34120377	chr6:34120377:A:G	4.03503e-39	-1.29021e-09	-1.74959	5.04506e-32	-1.29021e-09	-1.82097	4.333e-07	-1.29021e-09	-1.62923
34120879	chr6:34120879:C:T	7.42511e-40	-2.40919	-1.03313	1.09027e-32	-2.32938	-1.02357	7.22203e-08	-2.59928	-0.821663
34121006	chr6:34121006:T:C	4.95394e-39	-1.29021e-09	-1.54442	6.71805e-32	-1.29021e-09	-1.53458	4.3698e-07	-1.29021e-09	-1.62078
34121180	chr6:34121180:G:A	2.06972e-40	-2.72668	-1.9931	2.82691e-33	-2.69283	-2.00996	2.17993e-08	-2.59775	-2.02104
34121348	chr6:34121348:T:C	3.04886e-39	-1.29021e-09	-2.02984	4.111e-32	-1.29021e-09	-2.02571	3.00834e-07	-1.29021e-09	-1.99411
34121514	chr6:34121514:T:C	3.22772e-39	-1.29021e-09	-1.97283	4.41342e-32	-1.29021e-09	-1.95473	3.31849e-07	-1.29021e-09	-1.89598
34121576	chr6:34121576:C:T	8.41742e-39	-1.29021e-09	-1.0143	1.10981e-31	-1.29021e-09	-1.03261	5.4015e-07	-1.29021e-09	-1.40882
34121817	chr6:34121817:C:T	2.5661e-39	-2.01998	-0.182233	3.60403e-32	-1.79544	-0.361881	3.29442e-07	-2.42614	0.522878
34122154	chr6:34122154:G:A	3.07402e-40	-2.38908	-1.93512	3.34656e-33	-2.56187	-1.97216	2.40899e-08	-2.72935	-1.78952
34122258	chr6:34122258:A:C	4.21415e-39	-1.29021e-09	-1.70616	5.77169e-32	-1.29021e-09	-1.68641	3.90438e-07	-1.29021e-09	-1.73339
34122372	chr6:34122372:G:A	2.0218e-40	-2.71286	-2.03034	2.68037e-33	-2.72752	-2.02849	1.94707e-08	-2.73943	-1.99233
34122416	chr6:34122416:C:T	2.36987e-40	-2.56536	-2.01899	2.57767e-33	-2.77268	-2.0224	2.885e-08	-2.31127	-2.02728
34122707	chr6:34122707:C:T	2.8057e-39	-2.1786	0.0656482	3.57858e-32	-1.98009	-0.184326	2.66761e-07	-2.41109	0.29678
34122833	chr6:34122833:A:G	1.80454e-39	-0.926034	-1.62826	1.00848e-32	-1.64092	-1.79001	2.62565e-07	-0.601847	-1.52832
34122919	chr6:34122919:T:C	3.87127e-40	-2.76212	-1.33148	4.77015e-33	-2.77021	-1.40938	9.04652e-08	-2.36331	-0.832385
34122966	chr6:34122966:C:G	2.34751e-40	-2.57839	-2.01545	2.58687e-33	-2.77173	-2.01978	2.84476e-08	-2.32819	-2.02441
34122987	chr6:34122987:C:T	2.34276e-40	-2.72392	-1.87194	3.66589e-33	-2.58427	-1.85862	3.41963e-08	-2.62008	-1.54847
34123154	chr6:34123154:A:G	3.01839e-40	-2.39128	-1.95119	3.31148e-33	-2.56106	-1.98351	2.35054e-08	-2.72778	-1.81566
34123388	chr6:34123388:C:T	2.57711e-39	-1.75449	-0.443449	3.67428e-32	-1.52174	-0.616282	2.91818e-07	-2.17252	0.147983
34123503	chr6:34123503:G:A	1.14751e-38	-1.29021e-09	-0.704422	1.08915e-31	-1.29021e-09	-1.0514	9.9634e-07	-1.29021e-09	-0.796574
34123591	chr6:34123591:G:A	3.33622e-40	-2.73138	-1.51097	5.12442e-33	-2.57543	-1.53252	4.87451e-08	-2.69068	-1.12338
34123664	chr6:34123664:C:T	9.46572e-40	-2.67208	-0.527435	1.01544e-32	-2.73937	-0.684686	3.57654e-07	-1.91521	0.0941101
34123812	chr6:34123812:C:T	3.6809e-39	-1.29021e-09	-1.84145	4.6126e-32	-1.29021e-09	-1.91059	3.58007e-07	-1.29021e-09	-1.82011
34123838	chr6:34123838:G:A	1.15905e-38	-1.29021e-09	-0.694416	1.09197e-31	-1.29021e-09	-1.04881	1.00134e-06	-1.29021e-09	-0.791571
34123878	chr6:34123878:C:T	2.19762e-40	-2.64124	-2.01857	2.81524e-33	-2.71132	-1.9956	2.16692e-08	-2.75829	-1.86648
34123925	chr6:34123925:C:T	1.32155e-39	-2.71262	-0.153182	1.43604e-32	-2.76282	-0.314665	4.47145e-07	-2.0967	0.498921
34124130	chr6:34124130:C:A	1.79176e-39	-2.03761	-0.523795	2.26206e-32	-1.9147	-0.708399	1.98316e-07	-2.43257	0.0217689
34124235	chr6:34124235:C:T	6.8346e-40	-1.61372	-1.91147	9.61331e-33	-1.53999	-1.93882	6.54077e-08	-1.58891	-1.93112
34124298	chr6:34124298:G:A	7.07272e-40	-1.52111	-1.96984	1.01965e-32	-1.44374	-1.97618	6.88613e-08	-1.49052	-1.97805
34124317	chr6:34124317:G:T	2.40988e-40	-2.6149	-1.95272	2.7603e-33	-2.76573	-1.9609	2.8296e-08	-2.38257	-1.97538
34124507	chr6:34124507:G:A	6.04787e-40	-1.6225	-2.02498	9.11407e-33	-1.50548	-2.02667	6.06561e-08	-1.56926	-2.02619
34124804	chr6:34124804:C:G	3.16723e-39	-1.29021e-09	-1.99175	4.3908e-32	-1.29021e-09	-1.95987	3.07653e-07	-1.29021e-09	-1.97169
34125035	chr6:34125035:G:A	3.16804e-39	-1.29021e-09	-1.99149	4.39217e-32	-1.29021e-09	-1.95955	3.07743e-07	-1.29021e-09	-1.9714
34125240	chr6:34125240:G:A	5.71959e-39	-1.29021e-09	-1.40071	6.53899e-32	-1.29021e-09	-1.5616	4.74792e-07	-1.29021e-09	-1.53779
34125459	chr6:34125459:T:C	4.69052e-39	-1.29021e-09	-1.59906	7.347e-32	-1.29021e-09	-1.44509	5.42454e-07	-1.29021e-09	-1.40456
34125567	chr6:34125567:G:A	1.27974e-38	-1.29021e-09	-0.595364	1.17188e-31	-1.29021e-09	-0.978185	1.08573e-06	-1.29021e-09	-0.710658
34126054	chr6:34126054:C:T	2.77591e-40	-2.48947	-1.93674	3.14605e-33	-2.62511	-1.97071	2.34472e-08	-2.75263	-1.79329
34126282	chr6:34126282:G:A	3.04697e-39	-1.29021e-09	-2.03046	4.1082e-32	-1.29021e-09	-2.02639	3.09833e-07	-1.29021e-09	-1.96463
34126364	chr6:34126364:C:T	1.51891e-39	-2.77213	0.0455179	1.64546e-32	-2.70779	-0.23357	3.31874e-07	-2.47365	0.577736
34126566	chr6:34126566:A:G	2.14126e-39	-2.38321	-1.42404e-09	2.92415e-32	-2.36638	-1.42404e-09	2.81527e-07	-2.06043	-1.42404e-09
34127142	chr6:34127142:A:G	1.471e-39	-2.75866	-1.42404e-09	1.95734e-32	-2.76779	-1.42404e-09	5.53665e-07	-1.3841	-1.42404e-09
34127919	chr6:34127919:G:A	9.06953e-40	-2.74576	-0.496506	1.12063e-32	-2.61516	-0.71033	1.56966e-07	-2.60535	-0.0392801
34128122	chr6:34128122:C:T	1.09081e-39	-2.72741	-0.330274	1.35531e-32	-2.5746	-0.560752	1.83079e-07	-2.64298	0.152239
34128318	chr6:34128318:T:A	1.58231e-38	-1.29021e-09	-0.383136	2.35459e-31	-1.29021e-09	-0.280427	1.51113e-06	-1.29021e-09	-0.380047
34128409	chr6:34128409:G:A	3.0664e-39	-1.29021e-09	-2.0241	4.09335e-32	-1.29021e-09	-2.03002	3.17197e-07	-1.29021e-09	-1.94114
34128658	chr6:34128658:G:A	2.06062e-40	-2.74401	-1.98018	2.96537e-33	-2.70042	-1.95454	2.23004e-08	-2.57596	-2.0201
34128675	chr6:34128675:G:C	9.75005e-40	-2.75222	-0.417697	1.17505e-32	-2.63039	-0.647677	1.75005e-07	-2.58578	0.0499298
34128783	chr6:34128783:A:G	2.06796e-40	-2.70143	-2.0192	2.68675e-33	-2.72922	-2.02441	2.32076e-08	-2.52647	-2.02972
34128942	chr6:34128942:A:C	1.29006e-39	-1.5171	-1.37282	2.75622e-32	-1.27857	-1.14695	5.15545e-07	0.0960317	-1.55147
34129007	chr6:34129007:T:C	1.06511e-39	-2.74657	-0.334951	1.30322e-32	-2.61439	-0.56015	1.87291e-07	-2.59797	0.129969
34129276	chr6:34129276:A:G	1.06751e-39	-2.75083	-0.328446	1.28494e-32	-2.62758	-0.561091	1.92937e-07	-2.59204	0.153741
34129384	chr6:34129384:C:T	2.62172e-39	-2.18078	-1.42404e-09	1.43758e-31	-0.773834	-1.42404e-09	1.42714e-07	-2.73982	-1.42404e-09
34129627	chr6:34129627:T:C	2.58896e-40	-2.69151	-1.80443	4.07387e-33	-2.49575	-1.84162	2.951e-08	-2.74	-1.57593
34129774	chr6:34129774:C:T	4.90701e-40	-2.6778	-1.17873	5.22584e-33	-2.633	-1.45535	1.18539e-07	-2.76841	-0.157014
34130008	chr6:34130008:C:T	4.81022e-40	-2.32558	-1.55086	5.25236e-33	-2.49553	-1.58776	2.39322e-08	-2.72537	-1.80007
34130113	chr6:34130113:C:A	1.52632e-39	-2.70044	-0.0213028	1.7246e-32	-2.7373	-0.157081	1.13455e-06	-1.61204	0.945363
34130519	chr6:34130519:C:T	3.06118e-39	-1.29021e-09	-2.0258	4.09174e-32	-1.29021e-09	-2.03041	3.23738e-07	-1.29021e-09	-1.92073
34130992	chr6:34130992:G:A	1.36213e-38	-1.29021e-09	-0.532971	2.00398e-31	-1.29021e-09	-0.44166	1.30506e-06	-1.29021e-09	-0.526655
34131121	chr6:34131121:A:G	5.22585e-39	-1.29021e-09	-1.49099	6.89311e-32	-1.29021e-09	-1.50886	4.53485e-07	-1.29021e-09	-1.5837
34131252	chr6:34131252:G:A	2.86548e-39	-0.742438	-1.34943	7.09682e-32	-0.416632	-1.0631	1.91386e-06	1.29306	-1.43684
34131506	chr6:34131506:A:G	1.54956e-39	-1.38243	-1.32421	3.37984e-32	-1.13363	-1.08792	6.58147e-07	0.295518	-1.50675
34131574	chr6:34131574:C:G	2.39588e-39	-1.3501	-0.920756	5.13732e-32	-1.21946	-0.583392	7.98284e-07	0.0659434	-1.08414
34132410	chr6:34132410:G:T	6.44618e-39	-1.29021e-09	-1.28112	8.9754e-32	-1.29021e-09	-1.24489	6.29031e-07	-1.29021e-09	-1.25648
34132611	chr6:34132611:A:G	8.14933e-40	-2.34322	-1.00604	8.7125e-33	-2.49201	-1.0852	3.47744e-08	-2.7187	-1.43308
34133191	chr6:34133191:G:A	1.49241e-39	-2.74421	-1.42404e-09	1.99823e-32	-2.74712	-1.42404e-09	1.79969e-07	-2.50788	-1.42404e-09
34133934	chr6:34133934:A:G	2.56698e-40	-2.67014	-1.83432	5.30182e-33	-2.31546	-1.75845	2.42012e-08	-2.77369	-1.74057
34133968	chr6:34133968:G:A	1.4377e-39	-1.41666	-1.3649	3.10469e-32	-1.16957	-1.13689	6.05408e-07	0.248796	-1.54356
34134284	chr6:34134284:G:T	4.13326e-40	-2.69861	-1.32951	4.47761e-33	-2.65839	-1.58448	9.50061e-08	-2.76124	-0.38548
34134445	chr6:34134445:C:T	2.37949e-40	-2.55211	-2.02819	3.1154e-33	-2.57793	-2.02768	2.11699e-07	-0.583914	-1.76158
34134563	chr6:34134563:T:C	7.92908e-40	-2.5273	-0.849351	1.5012e-32	-2.3703	-0.66281	1.9135e-07	-1.15193	-1.29463
34134899	chr6:34134899:C:T	2.37911e-40	-2.669	-1.91146	4.8508e-33	-2.31176	-1.85106	2.20151e-08	-2.77371	-1.83523
34134920	chr6:34134920:C:A	3.40017e-40	-2.57425	-1.64911	4.33646e-33	-2.58219	-1.69271	3.16966e-08	-2.43774	-1.80672
34135165	chr6:34135165:A:T	6.49016e-39	-1.29021e-09	-1.27432	9.09495e-32	-1.29021e-09	-1.23166	5.33636e-07	-1.29021e-09	-1.42095
34135469	chr6:34135469:C:T	6.94299e-40	-2.17825	-1.33121	7.27462e-33	-2.36592	-1.39165	2.95217e-08	-2.66369	-1.65185
34135573	chr6:34135573:A:G	2.44342e-40	-2.5856	-1.96819	3.6127e-33	-2.48545	-1.97206	4.0795e-08	-1.96545	-2.02666
34135578	chr6:34135578:C:T	2.39442e-39	-2.27146	-1.42404e-09	3.67911e-32	-2.13671	-1.42404e-09	1.83929e-07	-2.48612	-1.42404e-09
34135688	chr6:34135688:G:A	2.23765e-40	-2.61544	-2.02632	2.61248e-33	-2.77152	-2.01015	2.71174e-08	-2.38426	-2.01623
34135710	chr6:34135710:T:C	8.77335e-39	-1.29021e-09	-0.972886	1.23513e-31	-1.29021e-09	-0.925619	8.57445e-07	-1.29021e-09	-0.946706
34135885	chr6:34135885:G:A	3.63303e-40	-2.15624	-2.00089	3.70013e-33	-2.40373	-2.02986	7.37945e-08	-1.69528	-1.70409
34136071	chr6:34136071:T:C	3.06005e-39	-1.29021e-09	-2.02617	4.09294e-32	-1.29021e-09	-2.03012	2.90939e-07	-1.29021e-09	-2.02755
34136076	chr6:34136076:G:A	2.1622e-40	-2.65667	-2.01939	2.62217e-33	-2.75341	-2.02455	2.51624e-08	-2.44553	-2.02978
34136559	chr6:34136559:T:C	3.06349e-39	-1.29021e-09	-2.02505	4.14521e-32	-1.29021e-09	-2.01743	2.97043e-07	-1.29021e-09	-2.00679
34137007	chr6:34137007:A:G	3.06546e-39	-1.29021e-09	-2.02441	4.09077e-32	-1.29021e-09	-2.03065	2.90515e-07	-1.29021e-09	-2.02901
34137193	chr6:34137193:T:A	3.08877e-40	-2.65316	-1.66626	3.26166e-33	-2.65784	-1.90189	4.99622e-08	-2.77356	-1.01584
34137197	chr6:34137197:C:T	7.82318e-39	-1.29021e-09	-1.08751	1.10199e-31	-1.29021e-09	-1.03968	7.64128e-07	-1.29021e-09	-1.06193
34137677	chr6:34137677:A:G	4.14973e-39	-1.29021e-09	-1.72156	5.48606e-32	-1.29021e-09	-1.73717	4.48969e-07	-1.29021e-09	-1.59371
34137737	chr6:34137737:T:C	8.47578e-39	-1.29021e-09	-1.00739	9.97182e-32	-1.29021e-09	-1.13962	1.02866e-06	-1.29021e-09	-0.764647
34137816	chr6:34137816:G:A	2.20669e-40	-2.63269	-2.02301	2.59859e-33	-2.75983	-2.02717	2.62347e-08	-2.40296	-2.03062
34137875	chr6:34137875:T:C	4.81957e-39	-1.29021e-09	-1.57192	6.40688e-32	-1.29021e-09	-1.58201	4.23008e-07	-1.29021e-09	-1.65327
34137892	chr6:34137892:G:A	3.20404e-39	-1.29021e-09	-1.98019	4.39665e-32	-1.29021e-09	-1.95854	3.04695e-07	-1.29021e-09	-1.98135
34138238	chr6:34138238:G:T	4.30899e-39	-1.29021e-09	-1.6839	5.92981e-32	-1.29021e-09	-1.65939	3.70358e-07	-1.29021e-09	-1.78619
34138560	chr6:34138560:G:C	4.97389e-40	-2.66529	-1.1777	5.25805e-33	-2.70138	-1.38082	8.15683e-08	-2.74891	-0.550316
34138677	chr6:34138677:G:A	1.95692e-40	-2.76984	-2.00598	2.56121e-33	-2.77316	-2.02832	2.0499e-08	-2.72952	-1.95077
34138759	chr6:34138759:G:A	6.53528e-40	-2.76739	-0.802588	8.28545e-33	-2.76191	-0.86555	5.9486e-08	-2.61206	-1.00286
34138771	chr6:34138771:T:C	1.91057e-40	-2.77187	-2.02791	2.72195e-33	-2.77044	-1.97018	1.83107e-08	-2.773	-2.02018
34138785	chr6:34138785:C:T	3.42083e-39	-1.29021e-09	-1.91472	4.58597e-32	-1.29021e-09	-1.91638	3.07796e-07	-1.29021e-09	-1.97123
34138807	chr6:34138807:G:A	1.99881e-40	-2.72516	-2.02948	2.78586e-33	-2.7292	-1.98821	2.04306e-08	-2.76851	-1.91512
34138890	chr6:34138890:A:G	3.07723e-39	-1.29021e-09	-2.02057	4.17841e-32	-1.29021e-09	-2.00945	2.90004e-07	-1.29021e-09	-2.03077
34138962	chr6:34138962:A:G	7.79567e-40	-1.90058	-1.49304	8.02739e-33	-2.14457	-1.51453	2.8645e-08	-2.55534	-1.79034
34139126	chr6:34139126:C:T	3.39668e-39	-1.29021e-09	-1.92181	4.14231e-32	-1.29021e-09	-2.01813	5.04708e-07	-1.29021e-09	-1.47668
34139166	chr6:34139166:G:A	5.82766e-39	-1.29021e-09	-1.38199	7.09806e-32	-1.29021e-09	-1.47956	4.4635e-07	-1.29021e-09	-1.59956
34139337	chr6:34139337:G:C	5.89805e-40	-2.03423	-1.63834	6.18243e-33	-2.26399	-1.65626	2.45195e-08	-2.6176	-1.8836
34139439	chr6:34139439:T:C	3.32481e-39	-1.29021e-09	-1.94319	4.60672e-32	-1.29021e-09	-1.91186	3.27777e-07	-1.29021e-09	-1.90833
34139763	chr6:34139763:G:A	3.16327e-39	-1.29021e-09	-1.993	4.1632e-32	-1.29021e-09	-2.01309	2.98508e-07	-1.29021e-09	-2.00187
34139920	chr6:34139920:G:A	3.08844e-39	-1.29021e-09	-2.01694	4.10104e-32	-1.29021e-09	-2.02814	2.92641e-07	-1.29021e-09	-2.02172
34139978	chr6:34139978:C:T	3.07804e-39	-1.29021e-09	-2.02031	4.11434e-32	-1.29021e-09	-2.0249	3.52786e-07	-1.29021e-09	-1.8348
34140003	chr6:34140003:C:T	5.28092e-39	-1.29021e-09	-1.4805	6.88302e-32	-1.29021e-09	-1.51032	5.89246e-07	-1.29021e-09	-1.32182
34140084	chr6:34140084:G:T	3.39643e-39	-1.29021e-09	-1.92188	4.50521e-32	-1.29021e-09	-1.93414	3.37112e-07	-1.29021e-09	-1.88025
34140280	chr6:34140280:G:A	1.26719e-39	-0.914929	-1.99287	7.16354e-33	-1.84894	-1.92402	3.02811e-08	-2.37019	-1.91995
34140655	chr6:34140655:T:C	3.21797e-39	-1.29021e-09	-1.97586	4.29031e-32	-1.29021e-09	-1.98302	4.07211e-07	-1.29021e-09	-1.69133
34140688	chr6:34140688:C:T	2.0922e-40	-2.6866	-2.02237	2.97644e-33	-2.63002	-2.02122	3.56166e-08	-2.21858	-1.90927
34140787	chr6:34140787:G:A	3.56604e-39	-1.29021e-09	-1.87315	4.62952e-32	-1.29021e-09	-1.90693	3.57443e-07	-1.29021e-09	-1.82169
34140950	chr6:34140950:C:T	4.70763e-40	-2.74575	-1.15225	6.53722e-33	-2.61668	-1.24777	4.7387e-08	-2.6505	-1.19181
34141195	chr6:34141195:G:A	3.06486e-39	-1.29021e-09	-2.0246	4.11445e-32	-1.29021e-09	-2.02487	2.90762e-07	-1.29021e-09	-2.02816
34141345	chr6:34141345:C:A	3.75877e-39	-1.29021e-09	-1.82051	4.81533e-32	-1.29021e-09	-1.86757	3.24049e-07	-1.29021e-09	-1.91977
34141660	chr6:34141660:G:T	2.93446e-40	-2.57488	-1.79579	4.42009e-33	-2.49249	-1.76331	3.9567e-08	-2.03875	-1.98392
34141890	chr6:34141890:A:C	1.83324e-39	-2.53852	-1.42404e-09	2.2935e-32	-2.6093	-1.42404e-09	2.17299e-07	-2.31939	-1.42404e-09
34142480	chr6:34142480:C:T	3.44075e-39	-2.73583	0.826909	4.38992e-32	-2.43855	0.47848	3.31782e-06	-2.43867	2.84507
34142484	chr6:34142484:A:T	2.09179e-40	-2.7378	-1.97138	2.77608e-33	-2.70616	-2.01477	5.18895e-08	-1.91954	-1.832
34143227	chr6:34143227:C:T	3.31848e-40	-2.22917	-2.01852	4.79061e-33	-2.16903	-2.00627	5.92731e-08	-1.58858	-2.02993
34143284	chr6:34143284:A:G	4.37217e-40	-1.97949	-1.99244	7.00611e-33	-1.80259	-1.99259	1.99251e-07	-0.383204	-2.0229
34143673	chr6:34143673:G:C	5.61165e-40	-1.98241	-1.73994	8.79144e-33	-1.79948	-1.7687	3.66523e-07	-0.323621	-1.47298
34143702	chr6:34143702:G:T	3.59768e-39	-1.29021e-09	-1.86432	4.70053e-32	-1.29021e-09	-1.8917	2.98844e-07	-1.29021e-09	-2.00074
34144724	chr6:34144724:G:A	7.2325e-40	-1.9362	-1.53241	1.01593e-32	-1.91787	-1.50571	1.13559e-07	-1.23053	-1.73781
34144958	chr6:34144958:C:T	3.80292e-40	-2.76661	-1.34481	5.28042e-33	-2.77257	-1.30539	3.47667e-08	-2.64148	-1.51053
34144999	chr6:34144999:C:T	4.47935e-40	-1.91979	-2.02792	7.35188e-33	-1.7177	-2.0293	2.45795e-07	-0.229017	-1.96715
34145033	chr6:34145033:C:G	3.63584e-39	-1.29021e-09	-1.85376	4.77388e-32	-1.29021e-09	-1.87622	3.62434e-07	-1.29021e-09	-1.80782
34145227	chr6:34145227:G:A	5.1784e-39	-1.29021e-09	-1.50011	6.94241e-32	-1.29021e-09	-1.50173	4.16376e-07	-1.29021e-09	-1.66907
34145675	chr6:34145675:C:A	3.21169e-39	-1.97781	-1.42404e-09	5.22916e-32	-1.78513	-1.42404e-09	4.23192e-07	-1.65284	-1.42404e-09
34145901	chr6:34145901:C:A	4.25216e-40	-2.54148	-1.45829	7.19644e-33	-2.01977	-1.74861	1.272e-07	-2.66369	-0.191219
34146213	chr6:34146213:A:G	1.23263e-39	-2.50449	-0.430962	1.75999e-32	-2.37639	-0.497683	6.7709e-07	-1.01539	-0.16747
34147562	chr6:34147562:C:T	4.4963e-39	-1.29021e-09	-1.64135	5.92756e-32	-1.29021e-09	-1.65977	4.41854e-07	-1.29021e-09	-1.60968
34147840	chr6:34147840:G:A	1.46142e-39	-2.76519	-1.42404e-09	1.94723e-32	-2.77297	-1.42404e-09	1.5357e-07	-2.6665	-1.42404e-09
34148216	chr6:34148216:G:A	3.3596e-39	-1.29021e-09	-1.93278	4.54269e-32	-1.29021e-09	-1.92586	2.98764e-07	-1.29021e-09	-2.00101
34148249	chr6:34148249:C:T	9.71988e-39	-1.29021e-09	-0.870431	1.13965e-31	-1.29021e-09	-1.00607	9.6286e-07	-1.29021e-09	-0.830755
34148338	chr6:34148338:G:A	8.40022e-39	-1.29021e-09	-1.01635	1.91722e-31	-1.29021e-09	-0.485918	1.23285e-06	-1.29021e-09	-0.583578
34148598	chr6:34148598:G:A	3.14213e-39	-1.29021e-09	-1.9997	4.25514e-32	-1.29021e-09	-1.99125	3.05996e-07	-1.29021e-09	-1.97709
34148873	chr6:34148873:G:A	3.11483e-39	-1.29021e-09	-2.00843	4.21134e-32	-1.29021e-09	-2.0016	3.01931e-07	-1.29021e-09	-1.99046
34148956	chr6:34148956:G:C	8.94366e-40	-2.22835	-1.02789	1.26187e-32	-2.09239	-1.11439	1.01162e-07	-1.87178	-1.21217
34149130	chr6:34149130:G:A	1.00987e-39	-2.15926	-0.975514	1.43433e-32	-2.01389	-1.06479	1.16025e-07	-1.78245	-1.1644
34149234	chr6:34149234:C:T	9.44532e-40	-2.17222	-1.02945	1.34312e-32	-2.02829	-1.11609	1.08916e-07	-1.79818	-1.21191
34149252	chr6:34149252:C:T	2.03442e-40	-2.75072	-1.98626	2.92049e-33	-2.6667	-2.00352	2.6045e-08	-2.41937	-2.02146
34149366	chr6:34149366:A:T	1.04497e-39	-2.12285	-0.977766	1.49128e-32	-1.97207	-1.06768	1.2125e-07	-1.73663	-1.16617
34149553	chr6:34149553:C:G	9.93764e-40	-2.17565	-0.975206	1.40716e-32	-2.03225	-1.06555	1.13695e-07	-1.80276	-1.16439
34149604	chr6:34149604:C:T	7.63895e-39	-1.29021e-09	-1.11134	9.37075e-32	-1.29021e-09	-1.20179	6.18853e-07	-1.29021e-09	-1.2728
34149659	chr6:34149659:G:A	9.74595e-40	-2.17919	-0.991148	1.38062e-32	-2.03605	-1.08079	1.11577e-07	-1.80712	-1.17883
34149977	chr6:34149977:C:G	3.26448e-39	-1.29021e-09	-1.96151	4.35093e-32	-1.29021e-09	-1.96899	3.01249e-07	-1.29021e-09	-1.99273
34150007	chr6:34150007:C:T	3.27025e-39	-1.29021e-09	-1.95974	4.37798e-32	-1.29021e-09	-1.96279	2.93161e-07	-1.29021e-09	-2.01994
34150096	chr6:34150096:A:T	1.32387e-39	-1.91639	-0.947657	1.56169e-32	-1.91984	-1.07377	3.06091e-07	-1.23233	-0.744449
34150158	chr6:34150158:G:A	1.45862e-39	-2.76712	-1.42404e-09	1.95642e-32	-2.76826	-1.42404e-09	1.54913e-07	-2.6578	-1.42404e-09
34150289	chr6:34150289:G:C	7.25796e-40	-2.33052	-1.13457	1.11928e-32	-2.11375	-1.21294	6.60821e-08	-2.19972	-1.31005
34150809	chr6:34150809:A:G	3.62902e-40	-2.35129	-1.80694	1.14559e-32	-1.52284	-1.78062	2.61156e-08	-2.59712	-1.84101
34150884	chr6:34150884:G:A	2.06974e-40	-2.69286	-2.02691	2.61941e-33	-2.75779	-2.02122	2.31604e-08	-2.53864	-2.01958
34150962	chr6:34150962:C:T	5.51385e-39	-1.29021e-09	-1.43734	7.78353e-32	-1.29021e-09	-1.38737	5.79399e-07	-1.29021e-09	-1.33867
34151008	chr6:34151008:C:T	3.05924e-39	-1.29021e-09	-2.02644	4.11362e-32	-1.29021e-09	-2.02508	2.92926e-07	-1.29021e-09	-2.02074
34151055	chr6:34151055:TAA:T	8.23812e-40	-2.45106	-0.887358	8.76301e-33	-2.59201	-0.979417	2.12615e-07	-1.76842	-0.572758
34151282	chr6:34151282:C:T	5.07474e-40	-2.67406	-1.14886	6.94015e-33	-2.54234	-1.2623	6.3576e-08	-2.20593	-1.34249
34151365	chr6:34151365:T:C	3.74545e-39	-1.29021e-09	-1.82406	4.84353e-32	-1.29021e-09	-1.86173	4.72653e-07	-1.29021e-09	-1.5423
34151440	chr6:34151440:G:A	3.71279e-39	-1.29021e-09	-1.83282	4.8037e-32	-1.29021e-09	-1.86999	4.65392e-07	-1.29021e-09	-1.55778
34151496	chr6:34151496:A:G	7.7737e-39	-1.29021e-09	-1.09386	9.76536e-32	-1.29021e-09	-1.16054	6.32124e-07	-1.29021e-09	-1.25158
34151568	chr6:34151568:G:A	3.37237e-39	-1.29021e-09	-1.92899	4.49877e-32	-1.29021e-09	-1.93558	3.01443e-07	-1.29021e-09	-1.99208
34151659	chr6:34151659:C:G	1.01829e-39	-2.50687	-0.619606	1.0798e-32	-2.63796	-0.724641	2.70294e-07	-1.87621	-0.224941
34151801	chr6:34151801:C:T	3.3279e-39	-1.29021e-09	-1.94226	4.44402e-32	-1.29021e-09	-1.94782	2.99056e-07	-1.29021e-09	-2.00003
34152079	chr6:34152079:G:A	3.16695e-39	-1.29021e-09	-1.99184	4.27962e-32	-1.29021e-09	-1.98552	3.11712e-07	-1.29021e-09	-1.95858
34152112	chr6:34152112:G:A	2.12458e-40	-2.66337	-2.03025	3.17659e-33	-2.55542	-2.03074	2.02875e-08	-2.66082	-2.02983
34152299	chr6:34152299:C:G	2.62229e-40	-2.55232	-1.93082	7.41362e-33	-1.92668	-1.81197	1.89017e-08	-2.77105	-1.99036
34152601	chr6:34152601:A:AC	3.21375e-39	-1.29021e-09	-1.97717	4.23856e-32	-1.29021e-09	-1.99516	3.04978e-07	-1.29021e-09	-1.98043
34152663	chr6:34152663:G:A	4.46545e-39	-1.29021e-09	-1.64824	5.42789e-32	-1.29021e-09	-1.74783	3.59061e-07	-1.29021e-09	-1.81717
34152697	chr6:34152697:G:A	3.54716e-39	-1.29021e-09	-1.87846	4.70198e-32	-1.29021e-09	-1.8914	3.11576e-07	-1.29021e-09	-1.95902
34153688	chr6:34153688:C:A	1.57591e-39	-2.68977	-1.42404e-09	2.01724e-32	-2.73765	-1.42404e-09	1.84922e-07	-2.48073	-1.42404e-09
34153945	chr6:34153945:T:C	4.42137e-40	-1.93322	-2.02752	5.94329e-33	-1.94193	-2.01777	2.27233e-07	-0.261622	-2.01306
34154022	chr6:34154022:T:C	4.25976e-40	-1.96721	-2.03076	5.65954e-33	-1.9821	-2.02652	2.09936e-07	-0.357069	-1.99679
34154088	chr6:34154088:T:C	3.40942e-40	-2.34416	-1.87649	9.79334e-33	-1.62254	-1.83773	2.12208e-08	-2.66868	-1.977
34154383	chr6:34154383:T:C	4.78214e-40	-2.49154	-1.39077	8.3891e-33	-2.27689	-1.33814	4.71085e-08	-2.44194	-1.40627
34154561	chr6:34154561:G:A	3.44243e-39	-1.29021e-09	-1.90843	4.5211e-32	-1.29021e-09	-1.93062	2.93708e-07	-1.29021e-09	-2.01808
34154642	chr6:34154642:G:A	3.60812e-39	-1.29021e-09	-1.86142	4.70219e-32	-1.29021e-09	-1.89135	2.98509e-07	-1.29021e-09	-2.00186
34154746	chr6:34154746:G:A	4.98772e-40	-2.20701	-1.63321	1.1037e-32	-1.4805	-1.86021	7.88469e-08	-2.71519	-0.617969
34154830	chr6:34154830:G:A	5.41386e-39	-1.29021e-09	-1.45564	7.68444e-32	-1.29021e-09	-1.40018	5.04212e-07	-1.29021e-09	-1.47767
34154979	chr6:34154979:T:A	3.32948e-39	-1.29021e-09	-1.94179	4.2581e-32	-1.29021e-09	-1.99056	2.93376e-07	-1.29021e-09	-2.01921
34155020	chr6:34155020:T:C	3.86394e-40	-2.0831	-2.0124	5.59454e-33	-2.02487	-1.9953	1.29599e-07	-0.808521	-2.0277
34155556	chr6:34155556:C:T	2.60194e-40	-2.66697	-1.82396	4.25957e-33	-2.54212	-1.75067	3.59754e-08	-2.73842	-1.37941
34155614	chr6:34155614:G:T	4.20652e-40	-2.32101	-1.68954	1.49116e-32	-1.56087	-1.47896	2.01761e-08	-2.67397	-2.0222
34155713	chr6:34155713:G:T	4.27309e-40	-2.30552	-1.68933	1.53216e-32	-1.53476	-1.47794	2.03278e-08	-2.66657	-2.0221
34156101	chr6:34156101:G:A	4.05262e-40	-2.40317	-1.64466	1.37209e-32	-1.70164	-1.4214	1.96474e-08	-2.7093	-2.01342
34156307	chr6:34156307:T:C	2.86153e-39	-2.09325	-1.42404e-09	4.1188e-32	-2.02382	-1.42404e-09	2.08919e-07	-2.35872	-1.42404e-09
34156336	chr6:34156336:C:A	4.25486e-39	-1.29021e-09	-1.69654	6.01043e-32	-1.29021e-09	-1.64588	3.96275e-07	-1.29021e-09	-1.71855
34156446	chr6:34156446:A:C	3.56997e-40	-2.52102	-1.65362	6.19215e-33	-2.31538	-1.6033	3.45727e-08	-2.48505	-1.67255
34156459	chr6:34156459:A:G	4.24865e-40	-1.97014	-2.03045	5.62572e-33	-1.98502	-2.02959	2.1103e-07	-0.361614	-1.98705
34156592	chr6:34156592:C:T	3.3445e-40	-2.62658	-1.6133	5.15339e-33	-2.54097	-1.56134	3.79439e-08	-2.42974	-1.63481
34156958	chr6:34156958:TCCTTC:T	6.3317e-40	-1.72579	-1.87583	2.40574e-32	-0.689632	-1.87189	4.39005e-08	-2.03775	-1.88099
34157004	chr6:34157004:A:G	4.23862e-40	-1.97297	-2.02998	5.6069e-33	-1.988	-2.02996	2.11042e-07	-0.366178	-1.98243
34157111	chr6:34157111:G:A	6.66088e-40	-2.44343	-1.10751	1.44247e-32	-1.79281	-1.28021	1.36927e-07	-2.35396	-0.427258
34157504	chr6:34157504:G:A	5.43994e-40	-1.8357	-1.91772	1.97166e-32	-0.844385	-1.91612	3.826e-08	-2.13238	-1.92387
34157696	chr6:34157696:C:T	4.26325e-39	-1.29021e-09	-1.69457	6.02389e-32	-1.29021e-09	-1.64365	3.9705e-07	-1.29021e-09	-1.7166
34157777	chr6:34157777:A:G	4.22116e-40	-1.97672	-2.03036	5.58991e-33	-1.99157	-2.02943	2.09006e-07	-0.372707	-1.98559
34158218	chr6:34158218:C:T	3.25898e-39	-1.29021e-09	-1.96319	4.31131e-32	-1.29021e-09	-1.97814	2.90161e-07	-1.29021e-09	-2.03023
34158499	chr6:34158499:A:G	3.13158e-40	-2.28477	-2.02089	9.81908e-33	-1.44027	-2.01737	2.71611e-08	-2.41932	-1.97956
34158565	chr6:34158565:T:C	4.19561e-40	-1.98352	-2.02963	5.54858e-33	-1.99819	-2.03023	2.10239e-07	-0.373171	-1.97925
34158899	chr6:34158899:CA:C	3.94218e-39	-1.29021e-09	-1.77287	5.09595e-32	-1.29021e-09	-1.81093	4.23241e-07	-1.29021e-09	-1.65272
34159089	chr6:34159089:T:C	3.84191e-40	-2.07155	-2.02968	5.51747e-33	-2.01116	-2.02288	1.35171e-07	-0.787726	-2.00639
34159278	chr6:34159278:G:A	3.61315e-39	-1.29021e-09	-1.86003	5.03311e-32	-1.29021e-09	-1.82334	3.45134e-07	-1.29021e-09	-1.85673
34159386	chr6:34159386:A:G	3.8176e-40	-2.08246	-2.02511	5.10249e-33	-2.098	-2.01423	1.72273e-07	-0.535268	-2.01631
34159629	chr6:34159629:A:G	1.8777e-39	-2.51456	-1.42404e-09	2.08354e-32	-2.70531	-1.42404e-09	2.1015e-07	-2.35284	-1.42404e-09
34159774	chr6:34159774:T:C	4.28836e-40	-1.96246	-2.02882	5.66902e-33	-1.97625	-2.03069	2.17546e-07	-0.344263	-1.97399
34159921	chr6:34159921:T:C	4.39265e-40	-1.9374	-2.02986	5.86094e-33	-1.94955	-2.0241	2.22212e-07	-0.293145	-2.00389
34160061	chr6:34160061:G:A	4.26519e-40	-1.96867	-2.02803	5.63494e-33	-1.98218	-2.0308	2.16024e-07	-0.355395	-1.96988
34160313	chr6:34160313:C:A	3.65974e-40	-2.25948	-1.89031	1.1272e-32	-1.46813	-1.85151	2.19641e-08	-2.62583	-1.98543
34160325	chr6:34160325:T:C	1.76137e-39	-2.57851	-1.42404e-09	2.71232e-32	-2.44157	-1.42404e-09	3.43337e-07	-1.86195	-1.42404e-09
34160554	chr6:34160554:G:A	5.12349e-39	-1.29021e-09	-1.51077	7.26091e-32	-1.29021e-09	-1.45687	5.66806e-07	-1.29021e-09	-1.36065
34160638	chr6:34160638:C:T	4.5659e-40	-1.89836	-2.03021	6.02856e-33	-1.9156	-2.02986	2.37959e-07	-0.245265	-1.9833
34160796	chr6:34160796:A:T	3.18591e-40	-2.37411	-1.91434	9.16669e-33	-1.64569	-1.8807	2.02525e-08	-2.69224	-2.00015
34160812	chr6:34160812:A:C	3.08945e-39	-1.29021e-09	-2.01661	4.10512e-32	-1.29021e-09	-2.02714	3.20094e-07	-1.29021e-09	-1.93205
34161056	chr6:34161056:C:T	5.57677e-39	-1.29021e-09	-1.426	7.86807e-32	-1.29021e-09	-1.37657	6.25053e-07	-1.29021e-09	-1.26283
34161184	chr6:34161184:C:T	3.59014e-39	-1.29021e-09	-1.86641	4.72711e-32	-1.29021e-09	-1.88607	3.48049e-07	-1.29021e-09	-1.84832
34161340	chr6:34161340:C:T	4.97541e-40	-1.81291	-2.02977	6.52098e-33	-1.83662	-2.03032	2.89271e-07	-0.0554206	-1.97788
34161427	chr6:34161427:G:A	3.68965e-40	-2.11296	-2.0287	5.33594e-33	-2.0463	-2.0212	1.24313e-07	-0.868641	-2.00922
34161443	chr6:34161443:G:A	3.04859e-39	-1.29021e-09	-2.02993	4.11814e-32	-1.29021e-09	-2.02398	2.97877e-07	-1.29021e-09	-2.00398
34161460	chr6:34161460:G:A	2.26936e-39	-2.32511	-1.42404e-09	6.30272e-32	-1.5984	-1.42404e-09	1.65609e-07	-2.59103	-1.42404e-09
34161723	chr6:34161723:C:T	4.34266e-40	-2.02252	-1.95618	1.5037e-32	-1.0787	-1.95276	3.02839e-08	-2.32926	-1.96079
34161743	chr6:34161743:C:T	4.20386e-40	-1.98134	-2.02985	5.56098e-33	-1.99607	-2.03012	2.09336e-07	-0.37663	-1.9801
34161746	chr6:34161746:C:T	4.74136e-40	-1.9679	-1.92296	1.64586e-32	-1.02146	-1.91966	3.42256e-08	-2.23999	-1.9277
34161787	chr6:34161787:A:T	2.21954e-40	-2.63689	-2.013	4.68429e-33	-2.18669	-2.01106	2.07864e-08	-2.67385	-1.99252
34161839	chr6:34161839:A:G	4.00154e-40	-2.03052	-2.02999	5.30366e-33	-2.04345	-2.03012	1.91713e-07	-0.46326	-1.98141
34162073	chr6:34162073:T:C	4.96089e-40	-1.91411	-1.93149	1.7639e-32	-0.9441	-1.92775	3.53649e-08	-2.1988	-1.93615
34162159	chr6:34162159:A:G	4.68926e-40	-1.87343	-2.02849	6.21178e-33	-1.88475	-2.03076	2.53146e-07	-0.194544	-1.97215
34162204	chr6:34162204:G:A	3.3428e-39	-1.29021e-09	-1.9378	4.26052e-32	-1.29021e-09	-1.98999	2.998e-07	-1.29021e-09	-1.99755
34162242	chr6:34162242:G:A	2.9802e-40	-2.35039	-2.00481	8.18928e-33	-1.61708	-2.02205	2.24407e-08	-2.67792	-1.91187
34162248	chr6:34162248:T:C	3.17346e-39	-1.29021e-09	-1.98978	4.24393e-32	-1.29021e-09	-1.99389	2.95131e-07	-1.29021e-09	-2.01324
34162292	chr6:34162292:A:G	5.01609e-40	-1.96063	-1.8739	6.27018e-33	-1.97486	-1.9313	8.29789e-07	0.243761	-1.22325
34162320	chr6:34162320:G:A	4.62912e-40	-1.88421	-2.03062	6.14754e-33	-1.89684	-2.02907	2.44467e-07	-0.213797	-1.98779
34162394	chr6:34162394:G:T	5.39504e-39	-1.29021e-09	-1.45913	7.59693e-32	-1.29021e-09	-1.41164	6.03862e-07	-1.29021e-09	-1.29732
34162419	chr6:34162419:G:A	6.40114e-39	-1.29021e-09	-1.28813	9.38147e-32	-1.29021e-09	-1.20064	5.66893e-07	-1.29021e-09	-1.36049
34162905	chr6:34162905:GC:G	4.5119e-40	-1.92662	-2.01385	5.92953e-33	-1.9366	-2.02542	2.45153e-07	-0.273253	-1.92553
34162954	chr6:34162954:T:A	4.26411e-40	-1.97524	-2.02172	5.63054e-33	-1.98442	-2.02934	2.18476e-07	-0.36662	-1.94737
34162981	chr6:34162981:G:A	3.36501e-40	-2.23504	-1.99872	5.14776e-33	-2.11247	-1.99093	1.27071e-07	-0.83711	-2.01881
34163232	chr6:34163232:G:A	3.15981e-39	-1.29021e-09	-1.99409	4.24876e-32	-1.29021e-09	-1.99275	2.93358e-07	-1.29021e-09	-2.01927
34163599	chr6:34163599:A:G	2.05493e-40	-2.73026	-1.99669	2.76161e-33	-2.74824	-1.97791	2.4468e-08	-2.50507	-1.99823
34163695	chr6:34163695:A:G	4.67159e-40	-1.88976	-2.01593	6.60802e-33	-1.8391	-2.01458	2.95809e-07	0.000876429	-2.01183
34163817	chr6:34163817:C:T	2.67989e-40	-2.43398	-2.02744	3.60127e-33	-2.42992	-2.03075	5.47354e-08	-1.67763	-2.02052
34163833	chr6:34163833:C:A	2.6759e-40	-2.43214	-2.03076	6.82391e-33	-1.79551	-2.02603	1.96026e-08	-2.71517	-2.00983
34163886	chr6:34163886:C:G	3.16486e-39	-1.29021e-09	-1.9925	4.21973e-32	-1.29021e-09	-1.99961	3.60954e-07	-1.29021e-09	-1.81191
34164108	chr6:34164108:G:A	2.14518e-40	-2.65957	-2.02439	2.85464e-33	-2.66255	-2.03047	2.71547e-08	-2.37597	-2.02314
34164148	chr6:34164148:G:C	2.21981e-40	-2.61956	-2.03021	2.97019e-33	-2.62357	-2.02977	3.00638e-08	-2.2666	-2.03074
34164428	chr6:34164428:T:C	2.18475e-40	-2.64699	-2.0187	2.88816e-33	-2.65269	-2.02865	2.75858e-08	-2.36761	-2.01575
34164708	chr6:34164708:C:T	4.31423e-40	-1.97389	-2.01138	5.92614e-33	-1.94633	-2.01626	3.01701e-07	-0.125494	-1.86573
34164786	chr6:34164786:C:T	5.58864e-39	-1.29021e-09	-1.42387	8.0418e-32	-1.29021e-09	-1.35473	5.03775e-07	-1.29021e-09	-1.47853
34164859	chr6:34164859:G:A	3.37258e-39	-1.29021e-09	-1.92893	4.49588e-32	-1.29021e-09	-1.93622	2.92781e-07	-1.29021e-09	-2.02124
34165079	chr6:34165079:T:C	2.77449e-40	-2.4003	-2.02642	3.68365e-33	-2.40975	-2.02831	5.66586e-08	-1.63493	-2.02869
34165095	chr6:34165095:A:G	3.58742e-40	-2.14019	-2.02957	5.33681e-33	-2.0369	-2.03043	1.61811e-07	-0.67473	-1.9395
34165101	chr6:34165101:A:G	4.22779e-40	-1.9854	-2.02011	5.82479e-33	-1.9564	-2.02344	2.87432e-07	-0.146489	-1.89319
34165174	chr6:34165174:C:T	2.67589e-40	-2.43411	-2.0288	3.55695e-33	-2.44305	-2.03	5.35491e-08	-1.69382	-2.02625
34165455	chr6:34165455:T:C	4.45233e-40	-1.93061	-2.02315	6.14221e-33	-1.90081	-2.02597	3.13569e-07	-0.0477554	-1.90489
34165749	chr6:34165749:A:G	5.55208e-39	-1.29021e-09	-1.43043	9.31934e-32	-1.29021e-09	-1.20729	9.71972e-07	-1.29021e-09	-0.821336
34165766	chr6:34165766:C:T	2.7055e-40	-2.42367	-2.02823	3.59466e-33	-2.4329	-2.02962	5.44869e-08	-1.67559	-2.02711
34166012	chr6:34166012:T:C	4.43818e-40	-1.93485	-2.0221	6.12155e-33	-1.905	-2.02515	3.12521e-07	-0.0551452	-1.90085
34166024	chr6:34166024:G:A	2.20189e-40	-2.64117	-2.0167	2.91425e-33	-2.64945	-2.0229	2.8269e-08	-2.3594	-1.9995
34166049	chr6:34166049:C:A	2.62913e-40	-2.45115	-2.02939	3.49482e-33	-2.46035	-2.03034	5.19953e-08	-1.72411	-2.0254
34166066	chr6:34166066:G:A	2.50125e-40	-2.67215	-1.85825	4.05313e-33	-2.54339	-1.79908	3.48266e-08	-2.73714	-1.41315
34166237	chr6:34166237:C:T	2.20395e-40	-2.645	-2.01194	2.91366e-33	-2.65328	-2.01927	2.82765e-08	-2.36616	-1.99247
34166359	chr6:34166359:C:T	5.67809e-39	-1.29021e-09	-1.40799	8.2012e-32	-1.29021e-09	-1.3351	5.12194e-07	-1.29021e-09	-1.46196
34166512	chr6:34166512:G:A	2.12769e-40	-2.66929	-2.02286	3.21331e-33	-2.56003	-2.01463	2.02588e-08	-2.7657	-1.92637
34166710	chr6:34166710:T:C	3.39089e-39	-1.29021e-09	-1.92351	4.25916e-32	-1.29021e-09	-1.99031	5.332e-07	-1.29021e-09	-1.42177
34166724	chr6:34166724:A:ATTTG	2.69413e-40	-2.42562	-2.0305	3.58497e-33	-2.43441	-2.0308	5.45897e-08	-1.67883	-2.02199
34166743	chr6:34166743:G:T	2.68504e-40	-2.42954	-2.02995	3.56985e-33	-2.43879	-2.03065	5.40539e-08	-1.68668	-2.02401
34166851	chr6:34166851:T:A	2.61635e-39	-2.18283	-1.42404e-09	3.66364e-32	-2.14092	-1.42404e-09	4.02498e-07	-1.70297	-1.42404e-09
34166866	chr6:34166866:G:C	4.33811e-40	-1.95794	-2.02181	5.98047e-33	-1.92857	-2.02489	3.00038e-07	-0.097142	-1.89961
34166938	chr6:34166938:G:A	1.47129e-39	-2.75847	-1.42404e-09	1.94689e-32	-2.77315	-1.42404e-09	1.53893e-07	-2.6644	-1.42404e-09
34166940	chr6:34166940:A:G	2.1941e-40	-2.64334	-2.01808	2.90485e-33	-2.65165	-2.02393	2.80961e-08	-2.36368	-2.00135
34166979	chr6:34166979:C:T	4.46996e-40	-1.93025	-2.01956	6.1631e-33	-1.9004	-2.02299	3.1817e-07	-0.046804	-1.89127
34167043	chr6:34167043:G:A	4.44048e-40	-1.93273	-2.0237	6.12754e-33	-1.90284	-2.02633	3.11639e-07	-0.0514829	-1.90733
34167087	chr6:34167087:G:T	2.17348e-40	-2.6464	-2.02446	2.88316e-33	-2.65475	-2.02832	2.76722e-08	-2.36854	-2.0117
34167458	chr6:34167458:A:G	2.20311e-40	-2.63939	-2.01793	2.91678e-33	-2.64766	-2.02383	2.83106e-08	-2.35621	-2.00121
34167492	chr6:34167492:T:C	8.76733e-39	-1.29021e-09	-0.973573	1.11748e-31	-1.29021e-09	-1.02571	8.96321e-07	-1.29021e-09	-0.902365
34167602	chr6:34167602:A:G	2.7071e-40	-2.42282	-2.0285	3.59732e-33	-2.4319	-2.02987	5.44995e-08	-1.67577	-2.0267
34167779	chr6:34167779:A:G	2.35532e-40	-2.64725	-1.94327	3.10941e-33	-2.68021	-1.92732	4.63815e-08	-1.97982	-1.88394
34167837	chr6:34167837:G:A	2.62391e-40	-2.45297	-2.02956	3.49649e-33	-2.45971	-2.03049	5.19773e-08	-1.72495	-2.02491
34167898	chr6:34167898:G:C	1.99164e-40	-2.73624	-2.02199	2.86452e-33	-2.66235	-2.02721	1.85425e-08	-2.77268	-2.00791
34167957	chr6:34167957:A:G	4.33981e-39	-1.29021e-09	-1.67677	5.89813e-32	-1.29021e-09	-1.66474	3.55022e-07	-1.29021e-09	-1.82848
34167967	chr6:34167967:C:T	2.66004e-40	-2.44122	-2.02763	3.5305e-33	-2.4513	-2.02923	5.26321e-08	-1.7096	-2.02774
34168426	chr6:34168426:C:T	2.70554e-40	-2.42214	-2.02975	3.59666e-33	-2.4314	-2.03056	5.46922e-08	-1.67446	-2.02448
34168438	chr6:34168438:C:A	4.45129e-40	-1.93285	-2.02115	6.1399e-33	-1.90291	-2.02424	3.14867e-07	-0.0515631	-1.89695
34168489	chr6:34168489:A:C	2.21389e-40	-2.63401	-2.01843	2.93008e-33	-2.64273	-2.0242	2.85189e-08	-2.34809	-2.00201
34168548	chr6:34168548:T:C	2.1879e-40	-2.64841	-2.01583	2.89556e-33	-2.65655	-2.02223	2.79416e-08	-2.37262	-1.99793
34168696	chr6:34168696:CT:C	4.44724e-40	-1.9307	-2.02421	6.13826e-33	-1.90068	-2.02674	3.1246e-07	-0.0468943	-1.90929
34169129	chr6:34169129:G:T	2.05638e-40	-2.71081	-2.01543	2.72896e-33	-2.71565	-2.0224	2.47557e-08	-2.49357	-1.99804
34169219	chr6:34169219:G:T	2.8169e-40	-2.38113	-2.03042	3.74209e-33	-2.39152	-2.0308	5.90077e-08	-1.60073	-2.02227
34169281	chr6:34169281:C:T	2.24676e-40	-2.62746	-2.01024	2.96293e-33	-2.63818	-2.0176	2.90142e-08	-2.34253	-1.99034
34169640	chr6:34169640:C:T	2.77483e-39	-2.12402	-1.42404e-09	6.06789e-32	-1.63637	-1.42404e-09	2.3901e-07	-2.22416	-1.42404e-09
34169952	chr6:34169952:G:A	3.89542e-40	-2.05668	-2.0307	5.83358e-33	-1.94755	-2.03079	1.84522e-07	-0.529422	-1.95347
34169967	chr6:34169967:T:C	3.10512e-40	-2.28349	-2.03064	4.11413e-33	-2.29796	-2.02957	7.17194e-08	-1.41717	-2.01073
34170312	chr6:34170312:A:G	2.40768e-40	-2.53875	-2.02978	3.09116e-33	-2.5851	-2.02832	5.33636e-08	-1.71287	-2.01066
34170401	chr6:34170401:C:T	3.15769e-39	-1.29021e-09	-1.99477	4.13023e-32	-1.29021e-09	-2.02105	2.9008e-07	-1.29021e-09	-2.03051
34170453	chr6:34170453:T:G	3.62776e-39	-1.29021e-09	-1.85599	4.88535e-32	-1.29021e-09	-1.85314	3.67578e-07	-1.29021e-09	-1.79373
34170622	chr6:34170622:T:C	4.52983e-39	-1.29021e-09	-1.63392	6.47388e-32	-1.29021e-09	-1.5716	4.12581e-07	-1.29021e-09	-1.67823
34170623	chr6:34170623:G:A	4.52173e-39	-1.29021e-09	-1.63571	6.46117e-32	-1.29021e-09	-1.57357	4.1192e-07	-1.29021e-09	-1.67983
34170971	chr6:34170971:C:T	3.25889e-39	-1.29021e-09	-1.96322	4.33656e-32	-1.29021e-09	-1.9723	3.84465e-07	-1.29021e-09	-1.74881
34170991	chr6:34170991:C:T	2.48351e-40	-2.52234	-2.01518	2.86161e-33	-2.66718	-2.0234	2.02797e-08	-2.68552	-2.00552
34171002	chr6:34171002:A:G	2.54152e-40	-2.49919	-2.01524	2.90849e-33	-2.65076	-2.02357	2.05912e-08	-2.66977	-2.00603
34171026	chr6:34171026:T:C	2.69659e-40	-2.45191	-2.00329	3.1291e-33	-2.59123	-2.00999	1.96906e-08	-2.6928	-2.02772
34171033	chr6:34171033:G:A	1.46392e-39	-2.76348	-1.42404e-09	2.0104e-32	-2.74105	-1.42404e-09	1.38576e-07	-2.76924	-1.42404e-09
34171094	chr6:34171094:C:T	4.15876e-39	-1.29021e-09	-1.71939	5.51115e-32	-1.29021e-09	-1.7326	6.73443e-07	-1.29021e-09	-1.18826
34171281	chr6:34171281:A:C	3.73174e-40	-2.13013	-2.00019	1.00961e-32	-1.42923	-2.00058	3.79913e-08	-2.06913	-1.99418
34171596	chr6:34171596:C:T	2.57009e-40	-2.49646	-2.0068	3.01439e-33	-2.62716	-2.0114	1.99275e-08	-2.6821	-2.02646
34171602	chr6:34171602:C:T	3.47408e-39	-1.29021e-09	-1.89928	4.71778e-32	-1.29021e-09	-1.88804	3.73561e-07	-1.29021e-09	-1.77758
34171753	chr6:34171753:C:A	7.48554e-39	-1.29021e-09	-1.13163	1.04665e-31	-1.29021e-09	-1.0912	8.54513e-07	-1.29021e-09	-0.950132
34172106	chr6:34172106:T:G	3.38661e-39	-1.29021e-09	-1.92478	4.68081e-32	-1.29021e-09	-1.89591	2.90732e-07	-1.29021e-09	-2.02826
34172352	chr6:34172352:G:A	3.33821e-39	-1.29021e-09	-1.93917	4.46167e-32	-1.29021e-09	-1.94386	3.02732e-07	-1.29021e-09	-1.98782
34172387	chr6:34172387:G:A	2.34454e-39	-2.29251	-1.42404e-09	2.63921e-32	-2.4689	-1.42404e-09	5.14721e-07	-1.45704	-1.42404e-09
34172399	chr6:34172399:C:T	3.59626e-39	-1.29021e-09	-1.86471	4.82586e-32	-1.29021e-09	-1.86539	3.11102e-07	-1.29021e-09	-1.96054
34172483	chr6:34172483:A:G	4.66535e-40	-2.38415	-1.52287	5.71896e-33	-2.58963	-1.40855	5.9347e-08	-2.37858	-1.23868
34172543	chr6:34172543:A:G	2.64587e-40	-2.46852	-2.00567	3.02872e-33	-2.62499	-2.00883	2.17935e-08	-2.63693	-1.98213
34172670	chr6:34172670:G:A	3.04595e-39	-1.29021e-09	-2.03079	4.09317e-32	-1.29021e-09	-2.03006	2.90074e-07	-1.29021e-09	-2.03053
34173027	chr6:34173027:T:C	3.34144e-39	-1.29021e-09	-1.9382	4.40342e-32	-1.29021e-09	-1.957	3.1592e-07	-1.29021e-09	-1.94518
34173191	chr6:34173191:C:T	2.49428e-40	-2.5258	-2.00739	2.89702e-33	-2.66377	-2.01451	2.06161e-08	-2.67864	-1.99596
34173513	chr6:34173513:C:T	3.3607e-39	-1.29021e-09	-1.93246	4.46109e-32	-1.29021e-09	-1.94399	2.92713e-07	-1.29021e-09	-2.02147
34173527	chr6:34173527:G:T	3.08301e-39	-1.29021e-09	-2.0187	4.12082e-32	-1.29021e-09	-2.02333	2.90025e-07	-1.29021e-09	-2.0307
34173532	chr6:34173532:C:T	3.24533e-39	-1.29021e-09	-1.96739	4.24164e-32	-1.29021e-09	-1.99443	3.03843e-07	-1.29021e-09	-1.98415
34173700	chr6:34173700:C:T	3.61886e-39	-1.29021e-09	-1.85845	5.03933e-32	-1.29021e-09	-1.82211	2.95564e-07	-1.29021e-09	-2.01178
34173867	chr6:34173867:G:C	3.08122e-39	-1.29021e-09	-2.01928	4.11929e-32	-1.29021e-09	-2.0237	2.90021e-07	-1.29021e-09	-2.03071
34173923	chr6:34173923:C:A	1.65283e-39	-2.64212	-1.42404e-09	2.16124e-32	-2.6687	-1.42404e-09	1.2294e-06	-0.586384	-1.42404e-09
34173933	chr6:34173933:A:G	1.67794e-39	-2.62704	-1.42404e-09	2.19074e-32	-2.65514	-1.42404e-09	1.30582e-06	-0.526078	-1.42404e-09
34174729	chr6:34174729:C:T	2.63049e-40	-2.53169	-1.94833	3.23602e-33	-2.66287	-1.90475	2.67443e-08	-2.66517	-1.74917
34174763	chr6:34174763:C:T	2.39335e-40	-2.54378	-2.03071	2.83897e-33	-2.6703	-2.02822	2.10164e-08	-2.67172	-1.98364
34174978	chr6:34174978:T:C	2.88e-40	-2.37387	-2.01554	3.35645e-33	-2.53976	-1.99132	2.76677e-08	-2.57049	-1.80991
34174979	chr6:34174979:G:A	5.17716e-39	-1.29021e-09	-1.50035	7.36032e-32	-1.29021e-09	-1.44328	4.37744e-07	-1.29021e-09	-1.61903
34175002	chr6:34175002:G:T	1.6008e-39	-2.6741	-1.42404e-09	2.32161e-32	-2.59712	-1.42404e-09	3.07959e-07	-1.9707	-1.42404e-09
34175220	chr6:34175220:C:T	3.37728e-39	-1.29021e-09	-1.92753	4.57203e-32	-1.29021e-09	-1.91942	3.10661e-07	-1.29021e-09	-1.96196
34175447	chr6:34175447:C:T	5.47207e-39	-1.29021e-09	-1.44495	7.78393e-32	-1.29021e-09	-1.38732	4.57682e-07	-1.29021e-09	-1.57449
34175448	chr6:34175448:A:G	3.31737e-40	-2.21817	-2.02985	3.54962e-33	-2.45442	-2.0207	6.08153e-08	-1.70428	-1.88855
34175515	chr6:34175515:A:G	3.09427e-40	-2.28874	-2.0289	3.54739e-33	-2.44532	-2.03043	2.80717e-08	-2.5521	-1.8138
34176296	chr6:34176296:C:T	3.02197e-40	-2.37992	-1.96135	3.61011e-33	-2.52699	-1.93123	3.68479e-08	-2.61457	-1.47929
34176368	chr6:34176368:G:A	3.05619e-39	-1.29021e-09	-2.02743	4.09286e-32	-1.29021e-09	-2.03013	3.44494e-07	-1.29021e-09	-1.85859
34176412	chr6:34176412:C:G	1.80537e-39	-2.55384	-1.42404e-09	2.29438e-32	-2.60892	-1.42404e-09	2.03049e-06	-0.0846303	-1.42404e-09
34176503	chr6:34176503:T:C	3.05187e-39	-1.29021e-09	-2.02885	4.09475e-32	-1.29021e-09	-2.02967	2.90865e-07	-1.29021e-09	-2.0278
34176904	chr6:34176904:A:G	3.41366e-39	-1.29021e-09	-1.91682	4.53526e-32	-1.29021e-09	-1.9275	4.23369e-07	-1.29021e-09	-1.65242
34177375	chr6:34177375:G:T	9.0415e-39	-1.29021e-09	-0.942779	1.16022e-31	-1.29021e-09	-0.988185	9.38932e-07	-1.29021e-09	-0.855921
34177584	chr6:34177584:A:G	2.13377e-40	-2.66198	-2.02732	2.65844e-33	-2.7454	-2.01883	2.37917e-08	-2.76555	-1.76578
34177588	chr6:34177588:C:T	7.91959e-39	-1.29021e-09	-1.07526	1.02269e-31	-1.29021e-09	-1.11435	8.20965e-07	-1.29021e-09	-0.990182
34177749	chr6:34177749:G:A	7.59048e-39	-1.29021e-09	-1.11771	1.05486e-31	-1.29021e-09	-1.08339	8.62879e-07	-1.29021e-09	-0.940389
34178018	chr6:34178018:G:A	3.09128e-39	-1.29021e-09	-2.01602	4.1218e-32	-1.29021e-09	-2.02309	3.64868e-07	-1.29021e-09	-1.80113
34178049	chr6:34178049:C:G	3.06384e-40	-2.29941	-2.02811	3.52873e-33	-2.45833	-2.0227	2.97293e-08	-2.57177	-1.73676
34178118	chr6:34178118:T:C	4.86188e-39	-1.29021e-09	-1.56318	6.34757e-32	-1.29021e-09	-1.59131	5.72091e-07	-1.29021e-09	-1.35137
34178396	chr6:34178396:G:C	3.09397e-40	-2.28818	-2.02955	3.55303e-33	-2.4491	-2.02507	2.94574e-08	-2.56508	-1.75264
34178541	chr6:34178541:C:T	2.11009e-39	-2.39787	-1.42404e-09	2.57866e-32	-2.49211	-1.42404e-09	9.39202e-07	-0.855633	-1.42404e-09
34178739	chr6:34178739:C:A	7.86609e-39	-1.29021e-09	-1.08204	1.06947e-31	-1.29021e-09	-1.06963	9.06875e-07	-1.29021e-09	-0.890658
34179014	chr6:34179014:G:A	3.88011e-39	-1.29021e-09	-1.78874	5.56868e-32	-1.29021e-09	-1.72222	3.74465e-07	-1.29021e-09	-1.77517
34179034	chr6:34179034:G:A	2.79462e-40	-2.42686	-1.99263	3.61641e-33	-2.47696	-1.97952	4.91303e-07	0.423684	-1.92728
34179499	chr6:34179499:G:A	4.55454e-40	-2.03335	-1.89772	4.7169e-33	-2.33071	-1.8601	1.02406e-07	-1.54615	-1.52557
34179561	chr6:34179561:G:T	3.38335e-39	-1.29021e-09	-1.92574	4.49648e-32	-1.29021e-09	-1.93608	4.16998e-07	-1.29021e-09	-1.66758
34179608	chr6:34179608:G:A	8.52763e-39	-1.29021e-09	-1.00129	1.10018e-31	-1.29021e-09	-1.04132	8.89967e-07	-1.29021e-09	-0.909479
34179906	chr6:34179906:C:G	9.87278e-39	-1.29021e-09	-0.854824	1.14944e-31	-1.29021e-09	-0.997521	6.6712e-07	-1.29021e-09	-1.19769
34180500	chr6:34180500:T:C	3.1065e-39	-1.29021e-09	-2.01111	4.2027e-32	-1.29021e-09	-2.00365	3.17556e-07	-1.29021e-09	-1.94001
34180672	chr6:34180672:C:T	3.50885e-40	-2.24922	-1.94269	7.86869e-33	-1.76902	-1.91006	3.56975e-08	-2.75047	-1.37511
34180725	chr6:34180725:C:T	3.40806e-39	-1.29021e-09	-1.91846	4.55185e-32	-1.29021e-09	-1.92384	2.99497e-07	-1.29021e-09	-1.99856
34181220	chr6:34181220:A:T	2.92639e-40	-2.51417	-1.85925	7.01266e-33	-1.93692	-1.85732	2.59594e-06	0.845719	-0.684678
34181249	chr6:34181249:G:A	3.50516e-39	-1.29021e-09	-1.89037	4.3852e-32	-1.29021e-09	-1.96114	2.99553e-07	-1.29021e-09	-1.99837
34181396	chr6:34181396:T:C	3.10457e-40	-2.60177	-1.71255	3.11507e-33	-2.7533	-1.85241	3.79051e-08	-2.29237	-1.77321
34181412	chr6:34181412:T:C	5.91015e-40	-2.01214	-1.65838	9.15419e-33	-1.82528	-1.70248	7.83105e-08	-2.67534	-0.664643
34181442	chr6:34181442:T:C	4.84364e-40	-1.87293	-1.99659	6.13729e-33	-1.93731	-1.99027	4.97515e-07	0.486226	-1.97726
34181457	chr6:34181457:A:C	3.13167e-39	-1.29021e-09	-2.00304	4.52801e-32	-1.29021e-09	-1.9291	3.14693e-07	-1.29021e-09	-1.94907
34181492	chr6:34181492:A:G	4.01029e-40	-2.57797	-1.48035	4.44618e-33	-2.63175	-1.61817	8.10641e-07	-0.40403	-0.598808
34182161	chr6:34182161:T:C	3.08521e-39	-2.01799	-1.42404e-09	4.71252e-32	-1.88916	-1.42404e-09	4.64096e-06	0.742013	-1.42404e-09
34182381	chr6:34182381:C:T	2.25071e-40	-2.62285	-2.01309	2.64979e-33	-2.75717	-2.01031	4.95188e-08	-1.86454	-1.93377
34182491	chr6:34182491:C:G	3.04692e-39	-1.29021e-09	-2.03048	4.10365e-32	-1.29021e-09	-2.0275	2.92243e-07	-1.29021e-09	-2.02308
34182595	chr6:34182595:C:G	2.40468e-40	-2.628	-1.94177	2.98583e-33	-2.65719	-1.9909	2.28278e-07	-0.535873	-1.73422
34182623	chr6:34182623:G:A	3.05628e-39	-1.29021e-09	-2.02741	4.16419e-32	-1.29021e-09	-2.01286	2.98098e-07	-1.29021e-09	-2.00324
34182770	chr6:34182770:A:G	3.46217e-39	-1.29021e-09	-1.90271	4.62384e-32	-1.29021e-09	-1.90815	4.7346e-07	-1.29021e-09	-1.5406
34182850	chr6:34182850:T:C	4.16828e-39	-1.29021e-09	-1.7171	5.53007e-32	-1.29021e-09	-1.72918	3.6054e-07	-1.29021e-09	-1.81306
34183618	chr6:34183618:A:T	2.67052e-39	-2.16233	-1.42404e-09	3.94415e-32	-2.06715	-1.42404e-09	3.21719e-06	0.375599	-1.42404e-09
34183737	chr6:34183737:T:C	3.05228e-39	-1.29021e-09	-2.02872	4.10427e-32	-1.29021e-09	-2.02735	2.90286e-07	-1.29021e-09	-2.0298
34183787	chr6:34183787:A:G	2.45324e-40	-2.52818	-2.0216	2.94101e-33	-2.69418	-1.96903	8.44508e-08	-1.29531	-1.96918
34184112	chr6:34184112:CT:C	2.31101e-39	-0.331907	-1.97501	1.32358e-32	-1.13987	-2.01917	2.22276e-05	3.83564	-1.52721
34184175	chr6:34184175:T:C	7.34999e-40	-2.25551	-1.19698	5.96468e-33	-2.55816	-1.39795	1.38713e-06	0.273132	-0.738802
34184793	chr6:34184793:A:G	3.12291e-39	-1.29021e-09	-2.00584	4.30743e-32	-1.29021e-09	-1.97904	5.12464e-07	-1.29021e-09	-1.46143
34184948	chr6:34184948:G:A	5.63817e-39	-1.41505	-1.42404e-09	4.26306e-32	-1.98939	-1.42404e-09	1.1235e-06	-0.676461	-1.42404e-09
34185182	chr6:34185182:A:G	3.07862e-39	-1.29021e-09	-2.02013	4.12809e-32	-1.29021e-09	-2.02156	3.08072e-07	-1.29021e-09	-1.97033
34185214	chr6:34185214:G:C	2.23659e-40	-2.68646	-1.95578	4.01237e-33	-2.39308	-1.95951	5.95025e-07	0.697736	-2.0098
34185664	chr6:34185664:G:A	5.95886e-40	-1.68033	-1.98198	7.75077e-33	-1.69039	-2.00378	3.52179e-08	-2.60646	-1.53264
34185875	chr6:34185875:A:G	2.24004e-40	-2.74996	-1.89073	4.50428e-33	-2.31754	-1.91939	2.20784e-08	-2.74246	-1.86361
34186037	chr6:34186037:A:AT	4.751e-40	-1.85861	-2.03022	6.43887e-33	-1.85792	-2.02169	2.49769e-08	-2.67558	-1.80713
34186105	chr6:34186105:G:A	2.27766e-38	-1.29021e-09	-0.0188726	3.31005e-31	-1.29021e-09	0.0601699	3.94627e-06	-1.29021e-09	0.579864
34186197	chr6:34186197:C:T	3.68158e-39	-1.29021e-09	-1.84126	5.45298e-32	-1.29021e-09	-1.74322	4.0243e-07	-1.29021e-09	-1.70314
34186379	chr6:34186379:T:G	3.67511e-39	-1.29021e-09	-1.84302	4.97328e-32	-1.29021e-09	-1.8353	3.28596e-07	-1.29021e-09	-1.90584
34186669	chr6:34186669:G:A	2.11838e-40	-2.67622	-2.02032	2.8935e-33	-2.64977	-2.02973	2.44303e-08	-2.75186	-1.75298
34186763	chr6:34186763:T:C	3.5794e-39	-1.29021e-09	-1.86941	4.78376e-32	-1.29021e-09	-1.87415	3.72667e-07	-1.29021e-09	-1.77998
34186803	chr6:34186803:G:A	3.05328e-39	-1.29021e-09	-2.02839	4.12954e-32	-1.29021e-09	-2.02121	2.94622e-07	-1.29021e-09	-2.01497
34187171	chr6:34187171:C:T	3.19289e-39	-1.29021e-09	-1.98368	4.45237e-32	-1.29021e-09	-1.94594	3.24337e-07	-1.29021e-09	-1.91888
34187294	chr6:34187294:G:A	5.09011e-40	-1.86044	-1.95945	6.43923e-33	-1.89878	-1.98078	4.25276e-08	-2.71477	-1.23574
34187339	chr6:34187339:T:C	3.47318e-39	-1.29021e-09	-1.89954	4.64375e-32	-1.29021e-09	-1.90386	3.59432e-07	-1.29021e-09	-1.81614
34187340	chr6:34187340:T:A	3.43142e-40	-2.31034	-1.90388	3.74652e-33	-2.51684	-1.9043	5.61032e-08	-1.64312	-2.03035
34187569	chr6:34187569:G:A	3.78877e-39	-1.29021e-09	-1.81256	5.43553e-32	-1.29021e-09	-1.74642	4.04938e-07	-1.29021e-09	-1.69693
34188513	chr6:34188513:T:C	1.7879e-39	-2.56357	-1.42404e-09	2.687e-32	-2.45096	-1.42404e-09	1.43366e-07	-2.73526	-1.42404e-09
34188546	chr6:34188546:T:C	1.91438e-40	-2.76759	-2.03021	2.96904e-33	-2.62363	-2.03009	3.66236e-08	-2.1878	-1.91217
34188583	chr6:34188583:A:G	2.80759e-40	-2.61889	-1.79597	4.12315e-33	-2.56838	-1.75697	1.3454e-06	-0.266086	-0.230129
34188667	chr6:34188667:C:T	1.91657e-40	-2.76651	-2.03014	2.97548e-33	-2.62132	-2.03024	3.63785e-08	-2.19598	-1.9107
34188790	chr6:34188790:G:A	2.12766e-39	-2.38958	-1.42404e-09	2.45592e-32	-2.54088	-1.42404e-09	2.98319e-06	0.300084	-1.42404e-09
34189193	chr6:34189193:T:C	1.91136e-40	-2.77039	-2.02898	2.76231e-33	-2.6951	-2.0308	1.12761e-07	-1.08933	-1.88606
34189201	chr6:34189201:C:T	1.90289e-40	-2.77365	-2.03017	2.8153e-33	-2.68178	-2.02511	4.10381e-08	-2.04191	-1.94425
34189310	chr6:34189310:G:A	1.42305e-38	-1.29021e-09	-0.489219	1.99947e-31	-1.29021e-09	-0.443914	2.22415e-06	-1.29021e-09	0.00646521
34189857	chr6:34189857:CCCAGCTGGTCAGCGGCACAGCCAGCGTCTATGCAGATG:C	3.47697e-39	-1.29021e-09	-1.89844	4.32919e-32	-1.29021e-09	-1.974	3.06168e-07	-1.29021e-09	-1.97653
34190230	chr6:34190230:G:T	4.25249e-39	-1.29021e-09	-1.6971	5.77855e-32	-1.29021e-09	-1.68523	3.43061e-07	-1.29021e-09	-1.86275
34190231	chr6:34190231:T:C	4.25249e-39	-1.29021e-09	-1.6971	5.77855e-32	-1.29021e-09	-1.68523	3.43061e-07	-1.29021e-09	-1.86275
34190366	chr6:34190366:T:C	3.85125e-39	-0.0280952	-1.76811	1.32196e-31	0.981619	-1.8393	6.11754e-07	0.476557	-1.76089
34190428	chr6:34190428:C:CA	1.91076e-40	-2.77296	-2.02673	2.87043e-33	-2.66988	-2.01762	3.886e-08	-2.07499	-1.9657
34190554	chr6:34190554:T:G	1.90734e-40	-2.77291	-2.02858	2.83239e-33	-2.67013	-2.03071	4.14973e-08	-2.07785	-1.89718
34190575	chr6:34190575:C:T	4.7701e-39	-1.29021e-09	-1.58224	6.18495e-32	-1.29021e-09	-1.61726	3.383e-07	-1.29021e-09	-1.87673
34190660	chr6:34190660:C:T	2.0076e-40	-2.74853	-2.00172	2.72715e-33	-2.75638	-1.98233	2.67006e-07	-0.373626	-1.73977
34190678	chr6:34190678:G:A	2.27684e-40	-2.59605	-2.02835	3.19538e-33	-2.55884	-2.02141	2.21625e-08	-2.77339	-1.82887
34191115	chr6:34191115:G:A	3.04696e-39	-1.29021e-09	-2.03046	4.0906e-32	-1.29021e-09	-2.03069	2.97527e-07	-1.29021e-09	-2.00516
34191195	chr6:34191195:A:T	2.03187e-40	-2.75568	-1.98256	2.75836e-33	-2.73813	-1.98919	2.1221e-07	-0.725791	-1.61729
34191529	chr6:34191529:C:T	5.00849e-38	0.769115	-1.42404e-09	1.86212e-30	1.78751	-1.42404e-09	3.44949e-06	0.445318	-1.42404e-09
34191533	chr6:34191533:C:T	1.95094e-40	-2.75388	-2.025	2.99135e-33	-2.64725	-1.99899	1.50979e-06	1.32762	-1.70856
34191642	chr6:34191642:T:C	2.12497e-40	-2.68851	-2.00492	2.66456e-33	-2.7737	-1.98822	7.85753e-06	2.37548	-1.10691
34192503	chr6:34192503:AG:A	1.52479e-39	-2.72275	-1.42404e-09	2.43843e-32	-2.54803	-1.42404e-09	4.74321e-06	0.763806	-1.42404e-09
34193168	chr6:34193168:G:A	2.20906e-40	-2.74259	-1.91203	2.79473e-33	-2.76322	-1.95101	0.000882789	5.80687	0.183309
34193522	chr6:34193522:C:T	2.65643e-40	-2.74909	-1.72112	3.38414e-33	-2.72616	-1.7967	0.00474975	6.42252	1.25042
34193538	chr6:34193538:T:G	5.17358e-39	-1.29021e-09	-1.50104	6.48066e-32	-1.29021e-09	-1.57056	4.16811e-07	-1.29021e-09	-1.66803
34193987	chr6:34193987:G:A	2.22299e-40	-2.66495	-1.98338	4.28935e-33	-2.27373	-2.0121	6.47099e-05	3.41517	-0.0381686
34194229	chr6:34194229:G:A	3.21312e-39	-1.29021e-09	-1.97736	4.29677e-32	-1.29021e-09	-1.98152	3.3433e-07	-1.29021e-09	-1.88854
34194257	chr6:34194257:T:A	2.0362e-40	-2.76417	-1.97194	2.85827e-33	-2.69555	-1.9962	0.00185187	6.18901	0.542037
34194968	chr6:34194968:G:A	3.24203e-39	-1.29021e-09	-1.96841	4.44254e-32	-1.29021e-09	-1.94815	2.90134e-07	-1.29021e-09	-2.03032
34195443	chr6:34195443:G:A	3.14485e-39	-1.29021e-09	-1.99884	4.28637e-32	-1.29021e-09	-1.98394	2.92511e-07	-1.29021e-09	-2.02216
34195464	chr6:34195464:C:A	2.12138e-40	-2.70906	-1.98606	3.88378e-33	-2.37343	-2.01172	0.00010746	3.81928	0.0649318
34195568	chr6:34195568:G:A	3.3838e-39	-1.29021e-09	-1.9256	4.4092e-32	-1.29021e-09	-1.95569	2.92846e-07	-1.29021e-09	-2.02102
34195802	chr6:34195802:C:T	3.38828e-39	-1.29021e-09	-1.92428	4.75528e-32	-1.29021e-09	-1.88012	2.93915e-07	-1.29021e-09	-2.01737
34195914	chr6:34195914:G:A	3.19538e-39	-1.29021e-09	-1.9829	4.36821e-32	-1.29021e-09	-1.96502	2.90782e-07	-1.29021e-09	-2.02809
34196043	chr6:34196043:C:G	7.86807e-39	-1.29021e-09	-1.08179	1.06774e-31	-1.29021e-09	-1.07125	1.28513e-06	-1.29021e-09	-0.542047
34196524	chr6:34196524:C:T	2.58799e-40	-2.67062	-1.82569	2.80689e-33	-2.76578	-1.94411	1.27723e-07	-0.875554	-1.97525
34197944	chr6:34197944:A:G	2.38021e-40	-2.67552	-1.90449	2.797e-33	-2.76997	-1.94345	0.205528	10.3177	1.12268
34198333	chr6:34198333:G:C	3.084e-39	-1.29021e-09	-2.01838	4.12662e-32	-1.29021e-09	-2.02192	2.90011e-07	-1.29021e-09	-2.03074
34198395	chr6:34198395:C:G	3.40569e-39	-1.29021e-09	-1.91916	4.67904e-32	-1.29021e-09	-1.89629	4.53963e-07	-1.29021e-09	-1.58265
34198510	chr6:34198510:A:G	3.06873e-39	-1.29021e-09	-2.02334	4.11505e-32	-1.29021e-09	-2.02473	2.98677e-07	-1.29021e-09	-2.0013
34198756	chr6:34198756:T:C	2.77884e-39	-2.12257	-1.42404e-09	3.43029e-32	-2.20673	-1.42404e-09	1.10021e-05	1.60518	-1.42404e-09
34198901	chr6:34198901:T:C	3.24762e-39	-1.29021e-09	-1.96668	4.45186e-32	-1.29021e-09	-1.94606	2.90098e-07	-1.29021e-09	-2.03044
34199115	chr6:34199115:C:T	3.35082e-39	-1.29021e-09	-1.9354	4.46811e-32	-1.29021e-09	-1.94241	3.56549e-07	-1.29021e-09	-1.82419
34199131	chr6:34199131:AT:A	3.54042e-39	-1.29021e-09	-1.88036	4.97735e-32	-1.29021e-09	-1.83448	3.47718e-07	-1.29021e-09	-1.84927
34199567	chr6:34199567:T:G	5.96093e-39	-1.29021e-09	-1.35938	8.34316e-32	-1.29021e-09	-1.31794	1.60284e-06	-1.29021e-09	-0.321128
34199655	chr6:34199655:C:T	2.42459e-39	-2.25894	-1.42404e-09	3.01785e-32	-2.33483	-1.42404e-09	7.32556e-06	1.19846	-1.42404e-09
34200024	chr6:34200024:CA:C	3.38034e-39	-1.29021e-09	-1.92663	4.66595e-32	-1.29021e-09	-1.89909	2.90777e-07	-1.29021e-09	-2.02811
34200849	chr6:34200849:C:T	9.55623e-38	1.41517	-1.42404e-09	2.08005e-30	1.89818	-1.42404e-09	9.27101e-06	1.43398	-1.42404e-09
34201336	chr6:34201336:C:T	3.45539e-39	-1.29021e-09	-1.90467	4.59812e-32	-1.29021e-09	-1.91373	2.90876e-07	-1.29021e-09	-2.02777
34201640	chr6:34201640:T:C	5.1757e-39	0.296923	-1.79755	5.29628e-32	0.0324503	-1.80483	5.28802e-06	2.87638	-2.00384
34201716	chr6:34201716:C:T	2.70919e-39	-2.14795	-1.42404e-09	3.35602e-32	-2.22862	-1.42404e-09	1.03455e-05	1.54364	-1.42404e-09
34201825	chr6:34201825:C:A	4.0175e-39	-1.29021e-09	-1.75395	5.30038e-32	-1.29021e-09	-1.7716	3.29719e-07	-1.29021e-09	-1.90242
34201963	chr6:34201963:A:G	3.92082e-39	-1.29021e-09	-1.7783	5.22939e-32	-1.29021e-09	-1.78508	3.29168e-07	-1.29021e-09	-1.9041
34201998	chr6:34201998:A:T	2.12977e-40	-2.75839	-1.93279	2.94122e-33	-2.70124	-1.9619	0.0447253	8.82848	1.0869
34202062	chr6:34202062:C:T	3.11377e-39	-1.29021e-09	-2.00877	4.12724e-32	-1.29021e-09	-2.02177	3.34211e-07	-1.29021e-09	-1.88889
34202414	chr6:34202414:C:T	3.11201e-39	-1.29021e-09	-2.00934	4.12775e-32	-1.29021e-09	-2.02165	3.33967e-07	-1.29021e-09	-1.88962
34202575	chr6:34202575:G:A	4.51238e-39	-1.29021e-09	-1.63778	5.90972e-32	-1.29021e-09	-1.66278	3.56011e-07	-1.29021e-09	-1.8257
34202729	chr6:34202729:A:G	3.69362e-40	-2.11884	-2.02174	3.59749e-33	-2.45972	-2.00201	1.66867e-07	-1.27858	-1.30488
34203567	chr6:34203567:G:A	2.78427e-40	-2.71748	-1.70573	3.6212e-33	-2.69457	-1.76059	3.8577e-08	-2.36404	-1.68397
34203719	chr6:34203719:T:C	3.10039e-39	-1.29021e-09	-2.01308	4.11705e-32	-1.29021e-09	-2.02424	3.30666e-07	-1.29021e-09	-1.89955
34203866	chr6:34203866:G:A	2.76177e-40	-2.71629	-1.71503	3.59087e-33	-2.69319	-1.77038	3.82896e-08	-2.36151	-1.69398
34204078	chr6:34204078:C:T	2.4444e-39	-2.25081	-1.42404e-09	3.03886e-32	-2.3279	-1.42404e-09	7.51322e-06	1.22376	-1.42404e-09
34204324	chr6:34204324:G:A	3.05472e-39	-1.29021e-09	-2.02792	4.09646e-32	-1.29021e-09	-2.02926	2.92326e-07	-1.29021e-09	-2.0228
34204337	chr6:34204337:G:A	3.12116e-40	-2.50969	-1.7993	3.38774e-33	-2.69238	-1.82942	9.39532e-08	-1.13935	-2.01851
34204472	chr6:34204472:G:A	3.06866e-39	-1.29021e-09	-2.02337	4.12842e-32	-1.29021e-09	-2.02148	2.97829e-07	-1.29021e-09	-2.00414
34204484	chr6:34204484:A:G	3.06189e-39	-1.29021e-09	-2.02557	4.17666e-32	-1.29021e-09	-2.00987	3.23722e-07	-1.29021e-09	-1.92078
34204487	chr6:34204487:T:C	3.04846e-39	-1.29021e-09	-2.02997	4.14043e-32	-1.29021e-09	-2.01858	2.90143e-07	-1.29021e-09	-2.03029
34204574	chr6:34204574:C:T	3.7356e-39	-1.29021e-09	-1.8267	4.99153e-32	-1.29021e-09	-1.83164	3.18407e-07	-1.29021e-09	-1.93733
34204878	chr6:34204878:G:T	3.68851e-40	-2.14373	-1.99824	3.64372e-33	-2.47881	-1.97015	1.50025e-07	-1.24236	-1.4475
34204880	chr6:34204880:G:A	3.56363e-39	-1.29021e-09	-1.87382	5.03283e-32	-1.29021e-09	-1.8234	3.00484e-07	-1.29021e-09	-1.99527
34205064	chr6:34205064:G:A	3.70826e-39	-1.29021e-09	-1.83404	4.98782e-32	-1.29021e-09	-1.83238	2.96812e-07	-1.29021e-09	-2.00756
34205090	chr6:34205090:T:C	3.39543e-39	-1.29021e-09	-1.92217	4.55193e-32	-1.29021e-09	-1.92383	3.82417e-07	-1.29021e-09	-1.75415
34205368	chr6:34205368:C:CA	3.74814e-39	-1.29021e-09	-1.82334	4.97704e-32	-1.29021e-09	-1.83454	3.2137e-07	-1.29021e-09	-1.92807
34205553	chr6:34205553:T:G	6.57106e-40	-1.63113	-1.93339	7.34968e-33	-1.79406	-1.95325	5.6635e-06	2.95399	-2.01285
34206170	chr6:34206170:G:A	1.45853e-39	-2.76718	-1.42404e-09	1.94585e-32	-2.77368	-1.42404e-09	1.56003e-07	-2.65079	-1.42404e-09
34206885	chr6:34206885:C:T	6.42178e-40	-2.50897	-1.07852	5.83061e-33	-2.60824	-1.3706	4.55767e-06	0.281229	0.442675
34207131	chr6:34207131:G:A	2.06505e-40	-2.74814	-1.9739	2.80155e-33	-2.7155	-1.99629	0.0427008	9.07067	0.79839
34207398	chr6:34207398:A:T	3.23137e-39	-1.29021e-09	-1.9717	4.32453e-32	-1.29021e-09	-1.97508	3.37674e-07	-1.29021e-09	-1.87858
34207659	chr6:34207659:TG:T	1.45093e-39	-2.7724	-1.42404e-09	1.95938e-32	-2.76675	-1.42404e-09	1.77094e-07	-2.52398	-1.42404e-09
34208044	chr6:34208044:T:C	5.24793e-39	-1.29021e-09	-1.48677	6.79371e-32	-1.29021e-09	-1.52338	3.13495e-07	-1.29021e-09	-1.95288
34208363	chr6:34208363:A:G	5.17334e-39	-1.29021e-09	-1.50109	6.67111e-32	-1.29021e-09	-1.54159	3.11057e-07	-1.29021e-09	-1.96069
34208589	chr6:34208589:T:C	4.2022e-39	-1.29021e-09	-1.709	5.59656e-32	-1.29021e-09	-1.71723	3.45751e-07	-1.29021e-09	-1.85494
34208612	chr6:34208612:G:T	3.14466e-39	-1.29021e-09	-1.9989	4.13125e-32	-1.29021e-09	-2.0208	3.16968e-07	-1.29021e-09	-1.94186
34209001	chr6:34209001:C:T	5.09846e-39	-1.29021e-09	-1.51567	6.86282e-32	-1.29021e-09	-1.51326	4.05243e-07	-1.29021e-09	-1.69618
34209257	chr6:34209257:C:T	3.57007e-39	-1.29021e-09	-1.87202	4.96624e-32	-1.29021e-09	-1.83672	4.98508e-07	-1.29021e-09	-1.48904
34209263	chr6:34209263:C:T	4.18723e-39	-1.29021e-09	-1.71257	5.48674e-32	-1.29021e-09	-1.73704	2.93975e-07	-1.29021e-09	-2.01717
34209733	chr6:34209733:T:A	1.55082e-39	-2.70582	-1.42404e-09	2.06077e-32	-2.7163	-1.42404e-09	2.09977e-07	-2.35367	-1.42404e-09
34210083	chr6:34210083:A:G	3.39674e-39	-1.29021e-09	-1.92179	4.57942e-32	-1.29021e-09	-1.91781	3.07946e-07	-1.29021e-09	-1.97074
34210172	chr6:34210172:T:C	3.2614e-39	-1.29021e-09	-1.96245	4.28166e-32	-1.29021e-09	-1.98504	3.17852e-07	-1.29021e-09	-1.93908
34210304	chr6:34210304:G:A	4.12513e-39	-1.29021e-09	-1.72751	5.50485e-32	-1.29021e-09	-1.73375	3.41681e-07	-1.29021e-09	-1.86678
34210351	chr6:34210351:C:G	6.56416e-39	-1.29021e-09	-1.26298	8.03662e-32	-1.29021e-09	-1.35537	4.58294e-07	-1.29021e-09	-1.57315
34210987	chr6:34210987:A:C	7.18426e-40	-2.26235	-1.21294	1.5076e-32	-1.69856	-1.3303	5.35767e-05	1.28057	1.90764
34211566	chr6:34211566:G:A	2.53476e-39	-2.21451	-1.42404e-09	3.16054e-32	-2.28863	-1.42404e-09	8.63792e-06	1.36325	-1.42404e-09
34211613	chr6:34211613:A:G	5.02266e-40	-2.26146	-1.57177	1.22127e-32	-1.60154	-1.63796	2.29294e-05	1.38043	0.959079
34212308	chr6:34212308:G:A	1.22798e-38	-1.29021e-09	-0.636646	1.41637e-31	-1.29021e-09	-0.788693	1.8577e-06	-1.29021e-09	-0.17357
34212335	chr6:34212335:C:T	3.51635e-39	-1.29021e-09	-1.88718	4.84377e-32	-1.29021e-09	-1.86168	3.96801e-07	-1.29021e-09	-1.71723
34212499	chr6:34212499:C:T	5.84176e-39	-1.29021e-09	-1.37957	8.09277e-32	-1.29021e-09	-1.34841	1.58668e-06	-1.29021e-09	-0.331267
34212520	chr6:34212520:C:T	2.63678e-39	-2.17505	-1.42404e-09	3.26073e-32	-2.25743	-1.42404e-09	9.83854e-06	1.4934	-1.42404e-09
34212533	chr6:34212533:G:A	3.23798e-39	-1.29021e-09	-1.96965	4.24651e-32	-1.29021e-09	-1.99328	3.76386e-07	-1.29021e-09	-1.77005
34212834	chr6:34212834:C:A	1.67086e-39	-2.63126	-1.42404e-09	2.16968e-32	-2.6648	-1.42404e-09	2.44879e-07	-2.1999	-1.42404e-09
34212954	chr6:34212954:C:G	3.21619e-39	-1.29021e-09	-1.97641	4.14051e-32	-1.29021e-09	-2.01856	5.33545e-07	-1.29021e-09	-1.42112
34213004	chr6:34213004:C:T	4.34057e-39	-1.29021e-09	-1.6766	6.4097e-32	-1.29021e-09	-1.58157	4.95004e-07	-1.29021e-09	-1.4961
34213243	chr6:34213243:T:G	3.1226e-40	-2.62154	-1.68699	4.13503e-33	-2.57859	-1.74388	4.94824e-08	-2.13447	-1.66457
34213293	chr6:34213293:T:C	4.71029e-39	-1.29021e-09	-1.59486	6.16388e-32	-1.29021e-09	-1.62067	3.02917e-07	-1.29021e-09	-1.98721
34213471	chr6:34213471:T:A	5.69551e-39	-1.29021e-09	-1.40493	7.35275e-32	-1.29021e-09	-1.4443	3.2239e-07	-1.29021e-09	-1.9249
34213608	chr6:34213608:C:CT	4.52188e-39	-1.29021e-09	-1.63568	5.91965e-32	-1.29021e-09	-1.6611	2.99343e-07	-1.29021e-09	-1.99907
34213780	chr6:34213780:T:C	3.04622e-39	-1.29021e-09	-2.0307	4.09035e-32	-1.29021e-09	-2.03075	3.02778e-07	-1.29021e-09	-1.98766
34213903	chr6:34213903:C:T	3.10829e-39	-1.29021e-09	-2.01053	4.19082e-32	-1.29021e-09	-2.00648	3.14329e-07	-1.29021e-09	-1.95022
34214218	chr6:34214218:C:T	2.19575e-40	-2.76999	-1.89067	3.47727e-33	-2.56142	-1.9343	0.0155801	7.59298	1.26786
34214275	chr6:34214275:A:C	1.46162e-39	-2.76506	-1.42404e-09	2.19922e-32	-2.65128	-1.42404e-09	7.17333e-07	-1.12512	-1.42404e-09
34214279	chr6:34214279:AAAC:A	3.88774e-39	-1.29021e-09	-1.78678	5.27422e-32	-1.29021e-09	-1.77655	2.91247e-07	-1.29021e-09	-2.02649
34215087	chr6:34215087:G:C	3.92956e-39	-1.29021e-09	-1.77608	5.5016e-32	-1.29021e-09	-1.73434	5.8945e-07	-1.29021e-09	-1.32147
34215249	chr6:34215249:C:T	2.29088e-40	-2.68163	-1.93662	2.72233e-33	-2.76394	-1.97654	0.17162	10.1817	1.07848
34215280	chr6:34215280:G:A	3.3784e-39	-1.29021e-09	-1.9272	4.38095e-32	-1.29021e-09	-1.96211	1.96733e-06	-1.29021e-09	-0.116231
34215317	chr6:34215317:A:G	6.35577e-39	-1.29021e-09	-1.29524	7.42399e-32	-1.29021e-09	-1.43466	5.32567e-06	-1.29021e-09	0.87963
34215433	chr6:34215433:C:T	7.14886e-39	-1.29021e-09	-1.17765	9.0478e-32	-1.29021e-09	-1.23686	3.57401e-07	-1.29021e-09	-1.82181
34215505	chr6:34215505:T:G	7.77415e-39	-1.29021e-09	-1.0938	9.8087e-32	-1.29021e-09	-1.15611	3.72814e-07	-1.29021e-09	-1.77958
34215671	chr6:34215671:C:T	3.82501e-39	-1.29021e-09	-1.80304	5.21546e-32	-1.29021e-09	-1.78775	3.67816e-07	-1.29021e-09	-1.79308
34215693	chr6:34215693:G:A	3.6522e-39	-1.29021e-09	-1.84927	4.9339e-32	-1.29021e-09	-1.84325	3.14926e-07	-1.29021e-09	-1.94833
34216131	chr6:34216131:G:C	5.33738e-39	-1.29021e-09	-1.46987	6.85934e-32	-1.29021e-09	-1.51377	5.87566e-07	-1.29021e-09	-1.32467
34216597	chr6:34216597:G:T	2.48384e-39	-2.2348	-1.42404e-09	3.10729e-32	-2.30563	-1.42404e-09	8.10448e-06	1.29951	-1.42404e-09
34216690	chr6:34216690:C:T	5.76371e-39	-1.29021e-09	-1.39302	7.73104e-32	-1.29021e-09	-1.39414	1.10457e-06	-1.29021e-09	-0.69345
34216849	chr6:34216849:ACT:A	2.51388e-39	-2.22278	-1.42404e-09	3.15132e-32	-2.29156	-1.42404e-09	8.54756e-06	1.35274	-1.42404e-09
34217104	chr6:34217104:T:C	2.41534e-39	-2.26277	-1.42404e-09	3.03749e-32	-2.32835	-1.42404e-09	7.65543e-06	1.24251	-1.42404e-09
34217161	chr6:34217161:G:A	3.83713e-40	-2.43615	-1.66632	3.16568e-33	-2.77298	-1.81662	0.140429	9.43037	1.62917
34217235	chr6:34217235:T:C	5.61637e-39	-1.29021e-09	-1.41892	6.67076e-32	-1.29021e-09	-1.54165	4.57909e-06	-1.29021e-09	0.728592
34217380	chr6:34217380:C:G	2.29767e-39	-2.31271	-1.42404e-09	2.89687e-32	-2.37575	-1.42404e-09	6.62293e-06	1.09763	-1.42404e-09
34217716	chr6:34217716:G:A	4.34006e-40	-2.33969	-1.63961	4.89509e-33	-2.47624	-1.6775	1.23785e-07	-0.863848	-2.01827
34217772	chr6:34217772:A:G	2.32066e-39	-2.30275	-1.42404e-09	2.922e-32	-2.36711	-1.42404e-09	6.87516e-06	1.13501	-1.42404e-09
34217972	chr6:34217972:C:T	3.9627e-40	-2.63641	-1.43385	4.5212e-33	-2.70195	-1.53123	0.000507312	4.77998	0.656238
34217978	chr6:34217978:C:T	2.82453e-40	-2.46919	-1.93966	2.75268e-33	-2.76589	-1.9635	0.00185457	6.63331	0.0991881
34217995	chr6:34217995:T:C	5.43884e-39	-1.29021e-09	-1.45104	7.2924e-32	-1.29021e-09	-1.45255	1.01218e-06	-1.29021e-09	-0.780797
34218086	chr6:34218086:G:A	2.40741e-39	-2.26605	-1.42404e-09	3.01859e-32	-2.33459	-1.42404e-09	7.61843e-06	1.23766	-1.42404e-09
34218441	chr6:34218441:G:A	6.17436e-39	-1.29021e-09	-1.3242	7.69957e-32	-1.29021e-09	-1.39821	4.59603e-07	-1.29021e-09	-1.5703
34218691	chr6:34218691:T:A	2.49539e-39	-2.23016	-1.42404e-09	3.12969e-32	-2.29845	-1.42404e-09	8.37352e-06	1.33217	-1.42404e-09
34219589	chr6:34219589:T:C	2.38927e-39	-2.27362	-1.42404e-09	3.0068e-32	-2.3385	-1.42404e-09	7.42475e-06	1.21191	-1.42404e-09
34219693	chr6:34219693:G:A	3.57792e-39	-1.29021e-09	-1.86982	4.7407e-32	-1.29021e-09	-1.88319	3.88429e-07	-1.29021e-09	-1.73855
34219698	chr6:34219698:T:TAAG	2.4476e-39	-2.24949	-1.42404e-09	3.07622e-32	-2.31568	-1.42404e-09	8.00327e-06	1.28694	-1.42404e-09
34219774	chr6:34219774:G:A	3.31328e-39	-1.29021e-09	-1.94667	4.39905e-32	-1.29021e-09	-1.95799	3.49238e-07	-1.29021e-09	-1.84491
34219947	chr6:34219947:C:T	5.89081e-39	-1.29021e-09	-1.37121	7.88091e-32	-1.29021e-09	-1.37494	1.15493e-06	-1.29021e-09	-0.648868
34220189	chr6:34220189:T:C	3.05988e-39	-1.29021e-09	-2.02623	4.09025e-32	-1.29021e-09	-2.03077	2.9286e-07	-1.29021e-09	-2.02097
34220328	chr6:34220328:G:A	6.89272e-39	-1.29021e-09	-1.21414	8.24213e-32	-1.29021e-09	-1.33012	4.96858e-07	-1.29021e-09	-1.49236
34220615	chr6:34220615:G:C	2.89426e-39	-2.08188	-1.42404e-09	4.11428e-32	-2.02492	-1.42404e-09	1.96093e-07	-2.42207	-1.42404e-09
34220690	chr6:34220690:G:A	2.81517e-40	-2.47574	-1.93643	2.75763e-33	-2.76621	-1.96138	0.00185128	6.621	0.10973
34220838	chr6:34220838:T:C	4.46238e-39	-1.29021e-09	-1.64892	5.59554e-32	-1.29021e-09	-1.71741	3.37106e-07	-1.29021e-09	-1.88027
34221089	chr6:34221089:C:T	3.04553e-40	-2.47286	-1.86065	2.95e-33	-2.76701	-1.89315	0.00251823	6.60762	0.430787
34221115	chr6:34221115:A:C	7.02839e-40	-1.79139	-1.70584	9.63614e-33	-1.80351	-1.67294	1.73846e-05	3.99419	-1.93151
34221426	chr6:34221426:G:A	1.50932e-39	-2.73295	-1.42404e-09	1.98813e-32	-2.75218	-1.42404e-09	1.87198e-07	-2.4685	-1.42404e-09
34221433	chr6:34221433:C:T	1.4907e-39	-2.74536	-1.42404e-09	1.96726e-32	-2.76274	-1.42404e-09	1.64644e-07	-2.59688	-1.42404e-09
34221560	chr6:34221560:G:A	2.21532e-39	-2.34921	-1.42404e-09	2.79875e-32	-2.41021	-1.42404e-09	6.01709e-06	1.0017	-1.42404e-09
34221696	chr6:34221696:T:C	2.19738e-40	-2.68007	-1.97986	2.6702e-33	-2.76866	-1.99115	1.53672e-07	-0.67375	-1.99209
34221746	chr6:34221746:G:A	2.57647e-39	-2.19818	-1.42404e-09	3.22372e-32	-2.26884	-1.42404e-09	9.09068e-06	1.41434	-1.42404e-09
34221835	chr6:34221835:A:G	6.81665e-39	-1.29021e-09	-1.22524	7.8473e-32	-1.29021e-09	-1.37921	6.33908e-06	-1.29021e-09	1.05383
34222546	chr6:34222546:T:C	3.19802e-39	-1.29021e-09	-1.98207	4.37852e-32	-1.29021e-09	-1.96267	3.22945e-07	-1.29021e-09	-1.92318
34222602	chr6:34222602:G:A	3.04788e-39	-1.29021e-09	-2.03016	4.10485e-32	-1.29021e-09	-2.02721	3.24356e-07	-1.29021e-09	-1.91882
34222672	chr6:34222672:C:T	2.91801e-40	-2.35059	-2.02569	3.64084e-33	-2.42116	-2.02859	7.6246e-07	0.966558	-2.03067
34222906	chr6:34222906:G:A	5.4051e-39	-1.29021e-09	-1.45726	6.60812e-32	-1.29021e-09	-1.55108	5.3883e-07	-1.29021e-09	-1.41126
34222977	chr6:34222977:C:T	3.12438e-39	-1.29021e-09	-2.00537	4.12457e-32	-1.29021e-09	-2.02242	2.92561e-07	-1.29021e-09	-2.02199
34223158	chr6:34223158:A:G	6.40067e-39	-1.29021e-09	-1.2882	8.67075e-32	-1.29021e-09	-1.27942	1.28647e-06	-1.29021e-09	-0.541005
34223754	chr6:34223754:T:C	2.63813e-39	-2.17454	-1.42404e-09	3.30841e-32	-2.24291	-1.42404e-09	9.94014e-06	1.50367	-1.42404e-09
34224025	chr6:34224025:C:T	1.48688e-39	-2.74792	-1.42404e-09	2.04184e-32	-2.72553	-1.42404e-09	1.56526e-07	-2.64744	-1.42404e-09
34224114	chr6:34224114:C:T	3.1135e-39	-1.29021e-09	-2.00886	4.12337e-32	-1.29021e-09	-2.02271	2.93066e-07	-1.29021e-09	-2.02026
34224197	chr6:34224197:C:T	5.20456e-39	-1.29021e-09	-1.49507	6.99932e-32	-1.29021e-09	-1.49357	9.51712e-07	-1.29021e-09	-0.8424
34224259	chr6:34224259:C:A	1.9137e-39	-2.49556	-1.42404e-09	2.51259e-32	-2.51807	-1.42404e-09	2.61234e-06	0.167338	-1.42404e-09
34224515	chr6:34224515:G:A	3.08155e-39	-1.29021e-09	-2.01917	4.14929e-32	-1.29021e-09	-2.01644	2.92863e-07	-1.29021e-09	-2.02096
34224741	chr6:34224741:G:C	3.39847e-39	-1.29021e-09	-1.92128	4.28137e-32	-1.29021e-09	-1.98511	6.56796e-07	-1.29021e-09	-1.21329
34224800	chr6:34224800:G:A	4.23911e-39	-1.29021e-09	-1.70025	6.6489e-32	-1.29021e-09	-1.54493	2.92265e-07	-1.29021e-09	-2.023
34225107	chr6:34225107:T:C	6.82693e-39	-1.29021e-09	-1.22373	8.47141e-32	-1.29021e-09	-1.30268	5.01956e-07	-1.29021e-09	-1.48215
34225237	chr6:34225237:C:T	4.88878e-39	-1.29021e-09	-1.55766	6.62011e-32	-1.29021e-09	-1.54927	3.18558e-07	-1.29021e-09	-1.93686
34225526	chr6:34225526:TTTTC:T	2.55397e-40	-2.75286	-1.75668	3.3333e-33	-2.72724	-1.81076	3.33183e-08	-2.46019	-1.73436
34226315	chr6:34226315:C:T	1.53623e-39	-2.71527	-1.42404e-09	3.55543e-32	-2.1709	-1.42404e-09	1.66575e-05	2.01995	-1.42404e-09
34226705	chr6:34226705:A:G	3.79401e-39	-1.29021e-09	-1.81118	4.90481e-32	-1.29021e-09	-1.84916	3.18109e-07	-1.29021e-09	-1.93827
34227739	chr6:34227739:CT:C	3.15754e-39	-1.29021e-09	-1.99481	4.16608e-32	-1.29021e-09	-2.0124	2.9169e-07	-1.29021e-09	-2.02497
34227839	chr6:34227839:G:A	1.5701e-39	-2.69347	-1.42404e-09	2.25941e-32	-2.62428	-1.42404e-09	2.8228e-07	-2.05776	-1.42404e-09
34228263	chr6:34228263:G:A	3.87604e-39	-1.29021e-09	-1.78979	5.18437e-32	-1.29021e-09	-1.79373	4.37769e-07	-1.29021e-09	-1.61897
34228348	chr6:34228348:A:C	2.55429e-40	-2.68095	-1.82847	2.79969e-33	-2.76894	-1.94352	1.34084e-07	-0.821837	-1.98036
34228534	chr6:34228534:G:A	4.10992e-39	-1.29021e-09	-1.7312	6.01092e-32	-1.29021e-09	-1.6458	4.66094e-07	-1.29021e-09	-1.55628
34228854	chr6:34228854:A:C	5.92519e-39	-1.29021e-09	-1.36539	8.30272e-32	-1.29021e-09	-1.3228	4.54716e-07	-1.29021e-09	-1.58099
34228961	chr6:34228961:C:T	3.06424e-39	-1.29021e-09	-2.02481	4.15701e-32	-1.29021e-09	-2.01458	3.22172e-07	-1.29021e-09	-1.92558
34229328	chr6:34229328:C:T	2.41504e-40	-2.68553	-1.87995	2.95812e-33	-2.76038	-1.89703	0.173525	9.83271	1.43846
34229329	chr6:34229329:G:A	3.20377e-39	-1.29021e-09	-1.98028	4.26305e-32	-1.29021e-09	-1.98939	3.30242e-07	-1.29021e-09	-1.90084
34229680	chr6:34229680:C:T	4.49538e-40	-2.0735	-1.87064	8.72765e-33	-1.73189	-1.84357	4.82328e-07	0.10951	-1.63155
34230254	chr6:34230254:C:T	2.42428e-39	-2.25907	-1.42404e-09	3.05465e-32	-2.32271	-1.42404e-09	7.75215e-06	1.25506	-1.42404e-09
34230485	chr6:34230485:C:T	3.57526e-39	-1.29021e-09	-1.87057	4.72878e-32	-1.29021e-09	-1.88571	3.89702e-07	-1.29021e-09	-1.73528
34230896	chr6:34230896:G:A	3.94252e-39	-1.29021e-09	-1.77279	5.44381e-32	-1.29021e-09	-1.7449	5.81258e-07	-1.29021e-09	-1.33547
34230919	chr6:34230919:CCT:C	3.78229e-39	-1.29021e-09	-1.81427	5.06925e-32	-1.29021e-09	-1.81619	4.24617e-07	-1.29021e-09	-1.64947
34231032	chr6:34231032:C:A	3.85651e-39	-1.29021e-09	-1.79484	5.16786e-32	-1.29021e-09	-1.79692	4.35615e-07	-1.29021e-09	-1.6239
34231037	chr6:34231037:G:C	3.38794e-39	-1.29021e-09	-1.92438	4.40826e-32	-1.29021e-09	-1.9559	3.01553e-07	-1.29021e-09	-1.99172
34231476	chr6:34231476:G:C	3.83007e-39	-1.29021e-09	-1.80172	5.1319e-32	-1.29021e-09	-1.8039	4.31761e-07	-1.29021e-09	-1.63279
34231671	chr6:34231671:G:A	3.31987e-39	-1.29021e-09	-1.94468	4.40656e-32	-1.29021e-09	-1.95628	3.5048e-07	-1.29021e-09	-1.84136
34231685	chr6:34231685:T:C	3.44766e-39	-1.29021e-09	-1.90691	5.15491e-32	-1.29021e-09	-1.79943	2.94727e-07	-1.29021e-09	-2.01461
34231894	chr6:34231894:C:T	3.13916e-39	-1.29021e-09	-2.00065	4.17276e-32	-1.29021e-09	-2.0108	2.90596e-07	-1.29021e-09	-2.02873
34232038	chr6:34232038:C:T	2.47483e-39	-2.23843	-1.42404e-09	3.11424e-32	-2.30339	-1.42404e-09	8.20717e-06	1.3121	-1.42404e-09
34232326	chr6:34232326:G:T	3.65781e-39	-1.29021e-09	-1.84774	5.02412e-32	-1.29021e-09	-1.82513	3.0476e-07	-1.29021e-09	-1.98114
34232387	chr6:34232387:C:T	2.03825e-39	-2.43251	-1.42404e-09	2.1431e-32	-2.67713	-1.42404e-09	2.0822e-07	-2.36207	-1.42404e-09
34233350	chr6:34233350:C:A	2.31223e-39	-2.30639	-1.42404e-09	2.92232e-32	-2.367	-1.42404e-09	6.76401e-06	1.11871	-1.42404e-09
34233446	chr6:34233446:A:G	3.07405e-39	-1.29021e-09	-2.02161	4.09783e-32	-1.29021e-09	-2.02892	3.02075e-07	-1.29021e-09	-1.98999
34233522	chr6:34233522:C:G	3.07326e-39	-1.29021e-09	-2.02186	4.1938e-32	-1.29021e-09	-2.00577	3.15511e-07	-1.29021e-09	-1.94647
34233630	chr6:34233630:C:A	3.09628e-39	-1.29021e-09	-2.0144	4.2088e-32	-1.29021e-09	-2.0022	3.0548e-07	-1.29021e-09	-1.97878
34234326	chr6:34234326:G:T	3.16495e-39	-1.29021e-09	-1.99247	4.20145e-32	-1.29021e-09	-2.00395	2.90138e-07	-1.29021e-09	-2.03031
34234849	chr6:34234849:CG:C	3.20097e-39	-1.29021e-09	-1.98115	4.26762e-32	-1.29021e-09	-1.98832	3.31394e-07	-1.29021e-09	-1.89735
34234852	chr6:34234852:G:T	3.42401e-40	-2.21195	-2.00442	6.48387e-33	-1.87782	-1.99483	2.90043e-07	-0.152804	-1.87783
34234916	chr6:34234916:G:A	2.18926e-40	-2.6995	-1.96413	2.70368e-33	-2.77277	-1.97458	1.68019e-07	-0.571829	-2.00476
34235102	chr6:34235102:C:A	2.49109e-39	-2.23189	-1.42404e-09	3.13109e-32	-2.298	-1.42404e-09	8.34719e-06	1.32902	-1.42404e-09
34235974	chr6:34235974:C:G	6.43119e-39	-1.29021e-09	-1.28345	8.84579e-32	-1.29021e-09	-1.25944	5.02163e-07	-1.29021e-09	-1.48174
34236107	chr6:34236107:C:G	3.81451e-39	-1.29021e-09	-1.80579	4.92896e-32	-1.29021e-09	-1.84425	3.19231e-07	-1.29021e-09	-1.93475
34236116	chr6:34236116:G:A	1.96254e-39	-2.47037	-1.42404e-09	2.53524e-32	-2.50909	-1.42404e-09	2.9808e-06	0.299283	-1.42404e-09
34236394	chr6:34236394:C:G	4.04549e-39	-1.29021e-09	-1.747	5.58619e-32	-1.29021e-09	-1.71908	6.02464e-07	-1.29021e-09	-1.29964
34237495	chr6:34237495:G:A	4.32042e-40	-2.41016	-1.57368	5.76606e-33	-2.46426	-1.52571	1.41874e-06	0.850249	-1.29339
34237755	chr6:34237755:G:T	4.88866e-39	-1.29021e-09	-1.55769	6.57058e-32	-1.29021e-09	-1.55678	8.55162e-07	-1.29021e-09	-0.949372
34237936	chr6:34237936:G:A	3.21787e-39	-1.29021e-09	-1.97588	4.44494e-32	-1.29021e-09	-1.94761	2.90014e-07	-1.29021e-09	-2.03073
34238185	chr6:34238185:C:T	3.11664e-39	-1.29021e-09	-2.00785	4.12846e-32	-1.29021e-09	-2.02147	3.09387e-07	-1.29021e-09	-1.96607
34238268	chr6:34238268:C:G	4.65523e-39	-1.29021e-09	-1.60661	6.2615e-32	-1.29021e-09	-1.60496	7.96287e-07	-1.29021e-09	-1.0207
34238341	chr6:34238341:C:G	4.68701e-39	-1.29021e-09	-1.59981	6.37657e-32	-1.29021e-09	-1.58675	3.15707e-07	-1.29021e-09	-1.94585
34238428	chr6:34238428:C:T	2.39455e-40	-2.72263	-1.85137	2.74519e-33	-2.77353	-1.95858	1.63789e-07	-0.611704	-1.99038
34238442	chr6:34238442:A:G	3.24259e-39	-1.29021e-09	-1.96823	4.23537e-32	-1.29021e-09	-1.99591	2.94426e-07	-1.29021e-09	-2.01564
34238868	chr6:34238868:C:G	4.46115e-39	-1.29021e-09	-1.6492	6.00205e-32	-1.29021e-09	-1.64728	3.07727e-07	-1.29021e-09	-1.97145
34239329	chr6:34239329:G:A	4.43866e-39	-1.29021e-09	-1.65425	6.55989e-32	-1.29021e-09	-1.55841	5.14174e-07	-1.29021e-09	-1.4581
34239332	chr6:34239332:C:G	3.89277e-39	-1.29021e-09	-1.78548	5.02451e-32	-1.29021e-09	-1.82505	3.2331e-07	-1.29021e-09	-1.92205
34239348	chr6:34239348:GTCC:G	1.60352e-39	-2.6724	-1.42404e-09	1.95501e-32	-2.76898	-1.42404e-09	1.93457e-07	-2.43561	-1.42404e-09
34239741	chr6:34239741:A:G	3.47817e-39	-1.29021e-09	-1.8981	4.61219e-32	-1.29021e-09	-1.91068	3.75705e-07	-1.29021e-09	-1.77186
34240188	chr6:34240188:T:C	5.87822e-39	-1.29021e-09	-1.37335	8.06038e-32	-1.29021e-09	-1.35242	4.66319e-07	-1.29021e-09	-1.55579
34240213	chr6:34240213:C:T	2.36487e-39	-2.28388	-1.42404e-09	2.981e-32	-2.34712	-1.42404e-09	7.03544e-06	1.15805	-1.42404e-09
34240315	chr6:34240315:T:G	3.66918e-39	-1.29021e-09	-1.84464	4.62213e-32	-1.29021e-09	-1.90852	9.53281e-07	-1.29021e-09	-0.840753
34240599	chr6:34240599:C:T	3.89092e-39	-1.29021e-09	-1.78596	5.20082e-32	-1.29021e-09	-1.79056	4.39609e-07	-1.29021e-09	-1.61478
34240837	chr6:34240837:C:T	3.16634e-39	-1.29021e-09	-1.99203	4.35565e-32	-1.29021e-09	-1.96791	2.90249e-07	-1.29021e-09	-2.02993
34240941	chr6:34240941:T:G	3.14065e-39	-1.29021e-09	-2.00018	4.15464e-32	-1.29021e-09	-2.01515	2.91203e-07	-1.29021e-09	-2.02664
34241072	chr6:34241072:C:T	3.94978e-39	-1.29021e-09	-1.77094	5.10491e-32	-1.29021e-09	-1.80918	3.27378e-07	-1.29021e-09	-1.90955
34241579	chr6:34241579:A:G	3.47523e-39	-1.29021e-09	-1.89894	4.60868e-32	-1.29021e-09	-1.91144	3.75277e-07	-1.29021e-09	-1.773
34241739	chr6:34241739:C:T	2.14885e-40	-2.7092	-1.97306	2.65019e-33	-2.77353	-1.99381	1.83561e-07	-0.495136	-1.99298
34242015	chr6:34242015:C:T	3.17029e-39	-1.29021e-09	-1.99078	4.12702e-32	-1.29021e-09	-2.02182	5.41109e-07	-1.29021e-09	-1.40704
34242054	chr6:34242054:C:T	2.19828e-39	-2.35693	-1.42404e-09	2.78721e-32	-2.41434	-1.42404e-09	5.59837e-06	0.929567	-1.42404e-09
34242120	chr6:34242120:G:A	3.60737e-39	-1.29021e-09	-1.86163	4.76529e-32	-1.29021e-09	-1.87802	3.9431e-07	-1.29021e-09	-1.72353
34242536	chr6:34242536:C:T	3.24707e-39	-1.29021e-09	-1.96685	4.32111e-32	-1.29021e-09	-1.97587	3.39056e-07	-1.29021e-09	-1.8745
34243564	chr6:34243564:GT:G	3.09148e-39	-1.29021e-09	-2.01596	4.28287e-32	-1.29021e-09	-1.98476	5.31623e-07	-1.29021e-09	-1.42473
34244159	chr6:34244159:G:A	3.86995e-39	-1.29021e-09	-1.79136	5.28873e-32	-1.29021e-09	-1.7738	4.09064e-07	-1.29021e-09	-1.68679
34244561	chr6:34244561:G:C	6.26794e-39	-1.29021e-09	-1.30916	7.62045e-32	-1.29021e-09	-1.40854	6.32345e-07	-1.29021e-09	-1.25123
34244646	chr6:34244646:C:T	3.86813e-39	-1.29021e-09	-1.79183	5.23069e-32	-1.29021e-09	-1.78483	4.42875e-07	-1.29021e-09	-1.60738
34245519	chr6:34245519:T:C	3.18149e-39	-1.29021e-09	-1.98725	4.20371e-32	-1.29021e-09	-2.00341	3.64816e-07	-1.29021e-09	-1.80127
34246091	chr6:34246091:A:G	3.10235e-39	-1.29021e-09	-2.01244	4.12792e-32	-1.29021e-09	-2.0216	3.31459e-07	-1.29021e-09	-1.89716
34246353	chr6:34246353:C:T	2.14487e-40	-2.71782	-1.96629	2.86958e-33	-2.74909	-1.93871	3.9738e-08	-2.08167	-1.93668
34246571	chr6:34246571:C:T	2.2325e-40	-2.72191	-1.92216	2.62328e-33	-2.77364	-2.0039	1.59472e-07	-0.607666	-2.02113
34246893	chr6:34246893:A:G	4.1982e-39	-1.29021e-09	-1.70995	5.6399e-32	-1.29021e-09	-1.70951	6.75276e-07	-1.29021e-09	-1.18554
34246933	chr6:34246933:T:TA	3.44618e-39	-1.29021e-09	-1.90734	4.59241e-32	-1.29021e-09	-1.91497	3.67818e-07	-1.29021e-09	-1.79307
34246958	chr6:34246958:C:A	3.43233e-39	-1.29021e-09	-1.91136	4.66801e-32	-1.29021e-09	-1.89865	4.54769e-07	-1.29021e-09	-1.58087
34247675	chr6:34247675:C:T	3.89343e-39	-1.29021e-09	-1.78532	5.48375e-32	-1.29021e-09	-1.73759	3.13436e-07	-1.29021e-09	-1.95307
34248092	chr6:34248092:C:T	1.07079e-38	-0.773628	-1.42404e-09	9.16367e-32	-1.22413	-1.42404e-09	2.33224e-06	0.0539191	-1.42404e-09
34248142	chr6:34248142:C:T	3.56889e-39	-1.29021e-09	-1.87235	4.62386e-32	-1.29021e-09	-1.90815	1.70252e-06	-1.29021e-09	-0.260797
34248648	chr6:34248648:T:C	2.23487e-39	-2.34042	-1.42404e-09	2.85455e-32	-2.39046	-1.42404e-09	6.01699e-06	1.00168	-1.42404e-09
34249404	chr6:34249404:C:A	2.36344e-40	-2.76827	-1.8188	3.50532e-33	-2.64041	-1.84727	0.00117426	5.41934	0.85614
34249849	chr6:34249849:T:C	3.07946e-39	-1.29021e-09	-2.01985	4.18041e-32	-1.29021e-09	-2.00897	2.98392e-07	-1.29021e-09	-2.00226
34250101	chr6:34250101:G:T	3.08658e-39	-1.29021e-09	-2.01754	4.19387e-32	-1.29021e-09	-2.00576	2.97367e-07	-1.29021e-09	-2.0057
34250105	chr6:34250105:C:T	3.04604e-39	-1.29021e-09	-2.03076	4.09109e-32	-1.29021e-09	-2.03057	3.00376e-07	-1.29021e-09	-1.99563
34250388	chr6:34250388:A:G	2.38845e-40	-2.76922	-1.80733	3.52737e-33	-2.66243	-1.81899	0.000701201	5.32305	0.436834
34251233	chr6:34251233:C:T	3.36151e-39	-1.29021e-09	-1.93221	4.31507e-32	-1.29021e-09	-1.97727	1.15693e-06	-1.29021e-09	-0.647136
34252034	chr6:34252034:A:G	3.05461e-39	-1.29021e-09	-2.02795	4.09151e-32	-1.29021e-09	-2.03047	3.02338e-07	-1.29021e-09	-1.98912
34252249	chr6:34252249:G:T	3.0472e-39	-1.29021e-09	-2.03038	4.09699e-32	-1.29021e-09	-2.02913	3.03876e-07	-1.29021e-09	-1.98404
34252903	chr6:34252903:C:A	3.41767e-39	-1.29021e-09	-1.91565	4.34574e-32	-1.29021e-09	-1.97018	1.16019e-06	-1.29021e-09	-0.644326
34253481	chr6:34253481:AAAAAAAAAAAAAAAG:A	3.82188e-40	-2.77074	-1.33571	5.33603e-33	-2.62377	-1.44371	0.0332979	7.49344	2.1269
34253507	chr6:34253507:A:C	3.04887e-39	-1.29021e-09	-2.02983	4.09125e-32	-1.29021e-09	-2.03053	3.13234e-07	-1.29021e-09	-1.95371
34253549	chr6:34253549:C:T	3.05197e-39	-1.29021e-09	-2.02882	4.09056e-32	-1.29021e-09	-2.0307	3.01506e-07	-1.29021e-09	-1.99187
34253827	chr6:34253827:C:T	3.05819e-40	-2.70296	-1.62641	3.76505e-33	-2.74838	-1.66782	0.0919704	9.16558	1.47073
34254424	chr6:34254424:G:T	2.50634e-39	-2.22578	-1.42404e-09	3.19391e-32	-2.27813	-1.42404e-09	8.51969e-06	1.34947	-1.42404e-09
34254514	chr6:34254514:T:C	3.0653e-39	-1.29021e-09	-2.02446	4.15158e-32	-1.29021e-09	-2.01589	3.01081e-07	-1.29021e-09	-1.99328
34254817	chr6:34254817:G:C	3.33847e-39	-1.29021e-09	-1.93909	4.27148e-32	-1.29021e-09	-1.98742	1.05973e-06	-1.29021e-09	-0.734897
34255082	chr6:34255082:C:T	2.41737e-39	-2.26193	-1.42404e-09	3.08422e-32	-2.31308	-1.42404e-09	7.69543e-06	1.24772	-1.42404e-09
34255162	chr6:34255162:A:G	2.65104e-40	-2.76677	-1.70547	3.93558e-33	-2.62829	-1.74362	0.012263	7.41207	1.20936
34255321	chr6:34255321:A:G	2.4598e-40	-2.72812	-1.81899	4.07921e-33	-2.63381	-1.70225	2.00922e-05	3.42998	-1.22256
34255335	chr6:34255335:C:T	1.91283e-40	-2.76997	-2.02863	2.62124e-33	-2.77358	-2.00473	3.91827e-08	-2.30032	-1.73211
34255387	chr6:34255387:A:G	2.23336e-40	-2.72743	-1.91625	3.09506e-33	-2.7737	-1.83845	4.07013e-07	-0.242273	-1.44954
34255666	chr6:34255666:G:A	2.41085e-40	-2.72145	-1.84577	3.99061e-33	-2.62194	-1.73608	2.05401e-05	3.50567	-1.2762
34255893	chr6:34255893:G:A	3.11224e-39	-1.29021e-09	-2.00926	4.24642e-32	-1.29021e-09	-1.9933	2.92733e-07	-1.29021e-09	-2.0214
34255895	chr6:34255895:G:A	2.85359e-40	-2.4117	-1.98691	3.47054e-33	-2.56515	-1.9325	6.40364e-08	-1.82472	-1.71649
34256234	chr6:34256234:A:G	3.21082e-39	-1.29021e-09	-1.97808	4.14698e-32	-1.29021e-09	-2.017	1.13795e-06	-1.29021e-09	-0.663683
34256434	chr6:34256434:A:G	3.11564e-39	-1.29021e-09	-2.00817	4.22454e-32	-1.29021e-09	-1.99847	2.91547e-07	-1.29021e-09	-2.02546
34256449	chr6:34256449:G:T	1.47379e-39	-2.75677	-1.42404e-09	2.05422e-32	-2.71948	-1.42404e-09	2.22422e-07	-2.29609	-1.42404e-09
34256539	chr6:34256539:C:A	3.07462e-39	-1.29021e-09	-2.02142	4.31269e-32	-1.29021e-09	-1.97782	3.65191e-07	-1.29021e-09	-1.80024
34256769	chr6:34256769:G:A	3.26723e-39	-1.29021e-09	-1.96066	4.18377e-32	-1.29021e-09	-2.00817	1.25059e-06	-1.29021e-09	-0.569295
34257089	chr6:34257089:G:A	3.61328e-39	-1.29021e-09	-1.85999	4.78689e-32	-1.29021e-09	-1.8735	3.12367e-07	-1.29021e-09	-1.95648
34257144	chr6:34257144:C:T	3.07258e-39	-1.29021e-09	-2.02209	4.20946e-32	-1.29021e-09	-2.00205	3.1284e-07	-1.29021e-09	-1.95497
34257298	chr6:34257298:T:C	3.14849e-39	-1.29021e-09	-1.99768	4.10556e-32	-1.29021e-09	-2.02704	9.79748e-07	-1.29021e-09	-0.813368
34257598	chr6:34257598:G:A	3.16549e-40	-2.31064	-1.98424	5.82819e-33	-2.00291	-1.97635	2.57075e-07	-0.308333	-1.84296
34257707	chr6:34257707:G:C	3.2402e-39	-1.29021e-09	-1.96897	4.16799e-32	-1.29021e-09	-2.01194	1.20663e-06	-1.29021e-09	-0.605073
34257828	chr6:34257828:AT:A	2.8592e-40	-2.44924	-1.9474	6.02221e-33	-1.97724	-1.96927	1.22751e-05	1.58349	0.131182
34258154	chr6:34258154:T:C	3.02121e-40	-2.7486	-1.59293	4.16673e-33	-2.67919	-1.63565	0.0280056	7.88682	1.56043
34259149	chr6:34259149:C:T	3.36428e-39	-1.29021e-09	-1.93139	4.29898e-32	-1.29021e-09	-1.981	1.09134e-06	-1.29021e-09	-0.705501
34259331	chr6:34259331:C:T	1.54671e-39	-2.70848	-1.42404e-09	2.05582e-32	-2.7187	-1.42404e-09	2.0766e-07	-2.36476	-1.42404e-09
34259706	chr6:34259706:A:T	2.18307e-39	-2.36387	-1.42404e-09	2.8031e-32	-2.40865	-1.42404e-09	5.6676e-06	0.941858	-1.42404e-09
34259790	chr6:34259790:A:G	4.39809e-39	-1.29021e-09	-1.66343	6.22091e-32	-1.29021e-09	-1.61146	3.37241e-07	-1.29021e-09	-1.87987
34259830	chr6:34259830:C:T	2.20017e-40	-2.69355	-1.9651	3.0066e-33	-2.65475	-1.98641	3.02217e-08	-2.33769	-1.95441
34259832	chr6:34259832:T:C	3.29864e-39	-1.29021e-09	-1.95109	4.24217e-32	-1.29021e-09	-1.9943	1.22153e-06	-1.29021e-09	-0.592807
34259904	chr6:34259904:G:GA	2.08576e-40	-2.74349	-1.96857	2.79619e-33	-2.77295	-1.94076	4.07507e-07	-0.12143	-1.56918
34259981	chr6:34259981:G:A	3.27858e-39	-1.29021e-09	-1.95719	4.61169e-32	-1.29021e-09	-1.91078	3.42647e-07	-1.29021e-09	-1.86396
34260158	chr6:34260158:T:C	2.4507e-40	-2.53711	-2.01371	3.133e-33	-2.60142	-1.99855	7.36491e-08	-1.60965	-1.7917
34260344	chr6:34260344:T:C	3.11243e-39	-1.29021e-09	-2.0092	4.21884e-32	-1.29021e-09	-1.99982	2.91691e-07	-1.29021e-09	-2.02497
34260438	chr6:34260438:C:T	3.12436e-39	-1.29021e-09	-2.00538	4.22968e-32	-1.29021e-09	-1.99725	2.97101e-07	-1.29021e-09	-2.00659
34260472	chr6:34260472:G:A	2.05981e-39	-2.42199	-1.42404e-09	2.65147e-32	-2.46427	-1.42404e-09	4.68194e-06	0.750804	-1.42404e-09
34260581	chr6:34260581:C:G	3.05192e-39	-1.29021e-09	-2.02884	4.09059e-32	-1.29021e-09	-2.03069	3.01403e-07	-1.29021e-09	-1.99222
34260669	chr6:34260669:T:C	1.47682e-39	-2.75471	-1.42404e-09	1.94883e-32	-2.77215	-1.42404e-09	1.43328e-07	-2.73553	-1.42404e-09
34260907	chr6:34260907:G:A	2.44659e-40	-2.56192	-1.99057	7.30904e-33	-1.73797	-2.01488	6.73451e-06	1.46511	-0.350773
34260983	chr6:34260983:A:T	2.34006e-40	-2.61772	-1.97929	6.01282e-33	-1.94461	-2.00346	7.39799e-06	1.74173	-0.533429
34261766	chr6:34261766:G:A	6.18963e-39	-1.29021e-09	-1.32173	8.35152e-32	-1.29021e-09	-1.31694	7.92941e-07	-1.29021e-09	-1.02491
34261806	chr6:34261806:C:T	3.052e-39	-1.29021e-09	-2.02881	4.09063e-32	-1.29021e-09	-2.03068	3.01449e-07	-1.29021e-09	-1.99206
34262134	chr6:34262134:A:G	4.81576e-39	-1.29021e-09	-1.57271	6.57679e-32	-1.29021e-09	-1.55583	5.33633e-07	-1.29021e-09	-1.42095
34262794	chr6:34262794:G:A	3.05371e-39	-1.29021e-09	-2.02825	4.09137e-32	-1.29021e-09	-2.0305	3.02332e-07	-1.29021e-09	-1.98914
34263015	chr6:34263015:T:C	3.98152e-39	-1.29021e-09	-1.76294	5.57849e-32	-1.29021e-09	-1.72046	3.17013e-07	-1.29021e-09	-1.94172
34263049	chr6:34263049:G:A	3.04948e-39	-1.29021e-09	-2.02963	4.09013e-32	-1.29021e-09	-2.0308	2.92247e-07	-1.29021e-09	-2.02306
34263651	chr6:34263651:T:A	3.10258e-39	-1.29021e-09	-2.01237	4.18917e-32	-1.29021e-09	-2.00688	2.90312e-07	-1.29021e-09	-2.02971
34263793	chr6:34263793:T:C	2.617e-40	-2.60191	-1.88326	6.85886e-33	-1.90722	-1.9092	1.12756e-05	1.611	0.0187279
34264118	chr6:34264118:G:A	3.05633e-39	-1.29021e-09	-2.02739	4.12786e-32	-1.29021e-09	-2.02162	2.89994e-07	-1.29021e-09	-2.0308
34264171	chr6:34264171:T:C	3.074e-39	-1.29021e-09	-2.02162	4.106e-32	-1.29021e-09	-2.02693	3.08521e-07	-1.29021e-09	-1.96887
34264172	chr6:34264172:T:A	4.57824e-39	-1.29021e-09	-1.62329	7.90026e-32	-1.29021e-09	-1.37248	3.04033e-07	-1.29021e-09	-1.98353
34264346	chr6:34264346:C:T	2.79919e-40	-2.58178	-1.83608	7.45607e-33	-1.86382	-1.86912	1.28866e-05	1.52333	0.23995
34264482	chr6:34264482:G:C	3.06927e-39	-1.29021e-09	-2.02316	4.09105e-32	-1.29021e-09	-2.03058	7.15072e-07	-1.29021e-09	-1.12828
34264564	chr6:34264564:T:C	2.33979e-40	-2.61499	-1.98214	6.10602e-33	-1.93567	-1.99702	8.68399e-06	1.73545	-0.366878
34264883	chr6:34264883:TCTC:T	2.45665e-40	-2.77139	-1.777	3.79474e-33	-2.60057	-1.80777	0.00732071	7.09327	1.01228
34265019	chr6:34265019:A:C	1.82434e-39	-2.54339	-1.42404e-09	2.38569e-32	-2.56989	-1.42404e-09	3.18166e-06	0.364494	-1.42404e-09
34265377	chr6:34265377:T:C	3.05521e-39	-1.29021e-09	-2.02776	4.11595e-32	-1.29021e-09	-2.02451	3.11176e-07	-1.29021e-09	-1.9603
34265675	chr6:34265675:A:G	3.31703e-39	-1.29021e-09	-1.94554	4.26771e-32	-1.29021e-09	-1.9883	1.35775e-06	-1.29021e-09	-0.487076
34266065	chr6:34266065:C:T	3.21844e-39	-1.29021e-09	-1.97571	4.35174e-32	-1.29021e-09	-1.9688	3.26865e-07	-1.29021e-09	-1.91112
34266243	chr6:34266243:C:A	3.34274e-39	-1.29021e-09	-1.93781	4.29531e-32	-1.29021e-09	-1.98186	1.40452e-06	-1.29021e-09	-0.453215
34267462	chr6:34267462:C:T	2.64956e-40	-2.59309	-1.87971	6.97791e-33	-1.89037	-1.90884	1.16177e-05	1.5782	0.0814226
34267480	chr6:34267480:A:C	2.70882e-40	-2.56204	-1.88864	7.40088e-33	-1.82318	-1.91718	9.76354e-06	1.4372	0.048549
34267515	chr6:34267515:T:C	2.75234e-40	-2.56197	-1.87277	7.50934e-33	-1.82301	-1.9028	1.03671e-05	1.43186	0.113866
34267601	chr6:34267601:T:C	1.96309e-39	-2.47008	-1.42404e-09	2.54585e-32	-2.50492	-1.42404e-09	4.02635e-06	0.599952	-1.42404e-09
34267630	chr6:34267630:C:T	2.46042e-40	-2.60877	-1.93809	6.66187e-33	-1.88049	-1.96508	1.25826e-05	1.70814	0.0312651
34268094	chr6:34268094:CTTGTAATCCCAGCACT:C	3.08985e-39	-1.29021e-09	-2.01648	4.1619e-32	-1.29021e-09	-2.01341	2.90709e-07	-1.29021e-09	-2.02834
34268357	chr6:34268357:A:AAAAAAC	2.81688e-40	-2.56522	-1.84634	7.63327e-33	-1.83095	-1.8785	1.14919e-05	1.44385	0.204885
34268654	chr6:34268654:T:C	3.05715e-39	-1.29021e-09	-2.02712	4.107e-32	-1.29021e-09	-2.02669	2.92303e-07	-1.29021e-09	-2.02287
34268682	chr6:34268682:C:T	3.15049e-40	-2.59216	-1.70747	7.21687e-33	-2.018	-1.74754	3.4201e-05	2.04169	0.69766
34268857	chr6:34268857:A:G	2.06222e-40	-2.76302	-1.96038	2.79423e-33	-2.7338	-1.98061	1.9691e-08	-2.7116	-2.0089
34269021	chr6:34269021:G:A	3.50801e-39	-1.29021e-09	-1.88956	4.72911e-32	-1.29021e-09	-1.88564	3.95863e-07	-1.29021e-09	-1.7196
34269196	chr6:34269196:A:G	4.68515e-40	-2.57201	-1.33078	5.62064e-33	-2.76941	-1.24611	3.40295e-06	1.03736	-0.605622
34269213	chr6:34269213:G:A	4.56628e-39	-1.29021e-09	-1.62591	6.31856e-32	-1.29021e-09	-1.59589	8.24041e-07	-1.29021e-09	-0.986443
34269347	chr6:34269347:A:G	2.44198e-39	-2.2518	-1.42404e-09	3.1195e-32	-2.30171	-1.42404e-09	7.48527e-06	1.22003	-1.42404e-09
34269353	chr6:34269353:C:T	3.05581e-40	-2.54474	-1.7854	7.16005e-33	-1.95334	-1.8201	5.37864e-05	2.53521	0.656907
34269372	chr6:34269372:G:A	2.08754e-39	-2.40862	-1.42404e-09	2.69111e-32	-2.44943	-1.42404e-09	4.69055e-06	0.752642	-1.42404e-09
34269415	chr6:34269415:G:A	1.94028e-39	-2.48177	-1.42404e-09	2.50312e-32	-2.52184	-1.42404e-09	3.65761e-06	0.503903	-1.42404e-09
34269422	chr6:34269422:G:A	2.71609e-40	-2.48473	-1.96326	3.53712e-33	-2.57397	-1.90468	9.48064e-07	1.0464	-1.89264
34269599	chr6:34269599:T:A	3.93698e-40	-2.29874	-1.77804	1.23166e-32	-1.43852	-1.7925	4.02457e-06	-0.158146	0.757655
34269834	chr6:34269834:T:C	3.06331e-39	-1.29021e-09	-2.02511	4.13703e-32	-1.29021e-09	-2.0194	2.96663e-07	-1.29021e-09	-2.00807
34269903	chr6:34269903:T:G	3.46698e-39	-1.29021e-09	-1.90132	4.63922e-32	-1.29021e-09	-1.90483	3.56053e-07	-1.29021e-09	-1.82558
34269951	chr6:34269951:G:A	4.07352e-39	-1.29021e-09	-1.7401	5.91722e-32	-1.29021e-09	-1.66151	3.26028e-07	-1.29021e-09	-1.91368
34270013	chr6:34270013:G:T	2.0234e-40	-2.77348	-1.96893	2.92132e-33	-2.76539	-1.90454	3.15189e-08	-2.36651	-1.88356
34270164	chr6:34270164:T:C	3.71619e-40	-2.50199	-1.6325	5.2427e-33	-2.62705	-1.45808	3.69382e-07	-0.983387	-0.805445
34270199	chr6:34270199:C:G	2.56502e-40	-2.71504	-1.79018	3.80856e-33	-2.77228	-1.63244	5.08819e-07	-0.0198398	-1.44873
34270227	chr6:34270227:C:T	2.54174e-40	-2.72466	-1.78968	3.80742e-33	-2.77339	-1.63162	5.45506e-07	0.0489151	-1.44786
34270731	chr6:34270731:A:G	3.21411e-39	-1.29021e-09	-1.97705	4.4791e-32	-1.29021e-09	-1.93996	3.00682e-07	-1.29021e-09	-1.99461
34270737	chr6:34270737:G:A	3.30324e-40	-2.58135	-1.67094	8.09754e-33	-1.96865	-1.68175	9.33395e-05	2.55276	1.19057
34270782	chr6:34270782:C:T	3.59879e-39	-1.29021e-09	-1.86401	5.00571e-32	-1.29021e-09	-1.8288	3.00435e-07	-1.29021e-09	-1.99543
34270913	chr6:34270913:C:T	3.14603e-39	-1.29021e-09	-1.99846	4.24214e-32	-1.29021e-09	-1.99431	2.98346e-07	-1.29021e-09	-2.00241
34270914	chr6:34270914:A:G	3.17059e-39	-1.29021e-09	-1.99069	4.27521e-32	-1.29021e-09	-1.98655	3.00099e-07	-1.29021e-09	-1.99655
34271115	chr6:34271115:C:T	3.04719e-39	-1.29021e-09	-2.03038	4.09101e-32	-1.29021e-09	-2.03059	3.04816e-07	-1.29021e-09	-1.98095
34271169	chr6:34271169:C:T	2.51259e-40	-2.59339	-1.93248	5.72662e-33	-2.02631	-1.97053	2.02104e-05	2.4951	-0.281809
34271173	chr6:34271173:C:T	3.42352e-39	-1.29021e-09	-1.91394	4.66437e-32	-1.29021e-09	-1.89943	3.67103e-07	-1.29021e-09	-1.79502
34271294	chr6:34271294:C:T	2.26429e-40	-2.74679	-1.88314	3.42702e-33	-2.70468	-1.80559	2.5592e-08	-2.5425	-1.91589
34271383	chr6:34271383:A:G	4.38096e-39	-1.29021e-09	-1.66734	5.79169e-32	-1.29021e-09	-1.68295	8.59959e-07	-1.29021e-09	-0.943779
34271547	chr6:34271547:C:T	3.13762e-39	-1.29021e-09	-2.00114	4.27962e-32	-1.29021e-09	-1.98552	2.92152e-07	-1.29021e-09	-2.02339
34271616	chr6:34271616:T:C	1.26231e-39	-0.909764	-2.0019	7.71835e-33	-1.80028	-1.89808	6.08966e-08	-1.59862	-1.99287
34271696	chr6:34271696:G:A	2.32484e-40	-2.77363	-1.82991	5.63227e-33	-2.18128	-1.83217	4.26783e-06	1.53421	-0.876013
34271851	chr6:34271851:A:G	3.92203e-40	-2.37898	-1.70161	8.02134e-33	-2.06867	-1.59119	1.9499e-08	-2.72158	-2.00872
34272212	chr6:34272212:A:G	4.11922e-39	-1.29021e-09	-1.72894	5.43643e-32	-1.29021e-09	-1.74626	7.59877e-07	-1.29021e-09	-1.06751
34272299	chr6:34272299:A:G	7.35361e-39	-1.29021e-09	-1.14941	8.17781e-32	-1.29021e-09	-1.33795	7.78668e-07	-1.29021e-09	-1.04308
34272545	chr6:34272545:C:A	6.25186e-39	-1.31173	-1.42404e-09	1.4231e-31	-0.783959	-1.42404e-09	4.61203e-07	-1.56683	-1.42404e-09
34272705	chr6:34272705:C:T	3.37389e-39	-1.29021e-09	-1.92854	4.90793e-32	-1.29021e-09	-1.84853	3.64722e-07	-1.29021e-09	-1.80153
34272740	chr6:34272740:G:A	3.55978e-39	-1.29021e-09	-1.87491	4.76879e-32	-1.29021e-09	-1.87729	3.17862e-07	-1.29021e-09	-1.93905
34272759	chr6:34272759:G:A	3.08678e-39	-1.29021e-09	-2.01748	4.25302e-32	-1.29021e-09	-1.99175	2.97545e-07	-1.29021e-09	-2.0051
34272798	chr6:34272798:C:T	1.84024e-39	-2.53471	-1.42404e-09	3.09728e-32	-2.30885	-1.42404e-09	1.68965e-07	-2.57097	-1.42404e-09
34273027	chr6:34273027:T:C	4.27937e-40	-1.98392	-2.00947	4.38452e-33	-2.30318	-1.9607	3.24734e-08	-2.47104	-1.7492
34273109	chr6:34273109:G:A	4.27819e-40	-2.64845	-1.34521	8.58555e-33	-2.28872	-1.30316	0.00013787	3.02541	1.10799
34273363	chr6:34273363:TCTC:T	3.05082e-39	-1.29021e-09	-2.02919	4.11154e-32	-1.29021e-09	-2.02558	3.20989e-07	-1.29021e-09	-1.92926
34273391	chr6:34273391:T:G	5.62061e-39	-1.29021e-09	-1.41816	7.44739e-32	-1.29021e-09	-1.43151	3.96072e-07	-1.29021e-09	-1.71907
34274000	chr6:34274000:G:T	4.0445e-40	-2.02609	-2.02374	3.99534e-33	-2.37782	-1.97901	2.2664e-08	-2.61011	-1.96977
34274426	chr6:34274426:C:T	1.80783e-39	-2.55248	-1.42404e-09	2.95984e-32	-2.35425	-1.42404e-09	1.64635e-07	-2.59694	-1.42404e-09
34275217	chr6:34275217:C:T	5.71647e-39	-1.29021e-09	-1.40125	7.51208e-32	-1.29021e-09	-1.42287	3.98545e-07	-1.29021e-09	-1.71284
34275703	chr6:34275703:A:G	2.68178e-40	-2.5242	-1.93651	3.49987e-33	-2.67475	-1.81449	1.18074e-07	-1.14783	-1.78152
34275736	chr6:34275736:C:T	2.28065e-40	-2.59461	-2.02812	3.39598e-33	-2.51363	-2.00574	1.36412e-07	-1.15333	-1.63166
34275876	chr6:34275876:TC:T	3.15753e-39	-1.29021e-09	-1.99482	4.27874e-32	-1.29021e-09	-1.98572	9.63939e-07	-1.29021e-09	-0.829635
34275926	chr6:34275926:A:G	3.4366e-39	-1.29021e-09	-1.91012	4.7023e-32	-1.29021e-09	-1.89133	4.56551e-07	-1.29021e-09	-1.57696
34275975	chr6:34275975:CTTAGA:C	1.76377e-39	-2.57715	-1.42404e-09	2.27612e-32	-2.6169	-1.42404e-09	2.39617e-06	0.0809618	-1.42404e-09
34276039	chr6:34276039:TG:T	3.18486e-39	-1.29021e-09	-1.9862	4.14253e-32	-1.29021e-09	-2.01807	9.16607e-07	-1.29021e-09	-0.879985
34276110	chr6:34276110:A:G	3.03149e-40	-2.31123	-2.0269	3.05861e-33	-2.60009	-2.02391	6.76243e-08	-2.04431	-1.44239
34276212	chr6:34276212:G:A	3.87136e-40	-2.42126	-1.67232	5.35519e-33	-2.60672	-1.45718	1.53459e-07	-1.33365	-1.33358
34276213	chr6:34276213:C:T	1.87704e-39	-2.51491	-1.42404e-09	2.74057e-32	-2.43121	-1.42404e-09	8.83133e-07	-0.917187	-1.42404e-09
34276355	chr6:34276355:T:C	2.01412e-39	-2.44442	-1.42404e-09	2.5685e-32	-2.49606	-1.42404e-09	3.67629e-06	0.508996	-1.42404e-09
34276468	chr6:34276468:C:A	9.26658e-39	-1.29021e-09	-0.91819	1.28324e-31	-1.29021e-09	-0.887406	2.02177e-06	-1.29021e-09	-0.0889337
34276986	chr6:34276986:A:G	3.13005e-39	-1.29021e-09	-2.00355	4.26885e-32	-1.29021e-09	-1.98803	2.91962e-07	-1.29021e-09	-2.02404
34277258	chr6:34277258:T:C	3.753e-40	-2.1145	-2.01013	3.63274e-33	-2.42145	-2.03053	2.08326e-08	-2.6581	-2.00604
34278155	chr6:34278155:G:A	3.64138e-39	-1.29021e-09	-1.85224	4.96984e-32	-1.29021e-09	-1.83599	2.97262e-07	-1.29021e-09	-2.00605
34278288	chr6:34278288:AG:A	2.85445e-40	-2.45749	-1.94082	2.86689e-33	-2.6724	-2.01633	2.45749e-08	-2.52064	-1.9783
34278632	chr6:34278632:T:A	3.14325e-39	-1.29021e-09	-1.99935	4.22437e-32	-1.29021e-09	-1.99851	2.92917e-07	-1.29021e-09	-2.02077
34278701	chr6:34278701:G:T	3.05064e-39	-1.29021e-09	-2.02925	4.09019e-32	-1.29021e-09	-2.03079	2.92604e-07	-1.29021e-09	-2.02184
34279236	chr6:34279236:T:C	3.21668e-39	-1.29021e-09	-1.97625	4.44767e-32	-1.29021e-09	-1.947	3.60222e-07	-1.29021e-09	-1.81394
34279270	chr6:34279270:C:T	1.71505e-39	-2.60516	-1.42404e-09	2.29484e-32	-2.60871	-1.42404e-09	1.50718e-06	-0.382671	-1.42404e-09
34279352	chr6:34279352:A:G	2.76695e-40	-2.55769	-1.87175	3.40764e-33	-2.71564	-1.8003	4.16041e-08	-2.31027	-1.6622
34279412	chr6:34279412:G:C	2.63779e-40	-2.58737	-1.88988	3.287e-33	-2.72986	-1.82213	4.2341e-08	-2.26561	-1.6893
34280034	chr6:34280034:A:C	5.55167e-39	-1.29021e-09	-1.43051	7.25858e-32	-1.29021e-09	-1.4572	4.70794e-07	-1.29021e-09	-1.54624
34280057	chr6:34280057:CCTTT:C	3.36499e-39	-1.29021e-09	-1.93118	4.63873e-32	-1.29021e-09	-1.90494	3.11473e-07	-1.29021e-09	-1.95935
34281426	chr6:34281426:A:T	2.43897e-40	-2.53539	-2.02023	2.90186e-33	-2.70832	-1.96829	2.98403e-08	-2.36288	-1.94193
34281505	chr6:34281505:AACC:A	8.38274e-40	-1.66746	-1.65355	4.83927e-33	-2.4751	-1.6901	0.00012953	5.11221	-1.04121
34281577	chr6:34281577:ACAT:A	3.54778e-39	-1.29021e-09	-1.87828	4.80005e-32	-1.29021e-09	-1.87075	4.68718e-07	-1.29021e-09	-1.55066
34281982	chr6:34281982:C:T	1.48622e-39	-2.74837	-1.42404e-09	1.96434e-32	-2.76422	-1.42404e-09	1.856e-07	-2.47707	-1.42404e-09
34282306	chr6:34282306:A:G	2.45708e-40	-2.53592	-2.01229	2.95305e-33	-2.70854	-1.95059	3.04956e-08	-2.36203	-1.92105
34282390	chr6:34282390:G:A	2.426e-40	-2.54804	-2.01291	2.93281e-33	-2.71419	-1.95181	3.0923e-08	-2.34663	-1.92253
34282425	chr6:34282425:T:C	2.68729e-40	-2.61575	-1.84291	3.45842e-33	-2.74347	-1.75769	4.82312e-08	-2.21673	-1.60792
34282659	chr6:34282659:G:A	4.28108e-39	-1.29021e-09	-1.6904	6.01844e-32	-1.29021e-09	-1.64455	3.23357e-07	-1.29021e-09	-1.92191
34282737	chr6:34282737:G:A	3.11335e-39	-1.29021e-09	-2.00891	4.12697e-32	-1.29021e-09	-2.02184	3.06708e-07	-1.29021e-09	-1.97477
34283185	chr6:34283185:G:A	3.98939e-39	-1.29021e-09	-1.76097	5.45293e-32	-1.29021e-09	-1.74323	3.07826e-07	-1.29021e-09	-1.97113
34283199	chr6:34283199:TTTC:T	2.86908e-40	-2.36859	-2.02461	3.33847e-33	-2.50638	-2.03007	1.8243e-08	-2.7737	-2.02318
34283422	chr6:34283422:C:T	4.18851e-39	-1.29021e-09	-1.71226	5.62803e-32	-1.29021e-09	-1.71162	4.5944e-07	-1.29021e-09	-1.57066
34283675	chr6:34283675:C:T	2.74758e-40	-2.48178	-1.95469	2.80681e-33	-2.68721	-2.0227	2.4706e-08	-2.50445	-1.98917
34283693	chr6:34283693:G:A	3.28081e-39	-1.29021e-09	-1.95651	4.52795e-32	-1.29021e-09	-1.92911	3.14546e-07	-1.29021e-09	-1.94953
34283817	chr6:34283817:T:C	3.25333e-39	-1.29021e-09	-1.96493	4.50157e-32	-1.29021e-09	-1.93495	3.44731e-07	-1.29021e-09	-1.8579
34284055	chr6:34284055:C:T	2.40218e-40	-2.57651	-1.9943	2.97952e-33	-2.73588	-1.91432	3.19943e-08	-2.35317	-1.88194
34284575	chr6:34284575:C:T	4.14863e-40	-2.75264	-1.27177	4.7896e-33	-2.62283	-1.55269	2.53973e-07	-2.32142	0.157984
34284636	chr6:34284636:G:A	5.27969e-39	-1.29021e-09	-1.48074	7.53533e-32	-1.29021e-09	-1.41978	3.82022e-07	-1.29021e-09	-1.75518
34284909	chr6:34284909:G:A	4.34118e-39	-1.29021e-09	-1.67646	5.83102e-32	-1.29021e-09	-1.67619	4.79382e-07	-1.29021e-09	-1.52817
34285225	chr6:34285225:A:G	3.19209e-39	-1.29021e-09	-1.98393	4.20809e-32	-1.29021e-09	-2.00237	3.19019e-07	-1.29021e-09	-1.93541
34285331	chr6:34285331:G:A	9.68967e-39	-1.29021e-09	-0.873544	1.2393e-31	-1.29021e-09	-0.922249	1.51523e-06	-1.29021e-09	-0.377339
34285390	chr6:34285390:T:C	3.43065e-39	-1.29021e-09	-1.91186	4.45594e-32	-1.29021e-09	-1.94514	3.51797e-07	-1.29021e-09	-1.83761
34286273	chr6:34286273:G:C	2.42472e-40	-2.55868	-2.00279	2.95704e-33	-2.7279	-1.92988	3.0671e-08	-2.37807	-1.89927
34286282	chr6:34286282:T:C	2.54513e-40	-2.50474	-2.00827	3.03199e-33	-2.69095	-1.94179	2.95479e-08	-2.40332	-1.91133
34286401	chr6:34286401:G:T	7.10102e-40	-1.77471	-1.71224	5.02294e-33	-2.33276	-1.79519	3.9447e-08	-2.18714	-1.83857
34286864	chr6:34286864:C:T	2.28655e-40	-2.60181	-2.01833	2.8295e-33	-2.73949	-1.96238	3.33231e-08	-2.25963	-1.93478
34287429	chr6:34287429:C:G	3.83822e-39	-1.29021e-09	-1.7996	5.067e-32	-1.29021e-09	-1.81663	3.81996e-07	-1.29021e-09	-1.75525
34287699	chr6:34287699:T:C	6.19276e-40	-1.84437	-1.77944	4.00642e-33	-2.55172	-1.80235	5.85912e-05	4.53454	-1.25686
34287717	chr6:34287717:G:A	1.49346e-39	-2.74351	-1.42404e-09	1.98776e-32	-2.75237	-1.42404e-09	1.38514e-07	-2.76969	-1.42404e-09
34287854	chr6:34287854:C:A	2.53853e-40	-2.63536	-1.88024	3.27483e-33	-2.75136	-1.80434	4.7122e-08	-2.1865	-1.66142
34287953	chr6:34287953:A:T	2.47329e-40	-2.52747	-2.01416	2.93429e-33	-2.71218	-1.95332	2.87086e-08	-2.41795	-1.92551
34288051	chr6:34288051:C:G	3.05341e-39	-1.29021e-09	-2.02835	4.11808e-32	-1.29021e-09	-2.02399	2.97176e-07	-1.29021e-09	-2.00634
34288543	chr6:34288543:C:T	3.07136e-39	-1.29021e-09	-2.02248	4.10549e-32	-1.29021e-09	-2.02705	2.9051e-07	-1.29021e-09	-2.02903
34289022	chr6:34289022:A:G	1.2275e-39	-0.952025	-1.9876	3.19157e-32	-0.301001	-1.97787	1.05649e-07	-1.01917	-2.02137
34289393	chr6:34289393:T:C	2.03897e-39	-0.700815	-1.73134	5.57579e-32	-0.00829428	-1.71265	1.51961e-07	-0.722315	-1.95472
34289454	chr6:34289454:C:A	3.3632e-39	-1.29021e-09	-1.93171	4.6838e-32	-1.29021e-09	-1.89527	2.95537e-07	-1.29021e-09	-2.01187
34289773	chr6:34289773:A:C	3.07049e-40	-2.43736	-1.888	2.97732e-33	-2.6583	-1.99264	2.50147e-08	-2.54016	-1.94104
34290137	chr6:34290137:C:T	1.45354e-39	-2.7706	-1.42404e-09	2.75683e-32	-2.4253	-1.42404e-09	2.29803e-07	-2.26344	-1.42404e-09
34290348	chr6:34290348:C:T	3.35887e-39	-1.29021e-09	-1.933	4.55227e-32	-1.29021e-09	-1.92375	3.41261e-07	-1.29021e-09	-1.86802
34290710	chr6:34290710:C:T	3.74592e-39	-1.82394	-1.42404e-09	7.96309e-32	-1.36456	-1.42404e-09	3.06776e-07	-1.97454	-1.42404e-09
34290732	chr6:34290732:G:C	3.38959e-39	-1.29021e-09	-1.92389	4.59463e-32	-1.29021e-09	-1.91449	4.30501e-07	-1.29021e-09	-1.63571
34290794	chr6:34290794:T:G	1.5118e-39	-2.7313	-1.42404e-09	1.99584e-32	-2.74831	-1.42404e-09	2.09326e-07	-2.35677	-1.42404e-09
34290949	chr6:34290949:C:A	1.62376e-38	0.716065	-1.07334	8.2136e-32	-0.55238	-0.781208	2.46166e-07	-1.53623	-0.658426
34291057	chr6:34291057:T:G	3.58089e-39	-1.29021e-09	-1.86899	5.90181e-32	-1.29021e-09	-1.66412	4.14197e-07	-1.29021e-09	-1.67432
34291211	chr6:34291211:G:A	3.78111e-39	-1.29021e-09	-1.81459	5.52277e-32	-1.29021e-09	-1.7305	4.47672e-07	-1.29021e-09	-1.5966
34291223	chr6:34291223:T:C	7.32869e-39	-1.15281	-1.42404e-09	5.61534e-32	-1.71388	-1.42404e-09	1.04187e-06	-0.751891	-1.42404e-09
34291387	chr6:34291387:C:A	5.07228e-39	-1.29021e-09	-1.52081	7.299e-32	-1.29021e-09	-1.45164	3.77487e-07	-1.29021e-09	-1.76713
34291513	chr6:34291513:T:A	3.58289e-39	-1.29021e-09	-1.86844	4.71642e-32	-1.29021e-09	-1.88833	3.03025e-07	-1.29021e-09	-1.98685
34291618	chr6:34291618:T:A	3.77328e-39	-1.29021e-09	-1.81666	5.03314e-32	-1.29021e-09	-1.82334	3.37312e-07	-1.29021e-09	-1.87965
34291767	chr6:34291767:C:T	3.95255e-39	-1.29021e-09	-1.77024	5.51815e-32	-1.29021e-09	-1.73134	5.15876e-07	-1.29021e-09	-1.4548
34291856	chr6:34291856:G:A	2.4517e-40	-2.52213	-2.02828	2.77787e-33	-2.7	-2.02028	2.69536e-08	-2.39002	-2.01652
34292082	chr6:34292082:G:A	2.43079e-40	-2.52868	-2.03029	2.76465e-33	-2.71201	-2.01304	2.636e-08	-2.41957	-2.00924
34292400	chr6:34292400:C:T	8.66294e-40	-1.57855	-1.70959	4.8438e-33	-2.42475	-1.73951	0.000153567	5.36872	-1.12749
34292480	chr6:34292480:T:C	2.49089e-40	-2.50426	-2.03029	2.80009e-33	-2.69902	-2.01329	2.56174e-08	-2.44806	-2.00933
34293320	chr6:34293320:C:G	4.52213e-39	-1.29021e-09	-1.63562	6.14979e-32	-1.29021e-09	-1.62296	6.80672e-07	-1.29021e-09	-1.17758
34294435	chr6:34294435:A:T	7.92675e-39	-1.29021e-09	-1.07436	1.099e-31	-1.29021e-09	-1.0424	5.17105e-07	-1.29021e-09	-1.45242
34294510	chr6:34294510:T:C	3.11748e-39	-1.29021e-09	-2.00758	4.13341e-32	-1.29021e-09	-2.02028	3.08103e-07	-1.29021e-09	-1.97023
34294593	chr6:34294593:G:A	3.857e-39	-1.29021e-09	-1.79471	5.11229e-32	-1.29021e-09	-1.80773	3.85139e-07	-1.29021e-09	-1.74706
34294661	chr6:34294661:G:C	1.98054e-39	-2.46123	-1.42404e-09	3.66648e-32	-2.14015	-1.42404e-09	1.50493e-06	-0.384164	-1.42404e-09
34294740	chr6:34294740:G:C	4.71237e-39	0.195816	-1.79023	2.13028e-32	-0.730616	-1.95251	1.40058e-07	-0.744158	-2.01445
34294775	chr6:34294775:T:G	2.35633e-40	-2.56781	-2.02227	2.69331e-33	-2.72394	-2.02726	2.85225e-08	-2.32501	-2.02495
34294939	chr6:34294939:G:C	3.02365e-39	-0.465579	-1.57256	1.75622e-32	-1.20657	-1.66964	1.93809e-07	-0.733399	-1.70039
34295067	chr6:34295067:A:G	1.49397e-38	-1.29021e-09	-0.440586	1.9127e-31	-1.29021e-09	-0.48828	2.5792e-06	-1.29021e-09	0.154572
34295310	chr6:34295310:C:T	3.46106e-39	-0.164998	-1.73803	1.59548e-32	-1.05109	-1.92111	1.00679e-07	-1.08465	-2.00408
34295543	chr6:34295543:A:G	3.86282e-39	-1.29021e-09	-1.79321	5.12113e-32	-1.29021e-09	-1.806	3.85863e-07	-1.29021e-09	-1.74518
34295787	chr6:34295787:G:T	3.02904e-40	-2.45032	-1.88862	2.95341e-33	-2.66602	-1.99298	2.5285e-08	-2.52891	-1.94154
34295838	chr6:34295838:T:C	3.0788e-39	-1.29021e-09	-2.02006	4.11543e-32	-1.29021e-09	-2.02464	3.03431e-07	-1.29021e-09	-1.98551
34295966	chr6:34295966:A:G	5.13391e-40	-2.76384	-1.04748	5.13033e-33	-2.71148	-1.39532	6.14365e-07	-1.80798	0.527902
34296016	chr6:34296016:C:G	3.06835e-39	-1.29021e-09	-2.02347	4.10515e-32	-1.29021e-09	-2.02714	3.01215e-07	-1.29021e-09	-1.99284
34296048	chr6:34296048:G:A	3.29524e-39	-1.29021e-09	-1.95212	4.5716e-32	-1.29021e-09	-1.91952	3.22614e-07	-1.29021e-09	-1.92421
34296204	chr6:34296204:G:T	2.41751e-40	-2.53474	-2.02972	2.80441e-33	-2.71569	-1.99508	2.70657e-08	-2.41231	-1.99009
34297016	chr6:34297016:C:T	2.36647e-40	-2.56332	-2.02247	2.70183e-33	-2.72096	-2.02708	2.8318e-08	-2.33254	-2.02462
34297064	chr6:34297064:T:G	5.15765e-39	-1.29021e-09	-1.50412	7.41806e-32	-1.29021e-09	-1.43546	3.82305e-07	-1.29021e-09	-1.75445
34297116	chr6:34297116:T:C	3.26132e-39	-1.29021e-09	-1.96247	4.49922e-32	-1.29021e-09	-1.93547	3.12917e-07	-1.29021e-09	-1.95472
34297301	chr6:34297301:C:T	4.84524e-39	-1.29021e-09	-1.56661	5.82654e-32	-1.29021e-09	-1.67696	4.98211e-07	-1.29021e-09	-1.48964
34297649	chr6:34297649:T:C	2.7451e-40	-2.40659	-2.03078	3.01743e-33	-2.63231	-2.00525	2.48803e-08	-2.48852	-1.99807
34298210	chr6:34298210:A:C	2.4571e-40	-2.51802	-2.03019	2.77799e-33	-2.70653	-2.01371	2.60053e-08	-2.43247	-2.00989
34299732	chr6:34299732:C:T	3.10516e-39	-1.29021e-09	-2.01154	4.23369e-32	-1.29021e-09	-1.9963	3.13106e-07	-1.29021e-09	-1.95412
34299768	chr6:34299768:T:C	2.40392e-40	-2.54008	-2.03001	2.74533e-33	-2.71767	-2.01439	2.67027e-08	-2.40507	-2.01083
34299779	chr6:34299779:C:T	2.34918e-40	-2.56512	-2.028	2.71485e-33	-2.72237	-2.02086	2.85924e-08	-2.33034	-2.01718
34299909	chr6:34299909:A:T	2.47052e-40	-2.53589	-2.00687	3.00156e-33	-2.70691	-1.93592	3.01305e-08	-2.3695	-1.92563
34299911	chr6:34299911:A:T	2.53762e-40	-2.52873	-1.98723	3.08791e-33	-2.70187	-1.9126	3.11714e-08	-2.37904	-1.88212
34300907	chr6:34300907:T:C	8.1431e-40	-1.92425	-1.42577	7.33967e-33	-2.17066	-1.57801	2.28319e-08	-2.74554	-1.82697
34301010	chr6:34301010:T:G	3.04602e-39	-1.29021e-09	-2.03077	4.09668e-32	-1.29021e-09	-2.0292	3.00831e-07	-1.29021e-09	-1.99411
34301030	chr6:34301030:A:G	2.38422e-40	-2.54813	-2.03019	2.73684e-33	-2.72157	-2.01359	2.69958e-08	-2.39514	-2.00984
34301556	chr6:34301556:C:T	3.04851e-39	-1.29021e-09	-2.02995	4.10957e-32	-1.29021e-09	-2.02606	2.90238e-07	-1.29021e-09	-2.02996
34301774	chr6:34301774:A:T	2.41896e-40	-2.53337	-2.03049	2.7616e-33	-2.71468	-2.01148	2.65722e-08	-2.41331	-2.00748
34301830	chr6:34301830:T:C	2.45142e-40	-2.52033	-2.0302	2.77498e-33	-2.70778	-2.01354	2.608e-08	-2.42969	-2.0098
34301866	chr6:34301866:C:T	3.3958e-39	-1.92207	-1.42404e-09	4.3302e-32	-1.97376	-1.42404e-09	1.81185e-07	-2.50114	-1.42404e-09
34302079	chr6:34302079:A:T	1.34203e-39	-1.44658	-1.40384	7.00522e-33	-2.35031	-1.44499	0.000401027	5.7595	-0.558381
34302222	chr6:34302222:G:A	3.0464e-39	-1.29021e-09	-2.03064	4.09497e-32	-1.29021e-09	-2.02962	2.91234e-07	-1.29021e-09	-2.02654
34302581	chr6:34302581:A:C	2.40794e-40	-2.53799	-2.03043	2.7747e-33	-2.70861	-2.01281	2.77761e-08	-2.36782	-2.00866
34302781	chr6:34302781:A:C	2.42863e-40	-2.52982	-2.03004	2.75973e-33	-2.71254	-2.01429	2.63581e-08	-2.41825	-2.01064
34302880	chr6:34302880:G:A	3.12074e-39	-1.29021e-09	-2.00654	4.13468e-32	-1.29021e-09	-2.01997	3.0827e-07	-1.29021e-09	-1.96969
34302891	chr6:34302891:C:T	8.68201e-40	-1.63788	-1.64806	4.94718e-33	-2.45626	-1.68689	0.000136355	5.2037	-1.08135
34303057	chr6:34303057:C:T	3.84887e-39	-1.29021e-09	-1.79682	5.10148e-32	-1.29021e-09	-1.80985	3.84192e-07	-1.29021e-09	-1.74952
34303102	chr6:34303102:G:A	3.11979e-39	-1.29021e-09	-2.00684	4.13375e-32	-1.29021e-09	-2.02019	3.08097e-07	-1.29021e-09	-1.97025
34303961	chr6:34303961:T:A	4.8166e-39	-1.29021e-09	-1.57254	5.99648e-32	-1.29021e-09	-1.64821	3.72078e-07	-1.29021e-09	-1.78156
34303962	chr6:34303962:C:T	3.68503e-39	-1.29021e-09	-1.84033	5.02997e-32	-1.29021e-09	-1.82396	4.45212e-07	-1.29021e-09	-1.60211
34304001	chr6:34304001:T:C	8.59049e-40	-1.61234	-1.6842	4.87565e-33	-2.44227	-1.71544	0.00014622	5.2811	-1.0889
34304139	chr6:34304139:G:C	3.84876e-39	-1.29021e-09	-1.79686	5.10295e-32	-1.29021e-09	-1.80956	3.84291e-07	-1.29021e-09	-1.74926
34304314	chr6:34304314:C:G	4.02303e-39	-1.29021e-09	-1.75257	5.16115e-32	-1.29021e-09	-1.79822	4.27755e-07	-1.29021e-09	-1.64211
34304499	chr6:34304499:C:T	3.05461e-39	-1.29021e-09	-2.02795	4.09032e-32	-1.29021e-09	-2.03076	2.9325e-07	-1.29021e-09	-2.01964
34304605	chr6:34304605:C:T	3.84283e-39	-1.29021e-09	-1.7984	4.95517e-32	-1.29021e-09	-1.83895	4.05105e-07	-1.29021e-09	-1.69652
34304702	chr6:34304702:C:T	5.13453e-39	-1.29021e-09	-1.50862	7.37547e-32	-1.29021e-09	-1.44122	3.81222e-07	-1.29021e-09	-1.75728
34305006	chr6:34305006:A:G	2.13865e-39	-2.38443	-1.42404e-09	2.28471e-32	-2.61314	-1.42404e-09	1.9634e-07	-2.42082	-1.42404e-09
34305465	chr6:34305465:C:T	3.17094e-39	-1.29021e-09	-1.99058	4.26898e-32	-1.29021e-09	-1.988	2.99606e-07	-1.29021e-09	-1.9982
34305641	chr6:34305641:G:A	3.04966e-39	-1.29021e-09	-2.02957	4.09058e-32	-1.29021e-09	-2.03069	2.96124e-07	-1.29021e-09	-2.00989
34305805	chr6:34305805:T:C	3.14333e-39	-1.29021e-09	-1.99932	4.3142e-32	-1.29021e-09	-1.97747	3.04686e-07	-1.29021e-09	-1.98138
34305838	chr6:34305838:C:T	2.97373e-40	-2.4651	-1.89227	2.91899e-33	-2.67565	-1.99507	2.5609e-08	-2.51324	-1.94448
34306181	chr6:34306181:T:C	2.43927e-40	-2.5253	-2.03019	2.76782e-33	-2.71031	-2.01359	2.62406e-08	-2.42351	-2.00984
34306199	chr6:34306199:T:A	4.67927e-39	-1.29021e-09	-1.60146	6.36067e-32	-1.29021e-09	-1.58925	7.15354e-07	-1.29021e-09	-1.12789
34306255	chr6:34306255:T:C	3.16486e-39	-1.29021e-09	-1.9925	4.26073e-32	-1.29021e-09	-1.98994	2.99095e-07	-1.29021e-09	-1.9999
34306520	chr6:34306520:T:C	2.40087e-40	-2.54122	-2.03014	2.74501e-33	-2.71831	-2.01387	2.6749e-08	-2.40405	-2.01012
34306933	chr6:34306933:T:C	4.18837e-39	-1.29021e-09	-1.71229	5.62804e-32	-1.29021e-09	-1.71162	4.5936e-07	-1.29021e-09	-1.57083
34306942	chr6:34306942:C:T	3.04935e-39	-1.29021e-09	-2.02968	4.09014e-32	-1.29021e-09	-2.0308	2.96595e-07	-1.29021e-09	-2.00829
34307227	chr6:34307227:T:C	1.60587e-39	-2.67094	-1.42404e-09	2.43117e-32	-2.55101	-1.42404e-09	1.47588e-07	-2.70624	-1.42404e-09
34307522	chr6:34307522:G:A	3.0386e-40	-2.45044	-1.88535	2.95733e-33	-2.66642	-1.99126	2.53599e-08	-2.52859	-1.93891
34307611	chr6:34307611:G:A	3.34475e-39	-1.29021e-09	-1.93721	4.52929e-32	-1.29021e-09	-1.92881	3.39768e-07	-1.29021e-09	-1.8724
34307880	chr6:34307880:C:A	2.39709e-40	-2.54243	-2.0305	2.77231e-33	-2.71003	-2.01225	2.79122e-08	-2.36345	-2.00815
34308422	chr6:34308422:C:G	2.36401e-40	-2.55667	-2.03016	2.72617e-33	-2.72567	-2.01339	2.73926e-08	-2.38121	-2.00918
34308751	chr6:34308751:T:A	3.05123e-39	-1.29021e-09	-2.02906	4.0914e-32	-1.29021e-09	-2.03049	2.91659e-07	-1.29021e-09	-2.02508
34308782	chr6:34308782:ATCAAAATAC:A	3.27535e-39	-1.29021e-09	-1.95818	4.52224e-32	-1.29021e-09	-1.93037	3.14366e-07	-1.29021e-09	-1.95011
34308969	chr6:34308969:C:T	3.04674e-39	-1.29021e-09	-2.03053	4.16721e-32	-1.29021e-09	-2.01213	2.99892e-07	-1.29021e-09	-1.99724
34309414	chr6:34309414:G:A	2.43381e-40	-2.527	-2.03073	2.79997e-33	-2.70283	-2.00953	2.74646e-08	-2.38256	-2.0052
34309567	chr6:34309567:T:C	1.61609e-39	-2.66459	-1.42404e-09	2.18689e-32	-2.6569	-1.42404e-09	1.90233e-07	-2.45241	-1.42404e-09
34309641	chr6:34309641:C:T	5.13212e-39	-1.50909	-1.42404e-09	7.17322e-32	-1.46902	-1.42404e-09	2.34514e-07	-2.24315	-1.42404e-09
34309996	chr6:34309996:G:A	3.52223e-40	-2.1704	-2.0177	3.10854e-33	-2.57827	-2.02954	7.42344e-08	-1.45939	-1.93404
34310806	chr6:34310806:A:C	2.38371e-40	-2.54779	-2.03074	2.77085e-33	-2.71344	-2.00937	2.82424e-08	-2.35482	-2.00501
34310914	chr6:34310914:GA:G	4.79223e-39	-1.29021e-09	-1.57761	6.52216e-32	-1.29021e-09	-1.56417	7.48365e-07	-1.29021e-09	-1.08277
34311407	chr6:34311407:C:A	2.54147e-40	-2.49063	-2.02382	2.93655e-33	-2.69179	-1.97294	2.62899e-08	-2.46425	-1.96723
34311623	chr6:34311623:G:A	9.83737e-40	-1.46887	-1.69213	5.23231e-33	-2.36472	-1.72239	0.000208411	5.64661	-1.1
34311624	chr6:34311624:T:G	9.87411e-40	-1.46504	-1.69223	5.24614e-33	-2.36198	-1.7225	0.000210448	5.65651	-1.10018
34311642	chr6:34311642:G:T	3.7142e-39	-1.29021e-09	-1.83244	4.92893e-32	-1.29021e-09	-1.84426	3.6949e-07	-1.29021e-09	-1.78854
34311986	chr6:34311986:A:G	2.3829e-40	-2.55009	-2.02878	2.74122e-33	-2.71469	-2.01887	2.80387e-08	-2.3515	-2.01557
34312140	chr6:34312140:A:G	2.35916e-40	-2.55814	-2.03075	2.75616e-33	-2.71884	-2.00928	2.8666e-08	-2.34006	-2.0049
34312520	chr6:34312520:G:A	2.38519e-40	-2.54711	-2.0308	2.77738e-33	-2.71286	-2.0076	2.82204e-08	-2.35769	-2.00293
34313363	chr6:34313363:T:C	3.04624e-39	-1.29021e-09	-2.0307	4.13812e-32	-1.29021e-09	-2.01914	2.96994e-07	-1.29021e-09	-2.00695
34313594	chr6:34313594:G:A	2.41841e-40	-2.53634	-2.02774	2.85145e-33	-2.70717	-1.98697	2.84713e-08	-2.37075	-1.98101
34313658	chr6:34313658:C:T	3.07514e-39	-1.29021e-09	-2.02126	4.1684e-32	-1.29021e-09	-2.01185	2.90453e-07	-1.29021e-09	-2.02922
34314266	chr6:34314266:T:C	3.32877e-39	-1.29021e-09	-1.942	4.50397e-32	-1.29021e-09	-1.93442	3.38676e-07	-1.29021e-09	-1.87562
34314346	chr6:34314346:T:A	2.36677e-40	-2.55614	-2.02952	2.73913e-33	-2.71742	-2.01691	2.84496e-08	-2.33926	-2.01326
34315006	chr6:34315006:C:T	3.93318e-39	-1.29021e-09	-1.77516	5.2196e-32	-1.29021e-09	-1.78696	3.93863e-07	-1.29021e-09	-1.72466
34315052	chr6:34315052:A:C	2.45058e-40	-2.5207	-2.03017	2.774e-33	-2.70796	-2.01371	2.60907e-08	-2.42909	-2.00999
34315178	chr6:34315178:G:T	3.85211e-39	-1.29021e-09	-1.79598	5.10653e-32	-1.29021e-09	-1.80886	3.84634e-07	-1.29021e-09	-1.74837
34315185	chr6:34315185:C:T	2.3969e-40	-2.54239	-2.03062	2.79702e-33	-2.71062	-2.00279	2.82366e-08	-2.36225	-1.9978
34315207	chr6:34315207:A:C	2.39677e-40	-2.63295	-1.94011	3.05242e-33	-2.75018	-1.87585	4.14508e-08	-2.192	-1.78416
34315209	chr6:34315209:T:G	2.42879e-40	-2.62285	-1.93694	3.07755e-33	-2.74592	-1.87191	4.08353e-08	-2.21194	-1.77917
34315224	chr6:34315224:G:A	3.0801e-39	-1.29021e-09	-2.01964	4.13197e-32	-1.29021e-09	-2.02063	2.9963e-07	-1.29021e-09	-1.99812
34315438	chr6:34315438:C:T	3.85649e-39	-1.29021e-09	-1.79485	5.34102e-32	-1.29021e-09	-1.76396	4.30709e-07	-1.29021e-09	-1.63523
34315575	chr6:34315575:T:G	1.58779e-39	-2.68226	-1.42404e-09	2.05389e-32	-2.71964	-1.42404e-09	1.67824e-07	-2.57775	-1.42404e-09
34315578	chr6:34315578:T:C	9.42648e-40	-1.51904	-1.68463	5.12344e-33	-2.39377	-1.71437	0.000184032	5.50922	-1.08702
34315784	chr6:34315784:C:T	2.37844e-40	-2.54999	-2.03075	2.76827e-33	-2.71455	-2.00919	2.83231e-08	-2.35217	-2.00481
34316146	chr6:34316146:G:C	8.81131e-39	-1.29021e-09	-0.968568	1.19686e-31	-1.29021e-09	-0.957092	1.16034e-06	-1.29021e-09	-0.644198
34317154	chr6:34317154:C:T	3.12063e-39	-1.29021e-09	-2.00657	4.13455e-32	-1.29021e-09	-2.02	3.08252e-07	-1.29021e-09	-1.96975
34317832	chr6:34317832:A:G	2.38362e-40	-2.54792	-2.03065	2.7461e-33	-2.72173	-2.01005	2.70704e-08	-2.39619	-2.00604
34318479	chr6:34318479:C:T	3.07862e-39	-1.29021e-09	-2.02012	4.17495e-32	-1.29021e-09	-2.01028	2.90607e-07	-1.29021e-09	-2.02869
34318534	chr6:34318534:T:C	5.24211e-38	0.814705	-1.42404e-09	1.72626e-30	1.71175	-1.42404e-09	3.25737e-06	0.388012	-1.42404e-09
34318647	chr6:34318647:C:T	4.63213e-39	-1.29021e-09	-1.61159	6.31536e-32	-1.29021e-09	-1.59639	7.05874e-07	-1.29021e-09	-1.14123
34318733	chr6:34318733:T:A	2.45528e-40	-2.51826	-2.03069	2.79355e-33	-2.70576	-2.00889	2.64996e-08	-2.41968	-2.00386
34319373	chr6:34319373:G:A	1.46034e-39	-2.76593	-1.42404e-09	1.96151e-32	-2.76567	-1.42404e-09	1.68303e-07	-2.57489	-1.42404e-09
34319535	chr6:34319535:T:C	2.36196e-40	-2.55693	-2.03077	2.75967e-33	-2.71814	-2.00871	2.85714e-08	-2.34394	-2.00432
34319546	chr6:34319546:C:A	3.05353e-39	-1.29021e-09	-2.02831	4.12305e-32	-1.29021e-09	-2.02279	2.90017e-07	-1.29021e-09	-2.03072
34320035	chr6:34320035:C:A	2.43372e-40	-2.52703	-2.03074	2.77791e-33	-2.71156	-2.0087	2.64147e-08	-2.42211	-2.00463
34320130	chr6:34320130:A:G	3.10298e-39	-1.29021e-09	-2.01224	4.21999e-32	-1.29021e-09	-1.99955	2.91676e-07	-1.29021e-09	-2.02502
34320134	chr6:34320134:C:CT	3.65386e-39	-0.285345	-1.56348	1.17916e-31	0.595506	-1.5675	2.05877e-07	-0.497473	-1.87591
34320282	chr6:34320282:G:C	3.34702e-39	-1.29021e-09	-1.93654	4.53223e-32	-1.29021e-09	-1.92817	3.40054e-07	-1.29021e-09	-1.87156
34320383	chr6:34320383:C:T	3.20008e-39	-1.29021e-09	-1.98143	4.4006e-32	-1.29021e-09	-1.95764	3.55678e-07	-1.29021e-09	-1.82664
34320660	chr6:34320660:C:T	3.07696e-39	-1.29021e-09	-2.02066	4.17183e-32	-1.29021e-09	-2.01102	2.90537e-07	-1.29021e-09	-2.02893
34321186	chr6:34321186:C:T	6.2613e-39	-1.31022	-1.42404e-09	6.07612e-32	-1.63501	-1.42404e-09	3.62026e-07	-1.80895	-1.42404e-09
34321336	chr6:34321336:G:A	4.3001e-39	-1.29021e-09	-1.68597	5.7771e-32	-1.29021e-09	-1.68548	4.7398e-07	-1.29021e-09	-1.5395
34321630	chr6:34321630:C:T	3.85229e-39	-1.29021e-09	-1.79594	5.10702e-32	-1.29021e-09	-1.80876	3.84667e-07	-1.29021e-09	-1.74829
34321964	chr6:34321964:G:A	3.22128e-39	-1.29021e-09	-1.97482	4.50699e-32	-1.29021e-09	-1.93375	4.23623e-07	-1.29021e-09	-1.65182
34322033	chr6:34322033:G:A	3.11948e-39	-1.29021e-09	-2.00694	4.13358e-32	-1.29021e-09	-2.02024	3.0808e-07	-1.29021e-09	-1.9703
34322430	chr6:34322430:T:C	6.17984e-39	-1.29021e-09	-1.32331	1.20037e-31	-1.29021e-09	-0.954163	3.5543e-07	-1.29021e-09	-1.82734
34322501	chr6:34322501:C:T	2.04318e-40	-2.74149	-1.99119	4.06606e-33	-2.30946	-2.02983	9.50872e-08	-1.13563	-2.01024
34322533	chr6:34322533:G:A	3.12503e-39	-1.29021e-09	-2.00516	4.16034e-32	-1.29021e-09	-2.01378	3.06267e-07	-1.29021e-09	-1.97621
34322721	chr6:34322721:T:C	3.11942e-39	-1.29021e-09	-2.00696	4.13347e-32	-1.29021e-09	-2.02026	3.08061e-07	-1.29021e-09	-1.97036
34322749	chr6:34322749:A:G	3.18568e-39	-1.29021e-09	-1.98594	4.38196e-32	-1.29021e-09	-1.96188	3.52619e-07	-1.29021e-09	-1.83528
34322756	chr6:34322756:T:G	3.09641e-39	-1.29021e-09	-2.01436	4.15361e-32	-1.29021e-09	-2.0154	3.17829e-07	-1.29021e-09	-1.93915
34323482	chr6:34323482:G:C	5.51023e-39	-1.29021e-09	-1.438	6.89535e-32	-1.29021e-09	-1.50853	4.20872e-07	-1.29021e-09	-1.65834
34323835	chr6:34323835:T:C	3.45785e-39	-1.29021e-09	-1.90396	4.56157e-32	-1.29021e-09	-1.92171	2.98471e-07	-1.29021e-09	-2.00199
34323862	chr6:34323862:A:G	2.34116e-40	-2.60894	-1.98761	2.95853e-33	-2.7412	-1.91607	3.55794e-08	-2.24105	-1.88784
34323988	chr6:34323988:T:C	2.49568e-40	-2.50332	-2.0293	2.79505e-33	-2.69851	-2.01561	2.55124e-08	-2.44748	-2.01401
34324173	chr6:34324173:G:A	2.43872e-40	-2.52587	-2.02985	2.8206e-33	-2.71049	-1.99453	2.67541e-08	-2.42381	-1.99016
34324511	chr6:34324511:C:T	1.75552e-39	-2.58184	-1.42404e-09	2.72732e-32	-2.43606	-1.42404e-09	1.47697e-07	-2.7055	-1.42404e-09
34324561	chr6:34324561:C:T	3.04845e-40	-2.44347	-1.88909	2.96356e-33	-2.66239	-1.99318	2.51191e-08	-2.53515	-1.94189
34324892	chr6:34324892:C:T	3.35077e-39	-1.29021e-09	-1.93542	4.53795e-32	-1.29021e-09	-1.9269	3.40584e-07	-1.29021e-09	-1.87
34324965	chr6:34324965:T:C	2.48198e-40	-2.50884	-2.02929	2.85134e-33	-2.70191	-1.99226	2.63437e-08	-2.44341	-1.98603
34325021	chr6:34325021:A:G	2.5558e-40	-2.4796	-2.02923	2.85805e-33	-2.67533	-2.0165	2.57493e-08	-2.43761	-2.01464
34325209	chr6:34325209:T:C	2.5161e-40	-2.49528	-2.0292	2.83229e-33	-2.68438	-2.0165	2.61988e-08	-2.42025	-2.01469
34325522	chr6:34325522:G:T	2.41725e-40	-2.6012	-1.96336	3.0145e-33	-2.73554	-1.90299	3.7483e-08	-2.25224	-1.82453
34325659	chr6:34325659:C:T	1.94744e-40	-2.76641	-2.01427	2.79548e-33	-2.69206	-2.0219	2.33105e-08	-2.54231	-2.00945
34325814	chr6:34325814:A:T	2.57588e-40	-2.47328	-2.02772	2.8307e-33	-2.68197	-2.01947	2.46091e-08	-2.47944	-2.01811
34325882	chr6:34325882:G:A	2.54172e-40	-2.48515	-2.0292	2.85068e-33	-2.6779	-2.0165	2.59034e-08	-2.43159	-2.01469
34326661	chr6:34326661:C:T	3.30437e-39	-1.29021e-09	-1.94936	4.4724e-32	-1.29021e-09	-1.94145	3.34415e-07	-1.29021e-09	-1.88828
34326662	chr6:34326662:G:A	2.65681e-40	-2.44109	-2.02898	2.88501e-33	-2.66567	-2.01677	2.39988e-08	-2.50918	-2.01348
34326725	chr6:34326725:C:T	4.86161e-39	-1.29021e-09	-1.56323	6.59864e-32	-1.29021e-09	-1.55251	1.04021e-06	-1.29021e-09	-0.753489
34326970	chr6:34326970:G:T	2.5458e-40	-2.48256	-2.03018	2.86377e-33	-2.67712	-2.0127	2.59683e-08	-2.43315	-2.01064
34327305	chr6:34327305:T:C	8.74145e-39	-1.29021e-09	-0.976529	1.18789e-31	-1.29021e-09	-0.964616	1.15048e-06	-1.29021e-09	-0.652726
34327312	chr6:34327312:C:T	3.25267e-39	-1.29021e-09	-1.96513	4.50153e-32	-1.29021e-09	-1.93496	3.67375e-07	-1.29021e-09	-1.79428
34327462	chr6:34327462:G:C	4.33915e-39	-1.29021e-09	-1.67693	5.91049e-32	-1.29021e-09	-1.66265	6.41528e-07	-1.29021e-09	-1.23681
34328026	chr6:34328026:A:C	3.04604e-39	-1.29021e-09	-2.03076	4.09631e-32	-1.29021e-09	-2.02929	2.91072e-07	-1.29021e-09	-2.02709
34328223	chr6:34328223:T:G	3.11862e-39	-1.29021e-09	-2.00721	4.13277e-32	-1.29021e-09	-2.02043	3.07936e-07	-1.29021e-09	-1.97077
34328226	chr6:34328226:G:A	3.66144e-39	-1.29021e-09	-1.84675	5.41896e-32	-1.29021e-09	-1.74948	5.10169e-07	-1.29021e-09	-1.46592
34328284	chr6:34328284:C:T	1.84238e-39	-2.53355	-1.42404e-09	2.90734e-32	-2.37214	-1.42404e-09	1.52364e-07	-2.67439	-1.42404e-09
34328593	chr6:34328593:A:G	5.47418e-40	-1.71831	-2.02883	5.47631e-33	-2.04307	-1.99846	1.21789e-06	1.21723	-1.81302
34328942	chr6:34328942:G:C	2.50378e-40	-2.50031	-2.02908	2.82321e-33	-2.6871	-2.01699	2.63492e-08	-2.41394	-2.01529
34329172	chr6:34329172:C:G	2.54556e-40	-2.48323	-2.02961	2.85649e-33	-2.67709	-2.01528	2.58851e-08	-2.43351	-2.01349
34329499	chr6:34329499:A:T	2.67911e-40	-2.4373	-2.02441	2.90768e-33	-2.65004	-2.02457	2.44462e-08	-2.48057	-2.02361
34329880	chr6:34329880:A:G	3.79708e-39	-1.29021e-09	-1.81037	4.89657e-32	-1.29021e-09	-1.85084	3.99574e-07	-1.29021e-09	-1.71026
34330049	chr6:34330049:T:C	3.19151e-39	-1.29021e-09	-1.98411	4.40498e-32	-1.29021e-09	-1.95664	3.11696e-07	-1.29021e-09	-1.95864
34330210	chr6:34330210:T:C	4.44846e-39	-1.29021e-09	-1.65205	6.07429e-32	-1.29021e-09	-1.63531	6.6789e-07	-1.29021e-09	-1.19654
34330882	chr6:34330882:T:C	3.12565e-39	-1.29021e-09	-2.00496	4.22586e-32	-1.29021e-09	-1.99816	2.90169e-07	-1.29021e-09	-2.0302
34330897	chr6:34330897:C:T	3.26333e-39	-1.29021e-09	-1.96186	4.50701e-32	-1.29021e-09	-1.93375	3.12943e-07	-1.29021e-09	-1.95464
34331269	chr6:34331269:A:G	3.55057e-39	-1.29021e-09	-1.8775	4.88475e-32	-1.29021e-09	-1.85326	3.71427e-07	-1.29021e-09	-1.78331
34331323	chr6:34331323:T:C	3.04599e-39	-1.29021e-09	-2.03078	4.09686e-32	-1.29021e-09	-2.02916	2.90991e-07	-1.29021e-09	-2.02737
34331332	chr6:34331332:A:T	4.90641e-39	-1.29021e-09	-1.55406	6.4684e-32	-1.29021e-09	-1.57245	4.34526e-07	-1.29021e-09	-1.62641
34331400	chr6:34331400:TG:T	3.82551e-39	-1.29021e-09	-1.80291	5.07157e-32	-1.29021e-09	-1.81573	3.81577e-07	-1.29021e-09	-1.75635
34331455	chr6:34331455:A:G	2.61444e-40	-2.46169	-2.02445	2.86449e-33	-2.66505	-2.02452	2.50481e-08	-2.45633	-2.02353
34332926	chr6:34332926:CT:C	3.06651e-39	-1.29021e-09	-2.02407	4.13076e-32	-1.29021e-09	-2.02092	2.94111e-07	-1.29021e-09	-2.01671
34333241	chr6:34333241:C:T	8.69137e-39	-1.29021e-09	-0.982274	1.22962e-31	-1.29021e-09	-0.930092	5.65448e-07	-1.29021e-09	-1.36304
34333461	chr6:34333461:C:CAT	2.51129e-40	-2.49631	-2.03008	2.84068e-33	-2.68458	-2.01334	2.62359e-08	-2.42193	-2.0116
34333509	chr6:34333509:T:C	2.4962e-40	-2.50295	-2.02947	2.82387e-33	-2.68808	-2.01577	2.63552e-08	-2.41499	-2.01401
34333524	chr6:34333524:C:T	2.66602e-40	-2.43664	-2.02996	2.90823e-33	-2.6613	-2.01312	2.38669e-08	-2.51654	-2.01163
34333968	chr6:34333968:T:C	3.0687e-39	-1.29021e-09	-2.02335	4.1549e-32	-1.29021e-09	-2.01509	2.90246e-07	-1.29021e-09	-2.02993
34334024	chr6:34334024:G:T	2.69526e-39	-2.15311	-1.42404e-09	4.30487e-32	-1.97963	-1.42404e-09	1.75315e-06	-0.231495	-1.42404e-09
34334071	chr6:34334071:T:C	2.41047e-39	-2.26479	-1.42404e-09	2.61211e-32	-2.47922	-1.42404e-09	3.63423e-07	-1.8051	-1.42404e-09
34334120	chr6:34334120:A:C	2.41931e-40	-2.53296	-2.03075	2.78784e-33	-2.71364	-2.00305	2.6659e-08	-2.41852	-1.99902
34334137	chr6:34334137:T:C	2.39506e-40	-2.54304	-2.03075	2.77421e-33	-2.71854	-2.00305	2.69735e-08	-2.40679	-1.99902
34334197	chr6:34334197:G:T	8.90453e-39	-1.29021e-09	-0.958044	1.21397e-31	-1.29021e-09	-0.942897	1.17548e-06	-1.29021e-09	-0.631231
34334258	chr6:34334258:T:C	2.4289e-40	-2.52984	-2.02991	2.76175e-33	-2.712	-2.01411	2.62241e-08	-2.42303	-2.01095
34334259	chr6:34334259:A:G	3.11967e-39	-1.29021e-09	-2.00688	4.13374e-32	-1.29021e-09	-2.0202	3.08106e-07	-1.29021e-09	-1.97022
34334367	chr6:34334367:G:A	3.06146e-39	-1.29021e-09	-2.02571	4.13578e-32	-1.29021e-09	-2.0197	3.09532e-07	-1.29021e-09	-1.9656
34334672	chr6:34334672:G:A	4.04893e-39	-1.29021e-09	-1.74615	5.49562e-32	-1.29021e-09	-1.73543	3.19462e-07	-1.29021e-09	-1.93402
34335092	chr6:34335092:A:G	1.13929e-39	-1.49284	-1.52136	6.10183e-33	-2.38131	-1.55206	0.000290767	5.6157	-0.736085
34335279	chr6:34335279:G:A	2.54032e-40	-2.49032	-2.02458	2.8181e-33	-2.68146	-2.02445	2.57301e-08	-2.42935	-2.02365
34335695	chr6:34335695:G:A	2.5293e-40	-2.4921	-2.02715	2.82516e-33	-2.68243	-2.02097	2.58487e-08	-2.42857	-2.01983
34335865	chr6:34335865:G:A	3.3381e-39	-1.29021e-09	-1.9392	4.5203e-32	-1.29021e-09	-1.9308	3.3887e-07	-1.29021e-09	-1.87505
34335904	chr6:34335904:T:C	2.50021e-40	-2.50076	-2.03006	2.83311e-33	-2.68712	-2.01347	2.63789e-08	-2.41653	-2.01157
34336018	chr6:34336018:C:T	3.22743e-39	-1.29021e-09	-1.97292	4.44648e-32	-1.29021e-09	-1.94727	3.6176e-07	-1.29021e-09	-1.80968
34336668	chr6:34336668:T:C	2.43154e-40	-2.52893	-2.02973	2.76072e-33	-2.71171	-2.01476	2.6143e-08	-2.42502	-2.01206
34336680	chr6:34336680:T:C	5.63774e-39	-1.41512	-1.42404e-09	7.88724e-32	-1.37413	-1.42404e-09	2.49525e-07	-2.1811	-1.42404e-09
34336708	chr6:34336708:T:C	3.05378e-39	-1.29021e-09	-2.02823	4.10845e-32	-1.29021e-09	-2.02633	2.96635e-07	-1.29021e-09	-2.00816
34336847	chr6:34336847:G:A	5.65831e-39	-1.29021e-09	-1.41148	7.73453e-32	-1.29021e-09	-1.39368	1.24885e-06	-1.29021e-09	-0.570689
34337090	chr6:34337090:T:C	3.25737e-39	-1.29021e-09	-1.96369	4.49579e-32	-1.29021e-09	-1.93624	3.68223e-07	-1.29021e-09	-1.79197
34337103	chr6:34337103:A:T	2.62512e-39	-2.17948	-1.42404e-09	4.14104e-32	-2.01843	-1.42404e-09	1.7126e-06	-0.254898	-1.42404e-09
34337248	chr6:34337248:A:G	2.59163e-40	-2.47038	-2.02453	2.82191e-33	-2.68059	-2.02396	2.4302e-08	-2.48688	-2.02322
34337295	chr6:34337295:G:A	4.63723e-39	-1.29021e-09	-1.61049	6.29862e-32	-1.29021e-09	-1.59905	7.05259e-07	-1.29021e-09	-1.1421
34337437	chr6:34337437:T:C	3.04594e-39	-1.29021e-09	-2.03079	4.10205e-32	-1.29021e-09	-2.02789	2.93518e-07	-1.29021e-09	-2.01872
34337522	chr6:34337522:T:C	1.45642e-39	-2.76862	-1.42404e-09	1.94649e-32	-2.77335	-1.42404e-09	2.63905e-07	-2.12508	-1.42404e-09
34337692	chr6:34337692:CAACA:C	3.55206e-39	-1.29021e-09	-1.87708	5.14981e-32	-1.29021e-09	-1.80042	4.10548e-07	-1.29021e-09	-1.68317
34338120	chr6:34338120:C:T	5.40031e-39	-1.29021e-09	-1.45815	7.38014e-32	-1.29021e-09	-1.44059	1.16392e-06	-1.29021e-09	-0.641116
34338176	chr6:34338176:T:C	4.57546e-39	-1.29021e-09	-1.6239	6.12114e-32	-1.29021e-09	-1.62763	5.08932e-07	-1.29021e-09	-1.46835
34338283	chr6:34338283:C:G	3.98665e-39	-1.29021e-09	-1.76165	5.1108e-32	-1.29021e-09	-1.80802	4.22383e-07	-1.29021e-09	-1.65475
34338374	chr6:34338374:G:C	3.05026e-39	-1.29021e-09	-2.02938	4.09159e-32	-1.29021e-09	-2.03045	2.89996e-07	-1.29021e-09	-2.0308
34338535	chr6:34338535:C:A	6.00066e-40	-2.53598	-1.11934	7.30092e-33	-2.55774	-1.19622	1.25191e-07	-1.70248	-1.16835
34340691	chr6:34340691:C:T	3.11967e-39	-1.29021e-09	-2.00688	4.13374e-32	-1.29021e-09	-2.0202	3.08106e-07	-1.29021e-09	-1.97022
34340896	chr6:34340896:A:G	5.51805e-39	-1.29021e-09	-1.43658	6.90587e-32	-1.29021e-09	-1.50701	4.21459e-07	-1.29021e-09	-1.65694
34341089	chr6:34341089:C:T	3.12537e-39	-1.29021e-09	-2.00505	4.13992e-32	-1.29021e-09	-2.0187	3.09677e-07	-1.29021e-09	-1.96513
34342142	chr6:34342142:C:CA	3.93456e-39	-1.29021e-09	-1.77481	5.22094e-32	-1.29021e-09	-1.7867	4.4668e-07	-1.29021e-09	-1.59882
34342413	chr6:34342413:C:G	3.72807e-39	-1.29021e-09	-1.82872	5.16653e-32	-1.29021e-09	-1.79718	4.10909e-07	-1.29021e-09	-1.68229
34342699	chr6:34342699:A:G	2.4309e-40	-2.53158	-2.02735	2.77976e-33	-2.69854	-2.02106	2.65636e-08	-2.40241	-2.01871
34342900	chr6:34342900:C:T	3.61697e-39	-1.29021e-09	-1.85897	4.98387e-32	-1.29021e-09	-1.83317	3.79617e-07	-1.29021e-09	-1.7615
34343160	chr6:34343160:T:C	3.53126e-39	-1.29021e-09	-1.88295	4.56489e-32	-1.29021e-09	-1.92098	3.02827e-07	-1.29021e-09	-1.9875
34343232	chr6:34343232:G:A	3.49499e-39	-1.29021e-09	-1.89327	4.64859e-32	-1.29021e-09	-1.90281	3.19182e-07	-1.29021e-09	-1.9349
34343637	chr6:34343637:T:C	3.06423e-39	-1.29021e-09	-2.02481	4.11695e-32	-1.29021e-09	-2.02427	3.22883e-07	-1.29021e-09	-1.92337
34343691	chr6:34343691:C:T	2.57821e-40	-2.4789	-2.02119	2.80889e-33	-2.68218	-2.02699	2.41795e-08	-2.48873	-2.02642
34343735	chr6:34343735:G:A	3.04604e-39	-1.29021e-09	-2.03076	4.1546e-32	-1.29021e-09	-2.01516	2.98637e-07	-1.29021e-09	-2.00143
34343937	chr6:34343937:T:C	3.06552e-39	-1.29021e-09	-2.02439	4.09222e-32	-1.29021e-09	-2.03029	2.90378e-07	-1.29021e-09	-2.02948
34344269	chr6:34344269:T:C	3.16662e-39	-1.29021e-09	-1.99194	4.30249e-32	-1.29021e-09	-1.98018	2.91076e-07	-1.29021e-09	-2.02708
34345224	chr6:34345224:A:G	5.54053e-39	-1.29021e-09	-1.43251	7.2874e-32	-1.29021e-09	-1.45323	4.84635e-07	-1.29021e-09	-1.51727
34345405	chr6:34345405:T:C	2.48296e-40	-2.5121	-2.02564	2.79602e-33	-2.69048	-2.02329	2.61823e-08	-2.41316	-2.02242
34345491	chr6:34345491:A:G	2.3913e-40	-2.55002	-2.02533	2.86407e-33	-2.71213	-1.97759	2.87379e-08	-2.36794	-1.97451
34345801	chr6:34345801:T:C	4.31324e-39	-1.29021e-09	-1.68292	5.88789e-32	-1.29021e-09	-1.66648	6.36266e-07	-1.29021e-09	-1.24505
34346514	chr6:34346514:A:G	3.41774e-39	-1.29021e-09	-1.91563	4.6112e-32	-1.29021e-09	-1.91089	3.34646e-07	-1.29021e-09	-1.88759
34347155	chr6:34347155:C:G	1.24476e-38	0.554188	-1.17726	6.36242e-32	-0.691503	-0.897467	1.95432e-07	-1.64221	-0.783239
34347314	chr6:34347314:C:A	1.05737e-39	-1.56904	-1.51978	5.84231e-33	-2.42343	-1.55341	0.000233451	5.39959	-0.739531
34347896	chr6:34347896:G:A	3.80974e-39	-1.29021e-09	-1.80704	5.27111e-32	-1.29021e-09	-1.77714	4.23755e-07	-1.29021e-09	-1.65151
34348231	chr6:34348231:A:G	2.56793e-40	-2.48423	-2.01986	2.82603e-33	-2.67507	-2.02802	2.52835e-08	-2.4431	-2.02741
34348510	chr6:34348510:G:A	4.82969e-39	-1.29021e-09	-1.56982	8.29815e-32	-1.29021e-09	-1.32335	3.10409e-07	-1.29021e-09	-1.96277
34348649	chr6:34348649:G:A	4.27932e-39	-1.29021e-09	-1.69081	5.66867e-32	-1.29021e-09	-1.70442	4.31902e-07	-1.29021e-09	-1.63247
34348679	chr6:34348679:G:A	2.90587e-39	-0.373597	-1.70427	1.43827e-32	-1.18933	-1.8866	9.62906e-08	-1.15987	-1.97342
34349172	chr6:34349172:G:C	3.17025e-39	-1.29021e-09	-1.9908	4.30798e-32	-1.29021e-09	-1.97891	2.91178e-07	-1.29021e-09	-2.02673
34349571	chr6:34349571:T:G	3.23724e-40	-2.37514	-1.89733	3.14531e-33	-2.60194	-1.99411	2.33416e-08	-2.61747	-1.93296
34349827	chr6:34349827:A:T	2.63421e-40	-2.44925	-2.02936	2.9769e-33	-2.65264	-1.99844	2.34724e-08	-2.53965	-2.00519
34349828	chr6:34349828:C:A	4.31152e-39	-1.29021e-09	-1.68331	5.66522e-32	-1.29021e-09	-1.70503	4.56519e-07	-1.29021e-09	-1.57703
34350347	chr6:34350347:T:C	3.21628e-39	-1.29021e-09	-1.97638	4.32454e-32	-1.29021e-09	-1.97507	3.19059e-07	-1.29021e-09	-1.93529
34350362	chr6:34350362:G:A	7.90924e-39	-1.29021e-09	-1.07657	1.15112e-31	-1.29021e-09	-0.996055	5.45211e-07	-1.29021e-09	-1.39949
34350367	chr6:34350367:T:C	3.91832e-39	-1.29021e-09	-1.77894	4.96008e-32	-1.29021e-09	-1.83796	3.98066e-07	-1.29021e-09	-1.71405
34350419	chr6:34350419:A:G	3.0467e-39	-1.29021e-09	-2.03054	4.09231e-32	-1.29021e-09	-2.03027	2.92818e-07	-1.29021e-09	-2.02111
34351615	chr6:34351615:G:A	6.24682e-39	-1.29021e-09	-1.31253	8.50338e-32	-1.29021e-09	-1.29891	1.00483e-06	-1.29021e-09	-0.788093
34352086	chr6:34352086:A:G	3.41636e-40	-2.42292	-1.79569	3.17851e-33	-2.64714	-1.93841	2.65099e-08	-2.5605	-1.86264
34353194	chr6:34353194:T:C	5.56972e-39	-1.42726	-1.42404e-09	8.00768e-32	-1.35898	-1.42404e-09	2.52716e-07	-2.1684	-1.42404e-09
34353273	chr6:34353273:T:C	2.63091e-40	-2.46101	-2.01885	2.83165e-33	-2.67276	-2.02834	2.38514e-08	-2.50091	-2.02791
34353431	chr6:34353431:C:T	3.12766e-39	-1.29021e-09	-2.00432	4.09014e-32	-1.29021e-09	-2.0308	2.90021e-07	-1.29021e-09	-2.03071
34353686	chr6:34353686:G:A	2.65226e-40	-2.45072	-2.02106	2.85073e-33	-2.66721	-2.02718	2.3674e-08	-2.5096	-2.02669
34353893	chr6:34353893:C:T	3.39801e-39	-1.29021e-09	-1.92141	4.78971e-32	-1.29021e-09	-1.87291	3.97132e-07	-1.29021e-09	-1.71639
34354265	chr6:34354265:C:A	3.20002e-39	-1.29021e-09	-1.98145	4.40661e-32	-1.29021e-09	-1.95627	3.80841e-07	-1.29021e-09	-1.75828
34354288	chr6:34354288:G:A	2.26223e-39	-2.32825	-1.42404e-09	2.95719e-32	-2.35514	-1.42404e-09	1.40032e-07	-2.75879	-1.42404e-09
34354422	chr6:34354422:CACACACAT:C	7.65607e-39	-1.29021e-09	-1.10911	1.11906e-31	-1.29021e-09	-1.02431	5.04388e-07	-1.29021e-09	-1.47732
34354482	chr6:34354482:G:A	2.66163e-40	-2.44054	-2.02771	2.92141e-33	-2.64984	-2.02005	2.46531e-08	-2.47698	-2.01878
34354873	chr6:34354873:T:C	3.04592e-39	-1.29021e-09	-2.0308	4.09836e-32	-1.29021e-09	-2.02879	2.90837e-07	-1.29021e-09	-2.0279
34355064	chr6:34355064:T:C	2.5465e-40	-2.61113	-1.90134	2.80766e-33	-2.73681	-1.9728	5.95822e-08	-2.02296	-1.59035
34355295	chr6:34355295:C:CT	3.11007e-39	-1.29021e-09	-2.00996	4.1904e-32	-1.29021e-09	-2.00658	2.91558e-07	-1.29021e-09	-2.02542
34355305	chr6:34355305:G:C	3.04615e-39	-1.29021e-09	-2.03073	4.10178e-32	-1.29021e-09	-2.02796	2.90599e-07	-1.29021e-09	-2.02872
34355754	chr6:34355754:A:G	4.51121e-39	-1.29021e-09	-1.63804	5.9633e-32	-1.29021e-09	-1.65376	4.5665e-07	-1.29021e-09	-1.57675
34356018	chr6:34356018:CA:C	3.28766e-39	-1.29021e-09	-1.95443	4.35955e-32	-1.29021e-09	-1.96701	2.92599e-07	-1.29021e-09	-2.02186
34356053	chr6:34356053:T:C	3.28848e-39	-1.29021e-09	-1.95418	4.44315e-32	-1.29021e-09	-1.94802	3.32539e-07	-1.29021e-09	-1.8939
34356535	chr6:34356535:A:G	3.63361e-39	-1.29021e-09	-1.85438	5.01439e-32	-1.29021e-09	-1.82707	3.75262e-07	-1.29021e-09	-1.77304
34356617	chr6:34356617:A:C	3.60852e-39	-1.29021e-09	-1.86131	5.35845e-32	-1.29021e-09	-1.7607	4.82312e-07	-1.29021e-09	-1.52207
34357296	chr6:34357296:G:A	3.67806e-39	-1.29021e-09	-1.84222	5.08025e-32	-1.29021e-09	-1.81402	3.80875e-07	-1.29021e-09	-1.75819
34358226	chr6:34358226:C:T	3.53854e-39	-1.29021e-09	-1.88089	4.87634e-32	-1.29021e-09	-1.85498	3.65728e-07	-1.29021e-09	-1.79877
34358800	chr6:34358800:G:A	3.22609e-39	-1.29021e-09	-1.97334	4.44348e-32	-1.29021e-09	-1.94794	3.62013e-07	-1.29021e-09	-1.80898
34359091	chr6:34359091:C:T	4.87068e-39	-1.29021e-09	-1.56137	5.85325e-32	-1.29021e-09	-1.67238	5.01585e-07	-1.29021e-09	-1.48289
34359923	chr6:34359923:CTTG:C	5.19651e-40	-2.6281	-1.1711	6.38729e-33	-2.64066	-1.24699	9.75238e-08	-1.89979	-1.22077
34360428	chr6:34360428:G:A	3.67425e-39	-1.29021e-09	-1.84326	5.07526e-32	-1.29021e-09	-1.815	3.80372e-07	-1.29021e-09	-1.75951
34360845	chr6:34360845:T:C	3.33085e-40	-2.44765	-1.79631	3.13394e-33	-2.66092	-1.93875	2.69639e-08	-2.54301	-1.86315
34360887	chr6:34360887:A:G	2.50428e-40	-2.49951	-2.02967	2.83848e-33	-2.6834	-2.01529	2.60092e-08	-2.42788	-2.01434
34360930	chr6:34360930:T:C	4.22103e-39	-1.29021e-09	-1.70453	5.59037e-32	-1.29021e-09	-1.71833	4.24812e-07	-1.29021e-09	-1.64902
34361161	chr6:34361161:C:T	3.04654e-39	-1.29021e-09	-2.0306	4.10297e-32	-1.29021e-09	-2.02767	2.90668e-07	-1.29021e-09	-2.02848
34361222	chr6:34361222:T:C	3.70586e-39	-1.29021e-09	-1.83469	5.11894e-32	-1.29021e-09	-1.80643	3.90489e-07	-1.29021e-09	-1.73326
34361408	chr6:34361408:C:T	3.63663e-39	-1.29021e-09	-1.85355	5.04669e-32	-1.29021e-09	-1.82065	3.9522e-07	-1.29021e-09	-1.72122
34361497	chr6:34361497:C:T	3.09845e-39	-1.29021e-09	-2.0137	4.13415e-32	-1.29021e-09	-2.0201	3.07244e-07	-1.29021e-09	-1.97302
34361846	chr6:34361846:G:A	3.20463e-39	-1.29021e-09	-1.98001	4.41211e-32	-1.29021e-09	-1.95503	3.07624e-07	-1.29021e-09	-1.97178
34362357	chr6:34362357:G:T	1.45011e-38	-1.29021e-09	-0.470377	1.83068e-31	-1.29021e-09	-0.532109	2.46793e-06	-1.29021e-09	0.110471
34362461	chr6:34362461:C:T	3.52551e-39	-1.29021e-09	-1.88458	5.09844e-32	-1.29021e-09	-1.81044	4.06016e-07	-1.29021e-09	-1.69427
34363941	chr6:34363941:A:T	2.49665e-40	-2.51205	-2.02019	2.78092e-33	-2.69113	-2.02805	2.6094e-08	-2.4115	-2.02746
34363962	chr6:34363962:A:G	2.48708e-40	-2.514	-2.02208	2.7818e-33	-2.69192	-2.02695	2.61847e-08	-2.4092	-2.02628
34364365	chr6:34364365:A:C	2.46183e-40	-2.51765	-2.02863	2.77005e-33	-2.70415	-2.01895	2.55191e-08	-2.44457	-2.01667
34364402	chr6:34364402:T:C	4.6534e-40	-1.88044	-2.02915	4.75801e-33	-2.18338	-1.99876	8.71964e-07	0.881494	-1.81141
34364533	chr6:34364533:G:A	3.38565e-39	-1.29021e-09	-1.92506	4.55446e-32	-1.29021e-09	-1.92327	3.30135e-07	-1.29021e-09	-1.90116
34364602	chr6:34364602:C:T	5.62409e-39	-1.29021e-09	-1.41755	8.14003e-32	-1.29021e-09	-1.34258	4.06183e-07	-1.29021e-09	-1.69386
34364839	chr6:34364839:G:A	6.43848e-40	-2.71556	-0.869336	7.50416e-33	-2.49406	-1.23244	4.34015e-07	-2.40606	0.778477
34364904	chr6:34364904:C:T	3.13769e-39	-1.29021e-09	-2.00112	4.23577e-32	-1.29021e-09	-1.99581	2.90316e-07	-1.29021e-09	-2.02969
34364929	chr6:34364929:G:A	4.95151e-39	-1.29021e-09	-1.54491	6.70161e-32	-1.29021e-09	-1.53703	5.49971e-07	-1.29021e-09	-1.3908
34365154	chr6:34365154:G:A	3.92465e-39	-1.29021e-09	-1.77733	5.0557e-32	-1.29021e-09	-1.81886	4.14372e-07	-1.29021e-09	-1.6739
34365869	chr6:34365869:T:C	3.81993e-40	-2.53552	-1.57144	5.08198e-33	-2.46375	-1.65251	1.75415e-07	-1.56979	-0.963726
34366717	chr6:34366717:T:C	3.64223e-39	-1.29021e-09	-1.85201	4.84084e-32	-1.29021e-09	-1.86229	3.62113e-07	-1.29021e-09	-1.80871
34366778	chr6:34366778:G:T	2.68928e-39	-2.15533	-1.42404e-09	4.29387e-32	-1.98219	-1.42404e-09	1.74555e-06	-0.23584	-1.42404e-09
34366788	chr6:34366788:G:A	3.21176e-40	-2.46608	-1.81429	3.06952e-33	-2.67142	-1.94903	2.69916e-08	-2.52706	-1.87808
34366925	chr6:34366925:C:G	2.72917e-39	-0.64898	-1.49163	1.62547e-32	-1.3527	-1.60088	1.73121e-07	-0.916509	-1.63016
34367128	chr6:34367128:C:T	3.06721e-39	-1.29021e-09	-2.02384	4.11669e-32	-1.29021e-09	-2.02433	2.97555e-07	-1.29021e-09	-2.00506
34367195	chr6:34367195:T:TAATA	4.59429e-39	-1.29021e-09	-1.61979	6.0608e-32	-1.29021e-09	-1.63754	5.25843e-07	-1.29021e-09	-1.43566
34367204	chr6:34367204:G:A	3.91692e-39	-1.29021e-09	-1.7793	5.20558e-32	-1.29021e-09	-1.78965	3.92018e-07	-1.29021e-09	-1.72935
34367311	chr6:34367311:G:A	1.60709e-39	-2.67018	-1.42404e-09	2.14646e-32	-2.67556	-1.42404e-09	1.11538e-06	-0.683716	-1.42404e-09
34367314	chr6:34367314:C:T	4.69155e-39	-1.29021e-09	-1.59884	5.4262e-32	-1.29021e-09	-1.74814	2.8593e-06	-1.29021e-09	0.25767
34367461	chr6:34367461:G:A	3.04601e-39	-1.29021e-09	-2.03077	4.15188e-32	-1.29021e-09	-2.01582	2.98244e-07	-1.29021e-09	-2.00275
34367508	chr6:34367508:G:T	5.59494e-39	-1.29021e-09	-1.42274	6.63328e-32	-1.29021e-09	-1.54728	9.5246e-07	-1.29021e-09	-0.841615
34367569	chr6:34367569:G:T	5.11531e-39	0.0164757	-1.52884	2.12743e-32	-0.904372	-1.78009	1.2606e-07	-0.941527	-1.92238
34367762	chr6:34367762:T:C	3.63742e-39	-1.29021e-09	-1.85333	5.00376e-32	-1.29021e-09	-1.82919	3.75136e-07	-1.29021e-09	-1.77337
34367978	chr6:34367978:G:A	3.68128e-39	-1.29021e-09	-1.84135	5.08488e-32	-1.29021e-09	-1.81311	3.81197e-07	-1.29021e-09	-1.75735
34368172	chr6:34368172:G:T	3.35898e-39	-1.29021e-09	-1.93297	4.54522e-32	-1.29021e-09	-1.9253	3.42363e-07	-1.29021e-09	-1.86479
34368275	chr6:34368275:G:A	3.64155e-39	-1.29021e-09	-1.8522	5.04351e-32	-1.29021e-09	-1.82128	3.77108e-07	-1.29021e-09	-1.76813
34368702	chr6:34368702:A:G	3.50833e-39	-1.29021e-09	-1.88946	4.81389e-32	-1.29021e-09	-1.86787	3.59103e-07	-1.29021e-09	-1.81705
34368798	chr6:34368798:C:T	3.08602e-39	-1.29021e-09	-2.01772	4.11333e-32	-1.29021e-09	-2.02515	2.98592e-07	-1.29021e-09	-2.00159
34368933	chr6:34368933:C:T	3.64247e-39	-1.29021e-09	-1.85194	5.01123e-32	-1.29021e-09	-1.8277	3.75701e-07	-1.29021e-09	-1.77187
34369070	chr6:34369070:T:C	3.42776e-40	-2.48686	-1.72842	3.23584e-33	-2.68184	-1.88583	2.73367e-08	-2.49766	-1.89477
34369762	chr6:34369762:T:C	1.44165e-38	-1.29021e-09	-0.476231	1.82021e-31	-1.29021e-09	-0.537841	2.45079e-06	-1.29021e-09	0.103504
34369876	chr6:34369876:A:T	4.23368e-39	-1.29021e-09	-1.70153	5.78071e-32	-1.29021e-09	-1.68485	6.19323e-07	-1.29021e-09	-1.27204
34370131	chr6:34370131:T:C	3.14947e-39	-1.29021e-09	-1.99737	4.17021e-32	-1.29021e-09	-2.01141	3.12598e-07	-1.29021e-09	-1.95574
34370399	chr6:34370399:T:C	3.07456e-39	-1.29021e-09	-2.02144	4.14108e-32	-1.29021e-09	-2.01842	2.93278e-07	-1.29021e-09	-2.01954
34370544	chr6:34370544:G:A	1.05784e-38	-1.29021e-09	-0.785789	1.50604e-31	-1.29021e-09	-0.727309	6.58847e-07	-1.29021e-09	-1.21017
34370579	chr6:34370579:C:T	3.11483e-39	-0.458535	-1.5499	1.72838e-32	-1.22002	-1.67218	2.35158e-07	-0.607415	-1.63299
34370589	chr6:34370589:G:A	3.15095e-39	-1.29021e-09	-1.9969	4.32435e-32	-1.29021e-09	-1.97512	3.06038e-07	-1.29021e-09	-1.97695
34371048	chr6:34371048:T:A	3.29658e-40	-2.44414	-1.81016	3.11688e-33	-2.6585	-1.94664	2.66007e-08	-2.54496	-1.87476
34371412	chr6:34371412:G:A	3.15522e-39	-1.29021e-09	-1.99555	4.1686e-32	-1.29021e-09	-2.0118	3.13045e-07	-1.29021e-09	-1.95432
34371444	chr6:34371444:A:G	7.60518e-40	-1.63462	-1.78374	4.36741e-33	-2.4623	-1.80549	0.000109166	5.15406	-1.2541
34371607	chr6:34371607:ACAGT:A	3.83324e-39	-1.29021e-09	-1.80089	5.30684e-32	-1.29021e-09	-1.77038	4.06966e-07	-1.29021e-09	-1.69193
34372048	chr6:34372048:C:G	2.45431e-39	-2.24676	-1.42404e-09	3.06226e-32	-2.32022	-1.42404e-09	2.91343e-07	-2.02616	-1.42404e-09
34372192	chr6:34372192:T:C	3.45376e-39	-1.29021e-09	-1.90514	4.76888e-32	-1.29021e-09	-1.87727	3.52373e-07	-1.29021e-09	-1.83597
34372205	chr6:34372205:T:C	1.30273e-39	-1.36991	-1.51024	6.53441e-33	-2.31797	-1.54691	0.000357941	5.81508	-0.727615
34372399	chr6:34372399:G:A	3.15025e-39	-1.29021e-09	-1.99712	4.16408e-32	-1.29021e-09	-2.01288	3.12333e-07	-1.29021e-09	-1.95659
34372429	chr6:34372429:T:C	3.5894e-39	-1.29021e-09	-1.86662	4.94921e-32	-1.29021e-09	-1.84015	3.69508e-07	-1.29021e-09	-1.78849
34372432	chr6:34372432:T:C	1.66809e-39	-2.63293	-1.42404e-09	2.55678e-32	-2.50063	-1.42404e-09	1.44094e-07	-2.73019	-1.42404e-09
34372724	chr6:34372724:A:C	3.87271e-39	-1.29021e-09	-1.79065	5.23313e-32	-1.29021e-09	-1.78437	4.13945e-07	-1.29021e-09	-1.67493
34372738	chr6:34372738:A:G	5.20779e-39	-1.29021e-09	-1.49445	6.85614e-32	-1.29021e-09	-1.51423	4.58241e-07	-1.29021e-09	-1.57327
34372797	chr6:34372797:T:G	3.14706e-39	-1.29021e-09	-1.99813	4.1601e-32	-1.29021e-09	-2.01384	3.1181e-07	-1.29021e-09	-1.95827
34372983	chr6:34372983:G:A	4.26026e-39	-1.29021e-09	-1.69528	5.18919e-32	-1.29021e-09	-1.7928	4.33689e-07	-1.29021e-09	-1.62834
34373046	chr6:34373046:G:A	1.61954e-39	-2.66246	-1.42404e-09	2.00365e-32	-2.74441	-1.42404e-09	1.48228e-07	-2.70191	-1.42404e-09
34373051	chr6:34373051:G:A	2.94203e-39	-0.508347	-1.55716	1.72529e-32	-1.23335	-1.66063	1.87565e-07	-0.77888	-1.68766
34373422	chr6:34373422:C:T	2.60387e-39	-2.1876	-1.42404e-09	2.26495e-32	-2.62183	-1.42404e-09	3.45433e-07	-1.85586	-1.42404e-09
34374349	chr6:34374349:C:T	3.82942e-39	-1.29021e-09	-1.80189	5.30102e-32	-1.29021e-09	-1.77148	4.06487e-07	-1.29021e-09	-1.69311
34374517	chr6:34374517:G:A	3.66952e-39	-1.29021e-09	-1.84454	5.06793e-32	-1.29021e-09	-1.81645	3.79755e-07	-1.29021e-09	-1.76114
34374775	chr6:34374775:A:G	3.97575e-39	-1.29021e-09	-1.76439	5.50367e-32	-1.29021e-09	-1.73396	4.21202e-07	-1.29021e-09	-1.65755
34375026	chr6:34375026:C:G	3.75102e-39	-1.29021e-09	-1.82258	4.98225e-32	-1.29021e-09	-1.8335	3.73613e-07	-1.29021e-09	-1.77744
34375133	chr6:34375133:A:C	3.66889e-39	-1.29021e-09	-1.84472	5.0669e-32	-1.29021e-09	-1.81665	3.79691e-07	-1.29021e-09	-1.76131
34375501	chr6:34375501:T:A	2.2601e-39	-2.3292	-1.42404e-09	2.49304e-32	-2.52588	-1.42404e-09	3.31227e-07	-1.89786	-1.42404e-09
34375568	chr6:34375568:C:T	4.6348e-39	-1.29021e-09	-1.61101	6.11364e-32	-1.29021e-09	-1.62886	5.31329e-07	-1.29021e-09	-1.42528
34375789	chr6:34375789:T:C	7.8667e-40	-1.62981	-1.75474	4.51752e-33	-2.45698	-1.77702	0.000119119	5.18853	-1.20131
34375936	chr6:34375936:C:T	3.58043e-39	-1.29021e-09	-1.86912	4.9354e-32	-1.29021e-09	-1.84294	3.68754e-07	-1.29021e-09	-1.79053
34376311	chr6:34376311:A:G	3.32408e-39	-1.29021e-09	-1.94341	4.59929e-32	-1.29021e-09	-1.91348	3.03727e-07	-1.29021e-09	-1.98453
34376354	chr6:34376354:G:C	3.68092e-39	-1.29021e-09	-1.84144	5.08486e-32	-1.29021e-09	-1.81311	3.81216e-07	-1.29021e-09	-1.7573
34376575	chr6:34376575:T:C	3.66639e-39	-1.29021e-09	-1.8454	5.06363e-32	-1.29021e-09	-1.8173	3.79394e-07	-1.29021e-09	-1.76209
34376801	chr6:34376801:G:C	7.56446e-39	-1.29021e-09	-1.12114	1.07773e-31	-1.29021e-09	-1.06194	7.4094e-07	-1.29021e-09	-1.09274
34376876	chr6:34376876:T:C	7.03809e-40	-1.73313	-1.76273	4.25338e-33	-2.50898	-1.78527	8.94713e-05	4.91705	-1.21604
34377483	chr6:34377483:TA:T	3.67556e-39	-1.29021e-09	-1.8429	5.07649e-32	-1.29021e-09	-1.81476	3.80465e-07	-1.29021e-09	-1.75927
34377605	chr6:34377605:G:A	3.75211e-39	-1.29021e-09	-1.82229	5.07361e-32	-1.29021e-09	-1.81533	3.97952e-07	-1.29021e-09	-1.71433
34377702	chr6:34377702:A:G	3.63154e-39	-1.29021e-09	-1.85495	5.01195e-32	-1.29021e-09	-1.82755	3.75373e-07	-1.29021e-09	-1.77274
34378107	chr6:34378107:G:A	3.51949e-39	-1.29021e-09	-1.88629	4.80473e-32	-1.29021e-09	-1.86978	2.97246e-07	-1.29021e-09	-2.0061
34378420	chr6:34378420:T:C	3.04592e-39	-1.29021e-09	-2.0308	4.09076e-32	-1.29021e-09	-2.03065	2.92945e-07	-1.29021e-09	-2.02068
34378589	chr6:34378589:C:A	3.25521e-39	-1.29021e-09	-1.96435	4.49379e-32	-1.29021e-09	-1.93668	3.67926e-07	-1.29021e-09	-1.79278
34378590	chr6:34378590:C:A	3.25476e-39	-1.29021e-09	-1.96449	4.49277e-32	-1.29021e-09	-1.93691	3.6777e-07	-1.29021e-09	-1.7932
34378785	chr6:34378785:C:T	3.59422e-39	-1.29021e-09	-1.86528	4.9559e-32	-1.29021e-09	-1.8388	3.7066e-07	-1.29021e-09	-1.78538
34378966	chr6:34378966:T:C	3.76052e-39	-1.29021e-09	-1.82005	4.86798e-32	-1.29021e-09	-1.8567	3.9396e-07	-1.29021e-09	-1.72441
34379823	chr6:34379823:T:C	4.04691e-39	-1.29021e-09	-1.74665	5.4708e-32	-1.29021e-09	-1.73995	4.36513e-07	-1.29021e-09	-1.62185
34380113	chr6:34380113:C:T	4.08037e-39	-1.29021e-09	-1.73842	6.82886e-32	-1.29021e-09	-1.51822	5.05034e-07	-1.29021e-09	-1.47604
34380153	chr6:34380153:G:A	3.58348e-39	-1.29021e-09	-1.86827	5.13007e-32	-1.29021e-09	-1.80426	4.13086e-07	-1.29021e-09	-1.67701
34380177	chr6:34380177:G:A	4.93943e-39	-1.29021e-09	-1.54736	6.51119e-32	-1.29021e-09	-1.56586	4.37288e-07	-1.29021e-09	-1.62007
34380334	chr6:34380334:G:A	3.86129e-39	-1.29021e-09	-1.7936	4.98654e-32	-1.29021e-09	-1.83264	4.06702e-07	-1.29021e-09	-1.69258
34380578	chr6:34380578:C:T	3.66889e-39	-1.29021e-09	-1.84472	5.0669e-32	-1.29021e-09	-1.81665	3.79691e-07	-1.29021e-09	-1.76131
34381213	chr6:34381213:C:G	3.63902e-39	-1.29021e-09	-1.85289	5.03969e-32	-1.29021e-09	-1.82203	3.76815e-07	-1.29021e-09	-1.76891
34381506	chr6:34381506:A:G	3.66456e-39	-1.29021e-09	-1.8459	5.06023e-32	-1.29021e-09	-1.81797	3.79137e-07	-1.29021e-09	-1.76276
34382022	chr6:34382022:A:G	4.10304e-39	-1.29021e-09	-1.73288	5.53687e-32	-1.29021e-09	-1.72795	7.66917e-07	-1.29021e-09	-1.05828
34382028	chr6:34382028:A:G	3.6166e-39	-1.29021e-09	-1.85907	4.99667e-32	-1.29021e-09	-1.83061	3.74371e-07	-1.29021e-09	-1.77542
34382348	chr6:34382348:A:T	4.84977e-39	-1.29021e-09	-1.56567	6.68769e-32	-1.29021e-09	-1.53911	3.15203e-07	-1.29021e-09	-1.94745
34382708	chr6:34382708:G:A	6.94641e-39	-1.29021e-09	-1.20638	9.93165e-32	-1.29021e-09	-1.14365	6.81783e-07	-1.29021e-09	-1.17595
34382799	chr6:34382799:C:T	7.55455e-39	-1.29021e-09	-1.12245	1.07662e-31	-1.29021e-09	-1.06297	7.40084e-07	-1.29021e-09	-1.0939
34382982	chr6:34382982:CTGGG:C	3.05056e-39	-1.29021e-09	-2.02928	4.09115e-32	-1.29021e-09	-2.03055	2.91542e-07	-1.29021e-09	-2.02548
34382990	chr6:34382990:G:A	3.30785e-40	-2.43878	-1.81211	3.10936e-33	-2.65654	-1.951	2.64313e-08	-2.54791	-1.8782
34383610	chr6:34383610:T:C	4.81568e-39	-1.29021e-09	-1.57273	6.6316e-32	-1.29021e-09	-1.54753	3.14288e-07	-1.29021e-09	-1.95035
34383724	chr6:34383724:A:G	3.66889e-39	-1.29021e-09	-1.84472	5.0669e-32	-1.29021e-09	-1.81665	3.79691e-07	-1.29021e-09	-1.76131
34383990	chr6:34383990:G:A	8.15921e-39	-1.29021e-09	-1.04546	1.16847e-31	-1.29021e-09	-0.981101	7.99029e-07	-1.29021e-09	-1.01727
34384382	chr6:34384382:C:T	3.61447e-39	-1.85966	-1.42404e-09	4.70003e-32	-1.89181	-1.42404e-09	1.87114e-07	-2.46894	-1.42404e-09
34384427	chr6:34384427:G:A	3.10853e-39	-1.29021e-09	-2.01045	4.21112e-32	-1.29021e-09	-2.00165	3.06274e-07	-1.29021e-09	-1.97618
34384588	chr6:34384588:C:T	7.67826e-39	-1.29021e-09	-1.10621	1.1289e-31	-1.29021e-09	-1.01555	5.24487e-07	-1.29021e-09	-1.43824
34385769	chr6:34385769:C:T	3.62795e-39	-1.29021e-09	-1.85594	5.00554e-32	-1.29021e-09	-1.82883	3.74557e-07	-1.29021e-09	-1.77492
34386319	chr6:34386319:T:C	3.66973e-39	-1.29021e-09	-1.84449	5.06846e-32	-1.29021e-09	-1.81634	3.79819e-07	-1.29021e-09	-1.76097
34386568	chr6:34386568:T:A	3.64656e-39	-1.29021e-09	-1.85082	5.05085e-32	-1.29021e-09	-1.81982	3.77758e-07	-1.29021e-09	-1.76641
34387166	chr6:34387166:T:C	3.66889e-39	-1.29021e-09	-1.84472	5.0669e-32	-1.29021e-09	-1.81665	3.79691e-07	-1.29021e-09	-1.76131
34387555	chr6:34387555:C:T	3.05858e-39	-1.29021e-09	-2.02665	4.13043e-32	-1.29021e-09	-2.021	2.89998e-07	-1.29021e-09	-2.03079
34387674	chr6:34387674:A:T	1.62806e-39	-2.65721	-1.42404e-09	2.19204e-32	-2.65455	-1.42404e-09	1.39253e-07	-2.76437	-1.42404e-09
34388240	chr6:34388240:T:C	3.61198e-39	-1.29021e-09	-1.86035	4.97881e-32	-1.29021e-09	-1.83419	3.72517e-07	-1.29021e-09	-1.78038
34388894	chr6:34388894:G:A	3.80737e-39	-1.29021e-09	-1.80767	4.92352e-32	-1.29021e-09	-1.84536	3.99906e-07	-1.29021e-09	-1.70943
34389639	chr6:34389639:C:CA	3.30668e-39	-1.29021e-09	-1.94866	4.46847e-32	-1.29021e-09	-1.94233	3.35379e-07	-1.29021e-09	-1.8854
34389752	chr6:34389752:A:C	9.34944e-39	-1.29021e-09	-0.909288	1.32504e-31	-1.29021e-09	-0.85535	5.97061e-07	-1.29021e-09	-1.30864
34390034	chr6:34390034:G:A	3.76018e-39	-1.29021e-09	-1.82014	5.19536e-32	-1.29021e-09	-1.79161	3.97568e-07	-1.29021e-09	-1.7153
34390080	chr6:34390080:A:G	3.19997e-39	-0.492552	-1.48891	1.8542e-32	-1.22022	-1.60171	2.01368e-07	-0.765769	-1.62976
34391071	chr6:34391071:CACTA:C	3.69729e-39	-1.29021e-09	-1.837	4.94188e-32	-1.29021e-09	-1.84163	3.69528e-07	-1.29021e-09	-1.78844
34391213	chr6:34391213:G:C	4.34224e-39	-1.29021e-09	-1.67621	5.93643e-32	-1.29021e-09	-1.65827	6.45464e-07	-1.29021e-09	-1.23069
34391227	chr6:34391227:C:T	3.23427e-39	-1.29021e-09	-1.9708	4.44944e-32	-1.29021e-09	-1.9466	3.10041e-07	-1.29021e-09	-1.96396
34391293	chr6:34391293:T:C	4.21858e-39	-1.29021e-09	-1.70511	5.57904e-32	-1.29021e-09	-1.72036	4.2419e-07	-1.29021e-09	-1.65048
34392076	chr6:34392076:C:T	3.60072e-39	-1.29021e-09	-1.86347	4.9069e-32	-1.29021e-09	-1.84874	4.75952e-07	-1.29021e-09	-1.53535
34392105	chr6:34392105:C:A	3.80106e-39	-1.29021e-09	-1.80933	5.03933e-32	-1.29021e-09	-1.8221	3.7926e-07	-1.29021e-09	-1.76244
34392219	chr6:34392219:G:A	3.66572e-39	-1.29021e-09	-1.84558	5.05995e-32	-1.29021e-09	-1.81802	3.7952e-07	-1.29021e-09	-1.76175
34392751	chr6:34392751:T:C	3.66329e-39	-1.29021e-09	-1.84624	5.04854e-32	-1.29021e-09	-1.82028	3.7854e-07	-1.29021e-09	-1.76434
34393022	chr6:34393022:C:A	1.19529e-38	-0.663631	-1.42404e-09	9.71698e-32	-1.1655	-1.42404e-09	1.5666e-06	-0.344002	-1.42404e-09
34393280	chr6:34393280:G:A	3.12703e-39	-1.29021e-09	-2.00452	4.16325e-32	-1.29021e-09	-2.01308	3.11782e-07	-1.29021e-09	-1.95836
34393728	chr6:34393728:C:G	6.68823e-39	-1.29021e-09	-1.24426	1.06574e-31	-1.29021e-09	-1.07313	9.95236e-07	-1.29021e-09	-0.797683
34394364	chr6:34394364:C:G	1.54161e-39	-2.71178	-1.42404e-09	2.13765e-32	-2.67967	-1.42404e-09	1.68235e-07	-2.5753	-1.42404e-09
34394371	chr6:34394371:A:G	3.65526e-39	-1.29021e-09	-1.84844	5.04312e-32	-1.29021e-09	-1.82135	3.77954e-07	-1.29021e-09	-1.76589
34394396	chr6:34394396:A:G	6.62716e-39	-1.29021e-09	-1.25343	1.0557e-31	-1.29021e-09	-1.08259	9.84031e-07	-1.29021e-09	-0.809006
34394554	chr6:34394554:C:T	3.04789e-39	-1.29021e-09	-2.03015	4.09718e-32	-1.29021e-09	-2.02908	2.99168e-07	-1.29021e-09	-1.99966
34394753	chr6:34394753:C:G	4.142e-39	-1.29021e-09	-1.72343	5.65095e-32	-1.29021e-09	-1.70756	3.22547e-07	-1.29021e-09	-1.92442
34394860	chr6:34394860:A:G	1.96523e-40	-2.75773	-2.01385	2.56974e-33	-2.77192	-2.02623	2.33867e-08	-2.55345	-1.99504
34395142	chr6:34395142:A:G	6.27958e-39	-1.29021e-09	-1.3073	8.22169e-32	-1.29021e-09	-1.3326	7.6844e-07	-1.29021e-09	-1.0563
34395412	chr6:34395412:T:C	3.60649e-39	-1.29021e-09	-1.86187	4.97054e-32	-1.29021e-09	-1.83585	3.71868e-07	-1.29021e-09	-1.78212
34395557	chr6:34395557:C:T	3.29006e-40	-2.44925	-1.80703	3.10192e-33	-2.66449	-1.94545	2.67964e-08	-2.54002	-1.87237
34395615	chr6:34395615:T:C	6.45069e-39	-1.29021e-09	-1.28042	8.45239e-32	-1.29021e-09	-1.30493	7.90842e-07	-1.29021e-09	-1.02757
34395966	chr6:34395966:A:G	3.07344e-39	-1.29021e-09	-2.02181	4.09363e-32	-1.29021e-09	-2.02995	2.90246e-07	-1.29021e-09	-2.02993
34396220	chr6:34396220:AAG:A	2.4062e-40	-2.6573	-1.91184	2.73032e-33	-2.75859	-1.97896	5.31831e-08	-2.12268	-1.60424
34396424	chr6:34396424:TAA:CAA	3.14777e-39	-1.29021e-09	-1.99791	4.31876e-32	-1.29021e-09	-1.97641	3.05728e-07	-1.29021e-09	-1.97797
34396833	chr6:34396833:A:G	3.56469e-39	-1.29021e-09	-1.87353	4.91043e-32	-1.29021e-09	-1.84802	3.66476e-07	-1.29021e-09	-1.79673
34396839	chr6:34396839:T:C	3.45114e-39	-1.29021e-09	-1.9059	4.75374e-32	-1.29021e-09	-1.88045	3.5294e-07	-1.29021e-09	-1.83437
34396902	chr6:34396902:G:A	3.54059e-39	-1.29021e-09	-1.88031	4.8947e-32	-1.29021e-09	-1.85123	3.64692e-07	-1.29021e-09	-1.80161
34396956	chr6:34396956:G:A	3.58532e-39	-1.29021e-09	-1.86776	4.94447e-32	-1.29021e-09	-1.84111	3.69585e-07	-1.29021e-09	-1.78828
34399116	chr6:34399116:T:C	3.04866e-39	-1.29021e-09	-2.0299	4.09153e-32	-1.29021e-09	-2.03046	2.95096e-07	-1.29021e-09	-2.01336
34399321	chr6:34399321:A:G	3.55994e-39	-1.29021e-09	-1.87486	4.90173e-32	-1.29021e-09	-1.84979	3.66065e-07	-1.29021e-09	-1.79785
34399352	chr6:34399352:A:G	3.59815e-39	-1.29021e-09	-1.86419	4.95698e-32	-1.29021e-09	-1.83858	3.70363e-07	-1.29021e-09	-1.78618
34400344	chr6:34400344:TAA:T	3.59788e-39	-1.29021e-09	-1.86426	4.97435e-32	-1.29021e-09	-1.83508	3.71604e-07	-1.29021e-09	-1.78283
34400487	chr6:34400487:G:T	3.78245e-39	-1.29021e-09	-1.81423	5.01667e-32	-1.29021e-09	-1.82661	3.77125e-07	-1.29021e-09	-1.76809
34400569	chr6:34400569:A:G	3.09893e-40	-2.48335	-1.83279	2.99577e-33	-2.68324	-1.96152	2.72724e-08	-2.50033	-1.89445
34400730	chr6:34400730:T:G	3.64507e-39	-1.29021e-09	-1.85123	5.03074e-32	-1.29021e-09	-1.82381	3.76801e-07	-1.29021e-09	-1.76895
34400845	chr6:34400845:T:G	7.02941e-39	-1.29021e-09	-1.1945	8.80304e-32	-1.29021e-09	-1.26428	8.39811e-07	-1.29021e-09	-0.967487
34400880	chr6:34400880:A:G	3.68566e-39	-1.29021e-09	-1.84015	5.0997e-32	-1.29021e-09	-1.8102	3.82882e-07	-1.29021e-09	-1.75294
34401040	chr6:34401040:C:T	3.17468e-39	-1.29021e-09	-1.9894	4.27214e-32	-1.29021e-09	-1.98726	3.16195e-07	-1.29021e-09	-1.9443
34401200	chr6:34401200:C:T	1.44909e-39	-2.77367	-1.42404e-09	1.94706e-32	-2.77306	-1.42404e-09	1.45835e-07	-2.71819	-1.42404e-09
34401513	chr6:34401513:A:C	6.07242e-39	-1.29021e-09	-1.34085	7.87871e-32	-1.29021e-09	-1.37521	7.55097e-07	-1.29021e-09	-1.07382
34401778	chr6:34401778:T:C	3.86263e-39	-1.29021e-09	-1.79326	5.2197e-32	-1.29021e-09	-1.78694	4.12829e-07	-1.29021e-09	-1.67763
34401849	chr6:34401849:C:G	3.81564e-39	-1.29021e-09	-1.8055	5.27668e-32	-1.29021e-09	-1.77608	4.04464e-07	-1.29021e-09	-1.6981
34402070	chr6:34402070:A:T	3.61845e-39	-1.29021e-09	-1.85856	4.92824e-32	-1.29021e-09	-1.8444	4.79195e-07	-1.29021e-09	-1.52856
34402129	chr6:34402129:T:C	3.6338e-39	-1.29021e-09	-1.85432	4.94912e-32	-1.29021e-09	-1.84017	4.82429e-07	-1.29021e-09	-1.52183
34402186	chr6:34402186:C:T	3.05529e-39	-1.29021e-09	-2.02773	4.1159e-32	-1.29021e-09	-2.02452	3.03376e-07	-1.29021e-09	-1.98569
34402255	chr6:34402255:G:A	3.09096e-39	-1.29021e-09	-2.01612	4.19691e-32	-1.29021e-09	-2.00503	2.91146e-07	-1.29021e-09	-2.02684
34402411	chr6:34402411:A:G	3.06441e-39	-1.29021e-09	-2.02475	4.09121e-32	-1.29021e-09	-2.03054	2.906e-07	-1.29021e-09	-2.02872
34402816	chr6:34402816:T:G	3.66157e-39	-1.29021e-09	-1.84671	5.05273e-32	-1.29021e-09	-1.81945	3.78628e-07	-1.29021e-09	-1.76411
34402827	chr6:34402827:T:G	1.94884e-40	-2.76316	-2.0168	2.56209e-33	-2.77345	-2.02768	2.38893e-08	-2.52824	-1.99899
34403290	chr6:34403290:A:G	3.65261e-39	-1.29021e-09	-1.84916	5.04084e-32	-1.29021e-09	-1.82181	3.77612e-07	-1.29021e-09	-1.76679
34403714	chr6:34403714:G:A	3.61988e-39	-1.29021e-09	-1.85816	4.98785e-32	-1.29021e-09	-1.83237	3.73315e-07	-1.29021e-09	-1.77824
34403752	chr6:34403752:C:T	3.79057e-39	-1.29021e-09	-1.81209	5.03138e-32	-1.29021e-09	-1.82368	3.77824e-07	-1.29021e-09	-1.76623
34403930	chr6:34403930:A:G	3.2704e-39	-1.29021e-09	-1.95969	4.43982e-32	-1.29021e-09	-1.94877	4.06472e-07	-1.29021e-09	-1.69315
34404611	chr6:34404611:CAA:C	3.23497e-39	-1.29021e-09	-1.97059	4.44895e-32	-1.29021e-09	-1.94671	3.09962e-07	-1.29021e-09	-1.96421
34404619	chr6:34404619:T:A	3.23267e-39	-1.29021e-09	-1.9713	4.454e-32	-1.29021e-09	-1.94558	3.64343e-07	-1.29021e-09	-1.80257
34405068	chr6:34405068:C:T	3.31421e-39	-1.29021e-09	-1.94639	4.47332e-32	-1.29021e-09	-1.94125	3.34837e-07	-1.29021e-09	-1.88702
34405311	chr6:34405311:A:C	4.7304e-39	-1.29021e-09	-1.59059	5.97257e-32	-1.29021e-09	-1.6522	5.18184e-07	-1.29021e-09	-1.45033
34405519	chr6:34405519:G:A	3.04884e-39	-1.29021e-09	-2.02984	4.09094e-32	-1.29021e-09	-2.0306	2.92022e-07	-1.29021e-09	-2.02384
34405567	chr6:34405567:T:C	3.57161e-39	-1.29021e-09	-1.87159	4.91937e-32	-1.29021e-09	-1.8462	3.67381e-07	-1.29021e-09	-1.79426
34405636	chr6:34405636:C:A	3.61333e-39	-1.29021e-09	-1.85997	4.98454e-32	-1.29021e-09	-1.83304	3.72237e-07	-1.29021e-09	-1.78113
34405683	chr6:34405683:GCA:G	5.50065e-39	-1.29021e-09	-1.43974	7.51994e-32	-1.29021e-09	-1.42182	5.98944e-07	-1.29021e-09	-1.30549
34405872	chr6:34405872:G:A	5.51884e-39	-1.29021e-09	-1.43644	6.5517e-32	-1.29021e-09	-1.55965	9.29924e-07	-1.29021e-09	-0.86556
34405877	chr6:34405877:C:A	3.66092e-39	-1.29021e-09	-1.84689	4.99378e-32	-1.29021e-09	-1.83119	4.89268e-07	-1.29021e-09	-1.50775
34405937	chr6:34405937:G:A	9.34414e-40	-1.64821	-1.56423	5.45826e-33	-2.45154	-1.5933	0.000108461	4.74236	-0.848879
34406148	chr6:34406148:G:A	3.2313e-39	-1.29021e-09	-1.97172	4.45232e-32	-1.29021e-09	-1.94595	3.63109e-07	-1.29021e-09	-1.80596
34406474	chr6:34406474:C:T	3.04941e-39	-1.29021e-09	-2.02966	4.0903e-32	-1.29021e-09	-2.03076	2.92409e-07	-1.29021e-09	-2.02251
34406876	chr6:34406876:C:T	3.02216e-39	-0.35693	-1.6817	1.66889e-32	-1.13708	-1.79014	2.28412e-07	-0.512665	-1.75685
34407018	chr6:34407018:G:A	6.64226e-40	-1.74232	-1.81142	4.10263e-33	-2.50198	-1.82836	4.99588e-05	4.44931	-1.33102
34407159	chr6:34407159:C:T	3.61948e-39	-1.29021e-09	-1.85828	4.93394e-32	-1.29021e-09	-1.84324	4.79789e-07	-1.29021e-09	-1.52732
34407368	chr6:34407368:C:T	3.06726e-39	-1.29021e-09	-2.02382	4.09622e-32	-1.29021e-09	-2.02932	2.95381e-07	-1.29021e-09	-2.0124
34407459	chr6:34407459:G:A	5.66595e-39	-1.29021e-09	-1.41013	7.1393e-32	-1.29021e-09	-1.47376	6.39131e-07	-1.29021e-09	-1.24055
34407555	chr6:34407555:G:A	5.75825e-40	-1.76158	-1.93497	4.31079e-33	-2.27673	-2.00411	1.70145e-07	-0.784476	-1.77954
34408666	chr6:34408666:T:C	3.68891e-39	-1.29021e-09	-1.83927	5.09578e-32	-1.29021e-09	-1.81097	3.82736e-07	-1.29021e-09	-1.75332
34408734	chr6:34408734:C:T	3.45287e-39	-1.29021e-09	-1.9054	4.73922e-32	-1.29021e-09	-1.88351	3.5325e-07	-1.29021e-09	-1.83349
34409073	chr6:34409073:G:A	3.60479e-39	-1.29021e-09	-1.86234	4.98331e-32	-1.29021e-09	-1.83329	3.72243e-07	-1.29021e-09	-1.78112
34409566	chr6:34409566:G:A	2.72767e-39	-0.54531	-1.59585	1.60145e-32	-1.26726	-1.7012	1.74061e-07	-0.816753	-1.7245
34409666	chr6:34409666:C:T	4.05571e-39	-1.29021e-09	-1.74448	5.22202e-32	-1.29021e-09	-1.7865	3.92797e-07	-1.29021e-09	-1.72737
34409673	chr6:34409673:A:G	3.61399e-39	-1.29021e-09	-1.85979	4.98236e-32	-1.29021e-09	-1.83348	3.72814e-07	-1.29021e-09	-1.77958
34410060	chr6:34410060:A:G	3.36514e-39	-1.29021e-09	-1.93114	4.6098e-32	-1.29021e-09	-1.91119	3.41576e-07	-1.29021e-09	-1.86709
34410352	chr6:34410352:G:A	1.58549e-39	-2.68371	-1.42404e-09	2.05373e-32	-2.71972	-1.42404e-09	1.67516e-07	-2.57958	-1.42404e-09
34410446	chr6:34410446:T:C	5.58692e-39	-1.29021e-09	-1.42418	6.61738e-32	-1.29021e-09	-1.54968	9.46088e-07	-1.29021e-09	-0.848327
34410566	chr6:34410566:T:C	3.61179e-39	-1.29021e-09	-1.8604	4.9788e-32	-1.29021e-09	-1.83419	3.72528e-07	-1.29021e-09	-1.78035
34410916	chr6:34410916:C:T	5.6819e-39	-1.29021e-09	-1.40732	7.1585e-32	-1.29021e-09	-1.47108	6.41189e-07	-1.29021e-09	-1.23734
34411284	chr6:34411284:G:A	3.61779e-39	-1.29021e-09	-1.85874	4.98688e-32	-1.29021e-09	-1.83257	3.7318e-07	-1.29021e-09	-1.7786
34411419	chr6:34411419:T:C	3.59154e-39	-1.29021e-09	-1.86602	4.94773e-32	-1.29021e-09	-1.84045	3.70049e-07	-1.29021e-09	-1.78703
34411572	chr6:34411572:A:AC	3.61399e-39	-1.29021e-09	-1.85979	4.98208e-32	-1.29021e-09	-1.83353	3.72796e-07	-1.29021e-09	-1.77963
34411626	chr6:34411626:C:T	4.7573e-39	-1.29021e-09	-1.58493	5.92707e-32	-1.29021e-09	-1.65985	3.68435e-07	-1.29021e-09	-1.7914
34412253	chr6:34412253:G:A	3.0529e-39	-1.29021e-09	-2.02851	4.12333e-32	-1.29021e-09	-2.02272	2.90002e-07	-1.29021e-09	-2.03078
34412360	chr6:34412360:G:A	3.07622e-39	-1.29021e-09	-2.0209	4.11989e-32	-1.29021e-09	-2.02355	3.20747e-07	-1.29021e-09	-1.93001
34412717	chr6:34412717:T:C	5.62901e-39	-1.29021e-09	-1.41667	7.39082e-32	-1.29021e-09	-1.43914	4.90089e-07	-1.29021e-09	-1.50608
34413222	chr6:34413222:T:C	3.42903e-39	-1.29021e-09	-1.91233	4.71901e-32	-1.29021e-09	-1.88778	3.50435e-07	-1.29021e-09	-1.84149
34413359	chr6:34413359:G:A	1.44907e-39	-2.77368	-1.42404e-09	1.95955e-32	-2.76666	-1.42404e-09	2.93699e-07	-2.01811	-1.42404e-09
34413447	chr6:34413447:T:TTTAC	5.66427e-38	-1.29021e-09	0.892158	5.78701e-31	-1.29021e-09	0.618822	1.00797e-05	-1.29021e-09	1.51761
34414028	chr6:34414028:C:T	3.60408e-39	-1.29021e-09	-1.86254	4.88103e-32	-1.29021e-09	-1.85402	3.72924e-07	-1.29021e-09	-1.77929
34414160	chr6:34414160:A:G	6.41975e-39	-1.29021e-09	-1.28523	7.40256e-32	-1.29021e-09	-1.43755	1.12168e-06	-1.29021e-09	-0.678085
34414349	chr6:34414349:T:C	3.0484e-39	-1.29021e-09	-2.02999	4.13223e-32	-1.29021e-09	-2.02056	2.94798e-07	-1.29021e-09	-2.01437
34414537	chr6:34414537:A:G	6.65143e-39	-1.29021e-09	-1.24977	8.61827e-32	-1.29021e-09	-1.28549	8.14854e-07	-1.29021e-09	-0.997654
34414622	chr6:34414622:G:A	3.06747e-39	-1.29021e-09	-2.02375	4.12973e-32	-1.29021e-09	-2.02117	2.95037e-07	-1.29021e-09	-2.01356
34414888	chr6:34414888:T:C	4.33019e-39	-1.29021e-09	-1.67899	5.50548e-32	-1.29021e-09	-1.73364	4.67501e-07	-1.29021e-09	-1.55326
34415076	chr6:34415076:A:C	2.8287e-39	-2.10479	-1.42404e-09	4.5234e-32	-1.93012	-1.42404e-09	1.92377e-06	-0.138624	-1.42404e-09
34415194	chr6:34415194:C:T	4.36143e-39	-1.29021e-09	-1.67181	5.8802e-32	-1.29021e-09	-1.66779	4.7449e-07	-1.29021e-09	-1.53842
34415431	chr6:34415431:T:C	5.51022e-39	-0.321947	-1.11605	2.76825e-32	-1.1111	-1.31007	7.41395e-07	0.0167308	-1.10886
34415498	chr6:34415498:GTGT:G	3.44988e-38	-1.29021e-09	0.39632	3.76921e-31	-1.29021e-09	0.190071	6.01154e-06	-1.29021e-09	1.00077
34415651	chr6:34415651:G:A	3.32537e-39	-1.29021e-09	-1.94302	4.54234e-32	-1.29021e-09	-1.92594	3.36082e-07	-1.29021e-09	-1.88331
34416011	chr6:34416011:C:T	1.98567e-39	-0.713411	-1.74524	1.18503e-32	-1.42532	-1.84429	1.5285e-07	-0.857512	-1.8137
34416594	chr6:34416594:CAGG:C	3.7695e-39	-1.29021e-09	-1.81766	5.16384e-32	-1.29021e-09	-1.7977	5.15335e-07	-1.29021e-09	-1.45585
34417014	chr6:34417014:C:A	3.10914e-39	-1.29021e-09	-2.01026	4.22967e-32	-1.29021e-09	-1.99726	3.23372e-07	-1.29021e-09	-1.92186
34417075	chr6:34417075:T:C	4.85769e-39	-1.29021e-09	-1.56404	6.46324e-32	-1.29021e-09	-1.57325	7.67655e-07	-1.29021e-09	-1.05732
34417358	chr6:34417358:C:T	4.35047e-39	-1.29021e-09	-1.67432	5.53062e-32	-1.29021e-09	-1.72908	4.70149e-07	-1.29021e-09	-1.54761
34417721	chr6:34417721:A:G	6.78182e-39	-1.29021e-09	-1.23036	9.89356e-32	-1.29021e-09	-1.14749	4.70989e-07	-1.29021e-09	-1.54583
34417740	chr6:34417740:A:T	3.75199e-39	-1.29021e-09	-1.82232	5.13841e-32	-1.29021e-09	-1.80264	5.11452e-07	-1.29021e-09	-1.46341
34418626	chr6:34418626:A:T	3.05144e-39	-1.29021e-09	-2.02899	4.12047e-32	-1.29021e-09	-2.02341	2.90022e-07	-1.29021e-09	-2.0307
34418863	chr6:34418863:C:A	4.04711e-39	-1.29021e-09	-1.7466	5.19028e-32	-1.29021e-09	-1.79259	4.26793e-07	-1.29021e-09	-1.64436
34418901	chr6:34418901:G:T	3.53774e-39	-1.29021e-09	-1.88112	4.84e-32	-1.29021e-09	-1.86246	3.62692e-07	-1.29021e-09	-1.80711
34418996	chr6:34418996:G:A	3.13686e-39	-1.29021e-09	-2.00138	4.17258e-32	-1.29021e-09	-2.01084	3.03474e-07	-1.29021e-09	-1.98537
34419088	chr6:34419088:G:A	5.59937e-39	-1.29021e-09	-1.42195	8.24574e-32	-1.29021e-09	-1.32968	6.89243e-07	-1.29021e-09	-1.16507
34419439	chr6:34419439:G:A	8.45272e-40	-1.59891	-1.71379	4.83288e-33	-2.4325	-1.73402	0.000135718	5.26246	-1.14479
34419525	chr6:34419525:T:C	3.37405e-39	-1.29021e-09	-1.92849	4.60245e-32	-1.29021e-09	-1.91279	3.41835e-07	-1.29021e-09	-1.86634
34419599	chr6:34419599:C:T	4.33591e-39	-1.29021e-09	-1.67767	5.51372e-32	-1.29021e-09	-1.73214	4.68305e-07	-1.29021e-09	-1.55154
34419899	chr6:34419899:G:A	3.04907e-39	-1.29021e-09	-2.02977	4.1143e-32	-1.29021e-09	-2.02491	2.901e-07	-1.29021e-09	-2.03044
34420367	chr6:34420367:C:T	3.0986e-39	-1.29021e-09	-2.01366	4.15823e-32	-1.29021e-09	-2.01429	3.02689e-07	-1.29021e-09	-1.98796
34420447	chr6:34420447:A:G	6.75585e-39	-1.29021e-09	-1.2342	8.81324e-32	-1.29021e-09	-1.26312	5.76221e-07	-1.29021e-09	-1.34417
34420823	chr6:34420823:G:A	8.72621e-40	-1.59658	-1.68428	4.97242e-33	-2.43033	-1.70773	0.000144244	5.27744	-1.09884
34421366	chr6:34421366:T:C	7.67206e-40	-1.72493	-1.68467	4.65961e-33	-2.49615	-1.70689	0.000102727	4.94004	-1.10087
34421404	chr6:34421404:G:A	8.60888e-40	-1.59094	-1.70345	4.86946e-33	-2.43202	-1.72696	0.000138157	5.26531	-1.12983
34421448	chr6:34421448:C:A	3.64162e-39	-1.29021e-09	-1.85218	5.01941e-32	-1.29021e-09	-1.82607	3.82499e-07	-1.29021e-09	-1.75394
34421583	chr6:34421583:T:C	8.13903e-40	-1.74074	-1.60978	4.77311e-33	-2.32662	-1.85235	2.36775e-08	-2.55306	-1.98308
34421912	chr6:34421912:CT:C	6.87064e-39	-1.21735	-1.42404e-09	1.57962e-31	-0.679607	-1.42404e-09	5.16711e-07	-1.45318	-1.42404e-09
34422376	chr6:34422376:G:A	3.26692e-39	-1.29021e-09	-1.96076	4.50721e-32	-1.29021e-09	-1.9337	3.71806e-07	-1.29021e-09	-1.78229
34422539	chr6:34422539:T:C	3.84411e-39	-1.29021e-09	-1.79806	4.96272e-32	-1.29021e-09	-1.83742	4.03135e-07	-1.29021e-09	-1.70139
34423451	chr6:34423451:G:A	3.67498e-39	-1.29021e-09	-1.84306	5.05749e-32	-1.29021e-09	-1.81851	3.83675e-07	-1.29021e-09	-1.75087
34423860	chr6:34423860:C:G	4.10957e-39	-1.73129	-1.42404e-09	5.7418e-32	-1.69161	-1.42404e-09	2.06223e-07	-2.3717	-1.42404e-09
34424055	chr6:34424055:A:G	3.35835e-39	-1.29021e-09	-1.93316	4.58759e-32	-1.29021e-09	-1.91602	3.41117e-07	-1.29021e-09	-1.86844
34424360	chr6:34424360:C:T	5.86262e-39	-1.29021e-09	-1.37601	8.32149e-32	-1.29021e-09	-1.32054	4.12566e-07	-1.29021e-09	-1.67827
34424876	chr6:34424876:A:C	3.7895e-39	-1.29021e-09	-1.81237	5.64295e-32	-1.29021e-09	-1.70897	5.41826e-07	-1.29021e-09	-1.40572
34425239	chr6:34425239:T:C	3.64124e-39	-1.29021e-09	-1.85228	5.01911e-32	-1.29021e-09	-1.82613	3.82763e-07	-1.29021e-09	-1.75325
34425859	chr6:34425859:C:T	3.08216e-39	-1.29021e-09	-2.01897	4.18315e-32	-1.29021e-09	-2.00831	3.16188e-07	-1.29021e-09	-1.94433
34425871	chr6:34425871:T:G	3.76871e-39	-1.29021e-09	-1.81787	5.1672e-32	-1.29021e-09	-1.79705	5.15841e-07	-1.29021e-09	-1.45486
34426068	chr6:34426068:G:A	9.14562e-40	-1.76289	-1.47103	5.9468e-33	-2.4998	-1.45931	0.000197108	4.8912	-0.400351
34426074	chr6:34426074:A:C	3.27172e-39	-1.29021e-09	-1.95929	4.50773e-32	-1.29021e-09	-1.93358	3.13609e-07	-1.29021e-09	-1.95252
34426129	chr6:34426129:A:G	3.2439e-39	-1.29021e-09	-1.96783	4.45985e-32	-1.29021e-09	-1.94426	3.10808e-07	-1.29021e-09	-1.96149
34426322	chr6:34426322:G:A	3.13651e-39	-1.29021e-09	-2.00149	4.27246e-32	-1.29021e-09	-1.98719	2.93805e-07	-1.29021e-09	-2.01775
34426465	chr6:34426465:C:T	4.00938e-39	-1.29021e-09	-1.75597	5.33912e-32	-1.29021e-09	-1.76432	4.02374e-07	-1.29021e-09	-1.70328
34426624	chr6:34426624:C:G	3.08259e-39	-1.29021e-09	-2.01883	4.188e-32	-1.29021e-09	-2.00715	3.57724e-07	-1.29021e-09	-1.8209
34426699	chr6:34426699:C:T	3.71421e-39	-1.29021e-09	-1.83244	5.07755e-32	-1.29021e-09	-1.81455	3.87107e-07	-1.29021e-09	-1.74196
34427740	chr6:34427740:G:T	4.02924e-39	-1.29021e-09	-1.75103	5.36136e-32	-1.29021e-09	-1.76016	4.04395e-07	-1.29021e-09	-1.69827
34427759	chr6:34427759:T:C	9.64478e-40	-1.68434	-1.49643	6.02554e-33	-2.4565	-1.48946	0.000229893	5.09152	-0.446817
34428249	chr6:34428249:G:A	3.37091e-39	-1.29021e-09	-1.92942	4.78617e-32	-1.29021e-09	-1.87365	5.79873e-07	-1.29021e-09	-1.33785
34428267	chr6:34428267:G:A	3.36292e-39	-1.29021e-09	-1.9318	4.64707e-32	-1.29021e-09	-1.90314	3.22361e-07	-1.29021e-09	-1.92499
34428537	chr6:34428537:T:G	3.10488e-39	-1.29021e-09	-2.01163	4.31094e-32	-1.29021e-09	-1.97822	2.90021e-07	-1.29021e-09	-2.03071
34428663	chr6:34428663:A:G	3.11849e-39	-1.29021e-09	-2.00726	4.25411e-32	-1.29021e-09	-1.99149	2.93264e-07	-1.29021e-09	-2.01959
34429576	chr6:34429576:T:A	8.33752e-40	-1.82344	-1.50299	5.49757e-33	-2.53917	-1.49849	0.000176214	4.83401	-0.455218
34429581	chr6:34429581:A:G	3.05059e-39	-1.29021e-09	-2.02927	4.09275e-32	-1.29021e-09	-2.03016	2.91398e-07	-1.29021e-09	-2.02597
34429621	chr6:34429621:TA:T	4.01069e-39	-1.29021e-09	-1.75564	5.45115e-32	-1.29021e-09	-1.74355	4.31776e-07	-1.29021e-09	-1.63276
34429851	chr6:34429851:G:A	2.46361e-39	-2.24298	-1.42404e-09	3.85448e-32	-2.09014	-1.42404e-09	1.47689e-06	-0.402972	-1.42404e-09
34430071	chr6:34430071:C:T	6.68853e-40	-1.87144	-1.67536	4.48663e-33	-2.56083	-1.68003	8.7122e-05	4.50213	-0.82773
34430143	chr6:34430143:G:A	7.16531e-40	-1.84346	-1.63448	4.73619e-33	-2.54783	-1.6389	0.000100919	4.57567	-0.754253
34430245	chr6:34430245:C:T	3.07817e-39	-1.29021e-09	-2.02027	4.15003e-32	-1.29021e-09	-2.01626	2.90269e-07	-1.29021e-09	-2.02986
34430457	chr6:34430457:A:T	6.03174e-39	-1.29021e-09	-1.34757	8.63016e-32	-1.29021e-09	-1.28412	4.19962e-07	-1.29021e-09	-1.6605
34430581	chr6:34430581:A:T	4.57677e-40	-2.01907	-1.90713	3.37246e-33	-2.62672	-1.89961	2.98238e-05	3.9842	-1.3818
34430717	chr6:34430717:G:A	3.77121e-39	-1.29021e-09	-1.81721	4.86602e-32	-1.29021e-09	-1.8571	3.97915e-07	-1.29021e-09	-1.71443
34430758	chr6:34430758:C:A	5.01046e-39	-1.29021e-09	-1.53308	6.49979e-32	-1.29021e-09	-1.56761	4.25481e-07	-1.29021e-09	-1.64744
34430803	chr6:34430803:G:T	5.01481e-39	-1.29021e-09	-1.53221	6.50449e-32	-1.29021e-09	-1.56689	4.25783e-07	-1.29021e-09	-1.64673
34431068	chr6:34431068:G:A	4.87762e-39	-1.29021e-09	-1.55995	7.35892e-32	-1.29021e-09	-1.44347	6.44711e-07	-1.29021e-09	-1.23186
34431102	chr6:34431102:C:T	7.73201e-40	-1.88206	-1.51976	5.24544e-33	-2.56791	-1.5167	0.000144337	4.66558	-0.486339
34431241	chr6:34431241:G:A	4.19252e-39	-1.29021e-09	-1.7113	5.70186e-32	-1.29021e-09	-1.69859	4.54392e-07	-1.29021e-09	-1.5817
34431419	chr6:34431419:C:T	3.57945e-39	-1.29021e-09	-1.8694	4.90594e-32	-1.29021e-09	-1.84893	3.72915e-07	-1.29021e-09	-1.77931
34431618	chr6:34431618:C:A	3.08059e-39	-1.29021e-09	-2.01948	4.11336e-32	-1.29021e-09	-2.02514	3.02918e-07	-1.29021e-09	-1.9872
34432231	chr6:34432231:C:T	3.10771e-39	-1.29021e-09	-2.01072	4.19841e-32	-1.29021e-09	-2.00467	2.90034e-07	-1.29021e-09	-2.03067
34432232	chr6:34432232:G:A	6.27099e-39	-1.29021e-09	-1.30867	8.98279e-32	-1.29021e-09	-1.24407	4.32617e-07	-1.29021e-09	-1.63081
34432520	chr6:34432520:C:A	5.83352e-39	-1.29021e-09	-1.38098	8.3314e-32	-1.29021e-09	-1.31935	4.10413e-07	-1.29021e-09	-1.6835
34432578	chr6:34432578:A:G	3.08216e-39	-1.29021e-09	-2.01897	4.18315e-32	-1.29021e-09	-2.00831	3.16188e-07	-1.29021e-09	-1.94433
34432593	chr6:34432593:C:G	3.75042e-39	-1.29021e-09	-1.82274	5.15707e-32	-1.29021e-09	-1.79901	3.75056e-07	-1.29021e-09	-1.77359
34432747	chr6:34432747:G:A	6.32083e-39	-1.29021e-09	-1.30075	9.06135e-32	-1.29021e-09	-1.23536	4.35053e-07	-1.29021e-09	-1.6252
34433095	chr6:34433095:G:A	1.17262e-38	-1.29021e-09	-0.682781	1.47034e-31	-1.29021e-09	-0.751301	1.87881e-06	-1.29021e-09	-0.162269
34433154	chr6:34433154:A:G	3.83011e-39	-1.29021e-09	-1.80171	4.93876e-32	-1.29021e-09	-1.84226	4.01018e-07	-1.29021e-09	-1.70666
34433504	chr6:34433504:C:T	3.2511e-40	-2.43688	-1.83131	3.45797e-33	-2.62912	-1.87216	2.51114e-08	-2.52753	-1.94981
34433553	chr6:34433553:G:T	1.48813e-39	-1.26624	-1.48084	1.10628e-32	-1.78908	-1.5493	1.59528e-07	-1.25541	-1.37303
34433601	chr6:34433601:A:G	1.37072e-39	-1.27136	-1.55791	1.02338e-32	-1.79392	-1.62235	1.45946e-07	-1.26002	-1.4574
34433848	chr6:34433848:G:C	3.13139e-39	-1.29021e-09	-2.00313	4.21885e-32	-1.29021e-09	-1.99982	2.96709e-07	-1.29021e-09	-2.00791
34433871	chr6:34433871:G:T	3.10085e-39	-1.29021e-09	-2.01293	4.1348e-32	-1.29021e-09	-2.01994	3.06803e-07	-1.29021e-09	-1.97446
34434063	chr6:34434063:G:A	4.26204e-39	-1.29021e-09	-1.69486	6.05985e-32	-1.29021e-09	-1.63769	7.05379e-07	-1.29021e-09	-1.14193
34434150	chr6:34434150:G:A	1.47903e-39	-2.75322	-1.42404e-09	1.96989e-32	-2.7614	-1.42404e-09	1.45889e-07	-2.71782	-1.42404e-09
34434403	chr6:34434403:T:C	5.7205e-39	-1.29021e-09	-1.40055	8.19312e-32	-1.29021e-09	-1.33608	4.05341e-07	-1.29021e-09	-1.69593
34434526	chr6:34434526:TTTGCTC:T	7.4709e-39	-1.29021e-09	-1.13359	1.08709e-31	-1.29021e-09	-1.05329	4.96357e-07	-1.29021e-09	-1.49337
34434570	chr6:34434570:C:T	6.87098e-39	-1.29021e-09	-1.2173	9.93114e-32	-1.29021e-09	-1.1437	4.64819e-07	-1.29021e-09	-1.55902
34435014	chr6:34435014:C:T	3.50322e-39	-1.29021e-09	-1.89092	4.8116e-32	-1.29021e-09	-1.86835	3.72649e-07	-1.29021e-09	-1.78003
34435671	chr6:34435671:A:C	3.18609e-39	-1.29021e-09	-1.98581	4.35803e-32	-1.29021e-09	-1.96736	2.96814e-07	-1.29021e-09	-2.00756
34436089	chr6:34436089:T:C	3.19437e-39	-1.29021e-09	-1.98322	4.37881e-32	-1.29021e-09	-1.9626	2.97482e-07	-1.29021e-09	-2.00531
34436109	chr6:34436109:C:T	4.01269e-39	-1.29021e-09	-1.75514	5.68969e-32	-1.29021e-09	-1.70072	3.30756e-07	-1.29021e-09	-1.89928
34436287	chr6:34436287:A:G	3.21313e-39	-1.29021e-09	-1.97736	4.40705e-32	-1.29021e-09	-1.95617	3.62977e-07	-1.29021e-09	-1.80632
34436506	chr6:34436506:C:T	3.49092e-40	-2.25316	-1.94387	3.38183e-33	-2.52723	-1.99632	2.02821e-08	-2.68187	-2.00905
34436556	chr6:34436556:C:T	3.16558e-39	-1.29021e-09	-1.99227	4.10856e-32	-1.29021e-09	-2.02631	2.95403e-07	-1.29021e-09	-2.01232
34436583	chr6:34436583:T:C	3.23787e-39	-1.29021e-09	-1.96969	4.50455e-32	-1.29021e-09	-1.93429	3.69054e-07	-1.29021e-09	-1.78972
34436587	chr6:34436587:G:A	4.64416e-39	-1.29021e-09	-1.60899	6.73532e-32	-1.29021e-09	-1.53201	4.61041e-07	-1.29021e-09	-1.56718
34436721	chr6:34436721:C:T	4.01701e-39	-1.29021e-09	-1.75407	5.69685e-32	-1.29021e-09	-1.69947	3.3101e-07	-1.29021e-09	-1.89851
34436859	chr6:34436859:C:T	2.79027e-40	-2.52116	-1.89989	3.11965e-33	-2.7699	-1.83434	3.11241e-06	1.97133	-1.62885
34437208	chr6:34437208:C:T	8.42615e-40	-1.39011	-1.92574	6.0755e-33	-1.94667	-1.99103	5.90147e-08	-1.62883	-1.99405
34437220	chr6:34437220:C:T	3.65743e-39	-1.29021e-09	-1.84785	5.32213e-32	-1.29021e-09	-1.7675	3.25785e-07	-1.29021e-09	-1.91443
34437269	chr6:34437269:C:T	5.19148e-40	-1.96608	-1.8341	3.37454e-33	-2.65499	-1.87071	1.15033e-05	3.266	-1.61628
34437772	chr6:34437772:C:T	3.68246e-39	-1.29021e-09	-1.84102	5.23214e-32	-1.29021e-09	-1.78456	4.73258e-07	-1.29021e-09	-1.54102
34437938	chr6:34437938:A:G	3.62725e-39	-1.29021e-09	-1.85613	4.72434e-32	-1.29021e-09	-1.88665	5.23843e-07	-1.29021e-09	-1.43947
34437944	chr6:34437944:A:G	3.60193e-39	-1.29021e-09	-1.86314	4.69906e-32	-1.29021e-09	-1.89202	5.18602e-07	-1.29021e-09	-1.44953
34437978	chr6:34437978:C:T	6.74286e-40	-1.58038	-1.95832	5.16405e-33	-2.08991	-2.01033	4.83755e-08	-1.80901	-2.01266
34438803	chr6:34438803:G:T	4.02347e-39	-1.29021e-09	-1.75246	6.03926e-32	-1.29021e-09	-1.6411	5.18635e-07	-1.29021e-09	-1.44946
34438809	chr6:34438809:A:C	6.4489e-40	-1.58351	-1.99977	5.03675e-33	-2.09685	-2.02835	4.75898e-08	-1.80898	-2.02907
34439093	chr6:34439093:C:T	8.23657e-40	-1.45828	-1.88032	5.8129e-33	-2.01022	-1.97167	5.01749e-08	-1.78873	-1.99642
34439103	chr6:34439103:G:A	3.13483e-40	-2.28413	-2.02048	5.52642e-33	-2.04046	-1.99197	4.01177e-08	-2.02187	-1.98698
34439278	chr6:34439278:G:A	2.52154e-40	-2.57878	-1.94354	3.92649e-33	-2.4624	-1.91182	8.48537e-08	-1.23515	-2.02458
34439279	chr6:34439279:T:C	3.37293e-39	-1.29021e-09	-1.92882	4.88856e-32	-1.29021e-09	-1.85248	3.84058e-07	-1.29021e-09	-1.74987
34439480	chr6:34439480:G:A	4.70112e-39	-1.29021e-09	-1.5968	6.53699e-32	-1.29021e-09	-1.5619	7.00937e-07	-1.29021e-09	-1.14825
34440468	chr6:34440468:C:T	2.62704e-40	-2.45576	-2.02557	3.30347e-33	-2.5199	-2.02709	2.37543e-07	-0.266864	-1.96345
34440560	chr6:34440560:A:G	3.67003e-39	-1.29021e-09	-1.84441	5.097e-32	-1.29021e-09	-1.81073	3.3197e-07	-1.29021e-09	-1.89562
34440802	chr6:34440802:A:C	4.03153e-39	-1.29021e-09	-1.75046	5.74114e-32	-1.29021e-09	-1.69172	5.45235e-07	-1.29021e-09	-1.39945
34440930	chr6:34440930:G:A	3.80824e-39	-1.29021e-09	-1.80744	5.26098e-32	-1.29021e-09	-1.77906	3.91629e-07	-1.29021e-09	-1.73035
34441209	chr6:34441209:T:C	2.09e-39	-2.40744	-1.42404e-09	3.10228e-32	-2.30724	-1.42404e-09	7.60538e-07	-1.06664	-1.42404e-09
34441340	chr6:34441340:C:G	4.10934e-40	-2.61447	-1.41946	4.75053e-33	-2.62095	-1.56276	4.73668e-08	-2.24043	-1.60231
34441531	chr6:34441531:C:G	2.54069e-39	-2.21217	-1.42404e-09	3.8255e-32	-2.09769	-1.42404e-09	1.4145e-06	-0.446131	-1.42404e-09
34441602	chr6:34441602:T:C	3.04755e-39	-1.29021e-09	-2.03027	4.09013e-32	-1.29021e-09	-2.0308	2.97166e-07	-1.29021e-09	-2.00637
34441689	chr6:34441689:C:A	5.49962e-40	-1.97275	-1.76977	5.6795e-33	-2.16611	-1.83899	2.47281e-08	-2.71451	-1.77822
34441902	chr6:34441902:G:A	3.09297e-39	-1.29021e-09	-2.01547	4.1054e-32	-1.29021e-09	-2.02707	2.91765e-07	-1.29021e-09	-2.02471
34441956	chr6:34441956:T:C	3.3387e-40	-2.31443	-1.92717	4.20806e-33	-2.39206	-1.9129	1.34167e-07	-1.23665	-1.56493
34442604	chr6:34442604:C:G	3.52868e-39	-1.29021e-09	-1.88368	4.60813e-32	-1.29021e-09	-1.91156	2.93788e-07	-1.29021e-09	-2.01781
34443244	chr6:34443244:A:C	3.58644e-39	-1.29021e-09	-1.86744	4.93489e-32	-1.29021e-09	-1.84305	4.38757e-07	-1.29021e-09	-1.61672
34443440	chr6:34443440:A:G	2.07188e-40	-2.76746	-1.95127	2.86284e-33	-2.77342	-1.91673	2.98887e-08	-2.5442	-1.75898
34443516	chr6:34443516:C:A	1.56738e-39	-2.6952	-1.42404e-09	2.50883e-32	-2.51956	-1.42404e-09	1.45676e-07	-2.71928	-1.42404e-09
34443606	chr6:34443606:G:A	6.94913e-40	-2.77126	-0.737313	8.24436e-33	-2.70511	-0.927322	1.35082e-07	-1.92337	-0.871406
34445059	chr6:34445059:G:A	4.0553e-39	-1.29021e-09	-1.74458	5.18098e-32	-1.29021e-09	-1.79438	4.98785e-07	-1.29021e-09	-1.48849
34445227	chr6:34445227:A:G	4.02223e-40	-2.18808	-1.86727	5.34053e-33	-2.20482	-1.86182	5.13414e-08	-1.8273	-1.93487
34445308	chr6:34445308:G:A	3.24146e-39	-1.29021e-09	-1.96858	4.33839e-32	-1.29021e-09	-1.97188	3.42336e-07	-1.29021e-09	-1.86487
34445347	chr6:34445347:A:G	3.28845e-39	-1.29021e-09	-1.95419	4.47809e-32	-1.29021e-09	-1.94018	3.02383e-07	-1.29021e-09	-1.98897
34445431	chr6:34445431:G:A	2.24591e-40	-2.62524	-2.01284	3.56542e-33	-2.52858	-1.9421	2.80069e-07	-0.164293	-1.90134
34445591	chr6:34445591:G:A	3.28668e-39	-1.29021e-09	-1.95473	4.47503e-32	-1.29021e-09	-1.94087	3.02173e-07	-1.29021e-09	-1.98966
34445760	chr6:34445760:T:C	2.29285e-40	-2.67796	-1.93944	3.11567e-33	-2.59451	-2.01101	4.99837e-07	-0.338349	-1.14803
34446177	chr6:34446177:A:G	5.23712e-40	-2.62401	-1.1674	8.0437e-33	-2.50938	-1.14769	2.1536e-07	-1.16956	-1.15879
34446217	chr6:34446217:C:T	3.23048e-39	-1.29021e-09	-1.97197	4.23366e-32	-1.29021e-09	-1.99631	2.92668e-07	-1.29021e-09	-2.02163
34446306	chr6:34446306:C:T	3.06265e-39	-1.29021e-09	-2.02532	4.0997e-32	-1.29021e-09	-2.02846	3.00759e-07	-1.29021e-09	-1.99435
34446865	chr6:34446865:G:A	3.23695e-39	-1.29021e-09	-1.96997	4.28007e-32	-1.29021e-09	-1.98541	3.62348e-07	-1.29021e-09	-1.80806
34446883	chr6:34446883:A:C	4.95071e-40	-2.76942	-1.07824	5.64638e-33	-2.69538	-1.31557	1.1054e-07	-1.89917	-1.09612
34447171	chr6:34447171:C:T	1.95087e-40	-2.75407	-2.02484	2.6276e-33	-2.76122	-2.01467	2.89611e-08	-2.32596	-2.00875
34447313	chr6:34447313:C:T	5.53093e-39	-1.29021e-09	-1.43425	7.58697e-32	-1.29021e-09	-1.41295	8.36011e-07	-1.29021e-09	-0.972022
34447662	chr6:34447662:C:G	2.98237e-40	-2.77368	-1.58079	3.75828e-33	-2.7716	-1.6464	1.35693e-07	-2.15253	-0.63773
34448611	chr6:34448611:T:G	2.74601e-40	-2.59571	-1.84133	2.78017e-33	-2.77216	-1.94729	4.19442e-06	1.40414	-0.763288
34448727	chr6:34448727:G:A	3.60029e-40	-2.71062	-1.45556	4.83008e-33	-2.58924	-1.57786	1.20213e-07	-1.41037	-1.50103
34449116	chr6:34449116:T:C	2.12224e-40	-2.66398	-2.03074	3.15608e-33	-2.56196	-2.03068	1.81417e-07	-0.718718	-1.78114
34449130	chr6:34449130:A:G	2.52559e-40	-2.75594	-1.76478	3.5241e-33	-2.76887	-1.71346	4.42822e-08	-2.56825	-1.34183
34449162	chr6:34449162:A:C	3.49465e-39	-1.29021e-09	-1.89337	4.70655e-32	-1.29021e-09	-1.89042	3.52038e-07	-1.29021e-09	-1.83692
34449520	chr6:34449520:G:A	1.46284e-39	-2.76423	-1.42404e-09	1.96001e-32	-2.76643	-1.42404e-09	1.42388e-07	-2.74211	-1.42404e-09
34449664	chr6:34449664:G:A	2.18741e-40	-2.63911	-2.02536	3.23868e-33	-2.54398	-2.02282	3.81938e-07	-0.1768	-1.57861
34449907	chr6:34449907:G:A	3.13138e-39	-1.29021e-09	-2.00313	4.20602e-32	-1.29021e-09	-2.00286	2.9314e-07	-1.29021e-09	-2.02001
34450141	chr6:34450141:G:A	2.589e-40	-2.75668	-1.73924	3.62318e-33	-2.76926	-1.68536	4.62367e-08	-2.56563	-1.30126
34450507	chr6:34450507:G:A	2.54351e-40	-2.75571	-1.75793	3.5519e-33	-2.76875	-1.70573	4.47083e-08	-2.56893	-1.33157
34450578	chr6:34450578:C:T	2.10007e-40	-2.71399	-1.99122	2.91871e-33	-2.64241	-2.02841	3.19904e-07	-0.54688	-1.38576
34450918	chr6:34450918:C:A	4.57893e-39	-1.29021e-09	-1.62314	6.61591e-32	-1.29021e-09	-1.5499	3.93118e-07	-1.29021e-09	-1.72655
34451109	chr6:34451109:A:G	3.46753e-39	-1.29021e-09	-1.90116	4.48092e-32	-1.29021e-09	-1.93955	3.2594e-07	-1.29021e-09	-1.91395
34451193	chr6:34451193:A:G	2.55208e-40	-2.75935	-1.75093	3.5742e-33	-2.77056	-1.69766	4.58489e-08	-2.55515	-1.32016
34451624	chr6:34451624:G:A	4.53131e-39	-1.29021e-09	-1.63359	6.21748e-32	-1.29021e-09	-1.61201	4.92167e-07	-1.29021e-09	-1.50184
34451814	chr6:34451814:A:T	2.04656e-40	-2.7701	-1.96093	2.58301e-33	-2.76714	-2.02587	2.64091e-08	-2.53146	-1.89549
34451991	chr6:34451991:C:A	2.57616e-40	-2.77336	-1.72753	3.64513e-33	-2.77136	-1.67721	5.22598e-08	-2.45192	-1.29251
34452105	chr6:34452105:A:G	3.04661e-39	-1.29021e-09	-2.03058	4.10115e-32	-1.29021e-09	-2.02811	2.90059e-07	-1.29021e-09	-2.03058
34452207	chr6:34452207:T:C	2.05333e-40	-2.7602	-1.96753	2.60766e-33	-2.75604	-2.02747	2.48439e-08	-2.58334	-1.90471
34452208	chr6:34452208:A:G	2.63754e-40	-2.76123	-1.71612	3.71296e-33	-2.77117	-1.65896	4.87656e-08	-2.54918	-1.26445
34452214	chr6:34452214:T:C	6.68775e-39	-1.29021e-09	-1.24433	1.39874e-31	-1.29021e-09	-0.801221	5.86567e-07	-1.29021e-09	-1.32638
34452373	chr6:34452373:C:T	2.25636e-40	-2.67593	-1.95751	3.11523e-33	-2.58721	-2.01845	4.65187e-07	-0.33232	-1.2259
34452710	chr6:34452710:A:G	6.20735e-40	-2.77056	-0.850894	7.36769e-33	-2.70042	-1.04444	1.20839e-07	-1.91047	-0.995731
34452777	chr6:34452777:G:A	2.04133e-40	-2.76696	-1.96662	2.58765e-33	-2.76393	-2.02728	2.55898e-08	-2.55436	-1.90411
34452875	chr6:34452875:G:A	3.88714e-40	-2.13349	-1.95602	5.18059e-33	-2.14939	-1.94766	5.18188e-08	-1.76064	-1.99227
34452958	chr6:34452958:G:C	3.09833e-39	-1.29021e-09	-2.01374	4.18407e-32	-1.29021e-09	-2.00809	3.38797e-07	-1.29021e-09	-1.87526
34453258	chr6:34453258:T:A	2.91095e-40	-2.76447	-1.61424	4.10133e-33	-2.77251	-1.55814	5.76364e-08	-2.53278	-1.11373
34453379	chr6:34453379:G:C	4.52961e-39	-1.29021e-09	-1.63397	6.30517e-32	-1.29021e-09	-1.59801	4.34294e-07	-1.29021e-09	-1.62694
34453419	chr6:34453419:A:T	3.08099e-39	-1.29021e-09	-2.01936	4.15417e-32	-1.29021e-09	-2.01527	3.32675e-07	-1.29021e-09	-1.8935
34453516	chr6:34453516:G:A	4.92365e-39	-1.29021e-09	-1.55055	7.43767e-32	-1.29021e-09	-1.43282	4.48961e-07	-1.29021e-09	-1.59373
34453549	chr6:34453549:G:A	1.92731e-40	-2.76454	-2.02653	2.61209e-33	-2.76964	-2.01217	2.76617e-08	-2.36947	-2.01114
34453783	chr6:34453783:TA:T	3.10659e-39	-1.29021e-09	-2.01108	4.15337e-32	-1.29021e-09	-2.01546	3.26709e-07	-1.29021e-09	-1.91159
34454043	chr6:34454043:TCTAA:T	7.1463e-40	-2.6388	-0.841792	6.46961e-33	-2.77364	-1.10121	1.48355e-05	1.03043	0.873685
34454058	chr6:34454058:T:A	3.04861e-39	-1.29021e-09	-2.02992	4.09394e-32	-1.29021e-09	-2.02987	2.94975e-07	-1.29021e-09	-2.01377
34454218	chr6:34454218:C:T	4.09642e-39	-1.29021e-09	-1.73449	5.20208e-32	-1.29021e-09	-1.79032	3.56282e-07	-1.29021e-09	-1.82494
34454318	chr6:34454318:G:T	3.22587e-40	-2.4854	-1.79059	2.7254e-33	-2.76876	-1.97059	2.62798e-07	-1.17962	-0.949652
34454354	chr6:34454354:A:G	1.596e-39	-2.67711	-1.42404e-09	2.24765e-32	-2.62949	-1.42404e-09	4.27883e-07	-1.64181	-1.42404e-09
34454447	chr6:34454447:T:C	3.54344e-40	-2.37395	-1.80814	6.06283e-33	-2.27701	-1.66278	5.47037e-08	-2.05529	-1.64344
34454577	chr6:34454577:G:A	3.20839e-40	-2.25431	-2.02712	2.94979e-33	-2.65369	-2.00654	1.17152e-07	-0.993629	-1.94356
34455204	chr6:34455204:C:T	7.42958e-38	-1.29021e-09	1.16345	9.18063e-31	-1.29021e-09	1.0803	8.47629e-06	-1.29021e-09	1.34436
34455887	chr6:34455887:G:A	3.08839e-39	-1.29021e-09	-2.01695	4.20968e-32	-1.29021e-09	-2.00199	2.98339e-07	-1.29021e-09	-2.00243
34456008	chr6:34456008:T:A	4.90022e-39	-1.29021e-09	-1.55533	6.81476e-32	-1.29021e-09	-1.52029	4.61748e-07	-1.29021e-09	-1.56564
34456068	chr6:34456068:A:T	3.15948e-39	-1.29021e-09	-1.9942	4.23374e-32	-1.29021e-09	-1.99629	2.90133e-07	-1.29021e-09	-2.03032
34456073	chr6:34456073:C:T	3.17416e-39	-1.29021e-09	-1.98956	4.25257e-32	-1.29021e-09	-1.99185	2.90317e-07	-1.29021e-09	-2.02969
34456332	chr6:34456332:G:A	3.17414e-39	-1.29021e-09	-1.98957	4.2532e-32	-1.29021e-09	-1.99171	2.90324e-07	-1.29021e-09	-2.02967
34456422	chr6:34456422:C:T	3.28182e-39	-1.29021e-09	-1.95621	4.23831e-32	-1.29021e-09	-1.99521	3.04054e-07	-1.29021e-09	-1.98346
34456438	chr6:34456438:T:C	4.89662e-39	-1.29021e-09	-1.55606	6.80998e-32	-1.29021e-09	-1.52099	4.61427e-07	-1.29021e-09	-1.56634
34456583	chr6:34456583:C:T	1.608e-39	-2.66961	-1.42404e-09	2.01596e-32	-2.73828	-1.42404e-09	1.43364e-07	-2.73527	-1.42404e-09
34456665	chr6:34456665:C:T	4.07654e-39	-1.29021e-09	-1.73936	5.26692e-32	-1.29021e-09	-1.77793	5.06465e-07	-1.29021e-09	-1.47321
34456782	chr6:34456782:G:A	1.42144e-38	-1.29021e-09	-0.490353	1.95702e-31	-1.29021e-09	-0.465371	1.64995e-06	-1.29021e-09	-0.292166
34456925	chr6:34456925:G:A	6.60803e-39	-1.29021e-09	-1.25632	1.01051e-31	-1.29021e-09	-1.12633	6.62599e-07	-1.29021e-09	-1.20449
34456932	chr6:34456932:C:T	3.09181e-39	-1.29021e-09	-2.01585	4.11576e-32	-1.29021e-09	-2.02456	3.35208e-07	-1.29021e-09	-1.88591
34456961	chr6:34456961:G:A	3.1818e-39	-1.29021e-09	-1.98716	4.14995e-32	-1.29021e-09	-2.01628	2.94676e-07	-1.29021e-09	-2.01479
34457120	chr6:34457120:G:A	3.05082e-39	-1.29021e-09	-2.02919	4.09491e-32	-1.29021e-09	-2.02963	3.12736e-07	-1.29021e-09	-1.95531
34457450	chr6:34457450:A:G	4.01989e-39	-1.29021e-09	-1.75335	5.19696e-32	-1.29021e-09	-1.79131	4.9668e-07	-1.29021e-09	-1.49272
34457896	chr6:34457896:C:T	3.18635e-39	-1.29021e-09	-1.98573	4.27183e-32	-1.29021e-09	-1.98734	2.90536e-07	-1.29021e-09	-2.02894
34458108	chr6:34458108:C:T	8.18069e-40	-1.63313	-1.71228	1.81436e-32	-1.21203	-1.63162	1.38655e-07	-1.13577	-1.6329
34458111	chr6:34458111:G:A	2.07995e-38	-1.29021e-09	-0.109674	2.52031e-31	-1.29021e-09	-0.212412	2.00016e-06	-1.29021e-09	-0.0996826
34458167	chr6:34458167:G:T	1.15839e-39	-1.42139	-1.57619	1.29245e-32	-1.69034	-1.49251	1.40105e-07	-0.926974	-1.83129
34458302	chr6:34458302:C:T	3.34765e-39	-1.29021e-09	-1.93635	4.53017e-32	-1.29021e-09	-1.92862	3.35714e-07	-1.29021e-09	-1.8844
34458309	chr6:34458309:C:T	4.62466e-40	-1.92584	-1.98994	3.66837e-33	-2.48934	-1.95288	2.63026e-07	-0.308272	-1.82014
34458310	chr6:34458310:G:A	1.15754e-39	-2.45566	-0.542651	1.0512e-32	-2.56193	-0.82752	2.08881e-07	-2.45863	0.0997319
34458808	chr6:34458808:GTC:G	4.9388e-39	-1.29021e-09	-1.54748	6.8707e-32	-1.29021e-09	-1.51211	4.65342e-07	-1.29021e-09	-1.55789
34458812	chr6:34458812:C:G	3.15613e-39	-1.29021e-09	-1.99526	4.19956e-32	-1.29021e-09	-2.0044	2.96004e-07	-1.29021e-09	-2.01029
34459107	chr6:34459107:A:G	4.81358e-40	-1.88615	-1.9896	3.76539e-33	-2.46509	-1.95102	2.82261e-07	-0.24049	-1.81734
34459137	chr6:34459137:C:T	1.75414e-38	-1.29021e-09	-0.28004	2.19745e-31	-1.29021e-09	-0.349497	1.71319e-06	-1.29021e-09	-0.254548
34459249	chr6:34459249:T:A	3.26416e-39	-1.29021e-09	-1.9616	4.37494e-32	-1.29021e-09	-1.96349	2.92556e-07	-1.29021e-09	-2.02201
34459570	chr6:34459570:T:C	1.21266e-39	-2.42424	-0.527549	1.05011e-32	-2.53324	-0.85725	1.54635e-07	-2.43562	-0.22397
34460016	chr6:34460016:T:G	3.04592e-39	-1.29021e-09	-2.0308	4.09528e-32	-1.29021e-09	-2.02954	2.90009e-07	-1.29021e-09	-2.03075
34460906	chr6:34460906:TTGTCAAGGTGAGA:T	5.01719e-40	-1.88237	-1.95195	3.98433e-33	-2.4591	-1.90049	3.06887e-07	-0.232159	-1.74202
34461224	chr6:34461224:G:T	3.12694e-39	-1.29021e-09	-2.00455	4.22274e-32	-1.29021e-09	-1.9989	2.93794e-07	-1.29021e-09	-2.01778
34461445	chr6:34461445:T:TA	3.99649e-39	-1.29021e-09	-1.75919	5.128e-32	-1.29021e-09	-1.80466	4.91152e-07	-1.29021e-09	-1.50391
34461497	chr6:34461497:T:G	3.09397e-39	-1.29021e-09	-2.01515	4.25591e-32	-1.29021e-09	-1.99107	2.93417e-07	-1.29021e-09	-2.01907
34461757	chr6:34461757:G:C	6.70838e-39	-1.29021e-09	-1.24125	1.34404e-31	-1.29021e-09	-0.841117	9.53379e-07	-1.29021e-09	-0.84065
34461886	chr6:34461886:C:G	3.07614e-39	-1.29021e-09	-2.02093	4.09847e-32	-1.29021e-09	-2.02877	2.90905e-07	-1.29021e-09	-2.02767
34462670	chr6:34462670:A:T	3.08923e-39	-1.29021e-09	-2.01668	4.14358e-32	-1.29021e-09	-2.01782	2.90857e-07	-1.29021e-09	-2.02783
34462794	chr6:34462794:C:T	5.22869e-39	-1.49044	-1.42404e-09	6.35801e-32	-1.58966	-1.42404e-09	2.07771e-07	-2.36423	-1.42404e-09
34462849	chr6:34462849:G:A	2.96396e-40	-2.37456	-1.9861	5.42957e-33	-2.22004	-1.83006	2.13179e-08	-2.67748	-1.96364
34463050	chr6:34463050:G:A	3.29122e-39	-1.29021e-09	-1.95335	4.38531e-32	-1.29021e-09	-1.96112	2.93647e-07	-1.29021e-09	-2.01829
34463082	chr6:34463082:T:C	3.04592e-39	-1.29021e-09	-2.0308	4.12186e-32	-1.29021e-09	-2.02307	2.90387e-07	-1.29021e-09	-2.02945
34463738	chr6:34463738:C:T	3.05544e-39	-1.29021e-09	-2.02768	4.09564e-32	-1.29021e-09	-2.02946	2.94463e-07	-1.29021e-09	-2.01551
34463813	chr6:34463813:G:C	9.66488e-39	-1.29021e-09	-0.876107	1.28826e-31	-1.29021e-09	-0.883502	1.07357e-06	-1.29021e-09	-0.721916
34464069	chr6:34464069:C:T	1.50839e-39	-2.73356	-1.42404e-09	1.95636e-32	-2.76829	-1.42404e-09	1.38112e-07	-2.7726	-1.42404e-09
34464957	chr6:34464957:C:T	2.58822e-40	-2.47763	-2.01859	3.66521e-33	-2.45048	-1.9926	2.30877e-08	-2.55103	-2.01034
34465106	chr6:34465106:C:T	4.07513e-40	-2.73277	-1.30951	6.21563e-33	-2.71878	-1.19611	3.21628e-08	-2.71604	-1.51381
34465676	chr6:34465676:A:AC	1.04222e-38	-1.29021e-09	-0.800669	1.41003e-31	-1.29021e-09	-0.793183	9.59174e-07	-1.29021e-09	-0.834591
34465733	chr6:34465733:G:T	2.73394e-40	-2.41065	-2.0308	3.68377e-33	-2.45556	-1.98246	3.8046e-08	-2.14698	-1.91489
34465848	chr6:34465848:G:A	3.40088e-39	-1.29021e-09	-1.92057	4.46693e-32	-1.29021e-09	-1.94268	3.43481e-07	-1.29021e-09	-1.86153
34466231	chr6:34466231:C:T	3.99135e-39	-1.76048	-1.42404e-09	5.48999e-32	-1.73645	-1.42404e-09	2.68412e-07	-2.10814	-1.42404e-09
34466233	chr6:34466233:G:A	1.92412e-39	-2.49014	-1.42404e-09	2.81744e-32	-2.40355	-1.42404e-09	1.65468e-07	-2.59188	-1.42404e-09
34466236	chr6:34466236:T:G	3.76217e-39	-1.29021e-09	-1.81961	4.87065e-32	-1.29021e-09	-1.85615	3.24968e-07	-1.29021e-09	-1.91694
34466658	chr6:34466658:A:G	1.87318e-39	-2.51697	-1.42404e-09	2.3084e-32	-2.60282	-1.42404e-09	1.46501e-07	-2.71363	-1.42404e-09
34466678	chr6:34466678:G:A	2.05682e-40	-2.7574	-1.96863	2.91224e-33	-2.75257	-1.92048	2.11747e-08	-2.67041	-1.97745
34466734	chr6:34466734:C:T	5.41321e-39	-1.29021e-09	-1.45576	6.74192e-32	-1.29021e-09	-1.53103	5.28069e-07	-1.29021e-09	-1.43144
34466893	chr6:34466893:C:T	4.39688e-40	-2.46385	-1.50244	4.88044e-33	-2.56254	-1.59419	4.28841e-08	-2.35671	-1.58545
34466938	chr6:34466938:A:C	2.59204e-40	-2.47639	-2.01835	3.43095e-33	-2.57339	-1.93574	5.47555e-08	-1.67609	-2.0217
34467254	chr6:34467254:A:G	6.79972e-40	-2.16498	-1.36533	1.21778e-32	-2.06795	-1.17439	7.2802e-08	-1.98262	-1.4303
34467385	chr6:34467385:A:T	4.22432e-40	-2.31405	-1.69229	7.08338e-33	-2.35303	-1.43118	9.58941e-08	-1.40371	-1.73371
34467403	chr6:34467403:C:A	4.30866e-40	-2.30137	-1.6852	7.23564e-33	-2.34046	-1.42248	9.8574e-08	-1.3825	-1.72736
34467412	chr6:34467412:T:C	4.27542e-40	-2.30059	-1.69372	7.16269e-33	-2.3399	-1.43318	9.7997e-08	-1.38034	-1.73539
34467418	chr6:34467418:G:A	4.1084e-40	-2.33438	-1.69977	6.87977e-33	-2.37221	-1.44117	9.19086e-08	-1.43944	-1.74043
34467718	chr6:34467718:C:A	3.28576e-39	-1.29021e-09	-1.95501	4.67283e-32	-1.29021e-09	-1.89761	3.10866e-07	-1.29021e-09	-1.9613
34468147	chr6:34468147:T:A	7.08526e-39	-1.29021e-09	-1.18659	9.56499e-32	-1.29021e-09	-1.18127	9.83598e-07	-1.29021e-09	-0.809446
34468418	chr6:34468418:A:T	2.5138e-40	-2.54011	-1.98528	3.74883e-33	-2.53238	-1.88814	4.39359e-08	-1.89964	-2.01829
34468707	chr6:34468707:C:T	9.85111e-39	-1.29021e-09	-0.857021	1.34321e-31	-1.29021e-09	-0.841733	9.16538e-07	-1.29021e-09	-0.880059
34468843	chr6:34468843:G:C	3.26227e-39	-1.29021e-09	-1.96218	4.60512e-32	-1.29021e-09	-1.91221	3.11016e-07	-1.29021e-09	-1.96082
34469193	chr6:34469193:G:A	6.00236e-40	-2.75204	-0.902993	6.57062e-33	-2.74654	-1.11282	1.49965e-07	-2.65396	-0.0362998
34469604	chr6:34469604:C:T	3.87461e-40	-2.17566	-1.91709	5.88474e-33	-2.20943	-1.76017	1.02155e-07	-1.11783	-1.95634
34469967	chr6:34469967:C:T	3.33981e-39	-1.29021e-09	-1.93869	4.30083e-32	-1.29021e-09	-1.98057	3.15086e-07	-1.29021e-09	-1.94782
34470245	chr6:34470245:C:T	4.50033e-39	-1.29021e-09	-1.64045	6.14083e-32	-1.29021e-09	-1.62442	5.12294e-07	-1.29021e-09	-1.46177
34470326	chr6:34470326:G:A	1.84985e-38	-1.29021e-09	-0.226918	2.56655e-31	-1.29021e-09	-0.194233	1.85413e-06	-1.29021e-09	-0.175491
34470421	chr6:34470421:C:T	3.07585e-39	-1.29021e-09	-2.02102	4.27799e-32	-1.29021e-09	-1.9859	2.94877e-07	-1.29021e-09	-2.01411
34470440	chr6:34470440:A:G	3.37413e-40	-2.57647	-1.65458	5.85749e-33	-2.31111	-1.66314	4.46325e-08	-2.65477	-1.24743
34470787	chr6:34470787:A:G	4.28627e-40	-2.0854	-1.90638	6.50999e-33	-2.12421	-1.74441	1.19376e-07	-0.970066	-1.94832
34471314	chr6:34471314:A:G	7.60191e-39	-1.29021e-09	-1.11621	1.02498e-31	-1.29021e-09	-1.11212	1.0658e-06	-1.29021e-09	-0.729186
34471792	chr6:34471792:A:T	1.63664e-39	-2.4176	-0.234353	2.89209e-32	-2.28176	-0.0956349	2.0243e-07	-1.80219	-0.588084
34471972	chr6:34471972:G:A	4.16786e-40	-2.63684	-1.38294	4.94541e-33	-2.59774	-1.54576	5.398e-08	-2.77308	-0.938968
34471989	chr6:34471989:T:C	6.14966e-39	-1.29021e-09	-1.32821	8.34625e-32	-1.29021e-09	-1.31757	8.34267e-07	-1.29021e-09	-0.97411
34472144	chr6:34472144:C:T	7.22346e-38	-1.29021e-09	1.13531	1.05453e-30	-1.29021e-09	1.21888	1.13898e-05	-1.29021e-09	1.63981
34472247	chr6:34472247:G:A	8.84422e-39	-1.29021e-09	-0.96484	1.3318e-31	-1.29021e-09	-0.850263	6.51768e-07	-1.29021e-09	-1.22097
34472404	chr6:34472404:AG:A	5.45114e-40	-2.68875	-1.06262	4.91958e-33	-2.76539	-1.38335	7.52038e-08	-2.35422	-1.02624
34472751	chr6:34472751:G:C	4.4797e-39	-1.29021e-09	-1.64505	6.28517e-32	-1.29021e-09	-1.60119	3.35987e-07	-1.29021e-09	-1.88359
34472835	chr6:34472835:T:C	4.10548e-39	-1.29021e-09	-1.73228	5.33307e-32	-1.29021e-09	-1.76545	3.38611e-07	-1.29021e-09	-1.87581
34473954	chr6:34473954:C:T	6.37585e-40	-2.76695	-0.827718	6.39472e-33	-2.76048	-1.12601	4.08548e-08	-2.72955	-1.26109
34474390	chr6:34474390:C:T	3.15043e-39	-1.29021e-09	-1.99707	4.27751e-32	-1.29021e-09	-1.98601	3.16539e-07	-1.29021e-09	-1.94322
34474592	chr6:34474592:C:A	4.41694e-40	-2.75622	-1.20552	4.66241e-33	-2.77216	-1.43027	1.05353e-07	-2.39492	-0.648424
34475746	chr6:34475746:T:C	2.32697e-40	-2.59612	-2.0065	4.32206e-33	-2.27408	-2.00415	5.18285e-08	-1.72435	-2.02838
34476092	chr6:34476092:A:G	6.12187e-39	-1.29021e-09	-1.33274	8.91226e-32	-1.29021e-09	-1.25195	6.85366e-07	-1.29021e-09	-1.17071
34476145	chr6:34476145:C:T	3.34088e-40	-2.33375	-1.9072	5.18825e-33	-2.34004	-1.75552	3.84969e-08	-2.03157	-2.01852
34476323	chr6:34476323:C:T	2.93138e-40	-2.71136	-1.66036	4.02508e-33	-2.61823	-1.73119	3.03725e-08	-2.46072	-1.82641
34476528	chr6:34476528:G:A	1.67786e-39	-2.62708	-1.42404e-09	2.0086e-32	-2.74194	-1.42404e-09	1.83486e-07	-2.48852	-1.42404e-09
34476662	chr6:34476662:T:C	3.34617e-39	-1.29021e-09	-1.93679	4.39267e-32	-1.29021e-09	-1.95944	3.31677e-07	-1.29021e-09	-1.8965
34476759	chr6:34476759:T:C	1.31556e-39	-1.31821	-1.55214	2.81237e-32	-0.914579	-1.49077	2.93874e-06	1.43819	-1.15312
34476908	chr6:34476908:C:A	3.05229e-39	-1.29021e-09	-2.02871	4.09014e-32	-1.29021e-09	-2.0308	2.89996e-07	-1.29021e-09	-2.0308
34477105	chr6:34477105:G:T	2.44579e-40	-2.52625	-2.02657	3.30395e-33	-2.53088	-2.01596	3.46587e-08	-2.26352	-1.89159
34478626	chr6:34478626:C:T	3.10953e-39	-1.29021e-09	-2.01013	4.10994e-32	-1.29021e-09	-2.02597	2.9616e-07	-1.29021e-09	-2.00976
34479429	chr6:34479429:A:G	3.17572e-39	-1.29021e-09	-1.98907	4.37688e-32	-1.29021e-09	-1.96304	3.29421e-07	-1.29021e-09	-1.90333
34479460	chr6:34479460:T:C	5.64195e-39	-1.29021e-09	-1.41438	8.33578e-32	-1.29021e-09	-1.31882	4.74048e-07	-1.29021e-09	-1.53935
34479693	chr6:34479693:T:C	1.62822e-39	-2.65712	-1.42404e-09	1.96573e-32	-2.76352	-1.42404e-09	1.68751e-07	-2.57224	-1.42404e-09
34479983	chr6:34479983:A:G	1.57377e-37	-1.29021e-09	1.91404	1.40306e-30	-1.29021e-09	1.50444	1.39094e-05	-1.29021e-09	1.83965
34480026	chr6:34480026:G:A	1.56349e-39	-2.69769	-1.42404e-09	1.99579e-32	-2.74834	-1.42404e-09	1.59269e-07	-2.63007	-1.42404e-09
34480168	chr6:34480168:C:T	3.85052e-40	-2.34539	-1.7536	7.04941e-33	-2.03747	-1.75155	1.54422e-07	-0.772035	-1.88894
34480357	chr6:34480357:TGGGACCACAGGTG:T	4.415e-39	-1.29021e-09	-1.6596	5.21338e-32	-1.29021e-09	-1.78815	3.4708e-07	-1.29021e-09	-1.85111
34480452	chr6:34480452:C:G	1.45003e-39	-2.77302	-1.42404e-09	1.95117e-32	-2.77095	-1.42404e-09	1.41789e-07	-2.74632	-1.42404e-09
34480538	chr6:34480538:T:C	2.27802e-40	-2.77339	-1.85049	3.37793e-33	-2.75967	-1.76503	2.94384e-08	-2.69712	-1.62124
34480630	chr6:34480630:TG:T	3.43775e-39	-1.29021e-09	-1.90979	4.50667e-32	-1.29021e-09	-1.93382	4.27332e-07	-1.29021e-09	-1.6431
34480633	chr6:34480633:AAAGTT:A	3.42271e-39	-1.29021e-09	-1.91417	4.48907e-32	-1.29021e-09	-1.93773	4.24095e-07	-1.29021e-09	-1.65071
34480640	chr6:34480640:TG:T	3.42957e-39	-1.29021e-09	-1.91217	4.49734e-32	-1.29021e-09	-1.93589	4.25536e-07	-1.29021e-09	-1.64731
34480657	chr6:34480657:G:C	1.6891e-39	-2.62041	-1.42404e-09	1.95025e-32	-2.77142	-1.42404e-09	1.77236e-07	-2.52318	-1.42404e-09
34480835	chr6:34480835:T:C	1.68022e-39	-2.62568	-1.42404e-09	1.95161e-32	-2.77073	-1.42404e-09	1.7604e-07	-2.52995	-1.42404e-09
34481046	chr6:34481046:A:G	1.66285e-39	-2.63607	-1.42404e-09	1.95507e-32	-2.76895	-1.42404e-09	1.73684e-07	-2.54343	-1.42404e-09
34481121	chr6:34481121:C:T	1.65803e-39	-2.63897	-1.42404e-09	1.95604e-32	-2.76846	-1.42404e-09	1.73036e-07	-2.54716	-1.42404e-09
34481477	chr6:34481477:T:C	2.73361e-40	-2.47039	-1.97117	4.55924e-33	-2.20172	-2.02308	1.94979e-08	-2.76995	-1.9604
34481493	chr6:34481493:A:AC	1.66972e-39	-2.63195	-1.42404e-09	1.95395e-32	-2.76952	-1.42404e-09	1.74589e-07	-2.53823	-1.42404e-09
34481497	chr6:34481497:A:G	4.78248e-39	-1.57965	-1.42404e-09	7.7648e-32	-1.38978	-1.42404e-09	2.10493e-07	-2.35121	-1.42404e-09
34481720	chr6:34481720:G:A	1.67114e-39	-2.6311	-1.42404e-09	1.95354e-32	-2.76974	-1.42404e-09	1.74723e-07	-2.53746	-1.42404e-09
34481730	chr6:34481730:C:T	1.66402e-39	-2.63537	-1.42404e-09	1.95495e-32	-2.76901	-1.42404e-09	1.73948e-07	-2.54191	-1.42404e-09
34482033	chr6:34482033:G:C	3.93759e-39	-1.29021e-09	-1.77404	5.6873e-32	-1.29021e-09	-1.70114	3.42736e-07	-1.29021e-09	-1.8637
34482189	chr6:34482189:C:T	2.17038e-40	-2.75555	-1.91674	3.23389e-33	-2.75065	-1.81763	2.16449e-08	-2.70212	-1.92377
34482377	chr6:34482377:C:T	1.72779e-39	-2.59776	-1.42404e-09	1.94661e-32	-2.77329	-1.42404e-09	1.81573e-07	-2.49901	-1.42404e-09
34482381	chr6:34482381:C:T	9.13881e-38	-1.29021e-09	1.37051	8.65005e-31	-1.29021e-09	1.02077	8.33597e-06	-1.29021e-09	1.32767
34482567	chr6:34482567:T:C	1.6938e-39	-2.61763	-1.42404e-09	1.94966e-32	-2.77172	-1.42404e-09	1.77518e-07	-2.52159	-1.42404e-09
34482776	chr6:34482776:G:A	1.6564e-39	-2.63996	-1.42404e-09	1.95877e-32	-2.76706	-1.42404e-09	1.72384e-07	-2.55094	-1.42404e-09
34482976	chr6:34482976:T:C	3.06921e-39	-1.29021e-09	-2.02318	4.14926e-32	-1.29021e-09	-2.01645	3.06222e-07	-1.29021e-09	-1.97635
34482979	chr6:34482979:G:A	3.09454e-39	-1.29021e-09	-2.01497	4.09033e-32	-1.29021e-09	-2.03075	2.94473e-07	-1.29021e-09	-2.01547
34483068	chr6:34483068:G:A	2.21196e-40	-2.65507	-1.99825	3.00972e-33	-2.613	-2.02712	2.95361e-08	-2.50035	-1.8147
34483214	chr6:34483214:T:C	1.68883e-39	-2.62057	-1.42404e-09	1.95058e-32	-2.77125	-1.42404e-09	1.76751e-07	-2.52592	-1.42404e-09
34483423	chr6:34483423:T:C	3.29622e-39	-1.29021e-09	-1.95183	4.33937e-32	-1.29021e-09	-1.97165	3.94089e-07	-1.29021e-09	-1.72409
34483799	chr6:34483799:G:A	3.45857e-39	-1.29021e-09	-1.90375	4.49799e-32	-1.29021e-09	-1.93575	3.05127e-07	-1.29021e-09	-1.97994
34483856	chr6:34483856:C:T	3.19175e-39	-1.29021e-09	-1.98403	4.31303e-32	-1.29021e-09	-1.97774	3.20721e-07	-1.29021e-09	-1.93009
34484597	chr6:34484597:ATGGACTC:A	3.7633e-39	-1.29021e-09	-1.81931	4.70372e-32	-1.29021e-09	-1.89103	3.58445e-07	-1.29021e-09	-1.81889
34484634	chr6:34484634:C:A	3.0572e-39	-1.29021e-09	-2.02711	4.09518e-32	-1.29021e-09	-2.02957	2.99157e-07	-1.29021e-09	-1.99969
34485680	chr6:34485680:C:A	1.21823e-37	-1.29021e-09	1.65796	1.14891e-30	-1.29021e-09	1.3046	1.10094e-05	-1.29021e-09	1.60584
34485849	chr6:34485849:A:G	4.95618e-40	-2.69439	-1.15217	7.21997e-33	-2.49565	-1.26947	6.22345e-08	-2.20146	-1.3683
34486058	chr6:34486058:T:C	3.30303e-40	-2.64673	-1.60562	4.79174e-33	-2.55486	-1.62021	2.73739e-08	-2.72443	-1.66664
34486367	chr6:34486367:T:C	2.18933e-38	-1.29021e-09	-0.0584265	2.35975e-31	-1.29021e-09	-0.278238	4.9124e-06	-1.29021e-09	0.798854
34486437	chr6:34486437:G:C	2.61635e-40	-2.75481	-1.7306	3.22702e-33	-2.77119	-1.79922	2.22585e-08	-2.77371	-1.82423
34486711	chr6:34486711:T:TCTGTGGGCCCCTCTCTTTCCTCCTG	1.59709e-39	-2.67642	-1.42404e-09	1.98005e-32	-2.75626	-1.42404e-09	1.68152e-07	-2.57579	-1.42404e-09
34486713	chr6:34486713:C:T	2.49774e-39	-2.62145	0.392235	3.47739e-32	-2.57996	0.386861	3.80823e-07	-2.59178	0.83345
34486905	chr6:34486905:G:A	6.31167e-39	-1.29021e-09	-1.3022	7.89971e-32	-1.29021e-09	-1.37255	5.52894e-07	-1.29021e-09	-1.3855
34487265	chr6:34487265:A:G	6.3369e-40	-2.6732	-0.9276	8.39375e-33	-2.60635	-1.00813	8.43871e-08	-2.64934	-0.615907
34487289	chr6:34487289:C:T	3.08088e-39	-1.29021e-09	-2.01939	4.2036e-32	-1.29021e-09	-2.00344	2.95846e-07	-1.29021e-09	-2.01082
34487320	chr6:34487320:G:C	4.65131e-40	-2.65484	-1.25521	6.39431e-33	-2.58302	-1.30354	5.94307e-08	-2.62574	-0.990112
34487397	chr6:34487397:T:C	4.67805e-40	-2.67884	-1.22546	6.40149e-33	-2.61452	-1.27092	6.00156e-08	-2.65338	-0.952683
34487520	chr6:34487520:A:T	5.26705e-39	-1.29021e-09	-1.48314	8.65641e-32	-1.29021e-09	-1.28108	4.6757e-07	-1.29021e-09	-1.55311
34487696	chr6:34487696:C:G	4.60534e-39	-1.29021e-09	-1.61739	6.56441e-32	-1.29021e-09	-1.55772	3.76099e-07	-1.29021e-09	-1.77081
34487732	chr6:34487732:T:C	2.7813e-40	-2.74259	-1.68168	3.53381e-33	-2.76696	-1.71263	2.48771e-08	-2.72387	-1.76285
34488153	chr6:34488153:C:T	8.69249e-39	-1.29021e-09	-0.982146	1.30696e-31	-1.29021e-09	-0.869087	6.81813e-07	-1.29021e-09	-1.17591
34488855	chr6:34488855:C:T	2.45682e-40	-2.7677	-1.78062	3.30873e-33	-2.75269	-1.7927	2.96874e-08	-2.42144	-1.88851
34489073	chr6:34489073:T:TG	4.93337e-39	-1.29021e-09	-1.54858	7.55106e-32	-1.29021e-09	-1.41769	4.21172e-07	-1.29021e-09	-1.65762
34489733	chr6:34489733:C:T	3.0744e-39	-1.29021e-09	-2.02149	4.11203e-32	-1.29021e-09	-2.02546	2.93e-07	-1.29021e-09	-2.02049
34489751	chr6:34489751:C:T	4.38806e-40	-2.11292	-1.85538	5.601e-33	-2.34251	-1.67651	1.96301e-08	-2.74266	-1.98093
34490286	chr6:34490286:T:G	5.60592e-39	-1.29021e-09	-1.42078	7.59197e-32	-1.29021e-09	-1.41229	5.89868e-07	-1.29021e-09	-1.32077
34491298	chr6:34491298:C:T	3.17326e-39	-1.29021e-09	-1.98984	4.18287e-32	-1.29021e-09	-2.00838	2.96503e-07	-1.29021e-09	-2.0086
34491506	chr6:34491506:T:G	3.047e-39	-1.29021e-09	-2.03045	4.12187e-32	-1.29021e-09	-2.02307	2.90087e-07	-1.29021e-09	-2.03048
34491587	chr6:34491587:A:G	3.05987e-39	-1.29021e-09	-2.02623	4.11808e-32	-1.29021e-09	-2.02399	2.90327e-07	-1.29021e-09	-2.02966
34492639	chr6:34492639:C:T	3.496e-40	-2.16649	-2.02908	3.93667e-33	-2.34727	-2.02436	2.59457e-08	-2.41625	-2.02841
34492717	chr6:34492717:G:A	5.21898e-39	-1.29021e-09	-1.4923	6.7529e-32	-1.29021e-09	-1.52941	4.6487e-07	-1.29021e-09	-1.5589
34492764	chr6:34492764:G:C	3.11185e-39	-1.29021e-09	-2.00939	4.1476e-32	-1.29021e-09	-2.01685	2.90983e-07	-1.29021e-09	-2.0274
34493158	chr6:34493158:G:A	3.12271e-39	-1.29021e-09	-2.0059	4.19226e-32	-1.29021e-09	-2.00614	3.1289e-07	-1.29021e-09	-1.95481
34493182	chr6:34493182:G:A	3.05421e-39	-1.29021e-09	-2.02808	4.09019e-32	-1.29021e-09	-2.03079	2.90267e-07	-1.29021e-09	-2.02986
34493381	chr6:34493381:C:T	8.02447e-40	-1.75591	-1.60878	1.15893e-32	-1.85252	-1.43936	1.13835e-07	-1.35165	-1.61426
34493564	chr6:34493564:C:T	1.05005e-39	-1.06524	-2.03052	1.14224e-32	-1.29329	-2.0131	7.54143e-08	-1.48005	-1.89762
34493652	chr6:34493652:G:A	3.66653e-39	-1.29021e-09	-1.84536	5.02821e-32	-1.29021e-09	-1.82432	4.15469e-07	-1.29021e-09	-1.67126
34493756	chr6:34493756:CAG:C	1.09141e-39	-1.0264	-2.03074	1.20177e-32	-1.24042	-2.01516	7.72545e-08	-1.46222	-1.89134
34494488	chr6:34494488:G:T	8.04232e-40	-1.76106	-1.60141	1.16855e-32	-1.85739	-1.42622	1.14398e-07	-1.36043	-1.60055
34495167	chr6:34495167:C:T	1.72004e-39	-2.65424	0.0519827	2.80772e-32	-2.40126	-0.00574715	1.85951e-07	-2.48217	0.0069877
34495346	chr6:34495346:T:C	3.51395e-39	-1.29021e-09	-1.88786	5.20284e-32	-1.29021e-09	-1.79017	3.22185e-07	-1.29021e-09	-1.92554
34495455	chr6:34495455:T:C	3.43318e-39	-1.29021e-09	-1.91112	4.37614e-32	-1.29021e-09	-1.96321	3.26553e-07	-1.29021e-09	-1.91207
34495472	chr6:34495472:A:G	3.06903e-39	-1.29021e-09	-2.02324	4.09487e-32	-1.29021e-09	-2.02964	2.9054e-07	-1.29021e-09	-2.02892
34495732	chr6:34495732:C:T	3.11242e-39	-1.29021e-09	-2.0092	4.24417e-32	-1.29021e-09	-1.99383	3.1995e-07	-1.29021e-09	-1.9325
34496285	chr6:34496285:C:T	3.10428e-39	-1.29021e-09	-2.01182	4.12121e-32	-1.29021e-09	-2.02323	2.93696e-07	-1.29021e-09	-2.01812
34496733	chr6:34496733:C:T	2.5923e-40	-2.46527	-2.02938	3.27195e-33	-2.56247	-1.99411	2.32634e-08	-2.53666	-2.01712
34497104	chr6:34497104:G:A	3.38821e-40	-2.52583	-1.70106	5.52095e-33	-2.53588	-1.49754	4.42549e-08	-2.20932	-1.70137
34497264	chr6:34497264:T:A	3.43521e-39	-1.29021e-09	-1.91053	4.6235e-32	-1.29021e-09	-1.90823	3.64646e-07	-1.29021e-09	-1.80173
34497279	chr6:34497279:T:C	5.503e-39	-1.29021e-09	-1.43931	7.22532e-32	-1.29021e-09	-1.46179	3.96273e-07	-1.29021e-09	-1.71856
34497436	chr6:34497436:C:T	4.11918e-39	-1.29021e-09	-1.72895	5.3983e-32	-1.29021e-09	-1.7533	4.1623e-07	-1.29021e-09	-1.66943
34497438	chr6:34497438:G:A	1.75635e-39	-2.67946	0.0980947	2.83547e-32	-2.44567	0.0484934	2.09482e-07	-2.13783	-0.218191
34497600	chr6:34497600:C:T	3.42739e-39	-1.29021e-09	-1.91281	5.58495e-32	-1.29021e-09	-1.7193	3.15281e-07	-1.29021e-09	-1.9472
34497877	chr6:34497877:T:C	4.0749e-39	-1.29021e-09	-1.73976	5.33339e-32	-1.29021e-09	-1.76539	4.10376e-07	-1.29021e-09	-1.68359
34498350	chr6:34498350:G:A	3.4714e-40	-2.45779	-1.74484	5.60393e-33	-2.47289	-1.54561	4.80204e-08	-2.10699	-1.72205
34498515	chr6:34498515:C:T	3.57913e-40	-2.44038	-1.73169	5.89025e-33	-2.44454	-1.52413	5.05698e-08	-2.06513	-1.71218
34498535	chr6:34498535:C:A	1.34731e-38	-1.29021e-09	-0.543908	1.61256e-31	-1.29021e-09	-0.65897	1.74294e-06	-1.29021e-09	-0.237337
34498695	chr6:34498695:C:T	2.5919e-40	-2.46424	-2.03056	3.18766e-33	-2.56762	-2.01505	2.40551e-08	-2.54674	-1.97358
34498721	chr6:34498721:G:A	3.42211e-40	-2.18664	-2.03029	4.25081e-33	-2.28876	-2.00609	3.58135e-08	-2.24961	-1.87273
34498764	chr6:34498764:C:T	6.60733e-40	-1.85659	-1.70242	8.4581e-33	-1.7891	-1.81774	1.05179e-07	-1.45146	-1.59354
34498910	chr6:34498910:C:T	3.35799e-40	-2.22347	-2.01237	4.32287e-33	-2.32852	-1.94953	3.122e-08	-2.30291	-1.9567
34498960	chr6:34498960:G:C	4.14707e-39	-1.29021e-09	-1.7222	5.42335e-32	-1.29021e-09	-1.74866	4.18709e-07	-1.29021e-09	-1.66349
34499205	chr6:34499205:A:T	3.17658e-39	-1.29021e-09	-1.9888	4.311e-32	-1.29021e-09	-1.97821	3.1366e-07	-1.29021e-09	-1.95235
34499467	chr6:34499467:A:G	3.6882e-39	-1.29021e-09	-1.83947	4.86173e-32	-1.29021e-09	-1.85798	3.95609e-07	-1.29021e-09	-1.72024
34499750	chr6:34499750:G:A	3.5669e-39	-1.29021e-09	-1.87291	4.71008e-32	-1.29021e-09	-1.88967	3.79047e-07	-1.29021e-09	-1.763
34500042	chr6:34500042:T:C	2.78568e-40	-2.39241	-2.03029	3.47655e-33	-2.49701	-1.99891	2.51155e-08	-2.46372	-2.01346
34500556	chr6:34500556:C:T	1.84598e-39	-2.68033	0.148732	2.96476e-32	-2.44872	0.0961398	2.19004e-07	-2.13812	-0.173456
34500677	chr6:34500677:TC:T	6.56079e-37	-1.29021e-09	3.34168	4.57674e-30	-1.29021e-09	2.68678	4.15505e-05	-1.29021e-09	2.934
34500990	chr6:34500990:A:G	5.02314e-40	-2.7057	-1.12744	8.27732e-33	-2.46969	-1.15875	5.20511e-08	-2.46337	-1.28506
34501015	chr6:34501015:C:T	3.41902e-37	-1.29021e-09	2.68992	2.72145e-30	-1.29021e-09	2.16696	2.24307e-05	-1.29021e-09	2.31752
34501162	chr6:34501162:T:C	3.66288e-39	-1.29021e-09	-1.84635	4.827e-32	-1.29021e-09	-1.86515	3.91726e-07	-1.29021e-09	-1.7301
34501486	chr6:34501486:C:T	2.21928e-39	-2.76297	0.415554	3.0816e-32	-2.61428	0.300354	1.97884e-07	-2.62916	0.21618
34501739	chr6:34501739:A:T	6.59396e-37	-1.29021e-09	3.34672	4.59841e-30	-1.29021e-09	2.6915	4.17541e-05	-1.29021e-09	2.93889
34501757	chr6:34501757:T:C	6.56348e-37	-1.29021e-09	3.34209	4.57704e-30	-1.29021e-09	2.68684	4.15513e-05	-1.29021e-09	2.93402
34501806	chr6:34501806:G:A	3.0505e-39	-1.29021e-09	-2.0293	4.10263e-32	-1.29021e-09	-2.02775	2.92385e-07	-1.29021e-09	-2.02259
34501859	chr6:34501859:T:C	5.12969e-37	-1.29021e-09	3.09561	4.72346e-30	-1.29021e-09	2.71833	5.40534e-05	-1.29021e-09	3.19706
34501901	chr6:34501901:G:A	5.04727e-39	-1.29021e-09	-1.52576	6.49945e-32	-1.29021e-09	-1.56766	5.12125e-07	-1.29021e-09	-1.4621
34502372	chr6:34502372:G:T	3.2687e-39	-1.29021e-09	-1.96021	4.85565e-32	-1.29021e-09	-1.85924	3.14619e-07	-1.29021e-09	-1.9493
34502619	chr6:34502619:T:C	4.17427e-40	-2.70845	-1.3098	6.05241e-33	-2.57294	-1.36857	4.17811e-08	-2.27385	-1.69437
34502708	chr6:34502708:T:C	4.0095e-39	-1.29021e-09	-1.75594	5.25863e-32	-1.29021e-09	-1.77951	4.03393e-07	-1.29021e-09	-1.70075
34502866	chr6:34502866:C:T	3.66288e-39	-1.29021e-09	-1.84635	4.827e-32	-1.29021e-09	-1.86515	3.91726e-07	-1.29021e-09	-1.7301
34502867	chr6:34502867:A:G	4.10293e-39	-1.29021e-09	-1.7329	5.3737e-32	-1.29021e-09	-1.75786	4.14027e-07	-1.29021e-09	-1.67473
34503069	chr6:34503069:A:G	5.5876e-39	-1.67578	0.251728	9.17388e-32	-1.44096	0.217945	9.30616e-06	0.327634	1.11013
34503188	chr6:34503188:G:A	2.22402e-39	-2.34529	-1.42404e-09	3.43404e-32	-2.20564	-1.42404e-09	1.80619e-07	-2.50427	-1.42404e-09
34503548	chr6:34503548:C:T	8.47461e-40	-1.47908	-1.83104	1.22242e-32	-1.35756	-1.88099	5.13268e-08	-2.21732	-1.54513
34503628	chr6:34503628:G:A	4.10152e-39	-1.29021e-09	-1.73325	5.37237e-32	-1.29021e-09	-1.75811	4.1388e-07	-1.29021e-09	-1.67509
34503820	chr6:34503820:A:G	1.86402e-39	-2.52187	-1.42404e-09	2.81007e-32	-2.40617	-1.42404e-09	1.43622e-07	-2.73348	-1.42404e-09
34503856	chr6:34503856:T:C	3.27306e-39	-1.29021e-09	-1.95888	4.8619e-32	-1.29021e-09	-1.85795	3.14826e-07	-1.29021e-09	-1.94864
34504151	chr6:34504151:A:G	3.07874e-39	-1.29021e-09	-2.02008	4.17742e-32	-1.29021e-09	-2.00969	3.051e-07	-1.29021e-09	-1.98002
34504230	chr6:34504230:C:A	3.96519e-40	-2.10375	-1.96589	5.40289e-33	-2.20458	-1.85045	3.37498e-08	-2.17004	-2.01165
34504358	chr6:34504358:C:A	5.43889e-40	-1.73308	-2.02054	6.72932e-33	-1.86788	-1.96761	5.20009e-08	-1.81382	-1.93559
34504426	chr6:34504426:G:T	1.84031e-39	-2.66458	0.129912	3.00201e-32	-2.41669	0.0765912	2.22332e-07	-2.10172	-0.194771
34504706	chr6:34504706:G:A	3.09801e-39	-1.29021e-09	-2.01384	4.13015e-32	-1.29021e-09	-2.02106	2.89996e-07	-1.29021e-09	-2.0308
34504864	chr6:34504864:A:G	8.92986e-39	-1.29021e-09	-0.955205	1.17411e-31	-1.29021e-09	-0.97628	8.01561e-07	-1.29021e-09	-1.0141
34505143	chr6:34505143:C:T	3.19023e-39	-1.29021e-09	-1.98451	4.25504e-32	-1.29021e-09	-1.99127	3.1169e-07	-1.29021e-09	-1.95865
34505270	chr6:34505270:A:G	3.18794e-39	-1.29021e-09	-1.98523	4.24158e-32	-1.29021e-09	-1.99444	3.24356e-07	-1.29021e-09	-1.91882
34505519	chr6:34505519:TTTTC:T	3.12199e-39	-1.29021e-09	-2.00614	4.13959e-32	-1.29021e-09	-2.01878	2.95267e-07	-1.29021e-09	-2.01278
34505535	chr6:34505535:T:C	3.61525e-39	-1.29021e-09	-1.85944	4.7109e-32	-1.29021e-09	-1.8895	3.31873e-07	-1.29021e-09	-1.89591
34506026	chr6:34506026:A:T	3.6409e-39	-1.29021e-09	-1.85237	4.80205e-32	-1.29021e-09	-1.87034	3.6399e-07	-1.29021e-09	-1.80354
34506096	chr6:34506096:T:C	9.01206e-39	-1.29021e-09	-0.946041	1.18935e-31	-1.29021e-09	-0.96339	8.11306e-07	-1.29021e-09	-1.00202
34506130	chr6:34506130:G:A	4.63792e-39	-1.29021e-09	-1.61034	5.65411e-32	-1.29021e-09	-1.707	4.62967e-07	-1.29021e-09	-1.56301
34506495	chr6:34506495:G:A	3.44716e-39	-1.29021e-09	-1.90705	4.56665e-32	-1.29021e-09	-1.9206	3.40383e-07	-1.29021e-09	-1.87059
34506536	chr6:34506536:C:T	3.75189e-39	-1.29021e-09	-1.82234	4.94565e-32	-1.29021e-09	-1.84087	3.75815e-07	-1.29021e-09	-1.77157
34506720	chr6:34506720:G:A	3.04777e-39	-1.29021e-09	-2.0302	4.1236e-32	-1.29021e-09	-2.02265	2.90004e-07	-1.29021e-09	-2.03077
34506786	chr6:34506786:G:T	3.8592e-40	-2.08541	-2.01132	4.36097e-33	-2.2387	-2.03057	3.59065e-08	-2.17308	-1.94667
34506852	chr6:34506852:C:T	3.57942e-40	-2.15019	-2.0218	4.13478e-33	-2.29618	-2.02635	3.2927e-08	-2.23273	-1.97364
34506862	chr6:34506862:G:T	1.17305e-39	-2.68111	-0.303887	1.89572e-32	-2.44834	-0.351437	1.44708e-07	-2.14483	-0.581117
34507026	chr6:34507026:C:T	3.05929e-39	-1.29021e-09	-2.02642	4.09892e-32	-1.29021e-09	-2.02866	2.9176e-07	-1.29021e-09	-2.02473
34507162	chr6:34507162:C:T	4.09714e-40	-2.01279	-2.02411	4.75626e-33	-2.15704	-2.02546	3.94218e-08	-2.04848	-1.97786
34507341	chr6:34507341:G:C	4.04135e-40	-2.02699	-2.02362	4.69629e-33	-2.16929	-2.0259	3.88958e-08	-2.06332	-1.97646
34507562	chr6:34507562:A:C	3.44041e-39	-1.29021e-09	-1.90902	4.55549e-32	-1.29021e-09	-1.92305	3.62139e-07	-1.29021e-09	-1.80864
34508045	chr6:34508045:A:G	1.39801e-39	-1.79736	-1.0122	2.15457e-32	-1.53545	-1.13634	3.28182e-06	0.353135	0.0423547
34508721	chr6:34508721:A:G	2.43826e-40	-2.64673	-1.90917	3.5393e-33	-2.55082	-1.92722	2.23317e-08	-2.58242	-2.01224
34508867	chr6:34508867:T:G	3.74755e-40	-2.67018	-1.45591	6.3695e-33	-2.43295	-1.45749	5.18668e-08	-2.09512	-1.65686
34509446	chr6:34509446:G:A	8.42106e-39	-1.29021e-09	-1.01387	1.004e-31	-1.29021e-09	-1.1328	1.04889e-06	-1.29021e-09	-0.745171
34510016	chr6:34510016:G:A	7.88431e-40	-2.74201	-0.640308	1.23684e-32	-2.56283	-0.663994	9.00622e-08	-2.3267	-0.873461
34510168	chr6:34510168:G:A	1.14793e-38	-0.70406	-1.42404e-09	1.43478e-31	-0.775785	-1.42404e-09	3.77915e-07	-1.766	-1.42404e-09
34510415	chr6:34510415:T:C	4.4175e-39	-1.29021e-09	-1.65903	6.25011e-32	-1.29021e-09	-1.60678	3.61844e-07	-1.29021e-09	-1.80945
34510426	chr6:34510426:A:G	4.04952e-40	-2.01846	-2.03013	4.7904e-33	-2.16052	-2.01483	3.82258e-08	-2.05733	-1.99982
34511681	chr6:34511681:C:T	3.06046e-39	-1.29021e-09	-2.02604	4.09377e-32	-1.29021e-09	-2.02991	2.90167e-07	-1.29021e-09	-2.03021
34511705	chr6:34511705:C:T	3.07302e-39	-1.29021e-09	-2.02195	4.11994e-32	-1.29021e-09	-2.02354	3.07233e-07	-1.29021e-09	-1.97306
34511783	chr6:34511783:G:A	2.42654e-38	-1.29021e-09	0.0444445	2.80904e-31	-1.29021e-09	-0.10395	2.10628e-06	-1.29021e-09	-0.0479834
34511798	chr6:34511798:T:C	4.12542e-39	-1.29021e-09	-1.72744	5.1309e-32	-1.29021e-09	-1.8041	3.79457e-07	-1.29021e-09	-1.76192
34511827	chr6:34511827:CTG:C	1.641e-39	-2.6493	-1.42404e-09	2.31462e-32	-2.60013	-1.42404e-09	3.87832e-07	-1.74009	-1.42404e-09
34511899	chr6:34511899:CAGA:C	3.25373e-39	-1.29021e-09	-1.9648	4.36018e-32	-1.29021e-09	-1.96687	2.90881e-07	-1.29021e-09	-2.02775
34511935	chr6:34511935:G:A	1.05309e-39	-1.68053	-1.41235	1.59787e-32	-1.73551	-1.2352	2.97393e-07	-0.649525	-1.35608
34512128	chr6:34512128:G:T	6.20644e-40	-1.59752	-2.02408	7.52392e-33	-1.6951	-2.02878	6.56912e-08	-1.59229	-1.92341
34512545	chr6:34512545:G:A	1.4762e-39	-2.75513	-1.42404e-09	2.03793e-32	-2.72745	-1.42404e-09	2.31493e-07	-2.25611	-1.42404e-09
34512643	chr6:34512643:C:G	3.05826e-39	-1.29021e-09	-2.02676	4.12781e-32	-1.29021e-09	-2.02163	3.06643e-07	-1.29021e-09	-1.97498
34512696	chr6:34512696:C:A	3.5495e-40	-2.76163	-1.41875	5.39018e-33	-2.62407	-1.43331	4.11063e-08	-2.42945	-1.55505
34512860	chr6:34512860:C:T	1.24942e-39	-1.76514	-1.15678	1.9487e-32	-1.51109	-1.26113	2.57059e-06	0.313251	-0.162025
34513289	chr6:34513289:G:A	1.7379e-39	-2.59193	-1.42404e-09	2.47892e-32	-2.53156	-1.42404e-09	2.90562e-07	-2.02885	-1.42404e-09
34513315	chr6:34513315:G:A	5.91546e-40	-1.64829	-2.02133	7.30417e-33	-1.77549	-1.97802	5.84827e-08	-1.71681	-1.91513
34513363	chr6:34513363:T:G	2.2714e-40	-2.67652	-1.95027	3.26812e-33	-2.593	-1.96475	4.01604e-08	-1.9815	-2.02628
34513379	chr6:34513379:G:T	3.45024e-39	-1.29021e-09	-1.90616	4.55764e-32	-1.29021e-09	-1.92257	2.96181e-07	-1.29021e-09	-2.00969
34513389	chr6:34513389:T:C	3.09582e-39	-1.29021e-09	-2.01455	4.09276e-32	-1.29021e-09	-2.03016	2.90046e-07	-1.29021e-09	-2.03063
34513550	chr6:34513550:G:A	3.25059e-39	-1.29021e-09	-1.96577	4.70234e-32	-1.29021e-09	-1.89132	3.01076e-07	-1.29021e-09	-1.9933
34513919	chr6:34513919:C:T	3.36771e-39	-1.29021e-09	-1.93037	4.33746e-32	-1.29021e-09	-1.97209	3.14935e-07	-1.29021e-09	-1.9483
34514257	chr6:34514257:C:T	3.3189e-39	-1.29021e-09	-1.94497	4.83874e-32	-1.29021e-09	-1.86273	3.05986e-07	-1.29021e-09	-1.97712
34514285	chr6:34514285:C:T	3.14818e-39	-1.29021e-09	-1.99778	4.10024e-32	-1.29021e-09	-2.02833	2.92509e-07	-1.29021e-09	-2.02217
34514490	chr6:34514490:C:A	3.37339e-40	-2.7246	-1.50668	5.33586e-33	-2.54057	-1.52694	4.40042e-08	-2.25792	-1.65846
34514520	chr6:34514520:C:T	1.69052e-39	-2.61957	-1.42404e-09	2.40462e-32	-2.56199	-1.42404e-09	4.16662e-07	-1.66839	-1.42404e-09
34514574	chr6:34514574:A:G	3.05476e-39	-1.29021e-09	-2.0279	4.12531e-32	-1.29021e-09	-2.02224	2.91613e-07	-1.29021e-09	-2.02523
34514671	chr6:34514671:A:G	6.64223e-39	-1.29021e-09	-1.25116	9.03417e-32	-1.29021e-09	-1.23837	7.32751e-07	-1.29021e-09	-1.10386
34514721	chr6:34514721:A:G	2.83964e-40	-2.70783	-1.69569	4.92075e-33	-2.48999	-1.65851	4.18962e-08	-2.21795	-1.74752
34515482	chr6:34515482:G:A	1.51703e-39	-2.72785	-1.42404e-09	2.01081e-32	-2.74084	-1.42404e-09	1.61832e-07	-2.6141	-1.42404e-09
34515625	chr6:34515625:C:T	1.46632e-39	-2.76185	-1.42404e-09	1.94757e-32	-2.77279	-1.42404e-09	1.43984e-07	-2.73096	-1.42404e-09
34515749	chr6:34515749:G:A	3.04656e-39	-1.29021e-09	-2.03059	4.09404e-32	-1.29021e-09	-2.02985	2.90104e-07	-1.29021e-09	-2.03042
34515972	chr6:34515972:C:T	3.57694e-40	-2.26281	-1.90988	8.09308e-33	-1.79051	-1.86044	6.89112e-08	-1.54745	-1.9204
34516041	chr6:34516041:T:C	4.65301e-40	-2.09915	-1.81053	8.34805e-33	-1.79045	-1.82948	4.16913e-08	-2.25562	-1.71475
34516264	chr6:34516264:A:G	3.41073e-39	-1.29021e-09	-1.91768	4.81145e-32	-1.29021e-09	-1.86838	3.11265e-07	-1.29021e-09	-1.96002
34516357	chr6:34516357:C:T	1.51654e-39	-2.72817	-1.42404e-09	2.14249e-32	-2.67741	-1.42404e-09	1.38058e-07	-2.77299	-1.42404e-09
34516523	chr6:34516523:A:G	1.57892e-39	-0.877245	-1.81062	9.05188e-33	-1.61159	-1.92741	3.96007e-08	-2.11027	-1.91155
34516562	chr6:34516562:A:C	4.52801e-39	-1.29021e-09	-1.63432	5.88626e-32	-1.29021e-09	-1.66676	4.41572e-07	-1.29021e-09	-1.61032
34517250	chr6:34517250:T:C	1.09852e-39	-1.08835	-1.96229	7.16724e-33	-1.76478	-2.00766	3.33973e-08	-2.19347	-1.99871
34517417	chr6:34517417:C:T	2.00474e-38	-0.146507	-1.42404e-09	1.09995e-31	-1.04153	-1.42404e-09	3.76421e-07	-1.76996	-1.42404e-09
34517575	chr6:34517575:G:A	3.31664e-39	-1.29021e-09	-1.94565	4.48353e-32	-1.29021e-09	-1.93897	3.1854e-07	-1.29021e-09	-1.93692
34518362	chr6:34518362:C:A	4.16999e-40	-1.9944	-2.02488	4.33129e-33	-2.28825	-1.98785	5.62866e-08	-1.65948	-2.01072
34518888	chr6:34518888:C:T	3.73514e-39	-1.29021e-09	-1.82682	5.27716e-32	-1.29021e-09	-1.77599	3.28374e-07	-1.29021e-09	-1.90651
34520118	chr6:34520118:C:G	2.37181e-38	-1.29021e-09	0.0216351	2.84662e-31	-1.29021e-09	-0.0906631	1.509e-06	-1.29021e-09	-0.381462
34520374	chr6:34520374:T:G	2.13024e-39	-0.359975	-2.0284	1.23938e-32	-1.19415	-2.03062	4.6825e-08	-1.82349	-2.03076
34520676	chr6:34520676:T:C	1.77741e-38	-1.29021e-09	-0.266862	2.21676e-31	-1.29021e-09	-0.340745	1.16792e-06	-1.29021e-09	-0.637682
34521070	chr6:34521070:C:T	1.61885e-39	-0.642731	-2.02016	9.93801e-33	-1.41662	-2.02898	3.96656e-08	-1.99352	-2.02666
34521487	chr6:34521487:G:A	2.30235e-39	-0.282281	-2.0284	1.31662e-32	-1.1337	-2.03062	4.92123e-08	-1.77377	-2.03076
34521523	chr6:34521523:T:C	3.79288e-39	-1.29021e-09	-1.81148	5.32651e-32	-1.29021e-09	-1.76668	3.30802e-07	-1.29021e-09	-1.89914
34521739	chr6:34521739:G:A	4.04292e-40	-2.05096	-1.99927	8.06703e-33	-1.66767	-1.98651	8.80093e-08	-1.22236	-2.00086
34521930	chr6:34521930:C:T	3.05291e-39	-1.29021e-09	-2.02851	4.09584e-32	-1.29021e-09	-2.02941	2.90035e-07	-1.29021e-09	-2.03066
34521963	chr6:34521963:T:C	3.05985e-39	-1.29021e-09	-2.02624	4.11685e-32	-1.29021e-09	-2.02429	2.90061e-07	-1.29021e-09	-2.03057
34522232	chr6:34522232:C:T	2.16868e-39	-0.810626	-1.55986	1.64165e-32	-1.1722	-1.77147	1.25702e-06	0.519202	-1.08336
34522346	chr6:34522346:T:C	1.0978e-39	-1.29785	-1.75344	8.07066e-33	-1.92393	-1.7298	3.82032e-08	-2.18735	-1.87039
34522359	chr6:34522359:G:A	4.47698e-39	-1.29021e-09	-1.64566	5.94203e-32	-1.29021e-09	-1.65733	3.56793e-07	-1.29021e-09	-1.82351
34522480	chr6:34522480:G:A	1.55228e-39	-1.06342	-1.64146	1.26047e-32	-1.66965	-1.53824	6.2671e-08	-1.75618	-1.80659
34522532	chr6:34522532:A:G	6.21906e-40	-2.47305	-1.14652	7.96566e-33	-2.3957	-1.27112	4.77681e-08	-2.62735	-1.20696
34522549	chr6:34522549:A:G	2.79492e-39	-0.186564	-1.93024	1.5308e-32	-1.04029	-1.9733	5.46044e-08	-1.72312	-1.97742
34523278	chr6:34523278:C:T	3.04605e-39	-1.29021e-09	-2.03076	4.11791e-32	-1.29021e-09	-2.02403	2.92938e-07	-1.29021e-09	-2.0207
34523611	chr6:34523611:A:G	2.19529e-39	-0.428189	-1.9301	1.25459e-32	-1.23939	-1.97318	4.68801e-08	-1.87578	-1.9773
34523741	chr6:34523741:T:G	8.15952e-40	-2.74891	-0.599093	1.13704e-32	-2.58299	-0.727956	7.07963e-08	-2.76503	-0.675827
34523971	chr6:34523971:T:A	7.78433e-40	-2.75178	-0.6433	1.08296e-32	-2.59103	-0.768655	6.80928e-08	-2.76341	-0.716377
34524111	chr6:34524111:G:A	7.08147e-40	-2.76428	-0.725427	9.46869e-33	-2.63287	-0.861101	6.26227e-08	-2.75113	-0.812411
34524230	chr6:34524230:C:T	2.37676e-39	-0.348767	-1.9301	1.33819e-32	-1.17488	-1.97318	4.92551e-08	-1.82635	-1.9773
34524238	chr6:34524238:T:C	7.78165e-40	-2.75198	-0.643442	1.08171e-32	-2.59169	-0.769147	6.80803e-08	-2.76315	-0.716822
34524456	chr6:34524456:A:G	8.12153e-40	-2.75458	-0.598091	1.12037e-32	-2.60031	-0.72541	7.1244e-08	-2.76112	-0.673431
34524529	chr6:34524529:C:A	1.45992e-39	-2.76622	-1.42404e-09	2.0457e-32	-2.72364	-1.42404e-09	1.37959e-07	-2.77371	-1.42404e-09
34524789	chr6:34524789:T:C	2.36212e-39	-0.355111	-1.92993	1.33122e-32	-1.18023	-1.97305	4.90609e-08	-1.83044	-1.97716
34525002	chr6:34525002:T:TG	2.36954e-39	-0.351808	-1.9301	1.33476e-32	-1.17745	-1.97318	4.91608e-08	-1.82827	-1.9773
34525235	chr6:34525235:T:C	6.52349e-40	-2.75114	-0.820643	9.14799e-33	-2.5893	-0.939127	5.66736e-08	-2.7634	-0.899955
34525679	chr6:34525679:A:C	7.10201e-40	-2.75276	-0.734049	9.87743e-33	-2.59639	-0.855325	6.19934e-08	-2.76277	-0.810862
34525695	chr6:34525695:A:G	6.3224e-39	-1.29021e-09	-1.30051	9.4807e-32	-1.29021e-09	-1.19012	5.01691e-07	-1.29021e-09	-1.48268
34526623	chr6:34526623:T:C	3.08863e-39	-1.29021e-09	-2.01688	4.14415e-32	-1.29021e-09	-2.01768	2.94695e-07	-1.29021e-09	-2.01472
34526682	chr6:34526682:T:C	7.01452e-40	-2.77093	-0.728279	9.32169e-33	-2.66531	-0.844307	6.42434e-08	-2.73495	-0.803038
34526700	chr6:34526700:C:T	3.39079e-39	-1.29021e-09	-1.92354	5.2755e-32	-1.29021e-09	-1.77631	3.07682e-07	-1.29021e-09	-1.9716
34527057	chr6:34527057:G:C	8.60684e-39	-1.29021e-09	-0.992048	1.23071e-31	-1.29021e-09	-0.929201	1.13816e-06	-1.29021e-09	-0.663497
34527100	chr6:34527100:G:C	3.08876e-39	-1.29021e-09	-2.01683	4.13537e-32	-1.29021e-09	-2.0198	2.94504e-07	-1.29021e-09	-2.01537
34527273	chr6:34527273:C:T	6.82615e-40	-2.77087	-0.755554	9.1231e-33	-2.66333	-0.867827	6.23103e-08	-2.73675	-0.831782
34527301	chr6:34527301:G:A	6.7652e-40	-2.77046	-0.764936	9.0323e-33	-2.66073	-0.880424	6.14401e-08	-2.73837	-0.844228
34527534	chr6:34527534:G:T	3.19441e-39	-1.29021e-09	-1.9832	4.51457e-32	-1.29021e-09	-1.93207	3.08081e-07	-1.29021e-09	-1.9703
34527671	chr6:34527671:T:C	6.27109e-40	-2.76156	-0.849676	8.52012e-33	-2.62039	-0.979141	5.5654e-08	-2.75478	-0.926728
34528237	chr6:34528237:T:C	6.50038e-40	-2.76366	-0.811667	8.87263e-33	-2.62838	-0.930614	5.76627e-08	-2.75189	-0.894159
34528282	chr6:34528282:T:C	3.04777e-39	-1.29021e-09	-2.03019	4.11777e-32	-1.29021e-09	-2.02407	2.89995e-07	-1.29021e-09	-2.0308
34528394	chr6:34528394:G:C	4.96624e-39	-1.29021e-09	-1.54194	6.98042e-32	-1.29021e-09	-1.49627	3.73735e-07	-1.29021e-09	-1.77712
34528397	chr6:34528397:T:C	2.06407e-39	-1.25728	-1.16265	1.55939e-32	-1.53656	-1.45852	1.00792e-06	-0.130522	-0.654496
34528398	chr6:34528398:G:T	3.72364e-39	-1.29021e-09	-1.8299	4.97065e-32	-1.29021e-09	-1.83583	3.15284e-07	-1.29021e-09	-1.94719
34529302	chr6:34529302:G:C	1.27408e-39	-2.76752	-0.134866	1.61575e-32	-2.64123	-0.31835	1.09666e-07	-2.74657	-0.256652
34529328	chr6:34529328:T:TTAATGGGTGACCATG	2.74605e-39	-0.119039	-2.0154	1.54779e-32	-0.975785	-2.02676	5.56779e-08	-1.65496	-2.02612
34529381	chr6:34529381:T:TC	1.97361e-39	-2.46474	-1.42404e-09	2.34839e-32	-2.58565	-1.42404e-09	2.11612e-07	-2.34591	-1.42404e-09
34530190	chr6:34530190:G:A	7.32592e-40	-2.76054	-0.695235	1.0062e-32	-2.61659	-0.816614	6.46526e-08	-2.75656	-0.775071
34530551	chr6:34530551:C:T	3.48847e-40	-2.16879	-2.02893	6.91432e-33	-1.77796	-2.03041	6.64006e-08	-1.48411	-2.02084
34531146	chr6:34531146:C:T	3.69164e-40	-2.11233	-2.02879	7.44822e-33	-1.70352	-2.03047	7.2148e-08	-1.40141	-2.02053
34531168	chr6:34531168:CTCAT:C	5.54696e-39	-1.29021e-09	-1.43136	6.70309e-32	-1.29021e-09	-1.53681	5.74591e-07	-1.29021e-09	-1.34701
34531443	chr6:34531443:G:A	4.62117e-39	-1.29021e-09	-1.61396	6.12441e-32	-1.29021e-09	-1.6271	3.65126e-07	-1.29021e-09	-1.80042
34531559	chr6:34531559:A:G	3.46961e-39	-1.29021e-09	-1.90056	4.91092e-32	-1.29021e-09	-1.84792	3.11937e-07	-1.29021e-09	-1.95786
34532279	chr6:34532279:C:T	8.90552e-40	-1.79645	-1.46407	1.33098e-32	-1.6053	-1.54816	7.45491e-08	-1.92747	-1.46174
34532534	chr6:34532534:CCCCCT:C	4.39642e-39	-1.29021e-09	-1.66381	6.18695e-32	-1.29021e-09	-1.61694	3.37945e-07	-1.29021e-09	-1.87778
34532996	chr6:34532996:C:T	2.83865e-39	-0.0906369	-2.01064	1.59309e-32	-0.949862	-2.02384	5.7063e-08	-1.63331	-2.0232
34533277	chr6:34533277:C:T	3.44568e-39	-0.165574	-1.74191	1.84185e-32	-1.00251	-1.8261	6.61106e-08	-1.694	-1.81533
34533417	chr6:34533417:G:A	4.53348e-39	-1.29021e-09	-1.63311	6.01951e-32	-1.29021e-09	-1.64437	3.60351e-07	-1.29021e-09	-1.81359
34533485	chr6:34533485:C:A	6.4782e-39	-1.29021e-09	-1.27616	8.56715e-32	-1.29021e-09	-1.29144	6.78304e-07	-1.29021e-09	-1.18107
34533729	chr6:34533729:A:G	7.07065e-39	-1.29021e-09	-1.18865	1.03149e-31	-1.29021e-09	-1.10579	5.58687e-07	-1.29021e-09	-1.37507
34534245	chr6:34534245:A:G	7.20458e-40	-2.75441	-0.718066	1.00928e-32	-2.59366	-0.836485	6.25234e-08	-2.76333	-0.801795
34534981	chr6:34534981:G:A	3.08787e-39	-1.29021e-09	-2.01712	4.14466e-32	-1.29021e-09	-2.01756	2.94689e-07	-1.29021e-09	-2.01474
34535561	chr6:34535561:A:G	1.39631e-39	-2.17885	-0.631921	1.83714e-32	-2.1333	-0.697862	3.48296e-07	-1.24325	-0.604363
34535662	chr6:34535662:T:C	1.46118e-39	-2.22992	-0.535445	1.90858e-32	-2.18703	-0.605985	3.53554e-07	-1.32528	-0.507351
34535669	chr6:34535669:T:C	1.45106e-39	-2.23686	-0.535445	1.89307e-32	-2.19519	-0.605985	3.49047e-07	-1.3381	-0.507351
34535740	chr6:34535740:A:C	1.44554e-39	-2.2182	-0.557923	1.89281e-32	-2.17552	-0.625793	3.51108e-07	-1.30763	-0.531937
34535754	chr6:34535754:T:G	7.38441e-39	-1.29021e-09	-1.14523	8.67818e-32	-1.29021e-09	-1.27857	6.46861e-07	-1.29021e-09	-1.22853
34535867	chr6:34535867:T:G	8.83687e-40	-2.3829	-0.885358	1.21999e-32	-2.33302	-0.90751	1.53836e-07	-1.63257	-1.0322
34535900	chr6:34535900:T:C	8.55222e-40	-2.41061	-0.890389	1.17958e-32	-2.36128	-0.912941	1.46247e-07	-1.67779	-1.03758
34535962	chr6:34535962:T:C	7.32632e-40	-2.50406	-0.951655	1.1561e-32	-2.29462	-0.9997	1.07809e-07	-1.92894	-1.09136
34536265	chr6:34536265:T:G	3.7369e-40	-2.11616	-2.01277	7.43421e-33	-1.71004	-2.02584	7.35184e-08	-1.40834	-1.99479
34536572	chr6:34536572:C:T	3.2607e-39	-1.29021e-09	-1.96266	4.98765e-32	-1.29021e-09	-1.83241	2.97235e-07	-1.29021e-09	-2.00614
34536990	chr6:34536990:G:C	8.89574e-40	-2.38702	-0.874597	1.23035e-32	-2.3336	-0.898481	1.54154e-07	-1.64087	-1.02184
34537176	chr6:34537176:T:G	3.18659e-39	-1.29021e-09	-1.98565	4.25776e-32	-1.29021e-09	-1.99064	2.91957e-07	-1.29021e-09	-2.02406
34537344	chr6:34537344:A:G	7.70105e-39	-1.29021e-09	-1.10325	9.52474e-32	-1.29021e-09	-1.18549	5.72476e-07	-1.29021e-09	-1.35069
34538154	chr6:34538154:C:A	5.06086e-39	-1.29021e-09	-1.52307	6.54619e-32	-1.29021e-09	-1.5605	4.54524e-07	-1.29021e-09	-1.58141
34538620	chr6:34538620:T:C	1.1072e-39	-1.12588	-1.91689	2.40106e-32	-0.677916	-1.88555	3.79081e-07	0.0885497	-1.85146
34538968	chr6:34538968:T:C	6.22903e-39	-1.29021e-09	-1.31538	1.01037e-31	-1.29021e-09	-1.12648	5.21668e-07	-1.29021e-09	-1.44363
34539071	chr6:34539071:C:T	1.39565e-38	-2.63033	2.12167	1.20529e-31	-2.64139	1.69132	2.5927e-06	-2.76194	2.92173
34539284	chr6:34539284:A:G	6.88599e-39	-1.29021e-09	-1.21512	8.51489e-32	-1.29021e-09	-1.29756	5.19386e-07	-1.29021e-09	-1.44802
34539534	chr6:34539534:A:G	2.1488e-40	-2.76112	-1.92116	3.26131e-33	-2.77315	-1.78669	2.0036e-08	-2.75355	-1.94958
34539574	chr6:34539574:G:A	1.16486e-38	-1.29021e-09	-0.689417	1.24872e-31	-1.29021e-09	-0.914678	1.05836e-06	-1.29021e-09	-0.736183
34540291	chr6:34540291:C:A	3.8605e-40	-2.5929	-1.5035	4.85087e-33	-2.54271	-1.6201	3.22135e-08	-2.73974	-1.48853
34540456	chr6:34540456:G:A	5.54957e-39	-1.29021e-09	-1.43089	8.94845e-32	-1.29021e-09	-1.2479	4.70119e-07	-1.29021e-09	-1.54768
34540582	chr6:34540582:C:CA	3.04684e-39	-1.29021e-09	-2.0305	4.09117e-32	-1.29021e-09	-2.03055	2.98151e-07	-1.29021e-09	-2.00306
34540619	chr6:34540619:T:G	3.22993e-39	-1.29021e-09	-1.97215	4.28778e-32	-1.29021e-09	-1.98361	3.06286e-07	-1.29021e-09	-1.97614
34540697	chr6:34540697:G:A	4.3082e-39	-1.29021e-09	-1.68409	6.26498e-32	-1.29021e-09	-1.6044	4.99215e-07	-1.29021e-09	-1.48763
34541418	chr6:34541418:G:A	3.18368e-39	-1.29021e-09	-1.98657	4.29758e-32	-1.29021e-09	-1.98133	3.09252e-07	-1.29021e-09	-1.96651
34541494	chr6:34541494:G:T	2.2763e-39	-2.32205	-1.42404e-09	3.10245e-32	-2.30719	-1.42404e-09	3.0416e-07	-1.98311	-1.42404e-09
34541624	chr6:34541624:C:T	4.17813e-40	-2.61548	-1.40184	5.13336e-33	-2.56774	-1.53846	3.47269e-08	-2.74879	-1.40436
34541670	chr6:34541670:G:A	4.06407e-40	-2.76572	-1.27928	5.37628e-33	-2.65072	-1.40924	3.99007e-08	-2.72904	-1.28523
34541776	chr6:34541776:C:T	4.14397e-40	-2.76836	-1.25717	5.42023e-33	-2.66184	-1.38999	4.10247e-08	-2.72216	-1.26433
34541866	chr6:34541866:TC:T	4.17567e-40	-2.61607	-1.40184	5.1298e-33	-2.56844	-1.53846	3.47183e-08	-2.74903	-1.40436
34541932	chr6:34541932:A:G	4.19377e-40	-2.76703	-1.24656	5.49928e-33	-2.65598	-1.38137	4.12034e-08	-2.72608	-1.25606
34542200	chr6:34542200:G:A	1.68917e-39	-2.62037	-1.42404e-09	2.50299e-32	-2.52189	-1.42404e-09	1.477e-07	-2.70548	-1.42404e-09
34542289	chr6:34542289:A:G	6.20245e-39	-1.29021e-09	-1.31966	7.30331e-32	-1.29021e-09	-1.45105	5.7942e-07	-1.29021e-09	-1.33864
34542567	chr6:34542567:C:T	1.49431e-39	-2.74294	-1.42404e-09	1.97515e-32	-2.75873	-1.42404e-09	1.45351e-07	-2.72151	-1.42404e-09
34543052	chr6:34543052:T:C	4.66253e-40	-2.62718	-1.28046	5.80072e-33	-2.57946	-1.40453	3.93507e-08	-2.75411	-1.27403
34543061	chr6:34543061:G:A	3.63033e-40	-2.13207	-2.0258	7.29014e-33	-1.73421	-2.02123	6.91906e-08	-1.43461	-2.02919
34543213	chr6:34543213:AAAAAAAAG:A	3.69986e-40	-2.63972	-1.49918	5.75525e-33	-2.35563	-1.63623	3.30697e-08	-2.75567	-1.44638
34543330	chr6:34543330:C:T	5.74663e-40	-2.76803	-0.930543	7.35614e-33	-2.65652	-1.08991	5.70813e-08	-2.72247	-0.93372
34543837	chr6:34543837:G:A	8.50264e-39	-1.29021e-09	-1.00423	1.28968e-31	-1.29021e-09	-0.882397	6.41414e-07	-1.29021e-09	-1.23699
34544287	chr6:34544287:C:T	4.20974e-40	-2.77169	-1.2381	5.43424e-33	-2.68022	-1.36903	4.23781e-08	-2.70868	-1.24535
34544477	chr6:34544477:G:A	1.9576e-40	-2.74493	-2.03054	2.75552e-33	-2.73274	-1.99562	2.10385e-08	-2.62414	-2.03017
34544536	chr6:34544536:G:A	3.86277e-39	-1.29021e-09	-1.79322	5.05144e-32	-1.29021e-09	-1.8197	4.33917e-07	-1.29021e-09	-1.62781
34544651	chr6:34544651:T:A	2.22994e-39	-2.34263	-1.42404e-09	2.99077e-32	-2.34385	-1.42404e-09	2.85938e-07	-2.04489	-1.42404e-09
34544821	chr6:34544821:G:A	6.65765e-39	-1.29021e-09	-1.24884	8.55568e-32	-1.29021e-09	-1.29278	5.17961e-07	-1.29021e-09	-1.45076
34545489	chr6:34545489:C:A	1.00558e-39	-1.61572	-1.52332	1.29973e-32	-1.6794	-1.49782	1.29789e-07	-1.45868	-1.37608
34545727	chr6:34545727:T:G	3.1652e-39	-1.29021e-09	-1.99239	4.12499e-32	-1.29021e-09	-2.02231	2.99772e-07	-1.29021e-09	-1.99764
34545954	chr6:34545954:C:T	2.57025e-39	-2.2006	-1.42404e-09	4.64816e-32	-1.90291	-1.42404e-09	1.97131e-07	-2.4168	-1.42404e-09
34546460	chr6:34546460:T:C	3.06385e-39	-1.29021e-09	-2.02493	4.09639e-32	-1.29021e-09	-2.02927	2.93557e-07	-1.29021e-09	-2.01859
34547229	chr6:34547229:G:A	8.62858e-39	-1.29021e-09	-0.989525	1.15758e-31	-1.29021e-09	-0.990465	5.49674e-07	-1.29021e-09	-1.39134
34547757	chr6:34547757:G:A	4.31609e-40	-2.74258	-1.24226	4.66227e-33	-2.77058	-1.43188	6.02984e-08	-2.37663	-1.22473
34548022	chr6:34548022:A:G	2.37878e-39	-2.27802	-1.42404e-09	3.59729e-32	-2.1592	-1.42404e-09	7.9558e-07	-1.02159	-1.42404e-09
34548257	chr6:34548257:G:T	8.08823e-39	-1.29021e-09	-1.0542	1.08477e-31	-1.29021e-09	-1.05543	5.22465e-07	-1.29021e-09	-1.44211
34548515	chr6:34548515:G:A	4.76142e-40	-2.76461	-1.12203	5.50136e-33	-2.75542	-1.28155	6.24558e-08	-2.47656	-1.08964
34549292	chr6:34549292:A:T	4.37077e-40	-2.77102	-1.20123	4.99579e-33	-2.7333	-1.40006	5.1589e-08	-2.53985	-1.2175
34549449	chr6:34549449:C:T	9.54775e-39	-1.29021e-09	-0.8883	1.27166e-31	-1.29021e-09	-0.89647	5.96097e-07	-1.29021e-09	-1.31026
34549452	chr6:34549452:G:A	1.87016e-39	-0.790539	-1.72804	1.64225e-32	-1.04405	-1.89927	5.41413e-07	-0.035544	-1.37094
34549478	chr6:34549478:C:T	3.14594e-39	-1.29021e-09	-1.99849	4.182e-32	-1.29021e-09	-2.00859	2.94642e-07	-1.29021e-09	-2.0149
34549651	chr6:34549651:C:T	1.94984e-39	-0.747778	-1.72908	1.71239e-32	-1.00263	-1.89886	5.68313e-07	0.010367	-1.36836
34549985	chr6:34549985:A:G	2.75343e-40	-2.66347	-1.77087	4.03893e-33	-2.72495	-1.62103	1.9944e-08	-2.77325	-1.93449
34550494	chr6:34550494:G:A	2.07307e-40	-2.7625	-1.95566	3.183e-33	-2.76567	-1.81847	2.28613e-08	-2.60952	-1.9617
34550542	chr6:34550542:G:A	3.09201e-39	-1.29021e-09	-2.01578	4.09753e-32	-1.29021e-09	-2.029	2.93344e-07	-1.29021e-09	-2.01932
34550607	chr6:34550607:G:A	1.03472e-38	-1.29021e-09	-0.807888	1.38705e-31	-1.29021e-09	-0.809616	6.38567e-07	-1.29021e-09	-1.24144
34550808	chr6:34550808:T:G	6.958e-39	-1.29021e-09	-1.20471	1.04472e-31	-1.29021e-09	-1.09305	5.38573e-07	-1.29021e-09	-1.41174
34551114	chr6:34551114:C:T	1.44905e-39	-2.7737	-1.42404e-09	1.95529e-32	-2.76884	-1.42404e-09	1.41733e-07	-2.74672	-1.42404e-09
34551247	chr6:34551247:A:G	3.06045e-39	-1.29021e-09	-2.02604	4.0917e-32	-1.29021e-09	-2.03042	2.90802e-07	-1.29021e-09	-2.02802
34551403	chr6:34551403:A:G	4.08681e-40	-2.74716	-1.29226	6.95678e-33	-2.58563	-1.21662	3.06094e-08	-2.70123	-1.57813
34551505	chr6:34551505:T:C	7.90118e-39	-1.29021e-09	-1.07759	1.12798e-31	-1.29021e-09	-1.01636	5.14806e-07	-1.29021e-09	-1.45687
34551582	chr6:34551582:G:C	3.64741e-38	-1.29021e-09	0.451999	5.89248e-31	-1.29021e-09	0.636883	5.88886e-06	-1.29021e-09	0.980154
34551594	chr6:34551594:C:T	2.08991e-40	-2.69131	-2.01876	2.69225e-33	-2.76317	-1.98842	2.1905e-08	-2.58762	-2.02632
34551612	chr6:34551612:G:A	7.48268e-39	-1.29021e-09	-1.13201	1.07735e-31	-1.29021e-09	-1.06229	5.00564e-07	-1.29021e-09	-1.48493
34551881	chr6:34551881:C:T	3.79797e-39	-1.29021e-09	-1.81014	4.82663e-32	-1.29021e-09	-1.86523	3.81889e-07	-1.29021e-09	-1.75553
34552250	chr6:34552250:C:T	3.94503e-39	-1.29021e-09	-1.77215	5.19548e-32	-1.29021e-09	-1.79159	3.41553e-07	-1.29021e-09	-1.86716
34552308	chr6:34552308:T:C	3.96649e-39	-1.29021e-09	-1.76672	5.87699e-32	-1.29021e-09	-1.66833	3.51032e-07	-1.29021e-09	-1.83978
34552381	chr6:34552381:T:C	8.60741e-39	-1.29021e-09	-0.991982	1.08784e-31	-1.29021e-09	-1.0526	6.06968e-07	-1.29021e-09	-1.29219
34552490	chr6:34552490:G:A	2.39048e-40	-2.55292	-2.02278	2.86636e-33	-2.66313	-2.02579	2.12135e-08	-2.67879	-1.96723
34552637	chr6:34552637:A:G	8.43611e-39	-1.29021e-09	-1.01208	1.11688e-31	-1.29021e-09	-1.02626	5.47973e-07	-1.29021e-09	-1.39444
34552714	chr6:34552714:C:A	3.13625e-39	-1.29021e-09	-2.00158	4.1774e-32	-1.29021e-09	-2.00969	3.00844e-07	-1.29021e-09	-1.99407
34552911	chr6:34552911:T:C	3.13383e-39	-1.29021e-09	-2.00235	4.17142e-32	-1.29021e-09	-2.01112	3.00443e-07	-1.29021e-09	-1.9954
34553337	chr6:34553337:C:T	3.15105e-39	-1.29021e-09	-1.99687	4.24399e-32	-1.29021e-09	-1.99388	3.04805e-07	-1.29021e-09	-1.98099
34553654	chr6:34553654:G:A	2.82735e-40	-2.51447	-1.89338	3.54506e-33	-2.52851	-1.9479	2.16584e-08	-2.75827	-1.86701
34553725	chr6:34553725:G:A	3.48032e-39	-1.29021e-09	-1.89748	4.40318e-32	-1.29021e-09	-1.95705	3.40625e-07	-1.29021e-09	-1.86988
34554192	chr6:34554192:G:A	2.32531e-39	-0.289878	-2.01087	1.41639e-32	-1.12312	-1.96815	5.23137e-08	-1.79575	-1.94765
34554595	chr6:34554595:C:T	1.0801e-38	-1.29021e-09	-0.764966	1.46099e-31	-1.29021e-09	-0.757678	6.61516e-07	-1.29021e-09	-1.20613
34554995	chr6:34554995:C:T	6.05321e-40	-2.43177	-1.21483	5.7135e-33	-2.52827	-1.47086	7.92311e-08	-2.23081	-1.09748
34555120	chr6:34555120:C:G	5.47496e-40	-2.485	-1.26201	5.19091e-33	-2.57231	-1.52275	7.05307e-08	-2.29194	-1.15268
34555203	chr6:34555203:TCCCA:T	5.49255e-40	-2.51933	-1.22447	5.19281e-33	-2.60221	-1.49247	7.00058e-08	-2.34034	-1.11175
34555632	chr6:34555632:G:A	7.33054e-39	-0.709587	-0.442968	4.64696e-32	-1.5258	-0.377361	2.6524e-07	-1.89164	-0.22839
34555920	chr6:34555920:T:C	1.07426e-38	-1.29021e-09	-0.770391	1.33482e-31	-1.29021e-09	-0.847996	7.31453e-07	-1.29021e-09	-1.10563
34556277	chr6:34556277:A:G	2.13991e-40	-2.66758	-2.01885	2.58935e-33	-2.76323	-2.02733	2.26002e-08	-2.63303	-1.94968
34556611	chr6:34556611:C:G	4.50736e-39	-1.29021e-09	-1.63889	5.377e-32	-1.29021e-09	-1.75725	3.88886e-07	-1.29021e-09	-1.73738
34556921	chr6:34556921:C:T	3.06124e-40	-2.60312	-1.72525	3.82544e-33	-2.55771	-1.84258	4.0848e-08	-2.55681	-1.434
34556989	chr6:34556989:C:T	2.99513e-40	-2.60219	-1.74801	3.75756e-33	-2.55677	-1.86142	3.95779e-08	-2.55397	-1.46842
34557001	chr6:34557001:G:A	4.87649e-39	-1.21766	-0.342516	8.21701e-32	-0.780457	-0.552715	9.10193e-06	0.597032	0.818547
34557052	chr6:34557052:T:A	1.32351e-39	-2.17409	-0.690231	1.3637e-32	-2.29956	-0.829617	9.55262e-08	-2.18197	-0.959293
34557258	chr6:34557258:G:A	2.71029e-39	-2.14755	-1.42404e-09	3.2082e-32	-2.27367	-1.42404e-09	2.08804e-07	-2.35927	-1.42404e-09
34557446	chr6:34557446:A:T	3.72903e-39	-1.29021e-09	-1.82846	5.52377e-32	-1.29021e-09	-1.73032	3.63389e-07	-1.29021e-09	-1.80519
34557455	chr6:34557455:A:T	4.70405e-39	-1.59618	-1.42404e-09	5.67175e-32	-1.70388	-1.42404e-09	4.99667e-07	-1.48672	-1.42404e-09
34557596	chr6:34557596:C:T	2.446e-39	-0.380592	-1.86956	4.83758e-32	-0.028907	-1.83406	4.01871e-07	0.100649	-1.80518
34557702	chr6:34557702:C:A	9.68596e-39	-1.29021e-09	-0.873927	1.31088e-31	-1.29021e-09	-0.866093	6.08423e-07	-1.29021e-09	-1.28979
34557758	chr6:34557758:G:T	9.68596e-39	-1.29021e-09	-0.873927	1.31088e-31	-1.29021e-09	-0.866093	6.08423e-07	-1.29021e-09	-1.28979
34557875	chr6:34557875:T:G	7.02605e-39	-1.29021e-09	-1.19498	8.42651e-32	-1.29021e-09	-1.308	6.68511e-07	-1.29021e-09	-1.19561
34557902	chr6:34557902:G:A	3.85699e-39	-1.29021e-09	-1.79472	5.19022e-32	-1.29021e-09	-1.7926	3.30504e-07	-1.29021e-09	-1.90004
34557988	chr6:34557988:G:T	6.17828e-39	-1.29021e-09	-1.32356	8.10029e-32	-1.29021e-09	-1.34748	5.47879e-07	-1.29021e-09	-1.39461
34558549	chr6:34558549:C:T	4.42223e-40	-2.57827	-1.38228	4.20084e-33	-2.65737	-1.64931	4.43447e-08	-2.66995	-1.23872
34558578	chr6:34558578:A:G	2.29979e-40	-2.58358	-2.0308	3.14863e-33	-2.58124	-2.01376	2.46672e-08	-2.49715	-1.99804
34558625	chr6:34558625:C:T	3.20875e-39	-1.29021e-09	-1.97872	4.42271e-32	-1.29021e-09	-1.95263	3.02401e-07	-1.29021e-09	-1.98891
34558716	chr6:34558716:C:T	5.04279e-39	-1.29021e-09	-1.52664	6.56502e-32	-1.29021e-09	-1.55762	4.10319e-07	-1.29021e-09	-1.68373
34558967	chr6:34558967:A:G	9.12254e-39	-1.29021e-09	-0.933856	1.13371e-31	-1.29021e-09	-1.0113	6.40352e-07	-1.29021e-09	-1.23865
34559242	chr6:34559242:G:A	2.32277e-40	-2.57588	-2.02855	3.216e-33	-2.57649	-1.99733	2.45064e-08	-2.48919	-2.01254
34559368	chr6:34559368:T:G	4.24975e-39	-1.29021e-09	-1.69774	6.45552e-32	-1.29021e-09	-1.57444	4.03185e-07	-1.29021e-09	-1.70127
34559403	chr6:34559403:T:C	2.15113e-40	-2.65563	-2.02556	2.99229e-33	-2.65834	-1.98758	2.19039e-08	-2.59318	-2.02081
34559485	chr6:34559485:A:G	2.1331e-40	-2.6621	-2.02752	2.95578e-33	-2.66424	-1.99397	2.18052e-08	-2.60112	-2.0174
34559513	chr6:34559513:C:T	4.93989e-39	-1.29021e-09	-1.54726	6.43634e-32	-1.29021e-09	-1.57742	4.02979e-07	-1.29021e-09	-1.70178
34559638	chr6:34559638:G:A	5.18947e-40	-2.74907	-1.05149	6.9394e-33	-2.75377	-1.05098	4.74354e-08	-2.45917	-1.38212
34559831	chr6:34559831:G:C	6.19e-40	-2.75364	-0.870613	1.00551e-32	-2.57512	-0.858773	4.10841e-08	-2.71178	-1.27327
34560070	chr6:34560070:G:A	7.68441e-39	-1.29021e-09	-1.10541	9.64142e-32	-1.29021e-09	-1.17331	5.57597e-07	-1.29021e-09	-1.37703
34560091	chr6:34560091:T:C	2.77879e-40	-2.63336	-1.79182	3.13118e-33	-2.69376	-1.9068	3.45159e-08	-2.44176	-1.71748
34560172	chr6:34560172:G:A	1.00124e-38	-1.29021e-09	-0.84078	1.35392e-31	-1.29021e-09	-0.833791	6.24009e-07	-1.29021e-09	-1.2645
34560360	chr6:34560360:G:A	1.94943e-39	-0.464152	-2.01292	1.15492e-32	-1.26596	-2.02939	4.37598e-08	-1.89116	-2.03079
34560563	chr6:34560563:C:T	3.1872e-39	-1.29021e-09	-1.98546	4.28908e-32	-1.29021e-09	-1.98331	3.2134e-07	-1.29021e-09	-1.92816
34560740	chr6:34560740:C:T	3.67434e-40	-2.16129	-1.98452	3.61985e-33	-2.43533	-2.02021	5.2851e-08	-1.85342	-1.87977
34561071	chr6:34561071:C:T	4.84299e-40	-2.24018	-1.62948	4.49277e-33	-2.49356	-1.74593	6.10705e-08	-2.01937	-1.56926
34561142	chr6:34561142:C:A	4.67666e-39	-1.29021e-09	-1.60202	6.45622e-32	-1.29021e-09	-1.57434	3.71418e-07	-1.29021e-09	-1.78333
34561178	chr6:34561178:T:C	2.82636e-40	-2.7737	-1.6345	3.38282e-33	-2.76724	-1.75601	4.19145e-08	-2.74608	-1.21896
34561277	chr6:34561277:A:G	4.84177e-39	-1.29021e-09	-1.56732	6.43066e-32	-1.29021e-09	-1.5783	4.90856e-07	-1.29021e-09	-1.50451
34561318	chr6:34561318:A:G	4.02965e-39	-1.29021e-09	-1.75093	6.05713e-32	-1.29021e-09	-1.63814	3.83315e-07	-1.29021e-09	-1.75181
34561865	chr6:34561865:A:T	3.78277e-40	-2.52375	-1.59299	3.65017e-33	-2.61902	-1.82817	3.62035e-08	-2.62991	-1.4816
34561994	chr6:34561994:A:G	9.95126e-39	-1.29021e-09	-0.846906	1.35326e-31	-1.29021e-09	-0.834276	6.21327e-07	-1.29021e-09	-1.26881
34562038	chr6:34562038:T:C	6.43047e-39	-1.29021e-09	-1.28356	8.1797e-32	-1.29021e-09	-1.33772	4.82509e-07	-1.29021e-09	-1.52166
34562190	chr6:34562190:T:G	9.72874e-39	-1.29021e-09	-0.86952	1.31469e-31	-1.29021e-09	-0.863195	6.10475e-07	-1.29021e-09	-1.28643
34562388	chr6:34562388:C:T	2.38039e-40	-2.77221	-1.80772	2.90658e-33	-2.75911	-1.91587	3.21373e-08	-2.73266	-1.49799
34562565	chr6:34562565:A:G	7.61106e-39	-1.29021e-09	-1.115	9.59394e-32	-1.29021e-09	-1.17825	5.73353e-07	-1.29021e-09	-1.34916
34562625	chr6:34562625:G:A	1.1458e-38	-1.29021e-09	-0.70592	1.58019e-31	-1.29021e-09	-0.679248	7.03604e-07	-1.29021e-09	-1.14445
34562656	chr6:34562656:A:G	1.96778e-40	-2.74164	-2.02864	2.58377e-33	-2.7647	-2.02802	2.56586e-08	-2.44133	-2.01445
34562758	chr6:34562758:C:T	6.00998e-39	-1.29021e-09	-1.35118	7.83683e-32	-1.29021e-09	-1.38055	6.25378e-07	-1.29021e-09	-1.26231
34562916	chr6:34562916:C:G	3.98874e-39	-1.76113	-1.42404e-09	3.32278e-32	-2.23858	-1.42404e-09	5.81925e-07	-1.33432	-1.42404e-09
34563139	chr6:34563139:G:C	2.45552e-40	-2.715	-1.83385	2.85793e-33	-2.7512	-1.94067	2.83433e-08	-2.57738	-1.77889
34563373	chr6:34563373:C:T	5.42224e-40	-2.09357	-1.66311	4.83977e-33	-2.38529	-1.77981	6.99375e-08	-1.82359	-1.62947
34563523	chr6:34563523:T:C	7.85327e-40	-1.35619	-2.03007	1.00949e-32	-1.41252	-2.01741	5.55275e-07	0.630176	-2.01138
34563724	chr6:34563724:T:C	2.19892e-39	-2.48576	0.129123	1.95037e-32	-2.47756	-0.293799	2.93334e-07	-2.60793	0.588581
34563846	chr6:34563846:G:T	7.79175e-40	-1.98554	-1.40859	5.7479e-33	-2.34153	-1.6516	7.43747e-08	-2.07987	-1.31168
34563974	chr6:34563974:C:A	4.84381e-39	-1.29021e-09	-1.5669	6.41675e-32	-1.29021e-09	-1.58047	4.1576e-07	-1.29021e-09	-1.67056
34564831	chr6:34564831:C:T	1.30849e-38	-1.29021e-09	-0.573144	1.64677e-31	-1.29021e-09	-0.637976	1.08745e-06	-1.29021e-09	-0.709076
34564850	chr6:34564850:C:G	4.34745e-39	-1.29021e-09	-1.67502	6.21747e-32	-1.29021e-09	-1.61202	3.82168e-07	-1.29021e-09	-1.7548
34565033	chr6:34565033:G:C	2.46045e-40	-2.62181	-1.92503	3.2626e-33	-2.6127	-1.94674	2.32027e-08	-2.53475	-2.02164
34565059	chr6:34565059:G:A	3.83097e-40	-2.52328	-1.58079	5.19497e-33	-2.60305	-1.49122	5.5611e-08	-2.19238	-1.4899
34565848	chr6:34565848:G:A	2.06437e-40	-2.77173	-1.95063	2.58106e-33	-2.77294	-2.02082	2.04242e-08	-2.70064	-1.9833
34565977	chr6:34565977:C:T	6.65982e-40	-2.31009	-1.24101	5.90593e-33	-2.43792	-1.52808	6.25068e-08	-2.47973	-1.08566
34566197	chr6:34566197:A:G	6.46007e-39	-1.29021e-09	-1.27896	8.63679e-32	-1.29021e-09	-1.28335	6.96783e-07	-1.29021e-09	-1.15419
34566790	chr6:34566790:A:G	6.86198e-39	-1.29021e-09	-1.21861	8.68043e-32	-1.29021e-09	-1.27831	5.04019e-07	-1.29021e-09	-1.47805
34566907	chr6:34566907:G:A	2.79494e-39	-0.11034	-2.00645	1.66317e-32	-0.922692	-2.00796	5.68527e-08	-1.63212	-2.02808
34567025	chr6:34567025:G:A	5.73857e-39	-1.29021e-09	-1.3974	7.54992e-32	-1.29021e-09	-1.41784	5.76991e-07	-1.29021e-09	-1.34284
34567512	chr6:34567512:T:C	2.33398e-40	-2.72971	-1.8699	3.1109e-33	-2.77289	-1.83416	1.95949e-08	-2.72273	-2.00266
34567774	chr6:34567774:C:T	3.09472e-39	-1.29021e-09	-2.01491	4.29059e-32	-1.29021e-09	-1.98295	2.90398e-07	-1.29021e-09	-2.02941
34567926	chr6:34567926:G:A	3.64946e-39	-1.29021e-09	-1.85003	4.83499e-32	-1.29021e-09	-1.8635	3.25328e-07	-1.29021e-09	-1.91583
34567941	chr6:34567941:C:T	4.96304e-40	-1.83679	-2.00838	4.50768e-33	-2.30631	-1.92987	4.33066e-08	-1.90263	-2.02973
34567953	chr6:34567953:G:A	2.88631e-40	-2.71391	-1.6733	3.78022e-33	-2.77253	-1.63965	3.05794e-08	-2.48136	-1.79897
34568120	chr6:34568120:TG:T	3.55174e-39	-1.29021e-09	-1.87717	4.71055e-32	-1.29021e-09	-1.88957	3.18456e-07	-1.29021e-09	-1.93718
34568203	chr6:34568203:G:A	3.31489e-39	-1.29021e-09	-1.94618	4.29521e-32	-1.29021e-09	-1.98188	3.10898e-07	-1.29021e-09	-1.9612
34568209	chr6:34568209:C:T	5.2128e-40	-2.26678	-1.5293	5.24602e-33	-2.51403	-1.57046	4.63732e-08	-2.23939	-1.62455
34568875	chr6:34568875:G:A	5.05515e-40	-2.18944	-1.63734	4.99995e-33	-2.4523	-1.68024	4.54892e-08	-2.1438	-1.73939
34569086	chr6:34569086:G:A	4.34287e-39	-1.29021e-09	-1.67607	6.27121e-32	-1.29021e-09	-1.60341	3.87259e-07	-1.29021e-09	-1.74157
34569684	chr6:34569684:C:T	3.08253e-39	-1.29021e-09	-2.01885	4.12054e-32	-1.29021e-09	-2.02339	2.90975e-07	-1.29021e-09	-2.02742
34570438	chr6:34570438:G:A	8.84678e-38	-1.29021e-09	1.33803	1.04318e-30	-1.29021e-09	1.20806	7.30848e-06	-1.29021e-09	1.19613
34570565	chr6:34570565:A:T	6.99931e-40	-1.71744	-1.78394	5.60653e-33	-2.1072	-1.91083	6.85237e-08	-1.83191	-1.64158
34570640	chr6:34570640:C:T	7.35405e-40	-1.90709	-1.54485	5.70847e-33	-2.26697	-1.73304	6.95429e-08	-2.06506	-1.39366
34570734	chr6:34570734:G:A	3.61038e-39	-1.29021e-09	-1.86079	4.78776e-32	-1.29021e-09	-1.87332	3.23236e-07	-1.29021e-09	-1.92228
34570767	chr6:34570767:C:T	8.44739e-40	-1.9479	-1.36543	6.3772e-33	-2.29811	-1.59113	7.98152e-08	-2.08127	-1.23968
34570777	chr6:34570777:T:G	8.16159e-40	-1.82606	-1.52169	6.18787e-33	-2.20394	-1.71543	7.68004e-08	-1.99194	-1.36751
34570835	chr6:34570835:G:A	1.49052e-38	-1.29021e-09	-0.442895	2.15737e-31	-1.29021e-09	-0.367904	2.06253e-06	-1.29021e-09	-0.068976
34570943	chr6:34570943:A:G	5.10496e-39	-1.29021e-09	-1.51439	7.45062e-32	-1.29021e-09	-1.43108	4.41844e-07	-1.29021e-09	-1.60971
34571539	chr6:34571539:T:C	6.98136e-38	-1.29021e-09	1.10122	8.19975e-31	-1.29021e-09	0.96731	5.76124e-06	-1.29021e-09	0.958245
34571827	chr6:34571827:G:A	3.77932e-40	-2.27612	-1.84152	3.91586e-33	-2.41934	-1.95759	3.38642e-08	-2.456	-1.72231
34572245	chr6:34572245:C:T	1.01852e-39	-1.11523	-2.01102	7.62204e-33	-1.78703	-1.92389	6.32273e-08	-1.53213	-2.0218
34572265	chr6:34572265:C:T	6.38042e-39	-1.29021e-09	-1.29137	8.56242e-32	-1.29021e-09	-1.292	6.87913e-07	-1.29021e-09	-1.167
34573012	chr6:34573012:G:A	1.42874e-38	-1.29021e-09	-0.485229	2.04683e-31	-1.29021e-09	-0.420501	1.96682e-06	-1.29021e-09	-0.116488
34573163	chr6:34573163:G:A	5.26235e-39	-1.29021e-09	-1.48403	7.38123e-32	-1.29021e-09	-1.44044	4.59814e-07	-1.29021e-09	-1.56984
34573259	chr6:34573259:C:T	5.60633e-39	-1.29021e-09	-1.42071	7.06845e-32	-1.29021e-09	-1.48374	4.35704e-07	-1.29021e-09	-1.6237
34573556	chr6:34573556:GCCCAGACTGGCTTCCCTC:G	5.15689e-39	-1.29021e-09	-1.50427	6.512e-32	-1.29021e-09	-1.56573	4.0749e-07	-1.29021e-09	-1.69065
34573724	chr6:34573724:G:C	5.54548e-38	-1.29021e-09	0.870963	6.52943e-31	-1.29021e-09	0.739526	4.58831e-06	-1.29021e-09	0.730603
34573841	chr6:34573841:C:T	5.79707e-40	-1.94703	-1.74281	4.34894e-33	-2.39262	-1.87941	5.02815e-08	-2.0676	-1.71543
34574271	chr6:34574271:G:A	2.45884e-40	-2.77218	-1.77532	2.97942e-33	-2.76853	-1.88171	2.63218e-08	-2.73755	-1.69271
34574273	chr6:34574273:C:T	4.95866e-39	-1.29021e-09	-1.54347	6.30575e-32	-1.29021e-09	-1.59792	3.94254e-07	-1.29021e-09	-1.72367
34574885	chr6:34574885:T:C	2.13307e-40	-2.74627	-1.94335	2.75682e-33	-2.72933	-1.99856	2.11768e-08	-2.7701	-1.87766
34575199	chr6:34575199:T:A	3.64494e-39	-1.29021e-09	-1.85127	4.92773e-32	-1.29021e-09	-1.8445	3.71509e-07	-1.29021e-09	-1.78309
34575889	chr6:34575889:C:T	5.62593e-40	-2.50948	-1.21033	9.28021e-33	-2.31714	-1.19693	5.78068e-08	-2.14859	-1.49497
34576180	chr6:34576180:C:T	2.07077e-38	-0.114098	-1.42404e-09	1.1515e-31	-0.995725	-1.42404e-09	4.01013e-07	-1.70667	-1.42404e-09
34576364	chr6:34576364:G:A	6.83209e-38	-1.29021e-09	1.07961	8.0668e-31	-1.29021e-09	0.950963	5.60792e-06	-1.29021e-09	0.931271
34576677	chr6:34576677:G:A	2.34305e-39	-0.771796	-1.52135	1.45334e-32	-1.49561	-1.5699	5.6455e-08	-2.04791	-1.61931
34577095	chr6:34577095:T:G	1.93253e-38	-0.183192	-1.42404e-09	1.09064e-31	-1.05003	-1.42404e-09	3.83505e-07	-1.75131	-1.42404e-09
34577254	chr6:34577254:T:TC	2.45566e-40	-2.73742	-1.81137	3.0537e-33	-2.72699	-1.89862	2.45883e-08	-2.7685	-1.72989
34577280	chr6:34577280:T:A	5.56507e-39	-1.29021e-09	-1.4281	7.01882e-32	-1.29021e-09	-1.49078	4.32465e-07	-1.29021e-09	-1.63116
34577644	chr6:34577644:G:A	5.19757e-39	-1.29021e-09	-1.49641	6.62507e-32	-1.29021e-09	-1.54852	4.09016e-07	-1.29021e-09	-1.68691
34577930	chr6:34577930:G:A	2.34059e-39	-0.266389	-2.02781	1.3728e-32	-1.11732	-2.00521	5.07178e-08	-1.78513	-1.98926
34578684	chr6:34578684:A:G	4.57032e-40	-2.31048	-1.61713	6.36671e-33	-2.38419	-1.50669	5.6236e-08	-1.95316	-1.71795
34578948	chr6:34578948:A:G	3.25548e-39	-1.29021e-09	-1.96427	4.3646e-32	-1.29021e-09	-1.96585	3.07834e-07	-1.29021e-09	-1.9711
34578999	chr6:34578999:CCTT:C	4.71931e-40	-1.90623	-1.98929	1.32853e-32	-1.12451	-2.0308	2.87414e-08	-2.33565	-2.00668
34579232	chr6:34579232:G:A	4.14664e-39	-1.29021e-09	-1.72231	5.27921e-32	-1.29021e-09	-1.7756	4.17402e-07	-1.29021e-09	-1.66661
34579608	chr6:34579608:C:T	3.03309e-39	-0.334582	-1.70044	1.67095e-32	-1.15604	-1.76995	6.16377e-08	-1.78015	-1.79924
34579613	chr6:34579613:C:A	4.43088e-39	-1.29021e-09	-1.65601	6.16527e-32	-1.29021e-09	-1.62045	4.45292e-07	-1.29021e-09	-1.60193
34579657	chr6:34579657:G:A	3.82935e-39	-1.29021e-09	-1.80191	5.04756e-32	-1.29021e-09	-1.82047	3.35666e-07	-1.29021e-09	-1.88455
34579696	chr6:34579696:G:A	3.58698e-39	-1.29021e-09	-1.86729	4.64158e-32	-1.29021e-09	-1.90432	3.36228e-07	-1.29021e-09	-1.88287
34580139	chr6:34580139:G:A	3.22969e-39	-1.29021e-09	-1.97222	4.31831e-32	-1.29021e-09	-1.97652	2.94719e-07	-1.29021e-09	-2.01464
34580341	chr6:34580341:T:C	1.03555e-39	-1.37974	-1.72994	1.69959e-32	-1.07456	-1.83443	8.55717e-08	-1.51251	-1.7388
34580429	chr6:34580429:T:A	3.37648e-40	-2.35437	-1.87599	6.54813e-33	-1.95405	-1.90874	7.34529e-08	-1.7213	-1.68272
34580519	chr6:34580519:C:T	3.31388e-40	-2.38351	-1.86556	6.30848e-33	-1.99989	-1.90018	7.08085e-08	-1.76991	-1.67078
34581014	chr6:34581014:C:T	3.09597e-39	-1.29021e-09	-2.0145	4.46686e-32	-1.29021e-09	-1.94269	2.91721e-07	-1.29021e-09	-2.02487
34581180	chr6:34581180:C:G	6.32293e-39	-1.29021e-09	-1.30042	7.79914e-32	-1.29021e-09	-1.38537	6.60748e-07	-1.29021e-09	-1.20729
34581384	chr6:34581384:T:C	3.61774e-39	-1.29021e-09	-1.85876	4.6638e-32	-1.29021e-09	-1.89955	3.3913e-07	-1.29021e-09	-1.87428
```
