## Supplementary material for "Characterization of shared and ancestry-specific signals driving complex traits using multi-ancestry fine-mapping": susiex_nc3.cs80.snp (part 2 of 2)

```
34581481	chr6:34581481:C:T	1.06544e-39	-1.22627	-1.85494	1.8152e-32	-0.911284	-1.9319	8.65062e-08	-1.38026	-1.86019
34581922	chr6:34581922:A:G	5.89617e-39	-1.58268	0.212375	1.18938e-31	-0.870989	-0.0923697	3.03464e-06	-0.894463	1.21165
34582033	chr6:34582033:T:C	6.72612e-39	-1.47702	0.238411	1.38897e-31	-0.735329	-0.0729023	3.5785e-06	-0.755131	1.23717
34582149	chr6:34582149:G:A	1.5185e-39	-2.72688	-1.42404e-09	2.11227e-32	-2.69162	-1.42404e-09	1.38357e-07	-2.77083	-1.42404e-09
34582880	chr6:34582880:A:C	6.03195e-39	-1.48982	0.142288	1.26504e-31	-0.745186	-0.156508	3.06103e-06	-0.777449	1.10329
34583039	chr6:34583039:G:C	3.19967e-38	1.89123	-1.57021	3.92658e-31	1.85808	-1.62711	1.81315e-06	1.32163	-1.51947
34583090	chr6:34583090:A:G	3.60295e-39	-1.86285	-1.42404e-09	5.59549e-32	-1.71742	-1.42404e-09	1.32354e-06	-0.512596	-1.42404e-09
34583309	chr6:34583309:C:T	6.40618e-39	-1.53289	0.24555	1.28631e-31	-0.805993	-0.0790201	3.35511e-06	-0.822724	1.2403
34583329	chr6:34583329:T:C	6.11388e-39	-1.29021e-09	-1.33404	7.56886e-32	-1.29021e-09	-1.41534	6.37812e-07	-1.29021e-09	-1.24262
34583508	chr6:34583508:G:A	3.48077e-39	-1.29021e-09	-1.89735	5.00728e-32	-1.29021e-09	-1.82849	3.55637e-07	-1.29021e-09	-1.82675
34583596	chr6:34583596:C:T	3.08546e-39	-1.29021e-09	-2.0179	4.12101e-32	-1.29021e-09	-2.02328	3.02646e-07	-1.29021e-09	-1.9881
34584041	chr6:34584041:C:T	3.19325e-39	-1.29021e-09	-1.98357	4.27522e-32	-1.29021e-09	-1.98654	3.01374e-07	-1.29021e-09	-1.99231
34584074	chr6:34584074:T:C	3.32708e-39	-0.0744061	-1.8681	1.9391e-32	-0.907127	-1.87003	7.81822e-08	-1.45266	-1.88896
34584135	chr6:34584135:C:T	2.10251e-39	-1.12753	-1.27394	3.91948e-32	-0.866067	-1.20735	4.92013e-07	-0.462864	-1.0393
34584333	chr6:34584333:A:G	3.7668e-40	-2.75	-1.37096	4.48953e-33	-2.76296	-1.47726	5.41682e-08	-2.69618	-1.01239
34584941	chr6:34584941:G:A	4.50902e-39	-1.29021e-09	-1.63853	6.75211e-32	-1.29021e-09	-1.52952	5.49387e-07	-1.29021e-09	-1.39186
34584959	chr6:34584959:G:A	2.7765e-40	-2.52744	-1.89856	5.00471e-33	-2.19998	-1.9316	5.59298e-08	-1.95927	-1.7173
34585020	chr6:34585020:G:A	3.6813e-40	-2.75279	-1.39114	4.41698e-33	-2.76152	-1.49498	5.27627e-08	-2.69214	-1.04272
34585271	chr6:34585271:A:G	6.97527e-39	-1.34422	0.141985	1.16627e-31	-0.657216	-0.325769	1.30576e-05	-0.362275	2.13874
34585432	chr6:34585432:C:T	2.31223e-40	-2.77226	-1.83672	3.31482e-33	-2.77343	-1.77013	2.25585e-08	-2.77187	-1.81268
34586570	chr6:34586570:A:G	3.15874e-39	-1.29021e-09	-1.99443	4.44292e-32	-1.29021e-09	-1.94807	3.0006e-07	-1.29021e-09	-1.99668
34586762	chr6:34586762:CAGA:C	3.48077e-39	-1.29021e-09	-1.89735	5.00728e-32	-1.29021e-09	-1.82849	3.55637e-07	-1.29021e-09	-1.82675
34587129	chr6:34587129:C:T	6.01342e-39	-1.29021e-09	-1.35061	7.43464e-32	-1.29021e-09	-1.43323	6.25758e-07	-1.29021e-09	-1.2617
34587747	chr6:34587747:T:C	3.15614e-39	-1.29021e-09	-1.99526	4.14907e-32	-1.29021e-09	-2.0165	2.98489e-07	-1.29021e-09	-2.00193
34587889	chr6:34587889:A:AC	5.07336e-40	-2.68138	-1.1418	6.89767e-33	-2.56465	-1.24613	7.11772e-08	-2.56548	-0.870009
34587932	chr6:34587932:G:A	2.02274e-39	-1.45225	-0.987899	3.61484e-32	-1.21847	-0.935858	4.35592e-07	-0.845324	-0.778633
34589013	chr6:34589013:C:T	2.12843e-40	-2.73845	-1.95335	2.8941e-33	-2.73007	-1.94922	2.01438e-08	-2.72269	-1.97508
34589112	chr6:34589112:G:A	2.08528e-39	-2.4097	-1.42404e-09	3.14011e-32	-2.29512	-1.42404e-09	2.01847e-07	-2.39315	-1.42404e-09
34589455	chr6:34589455:C:T	3.43426e-39	-1.29021e-09	-1.9108	4.58051e-32	-1.29021e-09	-1.91757	3.06515e-07	-1.29021e-09	-1.9754
34589840	chr6:34589840:G:T	3.48773e-39	-1.29021e-09	-1.89535	4.52759e-32	-1.29021e-09	-1.92919	3.28472e-07	-1.29021e-09	-1.90621
34589909	chr6:34589909:T:C	1.06625e-38	-1.29021e-09	-0.777869	1.33721e-31	-1.29021e-09	-0.846212	7.66803e-07	-1.29021e-09	-1.05843
34590709	chr6:34590709:C:T	2.73677e-39	-2.13783	-1.42404e-09	2.71769e-32	-2.4396	-1.42404e-09	2.83483e-07	-2.05351	-1.42404e-09
34591236	chr6:34591236:AT:A	3.48088e-39	-1.29021e-09	-1.89732	5.00745e-32	-1.29021e-09	-1.82845	3.55638e-07	-1.29021e-09	-1.82675
34591303	chr6:34591303:C:T	3.44438e-39	-1.29021e-09	-1.90786	4.7443e-32	-1.29021e-09	-1.88244	3.31147e-07	-1.29021e-09	-1.8981
34591451	chr6:34591451:C:T	8.18481e-39	-1.29021e-09	-1.04233	1.00206e-31	-1.29021e-09	-1.13474	8.69294e-07	-1.29021e-09	-0.932982
34591820	chr6:34591820:G:A	2.42673e-39	-2.25806	-1.42404e-09	4.50249e-32	-1.93475	-1.42404e-09	6.54693e-07	-1.2165	-1.42404e-09
34591986	chr6:34591986:C:T	5.63403e-40	-2.21078	-1.50758	9.58567e-33	-1.91485	-1.56684	8.02951e-08	-1.99769	-1.31727
34592238	chr6:34592238:G:A	3.33968e-39	-1.29021e-09	-1.93873	4.44517e-32	-1.29021e-09	-1.94756	2.99646e-07	-1.29021e-09	-1.99806
34592255	chr6:34592255:C:G	3.25338e-39	-1.29021e-09	-1.96491	4.46089e-32	-1.29021e-09	-1.94403	3.12164e-07	-1.29021e-09	-1.95713
34592513	chr6:34592513:TA:T	3.06131e-39	-1.29021e-09	-2.02576	4.10428e-32	-1.29021e-09	-2.02735	2.9005e-07	-1.29021e-09	-2.03061
34592892	chr6:34592892:T:G	4.40996e-39	-1.29021e-09	-1.66074	5.49931e-32	-1.29021e-09	-1.73476	4.34788e-07	-1.29021e-09	-1.6258
34593098	chr6:34593098:G:A	1.12593e-39	-1.31448	-1.71152	1.94328e-32	-1.03015	-1.74485	9.85238e-08	-1.45473	-1.65564
34593808	chr6:34593808:A:G	3.80868e-40	-2.68113	-1.42878	5.51553e-33	-2.56082	-1.47358	5.18928e-08	-2.55657	-1.19492
34593810	chr6:34593810:A:T	3.08393e-39	-0.162166	-1.85623	1.70023e-32	-1.02232	-1.88629	7.11905e-08	-1.54566	-1.88965
34594419	chr6:34594419:A:G	4.36014e-40	-2.69975	-1.27493	5.91108e-33	-2.59276	-1.37238	5.95749e-08	-2.59076	-1.02267
34594498	chr6:34594498:A:C	7.91063e-39	-1.29021e-09	-1.0764	9.67148e-32	-1.29021e-09	-1.1702	8.36505e-07	-1.29021e-09	-0.971431
34594676	chr6:34594676:C:T	1.04716e-39	-1.39917	-1.69935	1.80853e-32	-1.1148	-1.73207	9.27806e-08	-1.52652	-1.6439
34594900	chr6:34594900:T:G	4.46403e-39	0.196959	-1.84551	5.72152e-32	0.165093	-1.86024	1.9992e-07	-0.604969	-1.79778
34595283	chr6:34595283:A:G	2.87871e-40	-2.49887	-1.89097	5.28556e-33	-2.15442	-1.92256	5.91116e-08	-1.91379	-1.70745
34595321	chr6:34595321:G:A	3.55698e-39	-1.29021e-09	-1.87569	4.60139e-32	-1.29021e-09	-1.91302	3.34943e-07	-1.29021e-09	-1.8867
34595521	chr6:34595521:T:G	1.68335e-39	-2.62382	-1.42404e-09	2.11683e-32	-2.68946	-1.42404e-09	1.51616e-07	-2.67931	-1.42404e-09
34596110	chr6:34596110:G:C	4.81576e-40	-2.68253	-1.19277	6.58047e-33	-2.56673	-1.29113	6.7123e-08	-2.56687	-0.927269
34596723	chr6:34596723:C:G	3.5136e-39	-1.29021e-09	-1.88796	4.55789e-32	-1.29021e-09	-1.92252	3.31592e-07	-1.29021e-09	-1.89676
34596949	chr6:34596949:C:T	3.53412e-39	-1.29021e-09	-1.88214	4.58097e-32	-1.29021e-09	-1.91747	3.33469e-07	-1.29021e-09	-1.89111
34597836	chr6:34597836:T:C	3.05081e-39	-1.29021e-09	-2.0292	4.10591e-32	-1.29021e-09	-2.02695	2.92863e-07	-1.29021e-09	-2.02096
34598168	chr6:34598168:C:A	3.57427e-39	-1.29021e-09	-1.87084	4.59606e-32	-1.29021e-09	-1.91418	3.4728e-07	-1.29021e-09	-1.85053
34598517	chr6:34598517:A:C	3.36578e-39	-1.29021e-09	-1.93094	4.79275e-32	-1.29021e-09	-1.87227	3.41154e-07	-1.29021e-09	-1.86833
34598694	chr6:34598694:G:A	1.48618e-38	-0.445809	-1.42404e-09	1.39808e-31	-0.801696	-1.42404e-09	5.5204e-07	-1.38704	-1.42404e-09
34599198	chr6:34599198:T:C	6.99134e-39	-1.47572	0.275784	1.43544e-31	-0.726047	-0.0492728	3.73793e-06	-0.755429	1.28105
34599203	chr6:34599203:T:C	7.91063e-39	-1.29021e-09	-1.0764	9.67148e-32	-1.29021e-09	-1.1702	8.36505e-07	-1.29021e-09	-0.971431
34599495	chr6:34599495:G:A	8.1524e-39	-1.04629	-1.42404e-09	1.26967e-30	1.40455	-1.42404e-09	4.28804e-07	-1.63966	-1.42404e-09
34599543	chr6:34599543:C:T	3.49003e-39	-1.29021e-09	-1.89469	4.50296e-32	-1.29021e-09	-1.93464	3.38661e-07	-1.29021e-09	-1.87566
34599754	chr6:34599754:C:T	4.01443e-40	-2.77349	-1.2838	5.03942e-33	-2.7432	-1.38147	5.13449e-08	-2.74029	-1.02181
34599917	chr6:34599917:T:C	3.6037e-39	-1.90409	0.0414439	6.74406e-32	-1.27684	-0.25388	1.70719e-06	-1.26326	1.0052
34601036	chr6:34601036:G:A	3.63971e-39	-1.29021e-09	-1.8527	4.68258e-32	-1.29021e-09	-1.89553	3.55233e-07	-1.29021e-09	-1.82789
34601182	chr6:34601182:G:A	3.21225e-39	-1.29021e-09	-1.97763	4.37513e-32	-1.29021e-09	-1.96344	3.06904e-07	-1.29021e-09	-1.97413
34601397	chr6:34601397:T:TAAA	2.42547e-39	-2.25858	-1.42404e-09	3.36409e-32	-2.22622	-1.42404e-09	1.9674e-07	-2.41878	-1.42404e-09
34601401	chr6:34601401:G:GCA	2.42985e-39	-2.25677	-1.42404e-09	3.37031e-32	-2.22437	-1.42404e-09	1.97018e-07	-2.41737	-1.42404e-09
34601476	chr6:34601476:TA:T	4.24514e-39	0.195436	-1.89427	1.25292e-31	1.00092	-1.91224	8.27556e-07	0.767593	-1.74978
34601496	chr6:34601496:A:AG	7.52231e-39	-1.29021e-09	-1.12673	1.07359e-31	-1.29021e-09	-1.06578	6.1579e-07	-1.29021e-09	-1.27776
34601571	chr6:34601571:T:C	4.04636e-39	-1.29021e-09	-1.74679	5.19084e-32	-1.29021e-09	-1.79248	3.9928e-07	-1.29021e-09	-1.711
34601630	chr6:34601630:A:T	3.5445e-39	-1.29021e-09	-1.87921	5.12388e-32	-1.29021e-09	-1.80547	3.64832e-07	-1.29021e-09	-1.80123
34601943	chr6:34601943:C:T	2.36251e-40	-2.56136	-2.02611	4.37316e-33	-2.23569	-2.03079	3.85329e-08	-2.06441	-1.98474
34601972	chr6:34601972:C:T	2.17917e-39	-2.36566	-1.42404e-09	2.56457e-32	-2.49759	-1.42404e-09	1.39806e-07	-2.76041	-1.42404e-09
34602037	chr6:34602037:T:C	1.17719e-39	-1.98798	-0.99349	1.49258e-32	-1.89357	-1.1453	1.32508e-07	-2.05537	-0.758647
34602269	chr6:34602269:C:T	3.36048e-39	-1.29021e-09	-1.93252	4.78818e-32	-1.29021e-09	-1.87323	3.53181e-07	-1.29021e-09	-1.83368
34602277	chr6:34602277:C:G	5.31205e-39	-1.29021e-09	-1.47463	7.30019e-32	-1.29021e-09	-1.45148	5.21785e-07	-1.29021e-09	-1.44341
34602293	chr6:34602293:C:T	6.86151e-39	-1.34649	0.127813	1.4969e-31	-0.548616	-0.184785	3.63143e-06	-0.600829	1.09755
34602317	chr6:34602317:C:T	6.83325e-39	-1.34915	0.126343	1.48847e-31	-0.55283	-0.186215	3.60608e-06	-0.606564	1.09628
34602579	chr6:34602579:G:A	3.43141e-39	-1.29021e-09	-1.91163	4.73227e-32	-1.29021e-09	-1.88497	3.30266e-07	-1.29021e-09	-1.90076
34602987	chr6:34602987:C:T	3.49003e-39	-1.29021e-09	-1.89469	4.50296e-32	-1.29021e-09	-1.93464	3.38661e-07	-1.29021e-09	-1.87566
34603418	chr6:34603418:G:A	6.77055e-39	-1.42534	0.193318	1.44823e-31	-0.646978	-0.119474	3.57765e-06	-0.696154	1.17795
34604069	chr6:34604069:C:T	3.78941e-39	-1.29021e-09	-1.81239	5.31482e-32	-1.29021e-09	-1.76888	3.41976e-07	-1.29021e-09	-1.86592
34605354	chr6:34605354:G:A	1.29203e-39	-1.16812	-1.72027	2.15789e-32	-0.838005	-1.83224	1.03437e-07	-1.3382	-1.7235
34605436	chr6:34605436:C:T	6.48908e-39	-1.42608	0.151597	1.38091e-31	-0.657816	-0.156237	3.36925e-06	-0.705774	1.12756
34606438	chr6:34606438:C:T	3.43568e-39	-1.91039	-1.42404e-09	5.3257e-32	-1.76683	-1.42404e-09	1.22473e-06	-0.59019	-1.42404e-09
34606524	chr6:34606524:C:A	3.47949e-39	-1.29021e-09	-1.89772	5.00518e-32	-1.29021e-09	-1.82891	3.55461e-07	-1.29021e-09	-1.82725
34607073	chr6:34607073:A:T	3.47991e-39	-1.29021e-09	-1.8976	5.00575e-32	-1.29021e-09	-1.82879	3.55538e-07	-1.29021e-09	-1.82703
34607459	chr6:34607459:CT:C	3.48077e-39	-1.29021e-09	-1.89735	5.00745e-32	-1.29021e-09	-1.82845	3.55631e-07	-1.29021e-09	-1.82677
34607787	chr6:34607787:T:G	3.48077e-39	-1.29021e-09	-1.89735	5.00745e-32	-1.29021e-09	-1.82845	3.55631e-07	-1.29021e-09	-1.82677
34608460	chr6:34608460:G:A	6.11416e-39	-1.44668	0.112679	1.29698e-31	-0.679406	-0.197353	3.13137e-06	-0.726858	1.07542
34608656	chr6:34608656:G:A	2.99077e-40	-2.43173	-1.91993	5.70354e-33	-2.05275	-1.94812	6.36045e-08	-1.79461	-1.75337
34609889	chr6:34609889:T:G	9.83494e-39	-0.858664	-1.42404e-09	1.77266e-31	-0.56431	-1.42404e-09	7.28493e-07	-1.10969	-1.42404e-09
34609985	chr6:34609985:C:T	3.42977e-39	-1.91211	-1.42404e-09	5.3229e-32	-1.76736	-1.42404e-09	1.22587e-06	-0.589257	-1.42404e-09
34609999	chr6:34609999:T:A	7.13648e-39	-1.50544	0.326059	1.43582e-31	-0.773107	-0.00194914	3.82043e-06	-0.795393	1.34285
34610242	chr6:34610242:C:T	3.04895e-39	-1.29021e-09	-2.02981	4.0903e-32	-1.29021e-09	-2.03076	2.92046e-07	-1.29021e-09	-2.02375
34610319	chr6:34610319:G:A	3.04654e-39	-1.29021e-09	-2.0306	4.13791e-32	-1.29021e-09	-2.01919	2.91427e-07	-1.29021e-09	-2.02587
34610648	chr6:34610648:G:C	6.25081e-39	-1.49821	0.186319	1.28141e-31	-0.757685	-0.131148	3.26624e-06	-0.78168	1.17241
34610983	chr6:34610983:C:T	3.28585e-39	-1.29021e-09	-1.95498	4.39289e-32	-1.29021e-09	-1.95939	2.97759e-07	-1.29021e-09	-2.00438
34611654	chr6:34611654:C:T	8.45369e-39	-1.59305	0.583049	1.55243e-31	-0.92168	0.224707	4.60154e-06	-0.889834	1.62332
34611874	chr6:34611874:A:G	2.18259e-39	-1.25939	-1.1047	3.46384e-32	-0.952512	-1.24449	2.55636e-07	-1.4182	-0.738713
34612090	chr6:34612090:A:G	4.42695e-39	-1.29021e-09	-1.65689	6.28725e-32	-1.29021e-09	-1.60085	4.32671e-07	-1.29021e-09	-1.63069
34612304	chr6:34612304:G:A	8.95566e-39	-1.29021e-09	-0.952319	1.26291e-31	-1.29021e-09	-0.903378	7.1155e-07	-1.29021e-09	-1.13322
34612407	chr6:34612407:T:C	5.03592e-39	-1.29021e-09	-1.52801	6.90007e-32	-1.29021e-09	-1.50785	4.92233e-07	-1.29021e-09	-1.50171
34612444	chr6:34612444:C:T	2.37717e-39	-1.00387	-1.27483	8.45573e-32	0.0821706	-1.3867	1.31661e-06	0.175362	-0.693207
34612556	chr6:34612556:A:G	4.74185e-39	-1.29021e-09	-1.58818	6.5436e-32	-1.29021e-09	-1.56089	4.61663e-07	-1.29021e-09	-1.56583
34612610	chr6:34612610:G:A	4.06566e-39	-1.29021e-09	-1.74203	5.94874e-32	-1.29021e-09	-1.6562	4.19566e-07	-1.29021e-09	-1.66144
34612817	chr6:34612817:C:T	3.19753e-39	-1.98223	-1.42404e-09	4.98995e-32	-1.83195	-1.42404e-09	1.11344e-06	-0.685452	-1.42404e-09
34612967	chr6:34612967:C:T	4.31604e-40	-2.66263	-1.32222	6.19591e-33	-2.53375	-1.38432	5.82726e-08	-2.52499	-1.11054
34612968	chr6:34612968:G:A	4.59118e-39	-1.29021e-09	-1.62047	6.33017e-32	-1.29021e-09	-1.59405	4.47178e-07	-1.29021e-09	-1.59771
34612974	chr6:34612974:C:T	3.18354e-40	-2.41464	-1.87455	6.0925e-33	-2.02569	-1.90922	7.01627e-08	-1.76654	-1.68331
34612997	chr6:34612997:T:G	1.64389e-39	-2.64754	-1.42404e-09	2.08122e-32	-2.70642	-1.42404e-09	1.49218e-07	-2.69526	-1.42404e-09
34613022	chr6:34613022:A:G	1.70352e-39	-2.61191	-1.42404e-09	2.07186e-32	-2.71093	-1.42404e-09	1.96723e-07	-2.41887	-1.42404e-09
34613182	chr6:34613182:C:G	3.8568e-38	2.51258	-2.00477	4.76721e-31	2.43489	-2.00992	2.26496e-06	2.02991	-2.00526
34613278	chr6:34613278:G:A	6.83601e-39	-1.35855	0.136147	1.44732e-31	-0.583651	-0.183429	3.63524e-06	-0.604124	1.10189
34613608	chr6:34613608:C:T	9.3313e-38	2.97657	-1.58522	1.14495e-30	2.94812	-1.64698	4.80268e-06	2.32117	-1.5449
34613859	chr6:34613859:T:G	3.18694e-40	-2.42988	-1.85825	6.00491e-33	-2.0568	-1.89259	6.99793e-08	-1.79532	-1.65714
34614160	chr6:34614160:C:T	3.75568e-39	0.0764787	-1.89781	1.06453e-31	0.838736	-1.913	7.357e-07	0.646198	-1.74604
34614219	chr6:34614219:G:A	8.78207e-39	-1.29021e-09	-0.971893	1.0683e-31	-1.29021e-09	-1.07073	9.3375e-07	-1.29021e-09	-0.861454
34614279	chr6:34614279:G:A	3.5536e-39	-1.29021e-09	-1.87664	5.1363e-32	-1.29021e-09	-1.80305	3.64823e-07	-1.29021e-09	-1.80125
34614338	chr6:34614338:C:T	3.51073e-39	-1.29021e-09	-1.88878	5.06196e-32	-1.29021e-09	-1.81763	3.59204e-07	-1.29021e-09	-1.81677
34614502	chr6:34614502:T:TA	5.51808e-40	-1.79125	-1.94791	1.01165e-32	-1.44274	-1.98506	9.3408e-08	-1.30214	-1.86154
34614559	chr6:34614559:A:G	3.3745e-39	-1.29021e-09	-1.92836	4.68104e-32	-1.29021e-09	-1.89586	3.10226e-07	-1.29021e-09	-1.96336
34615231	chr6:34615231:T:G	3.09783e-39	-1.29021e-09	-2.0139	4.16772e-32	-1.29021e-09	-2.01201	2.90074e-07	-1.29021e-09	-2.03053
34615329	chr6:34615329:C:T	7.84256e-38	2.87625	-1.65871	9.66728e-31	2.84404	-1.71208	4.04402e-06	2.22434	-1.62001
34615544	chr6:34615544:C:T	2.38217e-39	-2.27659	-1.42404e-09	3.29595e-32	-2.24669	-1.42404e-09	1.94672e-07	-2.42935	-1.42404e-09
34615690	chr6:34615690:C:T	8.09497e-39	-1.29021e-09	-1.05336	9.86272e-32	-1.29021e-09	-1.15062	8.54665e-07	-1.29021e-09	-0.949954
34616081	chr6:34616081:T:C	2.72953e-39	-2.14047	-1.42404e-09	2.90613e-32	-2.37256	-1.42404e-09	3.98377e-07	-1.71326	-1.42404e-09
34617280	chr6:34617280:T:C	3.4839e-39	-1.29021e-09	-1.89645	5.01295e-32	-1.29021e-09	-1.82735	3.56031e-07	-1.29021e-09	-1.82565
34617515	chr6:34617515:C:T	3.8771e-39	-1.29021e-09	-1.78952	5.4334e-32	-1.29021e-09	-1.74681	3.48857e-07	-1.29021e-09	-1.846
34617567	chr6:34617567:C:T	7.59084e-40	-1.57968	-1.84057	1.66349e-32	-1.0657	-1.86476	1.31835e-07	-1.14286	-1.67626
34617617	chr6:34617617:G:A	3.48077e-39	-1.29021e-09	-1.89735	5.00728e-32	-1.29021e-09	-1.82849	3.55637e-07	-1.29021e-09	-1.82675
34618154	chr6:34618154:A:G	3.15137e-39	-0.0118597	-1.98491	9.14117e-32	0.75898	-1.98557	5.96882e-07	0.56761	-1.87655
34618920	chr6:34618920:G:A	8.04904e-39	-1.29021e-09	-1.05905	9.80977e-32	-1.29021e-09	-1.156	8.4937e-07	-1.29021e-09	-0.956169
34618986	chr6:34618986:C:T	4.37867e-40	-2.65701	-1.31344	5.85562e-33	-2.53386	-1.4407	5.72422e-08	-2.52196	-1.13141
34619045	chr6:34619045:A:C	3.08764e-39	-1.29021e-09	-2.0172	4.41956e-32	-1.29021e-09	-1.95334	2.91078e-07	-1.29021e-09	-2.02707
34620190	chr6:34620190:G:A	4.71079e-40	-2.65069	-1.24665	6.51479e-33	-2.51668	-1.35121	6.50546e-08	-2.51814	-1.0073
34620247	chr6:34620247:T:G	3.50135e-39	-1.29021e-09	-1.89146	4.93683e-32	-1.29021e-09	-1.84266	4.01839e-07	-1.29021e-09	-1.70461
34620319	chr6:34620319:G:A	4.17266e-39	-1.29021e-09	-1.71605	5.85816e-32	-1.29021e-09	-1.67154	3.47921e-07	-1.29021e-09	-1.84869
34620894	chr6:34620894:G:A	3.74662e-38	2.49471	-2.01587	4.41392e-31	2.36772	-2.01975	2.08873e-06	1.9598	-2.01616
34621115	chr6:34621115:C:T	6.80433e-38	2.69397	-1.61844	8.39932e-31	2.66636	-1.675	3.57123e-06	2.05767	-1.57767
34621855	chr6:34621855:C:T	1.96625e-39	-2.46848	-1.42404e-09	3.9698e-32	-2.06066	-1.42404e-09	3.59481e-07	-1.816	-1.42404e-09
34621876	chr6:34621876:T:C	3.20769e-39	-1.29021e-09	-1.97905	4.3011e-32	-1.29021e-09	-1.98051	3.04917e-07	-1.29021e-09	-1.98062
34622521	chr6:34622521:C:CTTA	4.33031e-38	2.22607	-1.60245	5.40279e-31	2.20998	-1.65986	2.3449e-06	1.62006	-1.56073
34622637	chr6:34622637:C:T	4.01161e-39	-1.29021e-09	-1.75541	5.63995e-32	-1.29021e-09	-1.7095	3.59983e-07	-1.29021e-09	-1.81461
34622741	chr6:34622741:C:T	8.68731e-38	2.90945	-1.58961	1.06407e-30	2.87655	-1.64866	4.48536e-06	2.25527	-1.54736
34623212	chr6:34623212:T:C	3.80456e-39	-1.29021e-09	-1.8084	4.89631e-32	-1.29021e-09	-1.8509	3.48155e-07	-1.29021e-09	-1.84802
34623543	chr6:34623543:G:C	2.87837e-40	-2.41455	-1.97541	5.57208e-33	-2.03314	-1.99106	6.02692e-08	-1.76476	-1.83708
34624002	chr6:34624002:T:C	5.67136e-40	-2.77193	-0.939834	7.08876e-33	-2.72389	-1.05956	8.85552e-08	-2.60605	-0.61099
34624030	chr6:34624030:C:T	3.48681e-39	-1.29021e-09	-1.89562	5.01786e-32	-1.29021e-09	-1.82638	3.56394e-07	-1.29021e-09	-1.82463
34624504	chr6:34624504:T:G	3.69027e-39	-1.29021e-09	-1.83891	5.38119e-32	-1.29021e-09	-1.75647	3.83457e-07	-1.29021e-09	-1.75143
34624553	chr6:34624553:C:T	3.13783e-39	-1.29021e-09	-2.00107	4.19874e-32	-1.29021e-09	-2.00459	2.92556e-07	-1.29021e-09	-2.02201
34624673	chr6:34624673:A:C	1.4785e-39	-2.75358	-1.42404e-09	1.95642e-32	-2.76826	-1.42404e-09	1.38267e-07	-2.77148	-1.42404e-09
34624846	chr6:34624846:C:T	4.24461e-39	-1.29021e-09	-1.69895	5.71908e-32	-1.29021e-09	-1.69557	3.74658e-07	-1.29021e-09	-1.77465
34624954	chr6:34624954:G:A	3.38993e-39	-0.0230717	-1.90072	9.81137e-32	0.75865	-1.91449	6.63245e-07	0.551503	-1.75502
34624989	chr6:34624989:T:G	3.43678e-39	-1.29021e-09	-1.91007	4.54698e-32	-1.29021e-09	-1.92491	3.19198e-07	-1.29021e-09	-1.93485
34626137	chr6:34626137:AC:A	1.84902e-39	-2.52995	-1.42404e-09	2.35734e-32	-2.58185	-1.42404e-09	1.9552e-07	-2.425	-1.42404e-09
34626477	chr6:34626477:G:A	8.02619e-38	2.82267	-1.58198	9.94681e-31	2.8039	-1.64344	4.18513e-06	2.18121	-1.54258
34626663	chr6:34626663:G:A	3.8721e-39	0.116531	-1.90734	1.10088e-31	0.881328	-1.92202	7.49662e-07	0.679028	-1.76007
34627097	chr6:34627097:C:A	7.60221e-38	2.76174	-1.57533	9.36702e-31	2.72962	-1.62922	3.9523e-06	2.10889	-1.5275
34627575	chr6:34627575:G:C	3.26087e-39	-0.0999899	-1.86262	1.73952e-32	-0.974072	-1.9117	6.28074e-08	-1.62483	-1.93576
34627766	chr6:34627766:T:C	4.63034e-39	-1.67543	0.0634501	9.87117e-32	-0.922731	-0.227029	3.50234e-06	-0.571153	1.03168
34627859	chr6:34627859:A:G	1.38174e-39	-1.1861	-1.63516	2.27952e-32	-0.857122	-1.75829	1.13321e-07	-1.32466	-1.64578
34628115	chr6:34628115:G:A	3.54797e-40	-2.76143	-1.41939	4.56226e-33	-2.69361	-1.53053	4.97195e-08	-2.54598	-1.24828
34628722	chr6:34628722:C:T	4.1813e-39	-1.29021e-09	-1.71398	5.67557e-32	-1.29021e-09	-1.70321	3.84977e-07	-1.29021e-09	-1.74748
34629291	chr6:34629291:T:C	7.62095e-39	-1.29021e-09	-1.1137	9.30273e-32	-1.29021e-09	-1.20907	7.93254e-07	-1.29021e-09	-1.02452
34629481	chr6:34629481:T:G	3.68879e-39	-1.29021e-09	-1.83931	5.36527e-32	-1.29021e-09	-1.75943	3.81858e-07	-1.29021e-09	-1.75562
34629688	chr6:34629688:T:G	3.04671e-39	-1.29021e-09	-2.03054	4.14637e-32	-1.29021e-09	-2.01715	2.90559e-07	-1.29021e-09	-2.02886
34629736	chr6:34629736:T:C	5.15415e-39	-1.37174	-0.133064	1.1246e-31	-0.593657	-0.425712	2.56812e-06	-0.623216	0.773481
34630624	chr6:34630624:C:T	4.15928e-40	-2.6836	-1.33825	5.80723e-33	-2.56367	-1.41919	5.54483e-08	-2.56965	-1.11556
34630809	chr6:34630809:C:CTGGCTTGTTCTA	5.20782e-39	-1.29021e-09	-1.49444	6.56103e-32	-1.29021e-09	-1.55823	5.17699e-07	-1.29021e-09	-1.45127
34631132	chr6:34631132:A:G	1.24773e-38	-1.29021e-09	-0.620696	1.6224e-31	-1.29021e-09	-0.652884	1.39759e-06	-1.29021e-09	-0.458159
34631314	chr6:34631314:C:G	3.30484e-39	-1.29021e-09	-1.94922	4.44041e-32	-1.29021e-09	-1.94863	3.20548e-07	-1.29021e-09	-1.93063
34631515	chr6:34631515:C:G	1.12113e-37	3.4842	-1.90929	1.40844e-30	3.43605	-1.92778	5.51579e-06	2.76524	-1.85054
34631928	chr6:34631928:T:C	2.72563e-40	-2.41429	-2.0302	3.42493e-33	-2.48044	-2.03044	2.69842e-08	-2.37461	-2.0308
34631961	chr6:34631961:T:TG	4.46616e-39	-1.46983	-0.178242	9.73375e-32	-0.731939	-0.431841	2.34808e-06	-0.691983	0.752674
34632103	chr6:34632103:T:C	5.05664e-39	-1.29021e-09	-1.5239	6.97277e-32	-1.29021e-09	-1.49737	5.0193e-07	-1.29021e-09	-1.4822
34632302	chr6:34632302:G:A	8.1912e-38	3.13134	-1.8703	1.0381e-30	3.10079	-1.89761	4.08791e-06	2.44361	-1.82848
34632803	chr6:34632803:G:A	7.53444e-39	-1.29021e-09	-1.12512	9.18848e-32	-1.29021e-09	-1.22143	7.85802e-07	-1.29021e-09	-1.03396
34633254	chr6:34633254:AAC:A	4.64971e-39	0.256512	-1.86431	1.38871e-31	1.07218	-1.88059	9.76081e-07	0.880186	-1.6973
34634451	chr6:34634451:G:A	1.45358e-38	-1.29021e-09	-0.467988	1.81419e-31	-1.29021e-09	-0.541155	1.01642e-06	-1.29021e-09	-0.776624
34634731	chr6:34634731:A:T	1.42736e-39	-1.18852	-1.60026	2.38093e-32	-0.842582	-1.72931	1.19662e-07	-1.30532	-1.61067
34634908	chr6:34634908:T:C	3.33028e-40	-2.3609	-1.88323	6.47636e-33	-1.95908	-1.91472	7.5561e-08	-1.6828	-1.69293
34635330	chr6:34635330:G:A	4.77628e-39	-1.29021e-09	-1.58094	6.57663e-32	-1.29021e-09	-1.55586	4.72967e-07	-1.29021e-09	-1.54164
34635384	chr6:34635384:G:A	3.56898e-40	-2.72459	-1.45032	4.85924e-33	-2.63731	-1.52378	4.7342e-08	-2.61449	-1.22877
34635526	chr6:34635526:T:C	1.33534e-38	-0.552835	-1.42404e-09	2.93419e-31	-0.0603613	-1.42404e-09	2.43001e-06	0.0949854	-1.42404e-09
34635795	chr6:34635795:A:G	1.15856e-39	-1.10131	-1.89612	2.41945e-32	-0.765218	-1.79062	8.5857e-08	-1.27489	-1.97309
34635854	chr6:34635854:T:G	3.84244e-39	-0.00560126	-1.7929	2.03891e-32	-0.875504	-1.85146	7.20679e-08	-1.54395	-1.8791
34635864	chr6:34635864:C:T	8.25455e-39	-1.29021e-09	-1.03384	1.00932e-31	-1.29021e-09	-1.12751	8.78406e-07	-1.29021e-09	-0.922554
34635869	chr6:34635869:G:A	3.23766e-40	-2.35836	-1.91398	6.31109e-33	-1.95784	-1.94182	7.20826e-08	-1.68232	-1.74053
34636558	chr6:34636558:C:A	3.07216e-40	-2.7058	-1.61901	4.28344e-33	-2.60666	-1.68054	3.96551e-08	-2.58827	-1.43217
34636756	chr6:34636756:A:G	3.30096e-39	-1.29021e-09	-1.95039	4.39736e-32	-1.29021e-09	-1.95837	3.0328e-07	-1.29021e-09	-1.98601
34637368	chr6:34637368:G:A	5.28818e-39	-1.43894	-0.0401897	1.15613e-31	-0.684246	-0.307473	3.00742e-06	-0.634468	0.942643
34637379	chr6:34637379:T:C	2.6181e-40	-2.4542	-2.03054	3.30284e-33	-2.51648	-2.0307	2.59042e-08	-2.4155	-2.03076
34637562	chr6:34637562:T:C	7.94945e-39	-1.29021e-09	-1.0715	9.73497e-32	-1.29021e-09	-1.16365	8.44277e-07	-1.29021e-09	-0.962183
34637806	chr6:34637806:A:C	6.83704e-39	-1.29021e-09	-1.22225	8.36793e-32	-1.29021e-09	-1.31497	7.28638e-07	-1.29021e-09	-1.10949
34637949	chr6:34637949:T:C	6.79813e-39	-1.29021e-09	-1.22796	8.32158e-32	-1.29021e-09	-1.32053	7.24559e-07	-1.29021e-09	-1.1151
34638032	chr6:34638032:G:A	3.71443e-39	-1.29021e-09	-1.83238	5.0268e-32	-1.29021e-09	-1.82459	4.22363e-07	-1.29021e-09	-1.6548
34638599	chr6:34638599:G:A	4.70327e-38	2.72931	-2.02307	5.7505e-31	2.63399	-2.0215	2.58214e-06	2.18153	-2.02582
34638603	chr6:34638603:G:A	4.28437e-39	-1.29021e-09	-1.68963	6.01382e-32	-1.29021e-09	-1.64532	3.53896e-07	-1.29021e-09	-1.83166
34638609	chr6:34638609:T:C	3.56575e-40	-2.68596	-1.48985	4.85786e-33	-2.57687	-1.5845	4.74036e-08	-2.55338	-1.28858
34638983	chr6:34638983:T:C	7.02194e-39	-1.29021e-09	-1.19557	8.59009e-32	-1.29021e-09	-1.28877	7.47651e-07	-1.29021e-09	-1.08373
34639590	chr6:34639590:C:T	7.32704e-39	-1.29021e-09	-1.15303	8.93158e-32	-1.29021e-09	-1.24979	7.84387e-07	-1.29021e-09	-1.03576
34640181	chr6:34640181:G:T	2.40423e-39	-2.26738	-1.42404e-09	3.53954e-32	-2.17538	-1.42404e-09	2.1101e-07	-2.34876	-1.42404e-09
34640230	chr6:34640230:C:T	3.49038e-39	-1.29021e-09	-1.8946	5.02517e-32	-1.29021e-09	-1.82492	3.56804e-07	-1.29021e-09	-1.82348
34640359	chr6:34640359:C:G	8.25538e-38	3.11767	-1.84882	1.02951e-30	3.07254	-1.87767	4.00686e-06	2.40002	-1.80492
34640567	chr6:34640567:G:A	2.91634e-40	-2.71562	-1.66124	4.05962e-33	-2.62231	-1.71856	3.70415e-08	-2.60633	-1.4823
34640703	chr6:34640703:C:T	5.1607e-39	-1.42982	-0.0737076	1.13385e-31	-0.67553	-0.335648	2.89893e-06	-0.628468	0.899901
34640808	chr6:34640808:C:T	1.02206e-38	0.420843	-1.24105	4.81448e-32	-0.526057	-1.34169	1.6842e-07	-1.19899	-1.37521
34640863	chr6:34640863:G:A	4.92083e-39	0.155199	-1.70633	1.47691e-31	0.963038	-1.70988	1.1211e-06	0.799631	-1.47822
34641304	chr6:34641304:G:A	3.4018e-39	-1.29021e-09	-1.9203	4.86722e-32	-1.29021e-09	-1.85686	3.45559e-07	-1.29021e-09	-1.8555
34641348	chr6:34641348:T:C	3.49035e-39	-1.29021e-09	-1.8946	5.02498e-32	-1.29021e-09	-1.82496	3.56802e-07	-1.29021e-09	-1.82348
34641685	chr6:34641685:C:T	3.02239e-40	-2.62603	-1.71511	4.26572e-33	-2.59257	-1.69878	2.90895e-08	-2.56932	-1.76097
34641956	chr6:34641956:C:T	3.15833e-39	-1.29021e-09	-1.99456	4.28488e-32	-1.29021e-09	-1.98429	3.00364e-07	-1.29021e-09	-1.99567
34642392	chr6:34642392:G:A	3.05858e-39	-1.29021e-09	-2.02666	4.10311e-32	-1.29021e-09	-2.02763	2.90578e-07	-1.29021e-09	-2.02879
34642807	chr6:34642807:G:A	3.43452e-38	2.42224	-2.03038	4.1413e-31	2.31486	-2.03065	1.92449e-06	1.89041	-2.02866
34643192	chr6:34643192:G:A	3.36428e-39	-0.143038	-1.78835	1.77906e-32	-0.997525	-1.86577	6.38026e-08	-1.65777	-1.88709
34643223	chr6:34643223:C:T	4.99003e-39	0.330964	-1.86813	1.51323e-31	1.16061	-1.88315	1.06415e-06	0.971508	-1.70224
34643278	chr6:34643278:G:A	4.74985e-39	-1.29021e-09	-1.58649	6.55398e-32	-1.29021e-09	-1.55931	4.67643e-07	-1.29021e-09	-1.55296
34643408	chr6:34643408:C:T	3.03386e-40	-2.70848	-1.62887	4.22481e-33	-2.61132	-1.68967	3.90121e-08	-2.59318	-1.44361
34643688	chr6:34643688:T:C	3.17419e-39	-1.29021e-09	-1.98955	4.30896e-32	-1.29021e-09	-1.97868	3.01825e-07	-1.29021e-09	-1.99081
34643743	chr6:34643743:C:T	8.64529e-39	-1.29021e-09	-0.98759	1.15386e-31	-1.29021e-09	-0.993679	8.81757e-07	-1.29021e-09	-0.918747
34644006	chr6:34644006:C:G	9.42143e-39	-1.29021e-09	-0.901618	1.3481e-31	-1.29021e-09	-0.838095	7.57168e-07	-1.29021e-09	-1.07108
34644894	chr6:34644894:T:C	3.0644e-39	-1.29021e-09	-2.02475	4.11622e-32	-1.29021e-09	-2.02444	2.95249e-07	-1.29021e-09	-2.01284
34645853	chr6:34645853:C:T	3.17739e-40	-2.71804	-1.57309	4.34297e-33	-2.62835	-1.64506	4.01367e-08	-2.59746	-1.41091
34646836	chr6:34646836:A:G	4.92388e-39	-1.29021e-09	-1.55051	7.20457e-32	-1.29021e-09	-1.46466	4.81145e-07	-1.29021e-09	-1.5245
34646871	chr6:34646871:G:A	3.15435e-39	-1.29021e-09	-1.99582	4.21905e-32	-1.29021e-09	-1.99977	3.04027e-07	-1.29021e-09	-1.98355
34647045	chr6:34647045:G:GACA	5.00974e-39	-1.425	-0.108218	1.11261e-31	-0.661623	-0.368465	2.81965e-06	-0.617707	0.861412
34647622	chr6:34647622:G:C	4.83686e-39	-1.29021e-09	-1.56834	7.07703e-32	-1.29021e-09	-1.48252	4.71035e-07	-1.29021e-09	-1.54573
34647666	chr6:34647666:A:G	5.21612e-39	-1.39533	-0.0975249	1.16775e-31	-0.623429	-0.358286	2.97478e-06	-0.577543	0.874805
34647806	chr6:34647806:G:A	3.10122e-39	-1.29021e-09	-2.01281	4.15326e-32	-1.29021e-09	-2.01548	2.90846e-07	-1.29021e-09	-2.02787
34648111	chr6:34648111:T:C	3.62233e-39	-1.29021e-09	-1.85749	4.9719e-32	-1.29021e-09	-1.83558	3.43814e-07	-1.29021e-09	-1.86056
34648545	chr6:34648545:G:C	4.02086e-40	-2.58206	-1.47364	7.32729e-33	-2.20033	-1.55003	5.64765e-08	-2.44476	-1.22207
34648877	chr6:34648877:T:A	4.37091e-39	-1.55224	-0.11739	9.31095e-32	-0.831007	-0.377182	2.35934e-06	-0.783306	0.848782
34650092	chr6:34650092:TA:T	3.40537e-40	-2.39204	-1.82979	6.52427e-33	-2.00034	-1.8661	7.81691e-08	-1.72943	-1.61236
34650491	chr6:34650491:C:T	3.60894e-39	-1.29021e-09	-1.86119	5.23107e-32	-1.29021e-09	-1.78476	3.71462e-07	-1.29021e-09	-1.78322
34650579	chr6:34650579:T:C	2.64274e-38	-0.492481	0.622277	4.73022e-31	0.377583	0.0395938	8.93336e-05	0.786075	2.91339
34650739	chr6:34650739:T:C	5.41825e-39	-1.38788	-0.0669513	1.20931e-31	-0.615603	-0.331144	3.11252e-06	-0.569199	0.911724
34651116	chr6:34651116:G:A	3.37992e-40	-2.38314	-1.84619	6.50363e-33	-1.98793	-1.88167	7.74278e-08	-1.71443	-1.63689
34651181	chr6:34651181:C:G	3.39909e-40	-2.37998	-1.8437	6.54873e-33	-1.98372	-1.87898	7.81589e-08	-1.70934	-1.63258
34651223	chr6:34651223:G:A	5.05214e-39	-1.29021e-09	-1.52479	6.96692e-32	-1.29021e-09	-1.49821	5.01545e-07	-1.29021e-09	-1.48297
34651350	chr6:34651350:T:C	4.85211e-39	-1.29021e-09	-1.56519	7.10112e-32	-1.29021e-09	-1.47913	4.72482e-07	-1.29021e-09	-1.54266
34651615	chr6:34651615:C:A	3.82075e-40	-2.71357	-1.39318	5.22631e-33	-2.61766	-1.4706	5.16442e-08	-2.59505	-1.16124
34651703	chr6:34651703:A:G	4.86884e-39	-1.29021e-09	-1.56175	6.7389e-32	-1.29021e-09	-1.53148	4.79704e-07	-1.29021e-09	-1.52749
34652376	chr6:34652376:T:A	3.04322e-40	-2.33939	-1.99489	6.14273e-33	-1.91857	-2.00812	6.20203e-08	-1.66429	-1.90892
34652752	chr6:34652752:A:G	8.69388e-38	3.14215	-1.82155	1.0802e-30	3.09707	-1.85413	4.22105e-06	2.42175	-1.77457
34653212	chr6:34653212:T:C	1.51095e-39	-2.73187	-1.42404e-09	2.00511e-32	-2.74368	-1.42404e-09	1.39765e-07	-2.7607	-1.42404e-09
34653392	chr6:34653392:G:A	3.49788e-39	-0.100407	-1.79204	1.89808e-32	-0.948466	-1.85007	6.79152e-08	-1.60497	-1.87743
34653394	chr6:34653394:T:C	4.4159e-39	-1.594	-0.0653923	9.33898e-32	-0.879435	-0.325747	2.38988e-06	-0.837889	0.916225
34653537	chr6:34653537:T:C	3.53532e-40	-2.34728	-1.83711	6.89509e-33	-1.93821	-1.87295	8.31959e-08	-1.65593	-1.62353
34653581	chr6:34653581:T:C	5.55114e-38	2.8979	-2.02591	6.74346e-31	2.79649	-2.02471	3.01493e-06	2.33911	-2.02844
34653693	chr6:34653693:A:G	3.38159e-40	-2.38701	-1.84183	6.49322e-33	-1.99486	-1.87635	7.71575e-08	-1.72444	-1.63038
34653807	chr6:34653807:T:C	3.75532e-40	-2.58933	-1.53468	3.69825e-33	-2.75241	-1.68169	6.86454e-08	-2.43121	-1.0405
34653877	chr6:34653877:A:T	3.18253e-39	-1.29021e-09	-1.98693	4.26889e-32	-1.29021e-09	-1.98803	3.07203e-07	-1.29021e-09	-1.97315
34654644	chr6:34654644:T:C	3.28975e-39	-1.29021e-09	-1.95379	4.38392e-32	-1.29021e-09	-1.96144	3.02611e-07	-1.29021e-09	-1.98821
34654784	chr6:34654784:AG:A	2.66472e-40	-2.66185	-1.80524	4.51428e-33	-2.34303	-1.89169	3.54917e-08	-2.55395	-1.57741
34654899	chr6:34654899:A:G	4.78298e-39	0.281574	-1.86112	1.44209e-31	1.10686	-1.87756	1.01954e-06	0.918966	-1.69252
34655214	chr6:34655214:C:T	4.48008e-39	0.226327	-1.87129	1.34343e-31	1.04542	-1.88699	9.46665e-07	0.859239	-1.70696
34655349	chr6:34655349:A:G	7.82773e-39	-1.29021e-09	-1.08693	9.57891e-32	-1.29021e-09	-1.17982	8.20265e-07	-1.29021e-09	-0.991036
34655612	chr6:34655612:T:C	6.68036e-38	2.92133	-1.86418	8.42295e-31	2.88621	-1.89205	3.24259e-06	2.20643	-1.82297
34655632	chr6:34655632:T:C	5.04221e-39	-1.29021e-09	-1.52676	6.95162e-32	-1.29021e-09	-1.5004	5.00428e-07	-1.29021e-09	-1.4852
34656040	chr6:34656040:C:T	5.88539e-39	0.0840179	-1.45615	3.06189e-32	-0.792797	-1.52755	1.204e-07	-1.37592	-1.53392
34656128	chr6:34656128:C:T	4.06326e-40	-2.2147	-1.83051	9.34301e-33	-1.66633	-1.84101	1.04655e-07	-1.36015	-1.68985
34656425	chr6:34656425:A:C	3.89418e-39	-1.78512	-1.42404e-09	4.60907e-32	-1.91135	-1.42404e-09	4.08803e-07	-1.68743	-1.42404e-09
34656751	chr6:34656751:A:G	5.48988e-38	2.87932	-2.01843	6.66938e-31	2.7779	-2.01717	2.97789e-06	2.32096	-2.02265
34656797	chr6:34656797:A:G	3.10212e-39	-1.29021e-09	-2.01252	4.15443e-32	-1.29021e-09	-2.0152	2.90881e-07	-1.29021e-09	-2.02775
34657057	chr6:34657057:T:G	5.30184e-38	2.84676	-2.02073	6.44321e-31	2.74582	-2.01959	2.8829e-06	2.29038	-2.02449
34657212	chr6:34657212:AAGT:A	7.8737e-39	-1.29021e-09	-1.08108	9.63438e-32	-1.29021e-09	-1.17404	8.25248e-07	-1.29021e-09	-0.984979
34657371	chr6:34657371:G:A	4.80712e-39	-1.29021e-09	-1.57451	6.64801e-32	-1.29021e-09	-1.54506	4.7308e-07	-1.29021e-09	-1.5414
34657434	chr6:34657434:C:T	4.44874e-39	0.214866	-1.86685	1.32632e-31	1.02858	-1.88297	9.35852e-07	0.842019	-1.70123
34657781	chr6:34657781:G:C	5.17097e-39	-1.29021e-09	-1.50155	7.6209e-32	-1.29021e-09	-1.40848	5.11879e-07	-1.29021e-09	-1.46258
34657872	chr6:34657872:G:C	5.23757e-39	-1.29021e-09	-1.48875	7.25245e-32	-1.29021e-09	-1.45804	4.37412e-07	-1.29021e-09	-1.61979
34657898	chr6:34657898:A:G	3.20665e-39	-1.29021e-09	-1.97938	4.28642e-32	-1.29021e-09	-1.98393	2.96941e-07	-1.29021e-09	-2.00713
34658201	chr6:34658201:T:G	5.17278e-39	-1.29021e-09	-1.50119	7.12808e-32	-1.29021e-09	-1.47534	7.03613e-07	-1.29021e-09	-1.14443
34658496	chr6:34658496:T:C	3.14765e-39	-1.99795	-1.42404e-09	4.86943e-32	-1.8564	-1.42404e-09	1.08495e-06	-0.711376	-1.42404e-09
34658879	chr6:34658879:G:C	3.12198e-39	-1.29021e-09	-2.00614	4.16045e-32	-1.29021e-09	-2.01376	3.09899e-07	-1.29021e-09	-1.96442
34659563	chr6:34659563:T:C	3.28737e-39	-1.29021e-09	-1.95452	4.48096e-32	-1.29021e-09	-1.93954	3.12758e-07	-1.29021e-09	-1.95523
34659912	chr6:34659912:C:T	3.27223e-40	-2.71352	-1.5482	4.46933e-33	-2.62664	-1.61809	4.16442e-08	-2.59397	-1.37753
34660424	chr6:34660424:G:C	3.47125e-39	-1.29021e-09	-1.90009	4.4607e-32	-1.29021e-09	-1.94407	3.26472e-07	-1.29021e-09	-1.91232
34660550	chr6:34660550:T:C	4.96508e-39	-1.29021e-09	-1.54217	6.8305e-32	-1.29021e-09	-1.51798	4.86965e-07	-1.29021e-09	-1.51247
34660558	chr6:34660558:T:C	7.85491e-38	3.07698	-1.85786	9.80917e-31	3.03263	-1.8861	3.81977e-06	2.36244	-1.81516
34660853	chr6:34660853:A:G	4.74064e-39	-1.29021e-09	-1.58843	6.54303e-32	-1.29021e-09	-1.56098	4.61579e-07	-1.29021e-09	-1.56601
34661478	chr6:34661478:G:C	3.49096e-39	-1.29021e-09	-1.89443	5.02581e-32	-1.29021e-09	-1.82479	3.56865e-07	-1.29021e-09	-1.82331
34661515	chr6:34661515:A:G	4.97129e-39	-1.29021e-09	-1.54093	6.84018e-32	-1.29021e-09	-1.51656	4.87609e-07	-1.29021e-09	-1.51115
34661708	chr6:34661708:A:T	8.81236e-38	3.18296	-1.84882	1.0987e-30	3.13759	-1.87767	4.2605e-06	2.4614	-1.80492
34661852	chr6:34661852:G:A	3.04741e-39	-1.29021e-09	-2.03031	4.09366e-32	-1.29021e-09	-2.02994	2.94289e-07	-1.29021e-09	-2.0161
34661974	chr6:34661974:A:C	7.92467e-39	-1.29021e-09	-1.07462	9.68999e-32	-1.29021e-09	-1.16829	8.30538e-07	-1.29021e-09	-0.978589
34662468	chr6:34662468:G:A	3.16074e-40	-2.70077	-1.59561	4.39246e-33	-2.60322	-1.65885	4.09977e-08	-2.58454	-1.4026
34662909	chr6:34662909:A:C	8.91577e-38	3.19216	-1.84636	1.11145e-30	3.14696	-1.87551	4.30812e-06	2.47001	-1.80242
34663294	chr6:34663294:G:A	3.41965e-39	-1.29021e-09	-1.91507	4.89914e-32	-1.29021e-09	-1.85032	3.47822e-07	-1.29021e-09	-1.84897
34663402	chr6:34663402:G:A	7.98394e-38	3.08581	-1.8504	9.96135e-31	3.04103	-1.87911	3.88327e-06	2.37044	-1.80667
34663577	chr6:34663577:C:T	3.49033e-39	-1.29021e-09	-1.89461	5.02515e-32	-1.29021e-09	-1.82492	3.56802e-07	-1.29021e-09	-1.82348
34663844	chr6:34663844:T:A	8.85405e-38	3.18034	-1.84149	1.10335e-30	3.13508	-1.87094	4.28438e-06	2.45882	-1.79675
34664614	chr6:34664614:A:G	1.41196e-39	-1.21031	-1.58932	2.33923e-32	-0.869464	-1.72009	1.18273e-07	-1.32777	-1.59989
34664757	chr6:34664757:A:G	7.83485e-39	-1.29021e-09	-1.08602	9.60446e-32	-1.29021e-09	-1.17715	8.31352e-07	-1.29021e-09	-0.97761
34665626	chr6:34665626:G:A	3.43184e-39	-1.29021e-09	-1.91151	4.92109e-32	-1.29021e-09	-1.84585	3.49398e-07	-1.29021e-09	-1.84445
34666085	chr6:34666085:C:T	5.25673e-39	-1.2932	-0.191892	1.20918e-31	-0.508729	-0.43812	2.97313e-06	-0.462375	0.759082
34666234	chr6:34666234:G:C	1.51917e-39	-1.1367	-1.58974	2.54022e-32	-0.786559	-1.72057	1.27131e-07	-1.2551	-1.60034
34666576	chr6:34666576:G:A	4.8357e-39	-1.40967	-0.158914	1.08015e-31	-0.652279	-0.407418	2.67086e-06	-0.610177	0.799669
34666717	chr6:34666717:CAT:C	3.06789e-39	-0.236737	-1.78688	1.67451e-32	-1.05919	-1.86466	6.04219e-08	-1.71333	-1.88598
34667111	chr6:34667111:C:G	8.68491e-39	-1.29021e-09	-0.983018	1.1591e-31	-1.29021e-09	-0.989146	8.85819e-07	-1.29021e-09	-0.914151
34667176	chr6:34667176:A:G	4.97992e-39	0.310859	-1.85005	1.53796e-31	1.15897	-1.8653	1.06332e-06	0.945644	-1.67716
34667871	chr6:34667871:C:T	3.13312e-39	-1.29021e-09	-2.00257	4.19476e-32	-1.29021e-09	-2.00554	3.15882e-07	-1.29021e-09	-1.94529
34668032	chr6:34668032:A:C	4.29044e-39	0.171182	-1.8594	1.28026e-31	0.984991	-1.87472	8.97197e-07	0.790139	-1.69153
34668926	chr6:34668926:C:T	3.47772e-39	-1.29021e-09	-1.89823	4.46691e-32	-1.29021e-09	-1.94268	3.27054e-07	-1.29021e-09	-1.91054
34669143	chr6:34669143:T:C	3.43605e-39	-1.29021e-09	-1.91028	4.47001e-32	-1.29021e-09	-1.94199	3.24711e-07	-1.29021e-09	-1.91773
34669536	chr6:34669536:A:G	8.71525e-38	3.17421	-1.85116	1.08677e-30	3.12898	-1.87998	4.2146e-06	2.45326	-1.80762
34669956	chr6:34669956:G:A	4.01698e-39	-1.29021e-09	-1.75408	5.85787e-32	-1.29021e-09	-1.67159	3.91164e-07	-1.29021e-09	-1.73154
34670166	chr6:34670166:G:A	8.38029e-38	3.13251	-1.84864	1.04606e-30	3.08809	-1.87727	4.06835e-06	2.41489	-1.80456
34670836	chr6:34670836:C:A	3.11075e-40	-2.72215	-1.59018	4.26311e-33	-2.63638	-1.65558	3.90029e-08	-2.60741	-1.42962
34671328	chr6:34671328:G:A	2.21005e-39	-0.803244	-1.54835	3.38192e-32	-0.690773	-1.53016	9.00501e-07	0.423538	-1.32125
34671459	chr6:34671459:T:G	3.2105e-39	-1.29021e-09	-1.97818	4.35763e-32	-1.29021e-09	-1.96745	3.05278e-07	-1.29021e-09	-1.97944
34671531	chr6:34671531:A:C	4.73916e-39	-1.29021e-09	-1.58875	6.54034e-32	-1.29021e-09	-1.56139	4.61404e-07	-1.29021e-09	-1.56639
34672155	chr6:34672155:T:C	3.44443e-39	-1.29021e-09	-1.90785	4.43172e-32	-1.29021e-09	-1.95059	3.23989e-07	-1.29021e-09	-1.91995
34672616	chr6:34672616:A:T	9.07466e-38	3.20849	-1.84503	1.13068e-30	3.16324	-1.87462	4.39011e-06	2.48812	-1.80167
34672926	chr6:34672926:G:A	3.10487e-39	-1.29021e-09	-2.01163	4.17226e-32	-1.29021e-09	-2.01092	2.91405e-07	-1.29021e-09	-2.02595
34672935	chr6:34672935:CA:C	1.09484e-38	-1.29021e-09	-0.751414	1.56914e-31	-1.29021e-09	-0.686265	8.67898e-07	-1.29021e-09	-0.934589
34673093	chr6:34673093:C:T	1.84258e-39	-2.53344	-1.42404e-09	2.20106e-32	-2.65044	-1.42404e-09	2.19209e-07	-2.31064	-1.42404e-09
34673447	chr6:34673447:C:A	2.64352e-40	-2.69636	-1.77872	3.71166e-33	-2.59015	-1.84033	3.22822e-08	-2.57716	-1.64899
34674617	chr6:34674617:G:A	4.54975e-39	-1.29021e-09	-1.62953	6.19982e-32	-1.29021e-09	-1.61486	4.54336e-07	-1.29021e-09	-1.58183
34675402	chr6:34675402:A:G	4.87692e-39	-1.47673	-0.0833561	1.07531e-31	-0.720927	-0.343256	2.71706e-06	-0.68231	0.888952
34675846	chr6:34675846:G:C	1.56058e-39	-2.69955	-1.42404e-09	2.13298e-32	-2.68186	-1.42404e-09	1.51668e-07	-2.67897	-1.42404e-09
34675975	chr6:34675975:T:C	3.4741e-40	-2.39545	-1.80641	6.64438e-33	-2.00412	-1.84407	7.97587e-08	-1.74007	-1.58159
34676304	chr6:34676304:C:A	2.93789e-40	-2.72908	-1.64042	4.04385e-33	-2.6449	-1.69986	3.71519e-08	-2.62915	-1.4565
34676604	chr6:34676604:G:T	3.6083e-39	-1.29021e-09	-1.86137	5.25105e-32	-1.29021e-09	-1.78095	3.72708e-07	-1.29021e-09	-1.77987
34676659	chr6:34676659:C:T	3.66792e-39	-1.29021e-09	-1.84498	5.07852e-32	-1.29021e-09	-1.81436	3.29933e-07	-1.29021e-09	-1.90177
34676767	chr6:34676767:CAAAAT:C	2.91685e-40	-2.72408	-1.65261	4.0363e-33	-2.63584	-1.7108	3.69685e-08	-2.61968	-1.47091
34676826	chr6:34676826:A:T	3.48887e-39	-1.29021e-09	-1.89503	5.02265e-32	-1.29021e-09	-1.82542	3.56639e-07	-1.29021e-09	-1.82394
34676972	chr6:34676972:T:C	1.27193e-39	-2.76348	-0.140584	1.347e-32	-2.68419	-0.457313	4.8949e-07	-2.4688	0.961501
34677086	chr6:34677086:T:C	3.39213e-39	-0.794549	-1.1286	4.64895e-32	-0.49522	-1.40752	1.07141e-06	-0.723561	-0.000374452
34677249	chr6:34677249:A:G	8.87555e-38	3.16981	-1.82853	1.10386e-30	3.12479	-1.86019	4.30183e-06	2.45012	-1.78399
34677489	chr6:34677489:A:G	3.49153e-40	-2.39104	-1.80581	6.69277e-33	-1.99741	-1.84352	8.05206e-08	-1.7319	-1.58025
34677545	chr6:34677545:G:T	4.16965e-39	0.19996	-1.91673	1.23376e-31	0.998128	-1.92486	8.12411e-07	0.767791	-1.76845
34677998	chr6:34677998:T:G	8.78492e-39	0.562879	-1.53445	4.14753e-32	-0.404551	-1.61232	1.41263e-07	-1.11044	-1.6396
34678239	chr6:34678239:C:T	3.51259e-39	-1.29021e-09	-1.88825	5.06516e-32	-1.29021e-09	-1.81699	3.59655e-07	-1.29021e-09	-1.81552
34678385	chr6:34678385:T:C	1.3066e-39	-1.2924	-1.58478	2.14734e-32	-0.958707	-1.71644	1.09957e-07	-1.40492	-1.59565
34679140	chr6:34679140:A:G	5.02237e-39	-1.44207	-0.0886279	1.08922e-31	-0.710418	-0.340914	2.55531e-06	-0.726553	0.87182
34679223	chr6:34679223:A:T	1.53095e-39	-2.71872	-1.42404e-09	1.94789e-32	-2.77263	-1.42404e-09	1.4139e-07	-2.74914	-1.42404e-09
34679464	chr6:34679464:A:G	4.21432e-39	0.0881681	-1.79429	2.21268e-32	-0.79248	-1.8527	7.70193e-08	-1.47643	-1.88018
34679957	chr6:34679957:C:A	1.43591e-38	-1.29021e-09	-0.48022	1.79271e-31	-1.29021e-09	-0.553066	1.00571e-06	-1.29021e-09	-0.787214
34680201	chr6:34680201:G:A	4.90784e-39	-1.43552	-0.118247	1.09715e-31	-0.66819	-0.375891	2.74901e-06	-0.628651	0.846986
34680533	chr6:34680533:C:T	6.82895e-39	-1.29021e-09	-1.22343	8.34295e-32	-1.29021e-09	-1.31796	7.26643e-07	-1.29021e-09	-1.11223
34680763	chr6:34680763:C:A	4.63392e-39	-1.29021e-09	-1.6112	6.4011e-32	-1.29021e-09	-1.58291	4.51438e-07	-1.29021e-09	-1.58823
34680984	chr6:34680984:G:C	5.5478e-38	2.88805	-2.01667	6.7424e-31	2.78683	-2.01521	3.01002e-06	2.32948	-2.02045
34681261	chr6:34681261:A:T	3.19481e-39	-1.29021e-09	-1.98308	4.24506e-32	-1.29021e-09	-1.99362	2.94661e-07	-1.29021e-09	-2.01484
34681334	chr6:34681334:A:G	3.49128e-39	-1.29021e-09	-1.89434	5.02668e-32	-1.29021e-09	-1.82462	3.56894e-07	-1.29021e-09	-1.82322
34681799	chr6:34681799:C:G	9.6096e-38	3.26436	-1.84362	1.20904e-30	3.22784	-1.87223	4.61592e-06	2.53658	-1.79997
34681943	chr6:34681943:C:A	7.57404e-39	-1.29021e-09	-1.11988	9.17543e-32	-1.29021e-09	-1.22285	8.19634e-07	-1.29021e-09	-0.991805
34682116	chr6:34682116:G:A	3.46937e-40	-2.70602	-1.4972	4.77855e-33	-2.60679	-1.57104	4.53109e-08	-2.57684	-1.31028
34682313	chr6:34682313:G:A	3.14236e-39	-1.29021e-09	-1.99963	4.20924e-32	-1.29021e-09	-2.0021	2.92619e-07	-1.29021e-09	-2.02179
34682539	chr6:34682539:T:A	8.02702e-39	-1.29021e-09	-1.06179	9.83147e-32	-1.29021e-09	-1.15379	8.53068e-07	-1.29021e-09	-0.951824
34683088	chr6:34683088:T:G	9.79128e-38	1.43947	-1.42404e-09	2.32662e-30	2.01021	-1.42404e-09	4.66461e-06	0.747096	-1.42404e-09
34683123	chr6:34683123:T:A	4.56905e-39	-1.6253	-1.42404e-09	5.30132e-32	-1.77142	-1.42404e-09	4.84329e-07	-1.5179	-1.42404e-09
34683156	chr6:34683156:ACG:A	3.33351e-39	-1.29021e-09	-1.94058	4.41463e-32	-1.29021e-09	-1.95445	3.36031e-07	-1.29021e-09	-1.88346
34683201	chr6:34683201:T:C	5.27966e-38	2.84173	-2.01988	6.4015e-31	2.73839	-2.01865	2.85548e-06	2.27971	-2.02338
34683207	chr6:34683207:T:C	1.20864e-39	-1.23425	-1.72086	2.04653e-32	-0.894691	-1.82854	1.01457e-07	-1.3478	-1.73322
34683783	chr6:34683783:C:T	1.22167e-39	-1.16851	-1.77587	2.10985e-32	-0.82017	-1.87259	1.02337e-07	-1.28511	-1.78728
34683898	chr6:34683898:A:G	4.54409e-39	-1.29021e-09	-1.63078	6.19247e-32	-1.29021e-09	-1.61605	4.53791e-07	-1.29021e-09	-1.58303
34684168	chr6:34684168:C:T	8.1283e-39	-1.29021e-09	-1.04925	9.93064e-32	-1.29021e-09	-1.14375	8.64575e-07	-1.29021e-09	-0.938426
34684741	chr6:34684741:T:C	3.08232e-39	-1.29021e-09	-2.01892	4.40112e-32	-1.29021e-09	-1.95752	2.90871e-07	-1.29021e-09	-2.02778
34684764	chr6:34684764:G:A	3.5069e-39	-1.29021e-09	-1.88987	5.0432e-32	-1.29021e-09	-1.82134	3.30111e-07	-1.29021e-09	-1.90123
34685254	chr6:34685254:G:C	3.14933e-39	-1.29021e-09	-1.99742	4.22508e-32	-1.29021e-09	-1.99834	3.0364e-07	-1.29021e-09	-1.98482
34685491	chr6:34685491:T:C	4.30532e-39	-1.58075	-0.104008	9.2355e-32	-0.853937	-0.362387	2.32053e-06	-0.816502	0.865389
34685862	chr6:34685862:A:G	8.80427e-38	3.18503	-1.85182	1.09822e-30	3.1399	-1.88042	4.2549e-06	2.46342	-1.80826
34686110	chr6:34686110:T:C	1.62224e-39	-2.6608	-1.42404e-09	2.54505e-32	-2.50523	-1.42404e-09	2.86874e-07	-2.04162	-1.42404e-09
34686275	chr6:34686275:C:T	7.98219e-39	-1.29021e-09	-1.06739	9.78083e-32	-1.29021e-09	-1.15895	8.48126e-07	-1.29021e-09	-0.957634
34686277	chr6:34686277:G:A	3.22824e-40	-2.55641	-1.71884	4.57382e-33	-2.51753	-1.70408	3.16209e-08	-2.48187	-1.76498
34687223	chr6:34687223:C:T	3.55495e-39	-1.81955	-0.0567131	7.6312e-32	-1.10379	-0.303345	2.76721e-06	-0.711326	0.936259
34687302	chr6:34687302:C:T	3.04798e-39	-1.29021e-09	-2.03013	4.09464e-32	-1.29021e-09	-2.0297	2.94045e-07	-1.29021e-09	-2.01693
34687672	chr6:34687672:T:C	1.07452e-38	-1.29021e-09	-0.770148	1.68097e-31	-1.29021e-09	-0.617422	1.54192e-06	-1.29021e-09	-0.35988
34687786	chr6:34687786:G:A	2.43922e-40	-2.77311	-1.7824	3.2269e-33	-2.73458	-1.83586	3.13043e-08	-2.59933	-1.65758
34687817	chr6:34687817:C:G	8.30838e-38	1.27524	-1.42404e-09	1.95698e-30	1.83719	-1.42404e-09	4.03159e-06	0.601253	-1.42404e-09
34687829	chr6:34687829:G:A	3.92176e-39	-1.29021e-09	-1.77807	5.78325e-32	-1.29021e-09	-1.68441	4.08745e-07	-1.29021e-09	-1.68757
34688945	chr6:34688945:A:G	3.73376e-39	-1.77167	-0.0555193	8.08515e-32	-1.04709	-0.302257	2.97525e-06	-0.640197	0.937616
34688970	chr6:34688970:A:G	3.48762e-39	-1.29021e-09	-1.89539	5.01981e-32	-1.29021e-09	-1.82599	3.56432e-07	-1.29021e-09	-1.82452
34689592	chr6:34689592:G:A	8.58946e-39	-0.994069	-1.42404e-09	1.36017e-31	-0.829187	-1.42404e-09	5.5393e-07	-1.38362	-1.42404e-09
34689816	chr6:34689816:A:G	3.88927e-39	-1.29021e-09	-1.78638	5.75578e-32	-1.29021e-09	-1.68917	3.64875e-07	-1.29021e-09	-1.80111
34690183	chr6:34690183:G:A	7.62816e-39	-1.29021e-09	-1.11276	9.37634e-32	-1.29021e-09	-1.20119	8.0923e-07	-1.29021e-09	-1.00458
34690226	chr6:34690226:T:C	6.95843e-40	-2.30318	-1.20406	6.77662e-33	-2.50766	-1.32083	5.7825e-08	-2.70401	-0.939228
34690227	chr6:34690227:G:A	3.50713e-39	-1.29021e-09	-1.88981	5.04382e-32	-1.29021e-09	-1.82122	3.30153e-07	-1.29021e-09	-1.90111
34690303	chr6:34690303:A:C	3.15955e-39	-1.8325	-0.161677	6.78575e-32	-1.1223	-0.402258	2.38734e-06	-0.729693	0.806966
34690595	chr6:34690595:G:C	8.67713e-39	-1.29021e-09	-0.983915	1.15865e-31	-1.29021e-09	-0.98954	8.85617e-07	-1.29021e-09	-0.914379
34690745	chr6:34690745:C:G	3.31565e-39	-1.29021e-09	-1.94595	4.96643e-32	-1.29021e-09	-1.83668	3.01598e-07	-1.29021e-09	-1.99157
34691145	chr6:34691145:C:T	8.66574e-39	-1.29021e-09	-0.985227	1.11767e-31	-1.29021e-09	-1.02555	6.3764e-07	-1.29021e-09	-1.24289
34691277	chr6:34691277:T:C	3.20057e-40	-2.4446	-1.83926	5.97238e-33	-2.08068	-1.87414	6.99472e-08	-1.82565	-1.62727
34691457	chr6:34691457:A:G	3.24198e-40	-2.7296	-1.5414	4.40192e-33	-2.64685	-1.61308	4.0811e-08	-2.61865	-1.37306
34691485	chr6:34691485:A:G	3.48472e-39	-1.29021e-09	-1.89622	5.01946e-32	-1.29021e-09	-1.82606	3.56022e-07	-1.29021e-09	-1.82567
34691625	chr6:34691625:G:A	4.5545e-38	2.6935	-2.01941	5.59118e-31	2.60247	-2.01807	2.50219e-06	2.14717	-2.02291
34691713	chr6:34691713:T:C	8.03129e-39	-1.29021e-09	-1.06126	9.82008e-32	-1.29021e-09	-1.15495	8.52874e-07	-1.29021e-09	-0.952052
34692161	chr6:34692161:G:A	3.65001e-40	-2.72886	-1.4236	5.07354e-33	-2.64238	-1.47555	4.89342e-08	-2.62004	-1.19015
34692359	chr6:34692359:A:G	3.10002e-39	-1.29021e-09	-2.0132	4.15179e-32	-1.29021e-09	-2.01584	2.90801e-07	-1.29021e-09	-2.02802
34692514	chr6:34692514:A:C	4.82232e-39	-1.29021e-09	-1.57135	7.05874e-32	-1.29021e-09	-1.48511	4.71006e-07	-1.29021e-09	-1.54579
34692547	chr6:34692547:C:T	4.82892e-39	-1.60512	0.0351334	1.01043e-31	-0.890368	-0.23605	2.64241e-06	-0.851811	1.03059
34692589	chr6:34692589:T:C	3.11757e-39	-1.29021e-09	-2.00755	4.17367e-32	-1.29021e-09	-2.01058	2.91526e-07	-1.29021e-09	-2.02554
34692775	chr6:34692775:A:G	5.41957e-38	2.86446	-2.01646	6.58719e-31	2.76329	-2.01496	2.94373e-06	2.30704	-2.02027
34693071	chr6:34693071:C:T	7.58393e-39	-1.29021e-09	-1.11857	9.31197e-32	-1.29021e-09	-1.20808	8.03253e-07	-1.29021e-09	-1.01199
34693158	chr6:34693158:C:G	5.36907e-38	2.85849	-2.01985	6.53349e-31	2.75843	-2.01829	2.92228e-06	2.30254	-2.02309
34693873	chr6:34693873:G:C	3.20875e-39	-1.29021e-09	-1.97872	4.28929e-32	-1.29021e-09	-1.98326	2.97074e-07	-1.29021e-09	-2.00668
34694714	chr6:34694714:C:T	4.42547e-39	0.101487	-1.75871	2.30194e-32	-0.784043	-1.82159	7.98544e-08	-1.4689	-1.85156
34695388	chr6:34695388:G:C	8.69976e-38	3.17676	-1.85548	1.0856e-30	3.13161	-1.88368	4.20956e-06	2.45575	-1.8113
34695479	chr6:34695479:C:A	3.08024e-39	-1.29021e-09	-2.0196	4.11454e-32	-1.29021e-09	-2.02485	2.99107e-07	-1.29021e-09	-1.99986
34695710	chr6:34695710:A:T	5.57723e-39	-1.07141	-0.354504	1.11865e-31	-0.315053	-0.709614	1.05857e-05	0.0277279	1.53887
34695821	chr6:34695821:C:T	3.59203e-40	-2.3918	-1.77667	6.95083e-33	-1.99998	-1.80312	8.46415e-08	-1.73191	-1.53033
34696981	chr6:34696981:G:A	3.35063e-39	-1.29021e-09	-1.93546	4.37868e-32	-1.29021e-09	-1.96263	3.17555e-07	-1.29021e-09	-1.94001
34697665	chr6:34697665:G:A	3.35108e-38	2.39683	-2.02957	4.1747e-31	2.32119	-2.02894	1.89604e-06	1.87735	-2.03049
34698095	chr6:34698095:A:G	7.71277e-39	-1.29021e-09	-1.10173	9.4433e-32	-1.29021e-09	-1.19407	8.17368e-07	-1.29021e-09	-0.994574
34698367	chr6:34698367:G:A	8.00668e-39	-1.29021e-09	-1.06433	9.80463e-32	-1.29021e-09	-1.15652	8.50608e-07	-1.29021e-09	-0.954712
34698910	chr6:34698910:G:A	3.47837e-39	-1.29021e-09	-1.89804	5.01203e-32	-1.29021e-09	-1.82754	3.57516e-07	-1.29021e-09	-1.82148
34699058	chr6:34699058:A:T	3.53861e-38	2.4377	-2.01599	4.35098e-31	2.34612	-2.01251	2.01638e-06	1.92757	-2.01917
34699291	chr6:34699291:G:A	7.36875e-39	-1.29021e-09	-1.14736	8.95713e-32	-1.29021e-09	-1.24693	7.86436e-07	-1.29021e-09	-1.03315
34699298	chr6:34699298:G:A	4.74219e-39	-1.37516	-0.212947	1.0713e-31	-0.598168	-0.469755	2.61424e-06	-0.55347	0.721535
34699627	chr6:34699627:G:A	2.82078e-40	-2.75271	-1.65746	3.78679e-33	-2.68855	-1.72189	3.39367e-08	-2.66403	-1.51213
34699882	chr6:34699882:C:G	4.07815e-39	-1.29021e-09	-1.73896	5.58952e-32	-1.29021e-09	-1.71849	3.96988e-07	-1.29021e-09	-1.71676
34700665	chr6:34700665:A:G	4.60536e-39	0.138638	-1.75602	1.3806e-31	0.950166	-1.76444	9.79056e-07	0.751944	-1.56602
34700858	chr6:34700858:C:T	2.65353e-39	-1.58558	-0.583134	5.48831e-32	-0.859174	-0.877585	2.35416e-06	-0.671441	0.734717
34700897	chr6:34700897:T:C	3.63401e-39	-0.0266579	-1.82761	1.8928e-32	-0.90228	-1.89904	6.67496e-08	-1.58243	-1.91729
34700917	chr6:34700917:C:T	4.78747e-39	0.170391	-1.74899	1.42696e-31	0.975622	-1.75687	1.02067e-06	0.786591	-1.55904
34701079	chr6:34701079:T:A	8.17658e-39	-1.29021e-09	-1.04333	1.00079e-31	-1.29021e-09	-1.13601	8.69826e-07	-1.29021e-09	-0.93237
34701131	chr6:34701131:C:T	3.5029e-39	-1.29021e-09	-1.89101	5.06252e-32	-1.29021e-09	-1.81751	3.60923e-07	-1.29021e-09	-1.812
34701323	chr6:34701323:C:T	3.2246e-39	-1.29021e-09	-1.97379	4.75988e-32	-1.29021e-09	-1.87916	2.96262e-07	-1.29021e-09	-2.00942
34701607	chr6:34701607:G:A	4.42543e-39	-1.47128	-0.185963	9.81856e-32	-0.718363	-0.436741	2.41241e-06	-0.677402	0.765119
34702100	chr6:34702100:TGCCTGTAATCCCA:T	8.99713e-38	3.33376	-1.97887	1.10326e-30	3.23212	-1.96807	4.75215e-06	2.76129	-1.9956
34702567	chr6:34702567:C:T	5.53841e-39	-1.29021e-09	-1.4329	6.72594e-32	-1.29021e-09	-1.53341	6.48216e-07	-1.29021e-09	-1.22644
34702618	chr6:34702618:C:T	4.59178e-39	-1.51509	-0.105244	9.93684e-32	-0.779653	-0.363476	2.49202e-06	-0.734411	0.854597
34702807	chr6:34702807:C:T	3.23743e-40	-2.75683	-1.51558	4.40214e-33	-2.69837	-1.56151	4.13423e-08	-2.68184	-1.29694
34702917	chr6:34702917:A:G	1.32579e-38	-1.29021e-09	-0.56001	2.07972e-31	-1.29021e-09	-0.404562	1.91442e-06	-1.29021e-09	-0.143492
34703009	chr6:34703009:G:T	3.68196e-40	-2.70474	-1.439	5.21331e-33	-2.60036	-1.49039	4.99995e-08	-2.57566	-1.21299
34703143	chr6:34703143:C:T	4.00671e-39	-1.29021e-09	-1.75663	5.6234e-32	-1.29021e-09	-1.71244	3.37181e-07	-1.29021e-09	-1.88004
34703198	chr6:34703198:G:A	4.24405e-39	-1.36094	-0.338146	9.81087e-32	-0.577211	-0.578677	2.2862e-06	-0.538856	0.572838
34703202	chr6:34703202:G:A	3.01916e-40	-2.66397	-1.67824	4.30073e-33	-2.54268	-1.7405	3.90261e-08	-2.50551	-1.53092
34703421	chr6:34703421:T:C	1.34337e-39	-1.20943	-1.63999	2.24461e-32	-0.863804	-1.76704	1.11501e-07	-1.32419	-1.66244
34703842	chr6:34703842:C:T	4.77474e-38	2.69238	-1.97106	5.86078e-31	2.59143	-1.95994	2.61496e-06	2.15814	-1.9898
34704232	chr6:34704232:G:A	4.58266e-39	-1.29021e-09	-1.62233	6.2815e-32	-1.29021e-09	-1.60177	4.45734e-07	-1.29021e-09	-1.60094
34704865	chr6:34704865:A:G	4.71151e-39	0.211828	-1.80643	1.41736e-31	1.0255	-1.8135	9.9106e-07	0.831055	-1.63294
34704910	chr6:34704910:T:C	6.81008e-39	-1.29021e-09	-1.2262	8.33245e-32	-1.29021e-09	-1.31922	7.25311e-07	-1.29021e-09	-1.11406
34705372	chr6:34705372:C:T	3.19829e-40	-2.71086	-1.57372	4.38994e-33	-2.61521	-1.64744	4.05226e-08	-2.5834	-1.4154
34705467	chr6:34705467:CT:C	8.90269e-39	-1.29021e-09	-0.958251	1.08755e-31	-1.29021e-09	-1.05287	9.62193e-07	-1.29021e-09	-0.831448
34705719	chr6:34705719:G:A	3.56056e-40	-2.69408	-1.48319	4.96881e-33	-2.58073	-1.55806	4.86438e-08	-2.54761	-1.26853
34705901	chr6:34705901:G:A	4.48781e-39	-1.43045	-0.212791	1.01256e-31	-0.663139	-0.461174	2.45923e-06	-0.625467	0.732408
34708145	chr6:34708145:T:C	8.27828e-39	-1.29021e-09	-1.03097	1.17963e-31	-1.29021e-09	-0.971591	6.73074e-07	-1.29021e-09	-1.18881
34708326	chr6:34708326:G:A	7.30328e-39	-1.29021e-09	-1.15628	8.97276e-32	-1.29021e-09	-1.24519	7.72057e-07	-1.29021e-09	-1.05161
34708547	chr6:34708547:G:A	1.62571e-39	-2.65866	-1.42404e-09	2.01876e-32	-2.7369	-1.42404e-09	1.85039e-07	-2.4801	-1.42404e-09
34708838	chr6:34708838:T:C	3.35466e-39	-1.29021e-09	-1.93425	4.7919e-32	-1.29021e-09	-1.87245	3.41115e-07	-1.29021e-09	-1.86844
34709049	chr6:34709049:C:T	1.17514e-39	-1.42722	-1.556	2.61457e-32	-0.871376	-1.6069	2.49269e-07	-0.912567	-1.26956
34709223	chr6:34709223:G:T	1.8088e-39	-2.55194	-1.42404e-09	2.24703e-32	-2.62977	-1.42404e-09	1.99735e-07	-2.40367	-1.42404e-09
34709261	chr6:34709261:G:A	3.49825e-39	-1.29021e-09	-1.89234	5.02858e-32	-1.29021e-09	-1.82424	3.29355e-07	-1.29021e-09	-1.90353
34709268	chr6:34709268:T:C	2.94671e-40	-2.67857	-1.68793	4.16675e-33	-2.56702	-1.74781	3.74832e-08	-2.53182	-1.54495
34709326	chr6:34709326:G:A	7.36629e-40	-1.59923	-1.85104	1.6555e-32	-1.06491	-1.87037	1.32782e-07	-1.13258	-1.67937
34709779	chr6:34709779:G:A	4.82558e-39	-1.29021e-09	-1.57067	6.62064e-32	-1.29021e-09	-1.54919	4.69627e-07	-1.29021e-09	-1.54872
34709794	chr6:34709794:G:C	4.12141e-39	0.0969467	-1.82536	2.16775e-32	-0.785306	-1.88039	7.5574e-08	-1.47054	-1.90501
34709952	chr6:34709952:T:G	3.34547e-39	-1.29021e-09	-1.937	4.77484e-32	-1.29021e-09	-1.87602	3.39949e-07	-1.29021e-09	-1.87187
34710107	chr6:34710107:T:A	8.02061e-39	-1.29021e-09	-1.06259	9.7753e-32	-1.29021e-09	-1.15952	8.49842e-07	-1.29021e-09	-0.955613
34710108	chr6:34710108:C:T	8.00792e-39	-1.29021e-09	-1.06417	9.76039e-32	-1.29021e-09	-1.16105	8.48433e-07	-1.29021e-09	-0.957272
34710155	chr6:34710155:A:C	8.04096e-39	-1.29021e-09	-1.06006	9.79756e-32	-1.29021e-09	-1.15725	8.5223e-07	-1.29021e-09	-0.952807
34710594	chr6:34710594:G:A	3.11658e-39	-1.29021e-09	-2.00787	4.32837e-32	-1.29021e-09	-1.97419	2.95044e-07	-1.29021e-09	-2.01354
34710660	chr6:34710660:G:A	3.14754e-39	-1.29021e-09	-1.99798	4.19598e-32	-1.29021e-09	-2.00525	3.05036e-07	-1.29021e-09	-1.98023
34711285	chr6:34711285:G:A	1.4686e-39	-2.7603	-1.42404e-09	1.94828e-32	-2.77243	-1.42404e-09	1.58757e-07	-2.63329	-1.42404e-09
34712158	chr6:34712158:A:G	4.92008e-39	-1.60125	0.0499649	1.06035e-31	-0.861851	-0.216343	2.71651e-06	-0.834965	1.0414
34712698	chr6:34712698:A:G	2.90644e-40	-2.74698	-1.63328	3.92143e-33	-2.67386	-1.70164	3.60059e-08	-2.64568	-1.47131
34712793	chr6:34712793:T:C	4.50787e-40	-2.36417	-1.5772	8.71419e-33	-1.96091	-1.6161	1.07694e-07	-1.70613	-1.31524
34713314	chr6:34713314:T:C	5.78161e-39	-1.51225	0.122332	1.26097e-31	-0.754938	-0.149976	3.31151e-06	-0.721911	1.12641
34713411	chr6:34713411:G:A	8.61332e-40	-1.44447	-1.84941	2.00118e-32	-0.881775	-1.86387	1.56277e-07	-0.965024	-1.68401
34714034	chr6:34714034:T:C	5.59991e-39	0.310454	-1.73231	1.69754e-31	1.12533	-1.73294	1.17471e-06	0.910211	-1.5421
34714107	chr6:34714107:T:C	3.35323e-39	-1.29021e-09	-1.93468	4.78956e-32	-1.29021e-09	-1.87294	3.41011e-07	-1.29021e-09	-1.86875
34714429	chr6:34714429:A:T	3.22145e-39	-1.29021e-09	-1.97477	4.55364e-32	-1.29021e-09	-1.92345	3.23743e-07	-1.29021e-09	-1.92071
34715306	chr6:34715306:A:G	3.34509e-39	-1.29021e-09	-1.93711	4.77474e-32	-1.29021e-09	-1.87604	3.39938e-07	-1.29021e-09	-1.8719
34715858	chr6:34715858:G:A	4.40588e-40	-2.38261	-1.58164	8.44625e-33	-1.98629	-1.62195	1.0377e-07	-1.7378	-1.32068
34716216	chr6:34716216:A:G	1.55317e-39	-1.10537	-1.59894	2.59897e-32	-0.750295	-1.73397	1.28808e-07	-1.21927	-1.62307
34716293	chr6:34716293:T:C	8.0741e-39	-1.29021e-09	-1.05594	9.8369e-32	-1.29021e-09	-1.15324	8.55823e-07	-1.29021e-09	-0.948599
34716606	chr6:34716606:G:T	1.51305e-38	-1.29021e-09	-0.427892	2.11955e-31	-1.29021e-09	-0.38559	1.04305e-06	-1.29021e-09	-0.750761
34716607	chr6:34716607:G:A	3.87459e-40	-2.75255	-1.3402	5.51114e-33	-2.75685	-1.27835	3.38304e-08	-2.44751	-1.73179
34716899	chr6:34716899:C:T	3.5069e-39	-1.29021e-09	-1.88987	5.0432e-32	-1.29021e-09	-1.82134	3.30111e-07	-1.29021e-09	-1.90123
34719024	chr6:34719024:G:A	1.65896e-39	-2.63842	-1.42404e-09	2.10442e-32	-2.69534	-1.42404e-09	1.4118e-07	-2.75063	-1.42404e-09
34719049	chr6:34719049:T:C	4.27902e-39	-1.29021e-09	-1.69088	5.81491e-32	-1.29021e-09	-1.67895	4.23633e-07	-1.29021e-09	-1.6518
34719202	chr6:34719202:G:T	7.72892e-39	-1.29021e-09	-1.09964	9.4544e-32	-1.29021e-09	-1.1929	8.16632e-07	-1.29021e-09	-0.995474
34719248	chr6:34719248:CATT:C	7.63464e-39	-1.29021e-09	-1.11191	9.34101e-32	-1.29021e-09	-1.20496	8.04977e-07	-1.29021e-09	-1.00985
34719359	chr6:34719359:A:G	8.34132e-39	-1.02338	-1.42404e-09	1.34807e-30	1.46446	-1.42404e-09	4.59141e-07	-1.57131	-1.42404e-09
34719955	chr6:34719955:A:G	7.84275e-39	-1.29021e-09	-1.08502	9.60537e-32	-1.29021e-09	-1.17706	8.20572e-07	-1.29021e-09	-0.990662
34720077	chr6:34720077:G:A	1.62812e-39	-1.14746	-1.50972	2.67415e-32	-0.794335	-1.66141	1.33843e-07	-1.26051	-1.54349
34720848	chr6:34720848:C:T	3.42747e-39	-1.29021e-09	-1.91278	4.92599e-32	-1.29021e-09	-1.84485	3.51083e-07	-1.29021e-09	-1.83964
34721169	chr6:34721169:T:C	6.21439e-39	-1.52269	0.204958	1.35095e-31	-0.761767	-0.0742191	3.68476e-06	-0.722221	1.23352
34721585	chr6:34721585:G:A	1.73558e-39	-2.59326	-1.42404e-09	2.22497e-32	-2.63963	-1.42404e-09	1.8018e-07	-2.5067	-1.42404e-09
34721599	chr6:34721599:TG:T	1.74223e-39	-2.58944	-1.42404e-09	2.18278e-32	-2.65878	-1.42404e-09	1.91615e-07	-2.44518	-1.42404e-09
34721617	chr6:34721617:T:G	4.32571e-39	-1.29021e-09	-1.68003	5.79379e-32	-1.29021e-09	-1.68259	4.06146e-07	-1.29021e-09	-1.69395
34721635	chr6:34721635:G:A	4.57023e-40	-2.63434	-1.29328	4.47751e-33	-2.76426	-1.47864	9.1483e-08	-2.48213	-0.702376
34721665	chr6:34721665:T:C	8.19805e-39	-1.29021e-09	-1.04071	1.00134e-31	-1.29021e-09	-1.13546	8.59529e-07	-1.29021e-09	-0.944279
34721763	chr6:34721763:T:C	4.59602e-40	-2.54377	-1.37823	8.57018e-33	-2.34725	-1.24643	6.4067e-08	-2.38397	-1.15676
34722162	chr6:34722162:T:G	3.3288e-39	-0.0780927	-1.8639	8.76819e-32	0.663987	-1.93224	7.58417e-07	0.635021	-1.70445
34722238	chr6:34722238:C:T	5.63918e-40	-2.56945	-1.148	1.01658e-32	-2.38371	-1.03923	7.91043e-08	-2.4236	-0.9063
34722603	chr6:34722603:G:A	1.97206e-39	-2.46553	-1.42404e-09	2.26308e-32	-2.62265	-1.42404e-09	2.61996e-07	-2.13233	-1.42404e-09
34722740	chr6:34722740:A:G	3.15757e-39	-1.29021e-09	-1.9948	4.15419e-32	-1.29021e-09	-2.01526	2.98758e-07	-1.29021e-09	-2.00103
34722886	chr6:34722886:G:A	3.44564e-39	-1.29021e-09	-1.9075	4.6079e-32	-1.29021e-09	-1.91161	3.06919e-07	-1.29021e-09	-1.97408
34722933	chr6:34722933:A:G	5.4083e-40	-2.58077	-1.17848	9.70343e-33	-2.40027	-1.06922	7.5215e-08	-2.43915	-0.941162
34723947	chr6:34723947:C:T	4.88756e-40	-1.9187	-1.9418	9.63983e-33	-1.47868	-1.99738	8.85114e-08	-1.42427	-1.79326
34724808	chr6:34724808:A:G	5.18017e-40	-1.87523	-1.92713	1.02532e-32	-1.42656	-1.98782	9.5617e-08	-1.37147	-1.76884
34724882	chr6:34724882:T:TATA	4.81752e-39	-1.29021e-09	-1.57234	7.52502e-32	-1.29021e-09	-1.42115	4.9967e-07	-1.29021e-09	-1.48672
34724958	chr6:34724958:T:C	6.59753e-39	-1.45352	0.195614	1.4527e-31	-0.672202	-0.0911706	3.99217e-06	-0.629625	1.22105
34725316	chr6:34725316:T:C	3.51779e-39	-0.12327	-1.7635	1.89279e-32	-0.972326	-1.829	6.81305e-08	-1.62245	-1.85679
34725334	chr6:34725334:A:G	6.5171e-39	-1.48279	0.212614	1.42695e-31	-0.709751	-0.0715043	3.93214e-06	-0.670263	1.24654
34725451	chr6:34725451:G:A	1.43449e-39	-1.30208	-1.48172	2.3364e-32	-0.956824	-1.63395	1.19925e-07	-1.40692	-1.50688
34725819	chr6:34725819:G:A	1.45586e-39	-2.76901	-1.42404e-09	2.10072e-32	-2.6971	-1.42404e-09	1.38252e-07	-2.77159	-1.42404e-09
34726140	chr6:34726140:G:A	9.27404e-39	-1.43401	0.516627	2.0338e-31	-0.647736	0.220847	6.11689e-06	-0.607214	1.62536
34726183	chr6:34726183:C:G	7.85633e-40	-1.65113	-1.73474	1.60342e-32	-1.14155	-1.8257	1.55214e-07	-1.13027	-1.52559
34726225	chr6:34726225:G:C	4.39694e-39	0.0939365	-1.75763	2.28891e-32	-0.787673	-1.82363	7.95545e-08	-1.47251	-1.85171
34726866	chr6:34726866:A:G	5.7423e-39	-1.29021e-09	-1.39675	7.11764e-32	-1.29021e-09	-1.4768	5.89546e-07	-1.29021e-09	-1.32131
34726955	chr6:34726955:C:T	3.06232e-39	-1.29021e-09	-2.02543	4.0913e-32	-1.29021e-09	-2.03052	2.90701e-07	-1.29021e-09	-2.02837
34727002	chr6:34727002:C:T	6.35806e-39	-1.48045	0.185564	1.38849e-31	-0.707836	-0.100744	3.81315e-06	-0.66422	1.20977
34727304	chr6:34727304:C:T	5.41691e-39	-1.54625	0.0911726	1.17422e-31	-0.791085	-0.185106	3.07184e-06	-0.761451	1.09082
34727316	chr6:34727316:C:T	1.37103e-38	-0.526458	-1.42404e-09	8.9915e-32	-1.2431	-1.42404e-09	3.37511e-07	-1.87906	-1.42404e-09
34727371	chr6:34727371:G:C	1.65665e-39	-2.63981	-1.42404e-09	2.42446e-32	-2.55377	-1.42404e-09	2.67921e-07	-2.10997	-1.42404e-09
34727444	chr6:34727444:G:A	1.37821e-39	-1.3421	-1.48172	2.23838e-32	-0.999683	-1.63395	1.15871e-07	-1.4413	-1.50688
34727716	chr6:34727716:T:C	4.57373e-40	-2.58154	-1.34532	8.00714e-33	-2.39884	-1.26279	5.90151e-08	-2.43756	-1.18531
34727728	chr6:34727728:C:T	3.20721e-40	-2.52302	-1.75877	5.40478e-33	-2.31334	-1.74134	3.86635e-08	-2.37347	-1.67229
34728834	chr6:34728834:A:T	3.25255e-39	-0.136973	-1.82819	1.73324e-32	-0.9901	-1.89929	6.22141e-08	-1.65245	-1.91763
34728923	chr6:34728923:T:G	9.07008e-39	-1.65727	0.717642	1.97237e-31	-0.891404	0.433845	5.54646e-06	-0.922384	1.84264
34729015	chr6:34729015:T:C	1.09935e-38	-1.40025	0.652949	2.43806e-31	-0.599455	0.353862	7.40887e-06	-0.571498	1.78127
34729016	chr6:34729016:G:A	6.26757e-40	-1.81271	-1.79909	1.20789e-32	-1.35278	-1.89773	1.24175e-07	-1.29825	-1.58072
34729223	chr6:34729223:G:A	8.2354e-39	-1.29021e-09	-1.03616	1.00592e-31	-1.29021e-09	-1.13089	8.63905e-07	-1.29021e-09	-0.9392
34729341	chr6:34729341:T:A	4.41515e-40	-2.6187	-1.34344	5.38907e-33	-2.67928	-1.37831	4.4178e-08	-2.75745	-1.15498
34729347	chr6:34729347:A:C	3.3613e-39	-1.29021e-09	-1.93228	4.79024e-32	-1.29021e-09	-1.8728	3.16882e-07	-1.29021e-09	-1.94213
34729376	chr6:34729376:T:C	4.3362e-40	-2.60142	-1.37877	7.48668e-33	-2.42712	-1.30172	5.53026e-08	-2.46431	-1.22354
34729645	chr6:34729645:A:G	3.1028e-39	-1.29021e-09	-2.0123	4.28593e-32	-1.29021e-09	-1.98404	2.94167e-07	-1.29021e-09	-2.01652
34730369	chr6:34730369:A:T	5.81744e-40	-1.85244	-1.83389	1.14482e-32	-1.38357	-1.92056	1.10801e-07	-1.36559	-1.62733
34730524	chr6:34730524:G:C	4.16385e-40	-2.5622	-1.45855	7.29194e-33	-2.37025	-1.38494	5.32488e-08	-2.41286	-1.31283
34730781	chr6:34730781:C:A	1.79798e-39	-0.67615	-1.88179	1.07876e-32	-1.44466	-1.91891	5.23668e-08	-1.86647	-1.87592
34730977	chr6:34730977:A:G	8.1762e-39	-1.29021e-09	-1.04338	9.99196e-32	-1.29021e-09	-1.1376	8.57235e-07	-1.29021e-09	-0.946952
34731008	chr6:34731008:CAG:C	5.6201e-39	-1.29021e-09	-1.41826	8.10423e-32	-1.29021e-09	-1.34699	4.43073e-07	-1.29021e-09	-1.60693
34731332	chr6:34731332:C:T	9.20841e-39	-1.45037	0.525879	2.07115e-31	-0.641812	0.233124	5.72305e-06	-0.659991	1.61159
34731564	chr6:34731564:A:G	4.11404e-40	-2.5566	-1.47619	7.2244e-33	-2.36211	-1.40239	5.26739e-08	-2.40535	-1.3312
34731696	chr6:34731696:G:A	2.24872e-39	-0.700314	-1.63393	1.32007e-32	-1.45504	-1.70666	6.46043e-08	-1.89523	-1.63716
34733399	chr6:34733399:GTAAACCC:G	8.53575e-39	-1.59627	0.595932	1.81956e-31	-0.82632	0.288123	5.12044e-06	-0.84167	1.682
34733408	chr6:34733408:GC:G	1.0355e-38	-1.59284	0.785705	2.20348e-31	-0.820775	0.474019	6.51184e-06	-0.838092	1.91881
34733665	chr6:34733665:T:C	1.06445e-39	-1.23386	-1.84829	1.88848e-32	-0.897516	-1.90609	8.81398e-08	-1.32673	-1.89501
34734204	chr6:34734204:C:CATTT	1.00938e-38	-1.42218	0.589497	2.23903e-31	-0.612661	0.281911	6.46073e-06	-0.614256	1.68709
34734224	chr6:34734224:TATATC:T	4.14402e-40	-2.56329	-1.46224	7.26627e-33	-2.37225	-1.38647	5.3991e-08	-2.40484	-1.307
34735628	chr6:34735628:A:C	8.14312e-39	-1.29021e-09	-1.04743	9.95113e-32	-1.29021e-09	-1.14169	8.53134e-07	-1.29021e-09	-0.951747
34735822	chr6:34735822:G:A	9.35442e-39	-1.47276	0.564005	2.09099e-31	-0.6695	0.270342	5.84174e-06	-0.687419	1.65954
34736836	chr6:34736836:T:C	9.23053e-39	-1.59053	0.668442	1.99399e-31	-0.815956	0.369302	5.60023e-06	-0.847006	1.77691
34737238	chr6:34737238:C:T	8.64972e-39	-1.29021e-09	-0.987078	1.05418e-31	-1.29021e-09	-1.08403	9.09222e-07	-1.29021e-09	-0.888074
34737265	chr6:34737265:G:A	4.54944e-40	-2.61797	-1.31422	7.87996e-33	-2.44938	-1.22826	5.67262e-08	-2.48302	-1.17941
34737278	chr6:34737278:T:C	8.74876e-39	-1.53741	0.56172	1.91117e-31	-0.750502	0.261427	5.22353e-06	-0.779969	1.64023
34737462	chr6:34737462:G:A	3.77578e-40	-2.58931	-1.52927	6.53726e-33	-2.40567	-1.45878	4.7734e-08	-2.44633	-1.38869
34737753	chr6:34737753:C:A	8.18499e-39	-1.55491	0.512605	1.783e-31	-0.776011	0.217513	4.80332e-06	-0.806831	1.58323
34737959	chr6:34737959:G:A	5.8018e-39	-1.29021e-09	-1.38644	8.35879e-32	-1.29021e-09	-1.31607	4.5504e-07	-1.29021e-09	-1.58028
34738107	chr6:34738107:C:T	2.27227e-39	-2.32382	-1.42404e-09	3.7063e-32	-2.12934	-1.42404e-09	1.91137e-07	-2.44767	-1.42404e-09
34738160	chr6:34738160:T:C	3.87538e-40	-2.58202	-1.51052	6.75568e-33	-2.39412	-1.43746	4.93854e-08	-2.43649	-1.36452
34738170	chr6:34738170:C:T	9.62416e-39	-1.38837	0.508041	2.19134e-31	-0.564114	0.211831	5.93799e-06	-0.595751	1.58421
34738351	chr6:34738351:T:C	9.20089e-39	-1.43368	0.508378	2.07095e-31	-0.622207	0.21342	5.58787e-06	-0.653787	1.58148
34738424	chr6:34738424:C:T	5.14596e-40	-2.68378	-1.1252	6.18215e-33	-2.56219	-1.35811	8.81298e-08	-2.4567	-0.76515
34738579	chr6:34738579:CCGGAGACAGAGTCTTG:C	1.14026e-39	-1.23509	-1.77825	1.99075e-32	-0.905726	-1.84514	9.27865e-08	-1.32545	-1.84491
34738581	chr6:34738581:G:A	8.64383e-39	-1.52849	0.54073	1.53926e-31	-0.914225	0.208732	3.26073e-06	-1.07888	1.46792
34738763	chr6:34738763:G:A	1.89258e-39	-1.05045	-1.45621	3.10147e-32	-0.702371	-1.60513	1.5343e-07	-1.16909	-1.49833
34739314	chr6:34739314:T:C	3.34098e-39	-1.29021e-09	-1.93834	4.56832e-32	-1.29021e-09	-1.92023	3.21971e-07	-1.29021e-09	-1.9262
34739391	chr6:34739391:G:A	4.71959e-39	-1.29021e-09	-1.59288	6.63708e-32	-1.29021e-09	-1.54671	3.7901e-07	-1.29021e-09	-1.7631
34739644	chr6:34739644:C:T	5.76899e-39	0.350457	-1.74256	2.99615e-32	-0.571197	-1.77085	1.10018e-07	-1.2304	-1.76962
34740699	chr6:34740699:A:C	3.99736e-40	-2.59692	-1.46464	6.9544e-33	-2.41533	-1.38726	5.11597e-08	-2.45653	-1.30918
34740998	chr6:34740998:G:A	6.06772e-40	-1.82041	-1.8238	1.19881e-32	-1.34223	-1.91582	1.1409e-07	-1.33794	-1.62573
34741073	chr6:34741073:G:A	8.7e-39	-1.53536	0.554079	1.91113e-31	-0.745587	0.256487	5.22351e-06	-0.773989	1.63425
34741119	chr6:34741119:G:T	5.89426e-40	-1.85868	-1.81453	1.14946e-32	-1.39208	-1.90801	1.10447e-07	-1.38395	-1.61218
34741124	chr6:34741124:A:G	3.42991e-40	-2.73661	-1.47804	3.82568e-33	-2.76889	-1.63134	4.46955e-08	-2.71508	-1.18571
34741131	chr6:34741131:C:T	8.70553e-39	-1.46717	0.486522	1.9583e-31	-0.656345	0.191629	5.26771e-06	-0.686786	1.55547
34741909	chr6:34741909:A:G	4.03274e-40	-2.46422	-1.58853	7.06452e-33	-2.23511	-1.55177	5.22044e-08	-2.30791	-1.43759
34742484	chr6:34742484:A:C	3.07824e-39	-1.29021e-09	-2.02025	4.10176e-32	-1.29021e-09	-2.02796	2.94393e-07	-1.29021e-09	-2.01575
34743314	chr6:34743314:C:T	3.05315e-39	-1.29021e-09	-2.02843	4.28679e-32	-1.29021e-09	-1.98384	2.90072e-07	-1.29021e-09	-2.03053
34743690	chr6:34743690:G:A	3.50103e-40	-2.73843	-1.4557	3.89886e-33	-2.76823	-1.61305	4.60428e-08	-2.71248	-1.15861
34743813	chr6:34743813:AG:A	9.18228e-39	-1.47825	0.550917	2.05029e-31	-0.670784	0.251973	5.59281e-06	-0.704061	1.63263
34744100	chr6:34744100:A:G	3.08191e-39	-1.29021e-09	-2.01905	4.25121e-32	-1.29021e-09	-1.99217	3.00325e-07	-1.29021e-09	-1.9958
34744169	chr6:34744169:C:T	8.76335e-40	-1.67335	-1.60326	1.71789e-32	-1.17256	-1.72572	1.71011e-07	-1.18714	-1.37179
34744233	chr6:34744233:G:C	3.28615e-40	-2.73943	-1.51805	3.70065e-33	-2.76775	-1.6657	4.27914e-08	-2.71112	-1.23321
34745061	chr6:34745061:C:T	9.48953e-39	-1.40116	0.506744	2.2507e-31	-0.575549	0.249997	5.55017e-06	-0.64468	1.5656
34745121	chr6:34745121:G:A	1.02414e-38	-1.29021e-09	-0.818162	1.22723e-31	-1.29021e-09	-0.932035	1.08534e-06	-1.29021e-09	-0.711016
34745123	chr6:34745123:G:A	7.08453e-39	-1.56538	0.378688	1.56089e-31	-0.784225	0.0926897	3.96012e-06	-0.824752	1.40812
34745221	chr6:34745221:A:G	1.30608e-38	-1.24222	0.667228	3.1802e-31	-0.383535	0.403687	8.07584e-06	-0.456641	1.75261
34745231	chr6:34745231:G:T	1.00778e-38	-1.29021e-09	-0.834268	1.20809e-31	-1.29021e-09	-0.947756	1.06704e-06	-1.29021e-09	-0.728017
34745361	chr6:34745361:C:T	1.21453e-38	-1.33082	0.683149	2.8685e-31	-0.493164	0.410158	7.53189e-06	-0.547644	1.77388
34745495	chr6:34745495:G:T	1.66308e-39	-0.769548	-1.86639	1.01677e-32	-1.51986	-1.90289	5.02905e-08	-1.92626	-1.85659
34745622	chr6:34745622:C:A	6.91285e-39	-1.43374	0.222521	1.57526e-31	-0.622054	-0.0603211	4.11672e-06	-0.647011	1.26916
34745723	chr6:34745723:G:A	6.20157e-39	-1.45207	0.132265	1.41257e-31	-0.646169	-0.145214	3.63864e-06	-0.670335	1.16904
34745731	chr6:34745731:T:G	3.07837e-39	-1.29021e-09	-2.0202	4.16302e-32	-1.29021e-09	-2.01314	2.9548e-07	-1.29021e-09	-2.01206
34746393	chr6:34746393:G:A	3.15626e-39	-1.29021e-09	-1.99522	4.21253e-32	-1.29021e-09	-2.00132	2.95544e-07	-1.29021e-09	-2.01184
34746432	chr6:34746432:T:A	6.88637e-39	-1.41052	0.195463	1.58383e-31	-0.589872	-0.0870759	4.13388e-06	-0.616958	1.24327
34746545	chr6:34746545:A:G	9.99974e-39	-1.30462	0.462576	2.40373e-31	-0.45989	0.200116	6.31626e-06	-0.513188	1.56341
34746957	chr6:34746957:C:T	1.47224e-39	-2.75782	-1.42404e-09	2.02456e-32	-2.73403	-1.42404e-09	1.38048e-07	-2.77306	-1.42404e-09
34747409	chr6:34747409:A:T	1.00965e-38	-1.29021e-09	-0.832416	1.21049e-31	-1.29021e-09	-0.945769	1.06952e-06	-1.29021e-09	-0.725701
34747520	chr6:34747520:C:T	9.92979e-39	-1.27796	0.428898	2.41015e-31	-0.42571	0.168603	6.28218e-06	-0.480751	1.52556
34747564	chr6:34747564:C:T	3.03672e-40	-2.73665	-1.59976	3.46414e-33	-2.76923	-1.73027	3.88916e-08	-2.71419	-1.3257
34747600	chr6:34747600:G:A	1.37567e-39	-1.17308	-1.65259	2.41148e-32	-0.829148	-1.72999	1.07762e-07	-1.2678	-1.75294
34747618	chr6:34747618:A:T	9.40981e-39	-1.29749	0.394641	2.27684e-31	-0.451868	0.137861	5.89138e-06	-0.506249	1.48683
34747671	chr6:34747671:T:G	3.89966e-40	-2.52681	-1.55949	6.99087e-33	-2.31575	-1.48161	5.10615e-08	-2.37333	-1.3943
34747984	chr6:34747984:A:G	6.18392e-39	-1.51272	0.19007	1.37756e-31	-0.721189	-0.0952917	3.61198e-06	-0.743582	1.23493
34748124	chr6:34748124:G:A	3.28209e-39	-1.29021e-09	-1.95612	4.4867e-32	-1.29021e-09	-1.93826	3.16261e-07	-1.29021e-09	-1.9441
34748251	chr6:34748251:A:G	9.30976e-39	-1.30095	0.38741	2.24687e-31	-0.454427	0.127171	5.81991e-06	-0.508638	1.47701
34748553	chr6:34748553:G:A	1.01259e-38	-1.38937	0.559865	2.32956e-31	-0.566984	0.275868	6.84537e-06	-0.584589	1.71525
34748749	chr6:34748749:AT:A	7.26966e-39	-1.29021e-09	-1.1609	8.99527e-32	-1.29021e-09	-1.24268	7.61654e-07	-1.29021e-09	-1.06517
34748997	chr6:34748997:A:C	1.4506e-39	-2.77262	-1.42404e-09	1.95925e-32	-2.76682	-1.42404e-09	1.38951e-07	-2.76654	-1.42404e-09
34749025	chr6:34749025:C:T	4.47286e-39	0.0436462	-1.69022	2.31595e-32	-0.833997	-1.76556	8.10169e-08	-1.50566	-1.80035
34749208	chr6:34749208:A:C	1.28697e-38	-1.21909	0.629365	3.12695e-31	-0.352488	0.355753	8.85784e-06	-0.394782	1.78318
34749306	chr6:34749306:C:T	1.17139e-38	-1.23667	0.552836	2.84376e-31	-0.374523	0.282856	7.89273e-06	-0.418245	1.69128
34749308	chr6:34749308:G:A	1.18945e-38	-1.28974	0.621209	2.8374e-31	-0.441758	0.347851	8.015e-06	-0.485151	1.77356
34749696	chr6:34749696:T:G	4.64321e-40	-2.67073	-1.24106	5.73866e-33	-2.54171	-1.45303	7.8864e-08	-2.4272	-0.905739
34749801	chr6:34749801:C:T	3.53473e-40	-2.43535	-1.7492	7.73782e-33	-1.96501	-1.73084	7.40321e-08	-1.79035	-1.60581
34749933	chr6:34749933:G:C	7.92956e-39	-1.29021e-09	-1.07401	9.68982e-32	-1.29021e-09	-1.1683	8.30036e-07	-1.29021e-09	-0.979195
34750006	chr6:34750006:T:G	4.87662e-39	-1.39563	-0.164522	1.03354e-31	-0.569655	-0.534149	5.63022e-06	-0.411029	1.34627
34750139	chr6:34750139:T:C	1.31854e-39	-1.17536	-1.69272	2.3187e-32	-0.830987	-1.76738	1.03998e-07	-1.26906	-1.78723
34750257	chr6:34750257:G:A	3.07875e-39	-1.29021e-09	-2.02008	4.12034e-32	-1.29021e-09	-2.02344	2.90702e-07	-1.29021e-09	-2.02836
34750636	chr6:34750636:C:T	3.11377e-39	-1.29021e-09	-2.00877	4.21943e-32	-1.29021e-09	-1.99968	2.99506e-07	-1.29021e-09	-1.99853
34750638	chr6:34750638:G:A	3.39963e-39	-1.29021e-09	-1.92094	4.8495e-32	-1.29021e-09	-1.8605	3.19967e-07	-1.29021e-09	-1.93245
34750760	chr6:34750760:AAC:A	4.63447e-40	-2.54809	-1.36558	8.15938e-33	-2.35101	-1.29179	6.12878e-08	-2.3855	-1.19958
34750894	chr6:34750894:C:T	1.5193e-39	-1.04512	-1.68123	2.70638e-32	-0.686191	-1.75757	1.19162e-07	-1.14267	-1.77751
34750927	chr6:34750927:G:A	1.07364e-39	-1.1525	-1.92105	2.26241e-32	-0.799226	-1.82372	8.21179e-08	-1.30527	-1.98723
34751397	chr6:34751397:A:G	4.61526e-40	-2.70544	-1.21238	5.59761e-33	-2.59434	-1.42528	7.65771e-08	-2.49391	-0.868458
34751851	chr6:34751851:C:G	4.08569e-39	-1.27104	-0.466078	1.09913e-31	-0.41087	-0.631401	1.97584e-06	-0.486418	0.374501
34752239	chr6:34752239:G:C	3.11745e-39	-1.29021e-09	-2.00759	4.3346e-32	-1.29021e-09	-1.97275	3.06049e-07	-1.29021e-09	-1.97692
34752434	chr6:34752434:A:G	1.17644e-38	-1.37744	0.697914	2.73908e-31	-0.549553	0.42038	7.93069e-06	-0.582534	1.86037
34752522	chr6:34752522:T:C	3.05822e-39	-1.29021e-09	-2.02677	4.09092e-32	-1.29021e-09	-2.03061	2.92027e-07	-1.29021e-09	-2.02382
34752540	chr6:34752540:A:G	6.54257e-39	-1.49854	0.232268	1.50473e-31	-0.69654	-0.0316407	3.80446e-06	-0.734769	1.27803
34752545	chr6:34752545:A:G	1.19991e-38	-1.25623	0.596459	2.8896e-31	-0.401235	0.325557	8.10723e-06	-0.441108	1.74096
34752547	chr6:34752547:T:C	1.02296e-38	-1.36838	0.54906	2.39271e-31	-0.543489	0.279123	6.63895e-06	-0.581731	1.68178
34753225	chr6:34753225:G:A	8.14414e-39	-1.29021e-09	-1.04731	9.95625e-32	-1.29021e-09	-1.14118	8.53308e-07	-1.29021e-09	-0.951543
34753290	chr6:34753290:G:A	1.27148e-38	-1.30707	0.705235	3.00003e-31	-0.464388	0.426216	8.63514e-06	-0.506203	1.86913
34754505	chr6:34754505:G:T	4.5589e-40	-2.67115	-1.25896	5.6354e-33	-2.54075	-1.47214	7.69658e-08	-2.42779	-0.929511
34754646	chr6:34754646:G:A	6.20961e-40	-2.577	-1.04409	1.04585e-32	-2.39857	-0.995982	8.89494e-08	-2.40633	-0.806267
34754695	chr6:34754695:A:G	3.08373e-39	-1.29021e-09	-2.01846	4.17086e-32	-1.29021e-09	-2.01126	2.96084e-07	-1.29021e-09	-2.01002
34754797	chr6:34754797:A:C	8.72885e-39	-1.34346	0.365493	2.02913e-31	-0.499055	0.0698696	5.7219e-06	-0.517388	1.46878
34754909	chr6:34754909:A:G	2.05118e-38	-1.29021e-09	-0.123605	2.49661e-31	-1.29021e-09	-0.221859	1.3784e-06	-1.29021e-09	-0.471982
34754984	chr6:34754984:T:C	5.10348e-40	-2.49411	-1.32316	9.23993e-33	-2.27675	-1.24168	6.91995e-08	-2.31597	-1.1477
34755125	chr6:34755125:A:C	9.91368e-39	-1.28024	0.429555	2.32221e-31	-0.425697	0.131424	6.6444e-06	-0.446014	1.54688
34756118	chr6:34756118:G:A	3.94804e-40	-2.3031	-1.77087	7.16568e-33	-2.02836	-1.7443	5.00994e-08	-2.11765	-1.66901
34756318	chr6:34756318:C:A	1.29236e-39	-1.19739	-1.69074	2.26305e-32	-0.856381	-1.76628	1.01859e-07	-1.29142	-1.78565
34756577	chr6:34756577:G:C	3.35783e-39	-1.29021e-09	-1.93331	4.59321e-32	-1.29021e-09	-1.9148	3.23665e-07	-1.29021e-09	-1.92095
34756972	chr6:34756972:A:C	7.62844e-39	-1.29021e-09	-1.11272	9.42105e-32	-1.29021e-09	-1.19643	7.95738e-07	-1.29021e-09	-1.02139
34757038	chr6:34757038:C:T	3.28805e-40	-2.76658	-1.49032	3.86319e-33	-2.74407	-1.6464	4.70341e-08	-2.65403	-1.19576
34757143	chr6:34757143:T:C	2.27379e-39	-1.06045	-1.26271	3.6718e-32	-0.710412	-1.42828	1.73301e-07	-1.1763	-1.36933
34757371	chr6:34757371:A:G	1.32253e-39	-1.13822	-1.72684	2.34136e-32	-0.790789	-1.79786	1.0427e-07	-1.23824	-1.81544
34757603	chr6:34757603:C:T	4.04068e-39	-0.0101632	-1.73803	2.06619e-32	-0.88765	-1.82602	7.22722e-08	-1.56822	-1.85201
34757701	chr6:34757701:G:A	3.97718e-40	-2.29668	-1.76994	7.21723e-33	-2.02212	-1.74337	5.04958e-08	-2.11066	-1.66811
34757752	chr6:34757752:G:A	1.80286e-39	-2.55523	-1.42404e-09	2.20438e-32	-2.64893	-1.42404e-09	1.38359e-07	-2.77081	-1.42404e-09
34757878	chr6:34757878:G:GTCA	1.40948e-38	-1.09203	0.593231	3.55633e-31	-0.190473	0.322408	9.90315e-06	-0.243764	1.74371
34758130	chr6:34758130:A:G	3.11421e-39	-1.29021e-09	-2.00863	4.32738e-32	-1.29021e-09	-1.97442	3.05558e-07	-1.29021e-09	-1.97852
34758359	chr6:34758359:T:A	1.36635e-38	-1.15092	0.621046	3.40288e-31	-0.263149	0.350977	9.54798e-06	-0.312212	1.77563
34758584	chr6:34758584:A:G	1.38781e-38	-1.18063	0.666341	3.40796e-31	-0.299576	0.388895	9.67073e-06	-0.350235	1.82643
34758717	chr6:34758717:T:C	3.35556e-39	-1.29021e-09	-1.93399	4.59004e-32	-1.29021e-09	-1.91549	3.23443e-07	-1.29021e-09	-1.92164
34758786	chr6:34758786:G:C	6.13381e-39	-1.29021e-09	-1.33079	8.32915e-32	-1.29021e-09	-1.31962	7.8211e-07	-1.29021e-09	-1.03867
34759111	chr6:34759111:T:C	3.35878e-39	-1.29021e-09	-1.93303	4.59452e-32	-1.29021e-09	-1.91451	3.23777e-07	-1.29021e-09	-1.92061
34759216	chr6:34759216:A:G	3.42066e-39	-1.29021e-09	-1.91477	4.68667e-32	-1.29021e-09	-1.89466	3.30067e-07	-1.29021e-09	-1.90137
34759254	chr6:34759254:A:G	9.43637e-39	-1.34086	0.440827	2.18486e-31	-0.495602	0.140362	6.25437e-06	-0.51794	1.55831
34759410	chr6:34759410:C:T	4.81726e-40	-2.63477	-1.24022	6.01286e-33	-2.48955	-1.45851	8.33518e-08	-2.37017	-0.907419
34759535	chr6:34759535:A:C	3.08459e-39	-1.29021e-09	-2.01819	4.17195e-32	-1.29021e-09	-2.011	2.9614e-07	-1.29021e-09	-2.00983
34759843	chr6:34759843:C:T	3.05713e-39	-1.29021e-09	-2.02713	4.09751e-32	-1.29021e-09	-2.029	2.90003e-07	-1.29021e-09	-2.03077
34760423	chr6:34760423:A:T	5.26382e-39	-1.29021e-09	-1.48375	7.53203e-32	-1.29021e-09	-1.42021	4.18895e-07	-1.29021e-09	-1.66304
34760453	chr6:34760453:C:G	9.80247e-39	-1.35635	0.494375	2.22734e-31	-0.528526	0.19254	6.52266e-06	-0.541713	1.62409
34760476	chr6:34760476:T:C	3.82957e-40	-2.64059	-1.46385	4.93312e-33	-2.49647	-1.64952	6.35151e-08	-2.37316	-1.17622
34760958	chr6:34760958:G:A	3.55493e-40	-2.65812	-1.52074	4.60227e-33	-2.52301	-1.6924	5.79574e-08	-2.40221	-1.23875
34761260	chr6:34761260:C:T	1.23246e-39	-1.24181	-1.69378	2.14933e-32	-0.904453	-1.76977	9.71866e-08	-1.33416	-1.78987
34761301	chr6:34761301:A:T	3.42748e-39	-1.29021e-09	-1.91278	4.59002e-32	-1.29021e-09	-1.91549	3.05425e-07	-1.29021e-09	-1.97896
34761384	chr6:34761384:C:T	1.43265e-39	-1.10757	-1.67751	2.53179e-32	-0.754857	-1.75559	1.12774e-07	-1.201	-1.77427
34761385	chr6:34761385:A:G	9.99588e-39	-1.412	0.569568	2.20384e-31	-0.605276	0.258682	6.67191e-06	-0.613759	1.71876
34761621	chr6:34761621:C:T	2.29632e-39	-2.3133	-1.42404e-09	3.19982e-32	-2.27628	-1.42404e-09	1.63069e-07	-2.60649	-1.42404e-09
34762129	chr6:34762129:C:T	2.12111e-40	-2.6986	-1.99665	2.72456e-33	-2.74536	-1.9943	1.9727e-08	-2.70455	-2.01412
34762252	chr6:34762252:C:T	3.0574e-39	-1.29021e-09	-2.02704	4.1212e-32	-1.29021e-09	-2.02323	2.9209e-07	-1.29021e-09	-2.0236
34762272	chr6:34762272:C:T	4.43908e-40	-2.58131	-1.37543	7.69777e-33	-2.40215	-1.29888	5.8207e-08	-2.42984	-1.20682
34762524	chr6:34762524:G:C	3.15192e-39	-1.99659	-1.42404e-09	4.91224e-32	-1.84765	-1.42404e-09	1.10254e-06	-0.69529	-1.42404e-09
34762573	chr6:34762573:A:G	7.57661e-39	-1.29021e-09	-1.11954	9.36061e-32	-1.29021e-09	-1.20287	7.89977e-07	-1.29021e-09	-1.02866
34762618	chr6:34762618:C:T	5.09344e-39	0.19156	-1.70821	2.57013e-32	-0.709865	-1.78556	8.76759e-08	-1.41062	-1.8164
34763415	chr6:34763415:C:CT	3.35364e-39	-1.29021e-09	-1.93456	4.58715e-32	-1.29021e-09	-1.91612	3.2323e-07	-1.29021e-09	-1.9223
34763433	chr6:34763433:G:A	7.545e-39	-1.29021e-09	-1.12372	9.3251e-32	-1.29021e-09	-1.20667	7.86691e-07	-1.29021e-09	-1.03283
34763448	chr6:34763448:G:A	1.2793e-38	-1.3325	0.736785	2.97682e-31	-0.50085	0.454914	8.76155e-06	-0.528801	1.90627
34763542	chr6:34763542:G:A	7.41565e-39	-1.29021e-09	-1.14101	9.16594e-32	-1.29021e-09	-1.22388	7.7229e-07	-1.29021e-09	-1.0513
34763872	chr6:34763872:G:A	2.52589e-39	-2.51358	0.295572	3.48214e-32	-2.18902	-0.00271596	8.6942e-07	-2.07088	1.13805
34763909	chr6:34763909:A:G	1.25169e-38	-1.1205	0.50298	3.1146e-31	-0.235444	0.234752	8.71774e-06	-0.270878	1.64333
34763951	chr6:34763951:G:A	1.66365e-39	-0.862982	-1.77261	3.02667e-32	-0.494754	-1.83716	1.31992e-07	-0.963393	-1.85453
34764082	chr6:34764082:G:A	3.36667e-39	-1.29021e-09	-1.93068	4.61608e-32	-1.29021e-09	-1.90983	3.16314e-07	-1.29021e-09	-1.94393
34764368	chr6:34764368:T:C	1.8456e-38	-1.04105	0.811833	4.53376e-31	-0.143158	0.517916	1.34928e-05	-0.179369	1.98862
34764978	chr6:34764978:G:A	3.04637e-39	-1.29021e-09	-2.03065	4.09882e-32	-1.29021e-09	-2.02868	2.90507e-07	-1.29021e-09	-2.02904
34765585	chr6:34765585:T:C	2.12791e-38	-1.1315	1.04462	5.10882e-31	-0.255031	0.749206	1.58826e-05	-0.291651	2.26397
34765969	chr6:34765969:G:A	4.38884e-40	-2.56312	-1.405	7.65282e-33	-2.37854	-1.32835	5.76688e-08	-2.40611	-1.23984
34766462	chr6:34766462:G:A	1.2129e-38	-1.31519	0.666181	2.86069e-31	-0.474168	0.388435	8.22706e-06	-0.509553	1.82407
34766536	chr6:34766536:G:A	1.46328e-39	-2.76393	-1.42404e-09	1.94682e-32	-2.77318	-1.42404e-09	1.46149e-07	-2.71604	-1.42404e-09
34767032	chr6:34767032:T:A	1.02255e-38	-1.24138	0.421662	2.45948e-31	-0.38529	0.148447	6.6803e-06	-0.429017	1.53527
34767196	chr6:34767196:G:A	3.22691e-39	-1.29021e-09	-1.97308	4.45991e-32	-1.29021e-09	-1.94425	3.07282e-07	-1.29021e-09	-1.9729
34767448	chr6:34767448:C:T	3.06902e-39	-1.29021e-09	-2.02325	4.09013e-32	-1.29021e-09	-2.0308	2.90417e-07	-1.29021e-09	-2.02935
34767852	chr6:34767852:T:C	8.1842e-39	-1.29021e-09	-1.0424	1.09259e-31	-1.29021e-09	-1.04824	8.30288e-07	-1.29021e-09	-0.978891
34767972	chr6:34767972:G:A	3.5011e-39	-1.29021e-09	-1.89153	4.63527e-32	-1.29021e-09	-1.90568	3.13902e-07	-1.29021e-09	-1.95158
34768106	chr6:34768106:T:C	5.7977e-40	-2.2741	-1.41563	1.16906e-32	-1.74021	-1.54296	1.2808e-07	-1.68455	-1.16345
34768357	chr6:34768357:C:T	1.64424e-39	-1.55487	-1.09245	3.12958e-32	-1.01128	-1.2872	3.38374e-07	-1.08211	-0.794404
34768776	chr6:34768776:G:T	6.16477e-39	-1.59393	0.268176	1.33479e-31	-0.834902	-0.013121	3.43395e-06	-0.86425	1.30505
34768795	chr6:34768795:A:G	3.06003e-39	-1.29021e-09	-2.02618	4.21928e-32	-1.29021e-09	-1.99971	2.90021e-07	-1.29021e-09	-2.03071
34768871	chr6:34768871:G:A	4.80952e-39	0.117967	-1.69197	2.46573e-32	-0.770049	-1.76684	8.50785e-08	-1.45541	-1.80168
34768957	chr6:34768957:CA:C	7.54684e-39	-1.29021e-09	-1.12348	9.32549e-32	-1.29021e-09	-1.20663	7.86782e-07	-1.29021e-09	-1.03271
34769208	chr6:34769208:A:G	1.47363e-39	-2.75688	-1.42404e-09	2.02833e-32	-2.73217	-1.42404e-09	1.38024e-07	-2.77324	-1.42404e-09
34769358	chr6:34769358:T:C	4.67207e-39	0.113808	-1.71681	2.3828e-32	-0.778748	-1.79236	8.23804e-08	-1.46583	-1.82348
34769776	chr6:34769776:C:T	8.63922e-39	-1.39717	0.408881	1.94959e-31	-0.578907	0.109733	5.5907e-06	-0.589991	1.51819
34769806	chr6:34769806:A:G	1.05341e-38	0.490189	-1.28018	5.22134e-32	-0.441293	-1.34533	1.95538e-07	-1.10728	-1.31763
34769921	chr6:34769921:T:C	7.5576e-39	-1.29021e-09	-1.12205	9.33941e-32	-1.29021e-09	-1.20514	7.87982e-07	-1.29021e-09	-1.03119
34770066	chr6:34770066:T:C	3.17152e-39	-1.29021e-09	-1.9904	4.3093e-32	-1.29021e-09	-1.9786	3.10096e-07	-1.29021e-09	-1.96378
34770426	chr6:34770426:T:C	1.31529e-38	-1.2615	0.69354	3.12743e-31	-0.410933	0.41435	9.01747e-06	-0.450513	1.85677
34771213	chr6:34771213:C:T	3.17907e-40	-2.76626	-1.52434	3.77434e-33	-2.7421	-1.67164	4.51628e-08	-2.6522	-1.23819
34771238	chr6:34771238:A:T	3.05482e-39	-1.29021e-09	-2.02788	4.11817e-32	-1.29021e-09	-2.02397	2.92189e-07	-1.29021e-09	-2.02326
34771360	chr6:34771360:T:G	6.09331e-39	-1.29021e-09	-1.33741	8.51925e-32	-1.29021e-09	-1.29705	6.01089e-07	-1.29021e-09	-1.30192
34771417	chr6:34771417:C:A	3.088e-39	-1.29021e-09	-2.01708	4.17732e-32	-1.29021e-09	-2.00971	2.96549e-07	-1.29021e-09	-2.00845
34772013	chr6:34772013:C:A	3.24144e-40	-2.76317	-1.50801	3.80567e-33	-2.74693	-1.65855	4.55468e-08	-2.66076	-1.22116
34772098	chr6:34772098:A:G	2.72426e-38	-0.848609	1.00879	3.79525e-31	-0.181883	0.37884	9.69553e-05	0.369084	3.41226
34772155	chr6:34772155:G:A	3.20011e-40	-2.76368	-1.52033	3.76917e-33	-2.74685	-1.66826	4.49557e-08	-2.66182	-1.23317
34772577	chr6:34772577:C:T	1.30808e-39	-1.21382	-1.66223	2.27898e-32	-0.874683	-1.74097	1.02831e-07	-1.30526	-1.76231
34772641	chr6:34772641:A:C	2.47058e-39	-0.984183	-1.25597	4.02524e-32	-0.624473	-1.42232	1.88776e-07	-1.09737	-1.36273
34772778	chr6:34772778:C:T	7.54684e-39	-1.29021e-09	-1.12348	9.32549e-32	-1.29021e-09	-1.20663	7.86782e-07	-1.29021e-09	-1.03271
34772812	chr6:34772812:T:C	8.73455e-39	-1.29021e-09	-0.977319	1.24911e-31	-1.29021e-09	-0.914366	7.05652e-07	-1.29021e-09	-1.14154
34773317	chr6:34773317:G:A	4.49132e-40	-2.60179	-1.34325	7.74858e-33	-2.42956	-1.26489	5.87406e-08	-2.45654	-1.17099
34773398	chr6:34773398:G:A	1.32188e-39	-1.16091	-1.70464	2.33554e-32	-0.815361	-1.77578	1.05068e-07	-1.25298	-1.79307
34773923	chr6:34773923:A:AT	8.73997e-39	-1.40535	0.42865	1.96806e-31	-0.588474	0.128727	5.65891e-06	-0.601327	1.54165
34774140	chr6:34774140:A:G	8.79825e-39	-1.41666	0.44661	1.97538e-31	-0.60159	0.145559	5.70882e-06	-0.614186	1.56329
34774351	chr6:34774351:A:G	1.33106e-39	-1.17081	-1.68782	2.34592e-32	-0.82313	-1.76357	1.05271e-07	-1.26021	-1.78391
34774471	chr6:34774471:T:C	8.8737e-39	-1.40401	0.442495	2.00386e-31	-0.584755	0.143038	5.80985e-06	-0.59429	1.56094
34774549	chr6:34774549:A:G	6.08967e-39	-1.29021e-09	-1.33801	8.6669e-32	-1.29021e-09	-1.27987	5.0788e-07	-1.29021e-09	-1.47042
34774672	chr6:34774672:C:T	1.31624e-38	-1.23479	0.66755	3.16723e-31	-0.37444	0.390504	9.08502e-06	-0.412847	1.82657
34774673	chr6:34774673:A:G	8.57841e-39	-1.47774	0.482385	1.89446e-31	-0.679077	0.181218	5.53295e-06	-0.691022	1.60883
34774996	chr6:34774996:G:A	4.78606e-40	-2.56245	-1.31904	8.34399e-33	-2.38222	-1.2382	6.32938e-08	-2.4086	-1.14427
34775500	chr6:34775500:A:G	3.23782e-39	-1.29021e-09	-1.96971	4.33168e-32	-1.29021e-09	-1.97342	2.99664e-07	-1.29021e-09	-1.998
34775574	chr6:34775574:C:G	4.78767e-39	-1.29021e-09	-1.57856	8.2532e-32	-1.29021e-09	-1.32878	5.64797e-07	-1.29021e-09	-1.3642
34775602	chr6:34775602:A:G	1.26792e-39	-1.22424	-1.68299	2.20998e-32	-0.887105	-1.75929	9.97704e-08	-1.31794	-1.77985
34776134	chr6:34776134:C:T	3.13472e-39	-1.29021e-09	-2.00207	4.37145e-32	-1.29021e-09	-1.96429	3.09195e-07	-1.29021e-09	-1.96669
34776357	chr6:34776357:A:G	1.44502e-38	-1.1781	0.704201	3.34621e-31	-0.306597	0.377633	1.02156e-05	-0.334791	1.8658
34776572	chr6:34776572:T:C	1.68579e-37	-1.29021e-09	1.9828	1.56027e-30	-1.29021e-09	1.61065	6.39114e-05	-1.29021e-09	3.36459
34776691	chr6:34776691:A:G	3.06625e-39	-1.29021e-09	-2.02415	4.13992e-32	-1.29021e-09	-2.0187	2.93802e-07	-1.29021e-09	-2.01776
34776880	chr6:34776880:A:G	3.08357e-39	-1.29021e-09	-2.01852	4.16987e-32	-1.29021e-09	-2.01149	2.96008e-07	-1.29021e-09	-2.01028
34776999	chr6:34776999:G:C	5.86236e-40	-2.5787	-1.09994	1.05446e-32	-2.39436	-0.991989	7.661e-08	-2.44468	-0.917261
34777314	chr6:34777314:G:T	4.19131e-39	-1.29021e-09	-1.71159	5.5026e-32	-1.29021e-09	-1.73416	4.12286e-07	-1.29021e-09	-1.67894
34777905	chr6:34777905:G:A	1.92227e-39	-2.11601	-0.375084	4.58411e-32	-1.36786	-0.548926	1.09323e-06	-1.27091	0.56714
34777926	chr6:34777926:A:G	6.81735e-39	-1.42887	0.203737	1.54615e-31	-0.620057	-0.0809672	4.15186e-06	-0.633908	1.26456
34778106	chr6:34778106:C:T	9.27031e-39	-1.29021e-09	-0.917788	1.23494e-31	-1.29021e-09	-0.925775	1.03351e-06	-1.29021e-09	-0.75995
34778346	chr6:34778346:G:A	4.77782e-40	-2.57404	-1.30917	8.32545e-33	-2.39293	-1.22972	6.32143e-08	-2.42052	-1.13361
34778374	chr6:34778374:G:A	1.36269e-38	-1.2122	0.679636	3.27664e-31	-0.350654	0.400678	9.38196e-06	-0.392983	1.83886
34778747	chr6:34778747:C:G	1.31489e-39	-1.1973	-1.67355	2.29274e-32	-0.858639	-1.75099	1.02967e-07	-1.29431	-1.77195
34778811	chr6:34778811:G:T	3.05446e-39	-1.29021e-09	-2.028	4.09018e-32	-1.29021e-09	-2.03079	2.91538e-07	-1.29021e-09	-2.02549
34779084	chr6:34779084:G:A	3.35159e-39	-1.29021e-09	-1.93517	4.58383e-32	-1.29021e-09	-1.91684	3.23012e-07	-1.29021e-09	-1.92297
34779261	chr6:34779261:C:T	6.15148e-40	-2.56061	-1.06989	1.12242e-32	-2.36353	-0.960364	8.02581e-08	-2.43072	-0.884699
34779262	chr6:34779262:G:A	3.35266e-39	-1.29021e-09	-1.93485	4.58646e-32	-1.29021e-09	-1.91627	3.23159e-07	-1.29021e-09	-1.92252
34779339	chr6:34779339:CT:C	7.49722e-39	-1.29021e-09	-1.13007	9.26985e-32	-1.29021e-09	-1.21261	7.81615e-07	-1.29021e-09	-1.0393
34779520	chr6:34779520:G:A	7.56408e-39	-1.29021e-09	-1.12119	9.34606e-32	-1.29021e-09	-1.20442	7.88646e-07	-1.29021e-09	-1.03035
34779632	chr6:34779632:T:A	3.21977e-40	-2.76525	-1.51263	3.8025e-33	-2.74425	-1.66206	4.56287e-08	-2.6569	-1.22323
34779648	chr6:34779648:C:T	3.21135e-39	-1.29021e-09	-1.97791	4.33435e-32	-1.29021e-09	-1.97281	3.02168e-07	-1.29021e-09	-1.98968
34779673	chr6:34779673:C:A	4.98393e-40	-2.64586	-1.19511	6.1803e-33	-2.49985	-1.42075	8.70264e-08	-2.38003	-0.854424
34779826	chr6:34779826:C:T	1.04564e-38	-1.24649	0.449104	2.46521e-31	-0.381938	0.147419	6.96373e-06	-0.418859	1.56667
34779892	chr6:34779892:G:A	3.20039e-39	-1.29021e-09	-1.98133	4.3432e-32	-1.29021e-09	-1.97077	3.06371e-07	-1.29021e-09	-1.97587
34780263	chr6:34780263:G:A	4.99563e-40	-2.52425	-1.31438	8.91143e-33	-2.3198	-1.23483	6.65298e-08	-2.36326	-1.13976
34780949	chr6:34780949:A:T	7.65303e-39	-1.29021e-09	-1.1095	9.44662e-32	-1.29021e-09	-1.19372	7.98091e-07	-1.29021e-09	-1.01844
34780951	chr6:34780951:C:T	9.90504e-39	-1.43867	0.587113	2.29636e-31	-0.625765	0.320296	6.39836e-06	-0.671067	1.7342
34780953	chr6:34780953:C:T	1.44136e-38	-1.25068	0.774253	3.4446e-31	-0.388362	0.488374	9.8879e-06	-0.447724	1.94613
34781336	chr6:34781336:A:G	1.45988e-38	-1.1556	0.691938	3.59683e-31	-0.269267	0.412527	1.0121e-05	-0.33308	1.85479
34781886	chr6:34781886:C:T	3.38643e-39	-1.29021e-09	-1.92483	4.64062e-32	-1.29021e-09	-1.90453	3.26859e-07	-1.29021e-09	-1.91114
34782072	chr6:34782072:A:G	7.89439e-39	-2.35634	1.27789	1.06065e-31	-1.96225	0.884336	3.80275e-06	-1.82107	2.36389
34782255	chr6:34782255:A:G	6.74331e-40	-2.51349	-1.02515	1.25494e-32	-2.29971	-0.912583	8.95434e-08	-2.37103	-0.83491
34782469	chr6:34782469:C:T	2.45245e-39	-1.06991	-1.1776	3.92696e-32	-0.720555	-1.35096	1.86844e-07	-1.18279	-1.2876
34782513	chr6:34782513:C:T	3.09038e-39	-1.29021e-09	-2.01631	4.18356e-32	-1.29021e-09	-2.00822	2.96977e-07	-1.29021e-09	-2.00701
34782894	chr6:34782894:C:T	1.63452e-39	-2.65325	-1.42404e-09	2.03073e-32	-2.73098	-1.42404e-09	1.87005e-07	-2.46953	-1.42404e-09
34782951	chr6:34782951:T:C	9.59332e-39	-1.55581	0.672276	2.11461e-31	-0.781099	0.393175	5.86046e-06	-0.82735	1.80267
34784172	chr6:34784172:G:A	3.40031e-39	-1.29021e-09	-1.92074	4.85087e-32	-1.29021e-09	-1.86022	3.20032e-07	-1.29021e-09	-1.93224
34784233	chr6:34784233:A:C	1.47094e-38	-1.16311	0.70699	3.62074e-31	-0.276982	0.426867	1.02177e-05	-0.340553	1.87177
34784574	chr6:34784574:A:G	1.47957e-38	-1.14954	0.699272	3.65848e-31	-0.25885	0.419103	1.02658e-05	-0.324836	1.86075
34784645	chr6:34784645:T:C	3.30004e-39	-1.29021e-09	-1.95067	4.28426e-32	-1.29021e-09	-1.98443	3.1189e-07	-1.29021e-09	-1.95801
34784901	chr6:34784901:A:G	1.5444e-38	-1.20754	0.800148	3.73225e-31	-0.333439	0.513656	1.07279e-05	-0.397201	1.97714
34785186	chr6:34785186:C:G	1.29127e-38	-1.22137	0.634976	3.11995e-31	-0.362817	0.363838	8.55398e-06	-0.427633	1.78112
34785237	chr6:34785237:G:A	2.08808e-39	-1.06855	-1.33981	3.48978e-32	-0.689557	-1.49998	1.64805e-07	-1.17186	-1.42404
34785562	chr6:34785562:T:C	1.01429e-38	-1.26099	0.433151	2.38769e-31	-0.399346	0.13288	6.72649e-06	-0.430262	1.54341
34785971	chr6:34785971:C:T	6.7625e-40	-2.65037	-0.885432	7.95283e-33	-2.50564	-1.16279	1.22143e-07	-2.39085	-0.50462
34786008	chr6:34786008:G:A	3.09582e-39	-1.29021e-09	-2.01455	4.19254e-32	-1.29021e-09	-2.00607	2.97629e-07	-1.29021e-09	-2.00482
34787130	chr6:34787130:A:G	9.72589e-39	-1.35234	0.482529	2.23953e-31	-0.509882	0.179356	6.41971e-06	-0.544439	1.6109
34787441	chr6:34787441:T:G	3.36568e-39	-1.29021e-09	-1.93097	4.6096e-32	-1.29021e-09	-1.91124	3.24725e-07	-1.29021e-09	-1.91768
34787535	chr6:34787535:A:C	3.74505e-39	-2.43442	0.610254	4.95968e-32	-2.04267	0.204628	1.28544e-06	-1.94276	1.40096
34787718	chr6:34787718:AAAG:A	1.92497e-39	-2.48969	-1.42404e-09	2.4404e-32	-2.54722	-1.42404e-09	2.05045e-07	-2.37743	-1.42404e-09
34788099	chr6:34788099:A:G	7.54684e-39	-1.29021e-09	-1.12348	9.32549e-32	-1.29021e-09	-1.20663	7.86782e-07	-1.29021e-09	-1.03271
34788230	chr6:34788230:T:C	7.84889e-39	-1.29021e-09	-1.08423	9.66388e-32	-1.29021e-09	-1.17098	8.20343e-07	-1.29021e-09	-0.990941
34788283	chr6:34788283:CTG:C	7.5675e-39	-1.29021e-09	-1.12074	9.34987e-32	-1.29021e-09	-1.20402	7.88998e-07	-1.29021e-09	-1.0299
34788284	chr6:34788284:T:A	3.11816e-39	-1.29021e-09	-2.00736	4.20683e-32	-1.29021e-09	-2.00267	2.94383e-07	-1.29021e-09	-2.01578
34788946	chr6:34788946:A:ACCTGTGGTCAG	6.49303e-39	-1.27388	-1.42404e-09	7.80638e-32	-1.38444	-1.42404e-09	7.2885e-07	-1.10919	-1.42404e-09
34788984	chr6:34788984:A:G	1.86126e-38	-1.23065	1.00988	4.44004e-31	-0.367236	0.721105	1.43346e-05	-0.414974	2.28474
34789132	chr6:34789132:T:C	1.94955e-38	-1.24188	1.06746	4.64983e-31	-0.378055	0.778093	1.51586e-05	-0.428501	2.35416
34789311	chr6:34789311:TTC:T	6.68768e-40	-2.50761	-1.03932	1.24367e-32	-2.29137	-0.92995	8.8983e-08	-2.36319	-0.849023
34789467	chr6:34789467:A:G	7.50173e-39	-1.29021e-09	-1.12947	9.2732e-32	-1.29021e-09	-1.21225	7.81899e-07	-1.29021e-09	-1.03894
34789895	chr6:34789895:G:A	3.04625e-39	-1.29021e-09	-2.03069	4.09824e-32	-1.29021e-09	-2.02882	2.90454e-07	-1.29021e-09	-2.02922
34789909	chr6:34789909:G:A	1.02456e-39	-2.75683	-0.363519	8.95761e-33	-2.77228	-0.77718	2.18693e-07	-2.61078	0.297788
34789913	chr6:34789913:A:G	7.62225e-39	-1.29021e-09	-1.11353	9.40634e-32	-1.29021e-09	-1.19799	7.95968e-07	-1.29021e-09	-1.0211
34790033	chr6:34790033:A:G	1.99675e-38	-1.20937	1.05887	4.78108e-31	-0.340165	0.768036	1.56215e-05	-0.387051	2.34279
34790076	chr6:34790076:A:C	4.64611e-40	-2.54574	-1.36542	8.25237e-33	-2.34707	-1.2844	6.14565e-08	-2.38961	-1.19273
34790356	chr6:34790356:C:G	6.42496e-40	-2.6385	-0.948497	7.63369e-33	-2.48841	-1.22098	1.15272e-07	-2.37028	-0.58309
34790850	chr6:34790850:G:A	1.44994e-38	-1.17986	0.709367	3.5482e-31	-0.299522	0.429167	1.00295e-05	-0.361679	1.8743
34790863	chr6:34790863:C:T	1.35011e-38	-1.20773	0.665904	3.28919e-31	-0.333653	0.387499	9.18223e-06	-0.395341	1.8197
34790908	chr6:34790908:G:A	2.34019e-39	-2.29437	-1.42404e-09	2.81189e-32	-2.40552	-1.42404e-09	2.74929e-07	-2.08415	-1.42404e-09
34790926	chr6:34790926:A:T	1.40212e-38	-1.17469	0.670652	3.43756e-31	-0.294253	0.39222	9.61597e-06	-0.356274	1.82679
34790939	chr6:34790939:A:T	9.80924e-39	-1.33726	0.475981	2.25598e-31	-0.494191	0.170981	6.43632e-06	-0.527388	1.59644
34791047	chr6:34791047:C:T	1.41943e-38	-1.18615	0.694386	3.46908e-31	-0.307605	0.414701	9.7618e-06	-0.369865	1.85543
34791097	chr6:34791097:G:T	3.38742e-39	-1.29021e-09	-1.92454	4.64192e-32	-1.29021e-09	-1.90425	3.26947e-07	-1.29021e-09	-1.91086
34791163	chr6:34791163:C:T	1.00774e-38	-1.32279	0.488484	2.32406e-31	-0.475909	0.18243	6.65541e-06	-0.507639	1.61016
34791710	chr6:34791710:G:C	3.40166e-39	-1.29021e-09	-1.92034	4.67772e-32	-1.29021e-09	-1.89657	3.27806e-07	-1.29021e-09	-1.90824
34791725	chr6:34791725:CTGAG:C	3.22108e-40	-2.75817	-1.51931	3.73054e-33	-2.75377	-1.67164	4.41274e-08	-2.6761	-1.23749
34792070	chr6:34792070:G:A	8.35088e-39	-1.29021e-09	-1.02224	1.02888e-31	-1.29021e-09	-1.10832	8.76374e-07	-1.29021e-09	-0.924871
34792107	chr6:34792107:G:C	4.46902e-38	-1.34627	2.00142	9.11732e-31	-0.509401	1.58278	3.31017e-05	-0.558745	3.26542
34792177	chr6:34792177:A:G	8.98796e-39	-1.34214	0.393424	2.0742e-31	-0.501752	0.094536	5.78811e-06	-0.533761	1.49666
34792385	chr6:34792385:G:C	1.4807e-38	-1.16875	0.719244	3.63572e-31	-0.285692	0.439705	1.02655e-05	-0.350175	1.88605
34792451	chr6:34792451:C:T	1.30834e-38	-1.18234	0.609082	3.21029e-31	-0.304171	0.333739	8.85953e-06	-0.367429	1.75601
34792716	chr6:34792716:C:G	3.68857e-39	-1.29021e-09	-1.83937	4.92623e-32	-1.29021e-09	-1.8448	3.25552e-07	-1.29021e-09	-1.91514
34792806	chr6:34792806:T:C	3.58041e-39	-1.55432	-0.314805	7.37287e-32	-0.767305	-0.674267	3.65784e-06	-0.628314	1.13228
34792959	chr6:34792959:T:C	1.47223e-38	-1.21139	0.756145	3.57363e-31	-0.335652	0.47244	1.02145e-05	-0.399107	1.93
34793179	chr6:34793179:C:G	1.47221e-38	-1.16221	0.706959	3.62027e-31	-0.276256	0.426012	1.02494e-05	-0.338434	1.87274
34793310	chr6:34793310:A:G	3.39983e-39	-1.29021e-09	-1.92088	4.84989e-32	-1.29021e-09	-1.86042	3.19991e-07	-1.29021e-09	-1.93237
34793425	chr6:34793425:C:T	3.42961e-39	-1.91216	-1.42404e-09	5.36336e-32	-1.75979	-1.42404e-09	1.25742e-06	-0.563847	-1.42404e-09
34793583	chr6:34793583:C:T	9.24582e-39	-1.29021e-09	-0.920433	1.13049e-31	-1.29021e-09	-1.01414	9.70739e-07	-1.29021e-09	-0.822606
34793898	chr6:34793898:A:G	4.66453e-40	-2.55468	-1.35252	8.24755e-33	-2.3589	-1.27315	6.20377e-08	-2.40062	-1.1723
34793907	chr6:34793907:A:G	1.60269e-38	-1.17305	0.802715	3.90796e-31	-0.291759	0.517979	1.13089e-05	-0.35265	1.98533
34794085	chr6:34794085:G:A	3.11609e-39	-1.29021e-09	-2.00802	4.51428e-32	-1.29021e-09	-1.93213	2.92772e-07	-1.29021e-09	-2.02127
34794277	chr6:34794277:G:T	3.58119e-39	-1.29021e-09	-1.86891	4.78809e-32	-1.29021e-09	-1.87325	3.81647e-07	-1.29021e-09	-1.75617
34794400	chr6:34794400:A:G	5.16635e-40	-2.24634	-1.55869	9.55498e-33	-1.95926	-1.52564	6.31355e-08	-2.08035	-1.47504
34795200	chr6:34795200:C:T	1.17014e-39	-1.18002	-1.80746	2.07113e-32	-0.847088	-1.86419	9.33824e-08	-1.27254	-1.89142
34795484	chr6:34795484:G:A	4.57387e-40	-2.64971	-1.27712	5.70055e-33	-2.50489	-1.49651	7.61547e-08	-2.39041	-0.977487
34795643	chr6:34795643:C:T	2.54956e-39	-1.11487	-1.09381	4.13213e-32	-0.738794	-1.28179	1.96756e-07	-1.22661	-1.19208
34795691	chr6:34795691:G:A	6.46215e-40	-2.51323	-1.068	1.1988e-32	-2.29803	-0.960028	8.56657e-08	-2.36837	-0.881838
34796123	chr6:34796123:G:C	1.51473e-38	-1.17193	0.745146	3.69977e-31	-0.290279	0.461755	1.05918e-05	-0.351014	1.91818
34796205	chr6:34796205:C:T	3.4005e-40	-2.75769	-1.46557	3.90558e-33	-2.75469	-1.62487	4.69813e-08	-2.67691	-1.174
34796666	chr6:34796666:A:G	2.29309e-39	-2.38277	0.0680634	3.50223e-32	-1.98836	-0.197616	8.01417e-07	-1.87433	0.860052
34797145	chr6:34797145:T:C	1.23776e-38	-1.5548	0.926083	1.39165e-31	-1.30051	0.494203	9.15289e-06	-0.937358	2.35852
34797341	chr6:34797341:G:T	1.52257e-38	-1.15372	0.732097	3.74985e-31	-0.26568	0.450601	1.06783e-05	-0.328313	1.90362
34797532	chr6:34797532:T:C	3.12213e-39	-1.29021e-09	-2.00609	4.33953e-32	-1.29021e-09	-1.97161	3.0629e-07	-1.29021e-09	-1.97613
34797785	chr6:34797785:C:T	2.08662e-39	-1.0965	-1.31255	3.369e-32	-0.751977	-1.47279	1.59622e-07	-1.21223	-1.41562
34797807	chr6:34797807:G:A	3.72624e-39	-1.52081	-0.308396	7.74991e-32	-0.724903	-0.666794	3.83138e-06	-0.591834	1.14215
34798313	chr6:34798313:C:G	9.72076e-39	-1.29021e-09	-0.870341	1.49069e-31	-1.29021e-09	-0.737556	1.34441e-06	-1.29021e-09	-0.49695
34798316	chr6:34798316:G:T	8.4082e-39	-1.29021e-09	-1.0154	1.12281e-31	-1.29021e-09	-1.02096	8.53119e-07	-1.29021e-09	-0.951765
34798584	chr6:34798584:TTCTTTCTTTC:T	3.00286e-39	-2.04504	-1.42404e-09	4.61584e-32	-1.90988	-1.42404e-09	1.00087e-06	-0.792043	-1.42404e-09
34798617	chr6:34798617:TTGTC:T	6.09653e-39	0.210005	-1.54689	3.02634e-32	-0.696986	-1.63504	1.03323e-07	-1.38627	-1.67653
34799222	chr6:34799222:G:A	3.4068e-40	-2.6819	-1.53952	4.77502e-33	-2.68863	-1.48994	3.71576e-08	-2.22308	-1.86242
34799488	chr6:34799488:TG:T	1.32609e-39	-2.04086	-0.821508	2.54151e-32	-1.706	-0.800624	1.73158e-07	-1.90058	-0.645876
34799501	chr6:34799501:A:AG	3.35375e-39	-1.29021e-09	-1.93452	4.48917e-32	-1.29021e-09	-1.93771	3.03721e-07	-1.29021e-09	-1.98455
34799619	chr6:34799619:A:C	1.55202e-38	-1.14677	0.744309	3.80566e-31	-0.259565	0.459261	1.09063e-05	-0.320383	1.91681
34800492	chr6:34800492:G:C	8.24009e-39	-1.29021e-09	-1.03559	1.01516e-31	-1.29021e-09	-1.12175	8.63462e-07	-1.29021e-09	-0.939714
34800895	chr6:34800895:T:A	3.1174e-39	-1.29021e-09	-2.00761	4.18322e-32	-1.29021e-09	-2.0083	2.91916e-07	-1.29021e-09	-2.0242
34801187	chr6:34801187:A:G	3.41081e-39	-1.29021e-09	-1.91766	4.67764e-32	-1.29021e-09	-1.89659	3.29617e-07	-1.29021e-09	-1.90273
34801290	chr6:34801290:T:TA	3.77477e-39	-1.29021e-09	-1.81626	5.0462e-32	-1.29021e-09	-1.82074	3.78157e-07	-1.29021e-09	-1.76535
34801324	chr6:34801324:T:C	1.04909e-38	-1.36048	0.566377	2.38602e-31	-0.521361	0.254192	6.98419e-06	-0.554507	1.70525
34801385	chr6:34801385:A:C	3.34985e-39	-1.29021e-09	-1.93569	4.58649e-32	-1.29021e-09	-1.91626	3.2334e-07	-1.29021e-09	-1.92196
34801414	chr6:34801414:G:C	8.34745e-39	-1.29021e-09	-1.02265	1.02758e-31	-1.29021e-09	-1.10958	8.75014e-07	-1.29021e-09	-0.926423
34801633	chr6:34801633:T:G	1.49763e-38	-1.18054	0.742399	3.63902e-31	-0.30428	0.459201	1.03692e-05	-0.367476	1.9134
34801988	chr6:34801988:C:T	4.14114e-40	-2.54834	-1.47788	5.50546e-33	-2.37095	-1.66527	7.44996e-08	-2.18474	-1.20513
34802038	chr6:34802038:G:T	4.13246e-39	-1.29021e-09	-1.72573	5.51123e-32	-1.29021e-09	-1.73259	3.55426e-07	-1.29021e-09	-1.82735
34802122	chr6:34802122:T:C	4.92339e-39	0.212076	-1.76268	2.5112e-32	-0.691656	-1.82696	8.56461e-08	-1.39187	-1.85857
34802263	chr6:34802263:C:T	8.3399e-39	-1.29021e-09	-1.02355	1.02647e-31	-1.29021e-09	-1.11066	8.7413e-07	-1.29021e-09	-0.927434
34802313	chr6:34802313:TCTC:T	1.57351e-39	-2.6913	-1.42404e-09	2.2588e-32	-2.62455	-1.42404e-09	2.36459e-07	-2.23489	-1.42404e-09
34802404	chr6:34802404:A:G	1.10704e-38	-1.25761	0.517277	2.52461e-31	-0.414987	0.204279	7.40441e-06	-0.440003	1.64917
34803364	chr6:34803364:C:G	3.14399e-39	-1.29021e-09	-1.99911	4.23627e-32	-1.29021e-09	-1.9957	2.95973e-07	-1.29021e-09	-2.0104
34803671	chr6:34803671:C:A	8.28763e-39	-1.29021e-09	-1.02984	1.02076e-31	-1.29021e-09	-1.11625	8.68678e-07	-1.29021e-09	-0.933691
34803705	chr6:34803705:A:G	3.39801e-39	-1.29021e-09	-1.92142	4.65812e-32	-1.29021e-09	-1.90077	3.28318e-07	-1.29021e-09	-1.90668
34804043	chr6:34804043:A:G	1.2123e-39	-1.18769	-1.7644	2.12728e-32	-0.856788	-1.82775	9.60046e-08	-1.27851	-1.85776
34804435	chr6:34804435:A:T	1.4715e-38	-1.15647	0.700734	3.6228e-31	-0.271258	0.42171	1.02326e-05	-0.332815	1.86548
34804534	chr6:34804534:C:T	4.33019e-39	-1.18514	-0.493858	6.25004e-32	-0.854342	-0.752449	3.09426e-07	-1.2931	-0.672843
34804976	chr6:34804976:G:A	8.32054e-39	-1.29021e-09	-1.02588	1.02454e-31	-1.29021e-09	-1.11255	8.72427e-07	-1.29021e-09	-0.929384
34805015	chr6:34805015:C:T	5.28755e-39	-1.29021e-09	-1.47925	7.54389e-32	-1.29021e-09	-1.41864	4.19735e-07	-1.29021e-09	-1.66104
34805016	chr6:34805016:G:A	1.61868e-38	-1.1637	0.803287	3.95401e-31	-0.278999	0.516935	1.14388e-05	-0.342323	1.98642
34805950	chr6:34805950:C:T	4.64168e-40	-2.66465	-1.24747	5.7517e-33	-2.52606	-1.46641	7.71814e-08	-2.41497	-0.939539
34806081	chr6:34806081:G:A	3.19989e-39	-1.29021e-09	-1.98149	4.22229e-32	-1.29021e-09	-1.999	2.91183e-07	-1.29021e-09	-2.02671
34806948	chr6:34806948:T:C	8.80379e-39	-1.34019	0.370772	2.03548e-31	-0.499158	0.0730967	5.6489e-06	-0.53214	1.47069
34806957	chr6:34806957:GCAGATAA:G	3.67543e-39	-0.0192237	-1.82371	1.91432e-32	-0.895405	-1.89461	6.73258e-08	-1.57447	-1.91665
34807166	chr6:34807166:G:A	1.03826e-39	-1.18038	-1.92668	2.16512e-32	-0.835228	-1.83168	7.89847e-08	-1.33948	-1.99193
34807319	chr6:34807319:C:T	5.04885e-39	-1.52545	-1.42404e-09	5.77525e-32	-1.6858	-1.42404e-09	7.98398e-07	-1.01806	-1.42404e-09
34807654	chr6:34807654:G:A	1.04801e-38	-0.795124	-1.42404e-09	1.79727e-31	-0.550527	-1.42404e-09	6.17794e-07	-1.27451	-1.42404e-09
34807814	chr6:34807814:C:T	3.3363e-39	-1.29021e-09	-1.93974	4.56613e-32	-1.29021e-09	-1.92071	3.21925e-07	-1.29021e-09	-1.92634
34808590	chr6:34808590:T:G	4.6506e-40	-2.54692	-1.36327	8.22077e-33	-2.34904	-1.28626	6.16811e-08	-2.39278	-1.1859
34808917	chr6:34808917:A:C	3.02322e-39	-0.828193	-1.21009	5.24905e-32	-0.47345	-1.30788	2.19418e-07	-0.903531	-1.40615
34809225	chr6:34809225:T:C	4.36896e-39	0.0890173	-1.7591	2.2733e-32	-0.794169	-1.82398	7.89805e-08	-1.47563	-1.85583
34809254	chr6:34809254:G:A	1.03811e-38	-0.896887	0.0922708	2.80088e-31	0.0482757	-0.155137	7.46266e-06	0.00837561	1.20863
34809624	chr6:34809624:G:T	3.87528e-40	-2.75663	-1.33594	4.3579e-33	-2.75591	-1.51406	5.48025e-08	-2.67985	-1.01708
34809715	chr6:34809715:C:T	5.23359e-40	-2.52146	-1.27063	9.36476e-33	-2.31533	-1.18968	7.06467e-08	-2.35958	-1.08339
34809745	chr6:34809745:G:A	5.87062e-39	-1.29021e-09	-1.37464	8.43961e-32	-1.29021e-09	-1.30644	4.58555e-07	-1.29021e-09	-1.57258
34809754	chr6:34809754:T:G	5.59586e-39	-1.18679	-0.235787	1.39061e-31	-0.311073	-0.495981	3.57989e-06	-0.325648	0.808072
34809799	chr6:34809799:A:G	1.16744e-39	-2.75161	-0.238187	1.24644e-32	-2.65133	-0.567752	4.43078e-07	-2.42237	0.815456
34809854	chr6:34809854:CCTAAAAA:C	3.47557e-39	-1.29021e-09	-1.89885	4.66838e-32	-1.29021e-09	-1.89857	3.85779e-07	-1.29021e-09	-1.7454
34810014	chr6:34810014:A:G	6.43654e-39	-1.15331	-0.129303	1.59849e-31	-0.268725	-0.399012	4.27229e-06	-0.27946	0.938703
34810283	chr6:34810283:A:G	3.08483e-39	-1.29021e-09	-2.01811	4.17425e-32	-1.29021e-09	-2.01045	2.9638e-07	-1.29021e-09	-2.00902
34810522	chr6:34810522:C:T	5.23525e-39	-1.29021e-09	-1.48919	7.22443e-32	-1.29021e-09	-1.46191	5.23451e-07	-1.29021e-09	-1.44022
34810556	chr6:34810556:C:T	3.34107e-39	-1.29021e-09	-1.93831	4.57312e-32	-1.29021e-09	-1.91918	3.22419e-07	-1.29021e-09	-1.92481
34810716	chr6:34810716:G:A	5.20948e-40	-2.24468	-1.55203	9.62996e-33	-1.95726	-1.51983	6.36912e-08	-2.07881	-1.46781
34811288	chr6:34811288:A:G	4.81609e-40	-2.65982	-1.21541	5.95362e-33	-2.51924	-1.43872	8.11358e-08	-2.40674	-0.897802
34811493	chr6:34811493:T:G	3.29204e-39	-1.29021e-09	-1.9531	4.41109e-32	-1.29021e-09	-1.95526	3.00256e-07	-1.29021e-09	-1.99603
34811998	chr6:34811998:G:C	3.35333e-39	-1.29021e-09	-1.93465	4.59132e-32	-1.29021e-09	-1.91521	3.23677e-07	-1.29021e-09	-1.92092
34812002	chr6:34812002:C:T	1.12501e-38	-0.803906	0.0796821	1.68294e-31	-0.449118	-0.167132	7.55237e-07	-0.893845	-0.179787
34812085	chr6:34812085:T:TA	3.08332e-39	-1.29021e-09	-2.0186	4.17153e-32	-1.29021e-09	-2.0111	2.96174e-07	-1.29021e-09	-2.00972
34812675	chr6:34812675:G:T	3.59485e-39	-1.8651	-1.42404e-09	5.64772e-32	-1.70813	-1.42404e-09	1.35536e-06	-0.48884	-1.42404e-09
34812833	chr6:34812833:T:G	3.35452e-39	-1.29021e-09	-1.9343	4.59336e-32	-1.29021e-09	-1.91477	3.2382e-07	-1.29021e-09	-1.92048
34813123	chr6:34813123:C:T	3.04733e-39	-1.29021e-09	-2.03034	4.10557e-32	-1.29021e-09	-2.02703	2.89997e-07	-1.29021e-09	-2.03079
34813167	chr6:34813167:A:G	3.68045e-39	-1.29021e-09	-1.84157	4.52974e-32	-1.29021e-09	-1.92871	3.20688e-07	-1.29021e-09	-1.93019
34814272	chr6:34814272:C:T	4.0541e-39	-1.1497	-0.595174	5.92459e-32	-0.818223	-0.842043	2.90609e-07	-1.26268	-0.766004
34814467	chr6:34814467:G:A	4.03811e-40	-2.43781	-1.6136	7.21971e-33	-2.21276	-1.55239	5.30898e-08	-2.26478	-1.4639
34815448	chr6:34815448:C:T	4.48787e-39	0.119095	-1.76232	2.32357e-32	-0.769496	-1.82678	8.04139e-08	-1.45518	-1.85829
34816327	chr6:34816327:G:T	1.35061e-38	-1.28653	0.745063	3.19562e-31	-0.433364	0.45835	9.18452e-06	-0.495075	1.91969
34816388	chr6:34816388:TGAGCC:T	1.38541e-38	-1.26719	0.751171	3.29676e-31	-0.40778	0.463925	9.48357e-06	-0.47043	1.92708
34816515	chr6:34816515:AT:A	1.3251e-38	-1.25724	0.696709	3.1637e-31	-0.395599	0.410548	8.98312e-06	-0.458254	1.86069
34816594	chr6:34816594:T:C	1.00762e-38	-1.40743	0.573003	2.26187e-31	-0.580671	0.260069	6.63148e-06	-0.614949	1.71387
34816890	chr6:34816890:C:G	1.54185e-38	-1.16532	0.756285	3.74289e-31	-0.283865	0.466929	1.0787e-05	-0.346357	1.93179
34817302	chr6:34817302:G:A	3.45351e-40	-2.64744	-1.56036	4.52507e-33	-2.50316	-1.72917	5.50026e-08	-2.38135	-1.31193
34817492	chr6:34817492:AAC:A	4.6551e-40	-2.5579	-1.35133	8.1916e-33	-2.3642	-1.27465	6.16257e-08	-2.40679	-1.17279
34817644	chr6:34817644:C:T	8.52522e-39	-1.29021e-09	-1.00158	1.04586e-31	-1.29021e-09	-1.09195	8.9366e-07	-1.29021e-09	-0.905338
34818631	chr6:34818631:A:G	1.53848e-38	-1.14703	0.7358	3.76068e-31	-0.259732	0.447539	1.07799e-05	-0.322585	1.90736
34818875	chr6:34818875:A:G	3.14911e-39	-1.29021e-09	-1.99749	4.39386e-32	-1.29021e-09	-1.95917	3.10562e-07	-1.29021e-09	-1.96228
34819147	chr6:34819147:T:G	3.31091e-39	-1.29021e-09	-1.94738	4.53827e-32	-1.29021e-09	-1.92683	3.18147e-07	-1.29021e-09	-1.93815
34819760	chr6:34819760:G:T	1.84939e-39	-2.52975	-1.42404e-09	3.14921e-32	-2.29223	-1.42404e-09	3.92964e-07	-1.72694	-1.42404e-09
34819868	chr6:34819868:G:A	4.04861e-39	-1.29021e-09	-1.74623	5.50706e-32	-1.29021e-09	-1.73335	4.17408e-07	-1.29021e-09	-1.6666
34820010	chr6:34820010:A:G	3.15258e-39	-1.29021e-09	-1.99638	4.40082e-32	-1.29021e-09	-1.95759	3.11042e-07	-1.29021e-09	-1.96074
34820109	chr6:34820109:A:T	5.54428e-39	-1.29021e-09	-1.43184	7.95642e-32	-1.29021e-09	-1.3654	4.37279e-07	-1.29021e-09	-1.62009
34820199	chr6:34820199:A:C	1.56527e-38	-1.12278	0.728824	3.85824e-31	-0.229639	0.443055	1.10308e-05	-0.291904	1.89969
34820454	chr6:34820454:C:T	6.36875e-40	-2.53308	-1.06271	1.1716e-32	-2.32579	-0.95522	8.40075e-08	-2.39467	-0.875089
34820790	chr6:34820790:T:C	5.41046e-40	-2.58847	-1.17039	9.4896e-33	-2.40652	-1.08525	7.23131e-08	-2.44539	-0.974272
34820802	chr6:34820802:C:T	8.10982e-39	-1.29021e-09	-1.05153	9.94585e-32	-1.29021e-09	-1.14222	8.52417e-07	-1.29021e-09	-0.952587
34821285	chr6:34821285:G:A	4.81875e-40	-2.56087	-1.3138	8.49195e-33	-2.3681	-1.23474	6.40553e-08	-2.41066	-1.13026
34822111	chr6:34822111:T:C	7.11361e-39	-1.18259	-1.42404e-09	1.24445e-31	-0.918097	-1.42404e-09	5.41278e-07	-1.40673	-1.42404e-09
34822331	chr6:34822331:C:T	3.26621e-39	-1.29021e-09	-1.96098	4.44819e-32	-1.29021e-09	-1.94688	3.14504e-07	-1.29021e-09	-1.94967
34822440	chr6:34822440:C:T	9.43144e-39	-1.29021e-09	-0.900556	1.34635e-31	-1.29021e-09	-0.8394	1.24797e-06	-1.29021e-09	-0.571389
34822832	chr6:34822832:A:C	4.14666e-40	-2.5649	-1.45999	7.22325e-33	-2.37252	-1.39214	5.40958e-08	-2.41572	-1.29418
34822847	chr6:34822847:T:C	1.0573e-38	-1.29962	0.513326	2.4438e-31	-0.447865	0.204626	7.06114e-06	-0.479933	1.64163
34823245	chr6:34823245:C:T	3.1114e-39	-1.29021e-09	-2.00953	4.17558e-32	-1.29021e-09	-2.01013	2.91662e-07	-1.29021e-09	-2.02507
34823250	chr6:34823250:A:G	1.52729e-38	-1.18006	0.761539	3.70642e-31	-0.301913	0.475186	1.06747e-05	-0.362117	1.93708
34824485	chr6:34824485:A:G	1.73837e-38	-1.40528	1.11621	3.86242e-31	-0.591745	0.806244	1.26808e-05	-0.596546	2.34373
34824856	chr6:34824856:A:C	3.04595e-39	-1.29021e-09	-2.03079	4.09322e-32	-1.29021e-09	-2.03005	2.90226e-07	-1.29021e-09	-2.03
34825165	chr6:34825165:C:T	3.59804e-39	-0.0409117	-1.8233	1.87696e-32	-0.915503	-1.89422	6.62099e-08	-1.59151	-1.91632
34825347	chr6:34825347:G:A	1.17274e-38	-1.4818	0.799121	2.86889e-31	-0.61746	0.534593	1.21867e-05	-0.296061	2.0035
34825626	chr6:34825626:G:A	5.29309e-39	-1.29021e-09	-1.4782	7.32042e-32	-1.29021e-09	-1.44871	5.17138e-07	-1.29021e-09	-1.45235
34825991	chr6:34825991:G:A	1.67703e-38	-1.06563	0.740631	4.14886e-31	-0.165505	0.451545	1.18742e-05	-0.226195	1.90766
34826059	chr6:34826059:T:C	4.14698e-39	-1.29021e-09	-1.72222	4.94707e-32	-1.29021e-09	-1.84058	4.90039e-07	-1.29021e-09	-1.50618
34826268	chr6:34826268:C:T	4.39157e-40	-2.54819	-1.41931	7.75968e-33	-2.34989	-1.34313	5.7904e-08	-2.39449	-1.24739
34826421	chr6:34826421:C:T	1.15746e-39	-1.18782	-1.81055	2.04179e-32	-0.858891	-1.86666	9.21958e-08	-1.28269	-1.89406
34826458	chr6:34826458:A:C	8.24536e-39	-1.29021e-09	-1.03495	1.01308e-31	-1.29021e-09	-1.1238	8.63022e-07	-1.29021e-09	-0.940223
34826562	chr6:34826562:T:C	3.23302e-39	-1.29021e-09	-1.97119	4.39756e-32	-1.29021e-09	-1.95833	3.10925e-07	-1.29021e-09	-1.96111
34826939	chr6:34826939:C:G	3.27347e-39	-1.29021e-09	-1.95875	4.45861e-32	-1.29021e-09	-1.94454	3.15237e-07	-1.29021e-09	-1.94734
34826967	chr6:34826967:T:A	4.63929e-40	-2.63656	-1.27606	5.83518e-33	-2.48531	-1.49275	7.87499e-08	-2.36512	-0.969268
34827172	chr6:34827172:G:A	3.08337e-39	-1.29021e-09	-2.01858	4.10476e-32	-1.29021e-09	-2.02723	2.94947e-07	-1.29021e-09	-2.01387
34827184	chr6:34827184:G:A	1.45916e-38	-1.16439	0.700231	3.55776e-31	-0.284662	0.417	1.00862e-05	-0.344765	1.86303
34827325	chr6:34827325:A:G	4.09963e-40	-2.74526	-1.29104	4.38132e-33	-2.7657	-1.49892	5.73627e-08	-2.70118	-0.950087
34827655	chr6:34827655:T:G	3.07628e-39	-1.29021e-09	-2.02089	4.37899e-32	-1.29021e-09	-1.96256	2.90572e-07	-1.29021e-09	-2.02881
34827768	chr6:34827768:A:C	4.56358e-40	-2.55027	-1.37882	8.05698e-33	-2.35484	-1.30059	6.02465e-08	-2.39865	-1.20357
34827821	chr6:34827821:G:A	3.16958e-39	-1.29021e-09	-1.991	4.30701e-32	-1.29021e-09	-1.97913	3.04831e-07	-1.29021e-09	-1.98091
34828006	chr6:34828006:A:G	3.28292e-39	-1.29021e-09	-1.95587	4.47232e-32	-1.29021e-09	-1.94147	3.1621e-07	-1.29021e-09	-1.94426
34828307	chr6:34828307:C:T	2.4777e-39	-2.43132	0.194044	3.6692e-32	-2.05945	-0.0799538	8.66868e-07	-1.94885	1.01307
34828886	chr6:34828886:G:C	2.0214e-39	-2.44082	-1.42404e-09	2.48797e-32	-2.52791	-1.42404e-09	2.56107e-07	-2.15507	-1.42404e-09
34829256	chr6:34829256:C:G	1.62758e-38	-1.14166	0.786731	3.97464e-31	-0.255105	0.498246	1.15683e-05	-0.315897	1.97125
34829464	chr6:34829464:G:A	2.51518e-39	-2.383	0.160737	3.81044e-32	-1.98932	-0.112312	8.95705e-07	-1.87506	0.972007
34829865	chr6:34829865:C:T	2.26829e-39	-1.06529	-1.26028	3.65144e-32	-0.717776	-1.42648	1.71711e-07	-1.18528	-1.36957
34829900	chr6:34829900:G:A	3.26838e-39	-1.29021e-09	-1.96031	4.45123e-32	-1.29021e-09	-1.9462	3.14722e-07	-1.29021e-09	-1.94897
34829970	chr6:34829970:G:A	1.07418e-38	-1.41284	0.642382	2.38889e-31	-0.590433	0.324467	7.13956e-06	-0.620933	1.79368
34829979	chr6:34829979:G:T	7.25391e-39	-0.850467	-0.312598	2.74961e-31	0.148916	-0.274251	2.98289e-06	-0.0754498	0.375433
34830130	chr6:34830130:G:A	3.32614e-39	-1.29021e-09	-1.94279	4.53486e-32	-1.29021e-09	-1.92759	3.20588e-07	-1.29021e-09	-1.93051
34830313	chr6:34830313:G:A	3.2945e-39	-1.29021e-09	-1.95235	4.49001e-32	-1.29021e-09	-1.93752	3.17379e-07	-1.29021e-09	-1.94057
34830321	chr6:34830321:A:G	2.09064e-38	-1.06753	0.962976	5.30966e-31	-0.145667	0.678401	1.63044e-05	-0.204768	2.20329
34830434	chr6:34830434:A:T	3.20975e-39	-1.29021e-09	-1.97841	4.36322e-32	-1.29021e-09	-1.96617	3.08647e-07	-1.29021e-09	-1.96847
34830488	chr6:34830488:T:G	1.74579e-38	-1.17403	0.889211	4.19605e-31	-0.296153	0.593502	1.25427e-05	-0.358429	2.09466
34830537	chr6:34830537:C:A	1.21377e-39	-1.19155	-1.75933	2.12579e-32	-0.861801	-1.82344	9.55459e-08	-1.28701	-1.85405
34830696	chr6:34830696:C:T	4.97327e-39	-1.29021e-09	-1.54053	6.83412e-32	-1.29021e-09	-1.51745	4.14284e-07	-1.29021e-09	-1.67411
34831029	chr6:34831029:G:A	4.75077e-39	-1.11101	-0.47529	6.87854e-32	-0.775118	-0.735855	3.36674e-07	-1.22511	-0.656433
34831240	chr6:34831240:G:C	3.04726e-39	-1.29021e-09	-2.03036	4.09046e-32	-1.29021e-09	-2.03072	2.90021e-07	-1.29021e-09	-2.03071
34831284	chr6:34831284:C:T	7.02355e-40	-2.50504	-0.992884	1.31873e-32	-2.28746	-0.875248	9.36483e-08	-2.36011	-0.801003
34831353	chr6:34831353:T:C	1.3524e-38	-1.24344	0.703297	3.12265e-31	-0.384403	0.386293	9.60336e-06	-0.410799	1.88
34831374	chr6:34831374:C:T	4.9785e-40	-2.54412	-1.29795	8.854e-33	-2.34503	-1.21606	6.6514e-08	-2.38904	-1.11421
34831393	chr6:34831393:G:T	5.17766e-40	-2.54221	-1.26062	9.23307e-33	-2.34062	-1.17855	6.94425e-08	-2.38528	-1.07489
34831444	chr6:34831444:T:A	1.63242e-38	-1.14283	0.79087	3.98597e-31	-0.256252	0.502239	1.16069e-05	-0.316601	1.97529
34831531	chr6:34831531:T:G	1.57083e-38	-1.21921	0.828795	3.77172e-31	-0.347381	0.538118	1.11127e-05	-0.406113	2.0213
34831563	chr6:34831563:G:C	9.16652e-39	-1.29021e-09	-0.929048	1.11657e-31	-1.29021e-09	-1.02653	9.66472e-07	-1.29021e-09	-0.827011
34832233	chr6:34832233:G:A	4.34695e-39	-1.2907	-0.38443	6.24935e-32	-0.947919	-0.658982	3.11051e-07	-1.38511	-0.575597
34832273	chr6:34832273:A:G	4.05251e-39	-1.29021e-09	-1.74527	5.3975e-32	-1.29021e-09	-1.75344	3.48965e-07	-1.29021e-09	-1.84569
34832552	chr6:34832552:T:C	1.03452e-38	-1.40995	0.601872	2.30332e-31	-0.589469	0.287025	6.83178e-06	-0.619343	1.74802
34832658	chr6:34832658:C:T	8.66763e-40	-2.67832	-0.60927	1.3488e-32	-2.36186	-0.778309	1.07739e-07	-2.58792	-0.433028
34833119	chr6:34833119:A:G	1.54987e-38	-1.18124	0.777393	3.77664e-31	-0.298661	0.490702	1.08866e-05	-0.360573	1.9552
34833383	chr6:34833383:T:C	1.03379e-38	-1.37322	0.564428	2.34014e-31	-0.537137	0.250554	6.84427e-06	-0.567902	1.69841
34833473	chr6:34833473:A:G	3.26555e-39	-1.29021e-09	-1.96118	4.4469e-32	-1.29021e-09	-1.94717	3.14409e-07	-1.29021e-09	-1.94997
34833557	chr6:34833557:A:G	5.15204e-40	-2.25914	-1.54866	9.49336e-33	-1.97623	-1.51514	6.2781e-08	-2.09615	-1.46486
34833854	chr6:34833854:A:G	6.06168e-38	-1.29021e-09	0.959967	6.54096e-31	-1.29021e-09	0.741289	1.92581e-05	-1.29021e-09	2.16502
34834001	chr6:34834001:C:T	5.56433e-40	-2.53686	-1.19396	1.01904e-32	-2.32567	-1.09485	7.28955e-08	-2.39327	-1.01836
34834081	chr6:34834081:A:T	1.10368e-39	-1.30126	-1.7447	1.91426e-32	-0.979349	-1.8107	8.73535e-08	-1.38943	-1.84127
34834524	chr6:34834524:C:T	1.47127e-38	-1.24004	0.784145	3.50772e-31	-0.374282	0.492453	1.01793e-05	-0.432541	1.95999
34834569	chr6:34834569:A:G	3.27897e-39	-1.29021e-09	-1.95707	4.46406e-32	-1.29021e-09	-1.94332	3.15713e-07	-1.29021e-09	-1.94583
34835077	chr6:34835077:G:A	8.98886e-39	-1.29021e-09	-0.948619	1.0961e-31	-1.29021e-09	-1.04503	9.45465e-07	-1.29021e-09	-0.848986
34835222	chr6:34835222:T:C	4.96235e-40	-2.54171	-1.3036	8.83344e-33	-2.34221	-1.22121	6.6343e-08	-2.38617	-1.11966
34835582	chr6:34835582:T:C	3.23855e-39	-1.29021e-09	-1.96948	4.3677e-32	-1.29021e-09	-1.96514	3.46116e-07	-1.29021e-09	-1.85389
34835590	chr6:34835590:G:A	4.46666e-40	-2.55135	-1.3992	7.87155e-33	-2.35557	-1.32314	5.88466e-08	-2.39841	-1.22732
34835781	chr6:34835781:C:G	1.42946e-38	-1.23285	0.748125	3.41927e-31	-0.365919	0.458552	9.82249e-06	-0.426143	1.91791
34835921	chr6:34835921:A:G	3.27054e-39	-1.29021e-09	-1.95965	4.45434e-32	-1.29021e-09	-1.9455	3.14938e-07	-1.29021e-09	-1.94829
34836170	chr6:34836170:C:T	7.6855e-39	-1.58412	0.478853	1.62433e-31	-0.824448	0.172747	4.60963e-06	-0.866389	1.60163
34836454	chr6:34836454:T:C	8.33874e-39	-1.29021e-09	-1.02369	1.02081e-31	-1.29021e-09	-1.11619	8.75147e-07	-1.29021e-09	-0.926271
34836738	chr6:34836738:T:C	5.66571e-40	-2.52319	-1.18957	1.0436e-32	-2.31198	-1.08472	7.41268e-08	-2.38128	-1.01361
34836776	chr6:34836776:C:G	3.20258e-39	-1.29021e-09	-1.98065	4.40968e-32	-1.29021e-09	-1.95558	3.0439e-07	-1.29021e-09	-1.98235
34837036	chr6:34837036:T:C	1.50123e-39	-1.31828	-1.42004	2.43559e-32	-0.999569	-1.54962	1.14674e-07	-1.42021	-1.53836
34837149	chr6:34837149:C:T	3.45357e-39	-1.29021e-09	-1.9052	4.62813e-32	-1.29021e-09	-1.90723	3.08457e-07	-1.29021e-09	-1.96908
34837765	chr6:34837765:G:GT	4.76288e-40	-2.65115	-1.23519	5.90849e-33	-2.50696	-1.45861	8.04148e-08	-2.3908	-0.922669
34838411	chr6:34838411:A:C	3.15747e-39	-1.29021e-09	-1.99483	4.12939e-32	-1.29021e-09	-2.02125	2.92336e-07	-1.29021e-09	-2.02276
34838496	chr6:34838496:C:CA	3.72624e-40	-2.76003	-1.37176	4.23263e-33	-2.75209	-1.54705	5.29063e-08	-2.6703	-1.06184
34838763	chr6:34838763:C:T	5.03403e-40	-2.56955	-1.26142	9.37733e-33	-2.37294	-1.13073	7.01285e-08	-2.42574	-1.0246
34839338	chr6:34839338:CTCTT:C	1.60562e-38	-1.16888	0.800372	3.88798e-31	-0.289038	0.510133	1.13231e-05	-0.348368	1.9823
34839474	chr6:34839474:C:A	8.98886e-39	-1.29021e-09	-0.948619	1.0961e-31	-1.29021e-09	-1.04503	9.45465e-07	-1.29021e-09	-0.848986
34839566	chr6:34839566:A:G	1.61875e-39	-2.66295	-1.42404e-09	2.06519e-32	-2.71416	-1.42404e-09	1.42581e-07	-2.74075	-1.42404e-09
34839711	chr6:34839711:C:T	3.26711e-39	-1.29021e-09	-1.9607	4.44897e-32	-1.29021e-09	-1.94671	3.14579e-07	-1.29021e-09	-1.94943
34839740	chr6:34839740:G:A	4.861e-40	-2.54814	-1.3178	8.61371e-33	-2.35143	-1.23718	6.46303e-08	-2.39455	-1.13743
34840117	chr6:34840117:G:T	3.65064e-40	-2.75904	-1.39325	4.15767e-33	-2.75324	-1.56377	5.14922e-08	-2.67315	-1.08608
34840202	chr6:34840202:A:G	1.14752e-39	-1.24339	-1.76361	1.99768e-32	-0.920198	-1.82719	9.04829e-08	-1.33799	-1.85751
34840214	chr6:34840214:A:G	1.14552e-39	-1.25255	-1.7562	1.9905e-32	-0.930179	-1.82082	9.02321e-08	-1.34668	-1.8516
34840597	chr6:34840597:A:G	3.31571e-39	-1.29021e-09	-1.94593	4.51918e-32	-1.29021e-09	-1.93105	3.19555e-07	-1.29021e-09	-1.93373
34840891	chr6:34840891:C:T	9.00604e-39	-1.29021e-09	-0.94671	1.09816e-31	-1.29021e-09	-1.04316	9.47198e-07	-1.29021e-09	-0.847155
34841044	chr6:34841044:G:C	5.58144e-40	-2.55468	-1.17306	1.05516e-32	-2.35266	-1.03303	7.91462e-08	-2.40603	-0.923332
34841713	chr6:34841713:G:A	4.37105e-39	-1.29021e-09	-1.6696	5.94273e-32	-1.29021e-09	-1.65721	4.55273e-07	-1.29021e-09	-1.57977
34842272	chr6:34842272:T:C	3.59468e-39	-1.29021e-09	-1.86515	4.80325e-32	-1.29021e-09	-1.87009	3.16082e-07	-1.29021e-09	-1.94466
34842395	chr6:34842395:T:C	3.40527e-39	-1.42021	-0.499073	8.65677e-32	-0.588517	-0.692521	1.59845e-06	-0.649808	0.325933
34842529	chr6:34842529:A:C	3.22666e-39	-1.29021e-09	-1.97316	4.38654e-32	-1.29021e-09	-1.96084	3.10267e-07	-1.29021e-09	-1.96323
34842962	chr6:34842962:A:G	3.11114e-39	-1.43485	-0.574767	7.88804e-32	-0.608328	-0.765703	1.42258e-06	-0.668999	0.228564
34843022	chr6:34843022:T:C	3.32235e-40	-2.72026	-1.52626	3.61407e-33	-2.77257	-1.68456	4.06701e-08	-2.72568	-1.26949
34843079	chr6:34843079:A:G	3.18454e-39	-1.29021e-09	-1.9863	4.37732e-32	-1.29021e-09	-1.96294	3.47639e-07	-1.29021e-09	-1.8495
34843422	chr6:34843422:C:G	1.12343e-38	-1.37731	0.651674	2.52163e-31	-0.548499	0.336612	7.56161e-06	-0.576765	1.80694
34843877	chr6:34843877:C:T	3.13345e-39	-1.29021e-09	-2.00247	4.36184e-32	-1.29021e-09	-1.96649	3.08258e-07	-1.29021e-09	-1.96973
34844082	chr6:34844082:A:G	3.22583e-39	-1.29021e-09	-1.97341	4.3841e-32	-1.29021e-09	-1.9614	3.10176e-07	-1.29021e-09	-1.96352
34844276	chr6:34844276:C:G	3.25497e-39	-1.29021e-09	-1.96442	4.43151e-32	-1.29021e-09	-1.95064	3.13299e-07	-1.29021e-09	-1.95351
34844538	chr6:34844538:G:A	4.05127e-39	0.0155967	-1.76117	2.13598e-32	-0.854764	-1.82569	7.51723e-08	-1.52354	-1.85734
34844674	chr6:34844674:T:C	3.17514e-39	-1.29021e-09	-1.98925	4.366e-32	-1.29021e-09	-1.96553	3.01934e-07	-1.29021e-09	-1.99045
34844683	chr6:34844683:C:G	5.35717e-40	-2.56816	-1.2006	1.00267e-32	-2.37174	-1.06497	7.53776e-08	-2.42357	-0.954578
34844764	chr6:34844764:G:C	6.23621e-40	-2.50122	-1.1156	1.159e-32	-2.28409	-1.00773	8.21503e-08	-2.35736	-0.934749
34844924	chr6:34844924:T:G	6.07569e-40	-2.6028	-1.04009	1.11289e-32	-2.41934	-0.913079	8.95045e-08	-2.46426	-0.742115
34845225	chr6:34845225:G:A	3.25394e-39	-1.29021e-09	-1.96474	4.42486e-32	-1.29021e-09	-1.95214	3.13129e-07	-1.29021e-09	-1.95405
34845300	chr6:34845300:C:G	3.2453e-39	-1.42266	-0.544741	8.23314e-32	-0.59716	-0.734052	1.49686e-06	-0.658607	0.269066
34845337	chr6:34845337:G:T	3.22168e-39	-1.29021e-09	-1.9747	4.38507e-32	-1.29021e-09	-1.96117	3.09854e-07	-1.29021e-09	-1.96456
34845339	chr6:34845339:T:C	3.26936e-39	-1.29021e-09	-1.96001	4.45364e-32	-1.29021e-09	-1.94566	3.14739e-07	-1.29021e-09	-1.94892
34845760	chr6:34845760:C:T	5.49772e-40	-2.54171	-1.20114	1.04074e-32	-2.3346	-1.06485	7.77673e-08	-2.38912	-0.957821
34845799	chr6:34845799:G:A	9.43315e-39	-1.29021e-09	-0.900375	1.14846e-31	-1.29021e-09	-0.998369	9.94626e-07	-1.29021e-09	-0.798296
34846008	chr6:34846008:C:A	3.23724e-39	-1.29021e-09	-1.96989	4.40459e-32	-1.29021e-09	-1.95673	3.11497e-07	-1.29021e-09	-1.95927
34846322	chr6:34846322:T:G	3.51969e-40	-2.76174	-1.42708	3.94109e-33	-2.75096	-1.61955	4.76549e-08	-2.66372	-1.17295
34846555	chr6:34846555:T:G	9.44696e-39	-1.29021e-09	-0.898912	1.15013e-31	-1.29021e-09	-0.996917	9.95914e-07	-1.29021e-09	-0.797002
34847010	chr6:34847010:G:C	9.38641e-39	-1.29021e-09	-0.905342	1.14314e-31	-1.29021e-09	-1.00301	9.89154e-07	-1.29021e-09	-0.803813
34847085	chr6:34847085:A:G	3.15158e-39	-1.29021e-09	-1.9967	4.39878e-32	-1.29021e-09	-1.95805	3.10898e-07	-1.29021e-09	-1.9612
34847095	chr6:34847095:T:C	3.31468e-39	-1.29021e-09	-1.94624	4.51967e-32	-1.29021e-09	-1.93094	3.19498e-07	-1.29021e-09	-1.93391
34847112	chr6:34847112:G:C	1.0465e-39	-1.32232	-1.77683	1.81933e-32	-1.00298	-1.83793	8.35317e-08	-1.40892	-1.86652
34847325	chr6:34847325:G:T	4.31649e-39	0.0766048	-1.75877	2.2489e-32	-0.805238	-1.8237	7.83408e-08	-1.48411	-1.85549
34847426	chr6:34847426:A:G	4.36574e-40	-2.61569	-1.35772	5.43704e-33	-2.46039	-1.58834	7.12202e-08	-2.32674	-1.10815
34847770	chr6:34847770:T:G	3.27141e-39	-1.29021e-09	-1.95938	4.45508e-32	-1.29021e-09	-1.94533	3.15018e-07	-1.29021e-09	-1.94803
34848109	chr6:34848109:T:G	2.19782e-39	-2.65367	0.296526	2.42793e-32	-2.47196	-0.0803822	1.13397e-06	-2.15577	1.48859
34848469	chr6:34848469:G:A	3.25138e-39	-1.29021e-09	-1.96552	4.42547e-32	-1.29021e-09	-1.952	3.12949e-07	-1.29021e-09	-1.95462
34848584	chr6:34848584:C:T	3.41171e-39	-1.29021e-09	-1.91739	4.67009e-32	-1.29021e-09	-1.8982	3.28471e-07	-1.29021e-09	-1.90621
34848599	chr6:34848599:T:C	3.39471e-39	-1.29021e-09	-1.92239	4.66656e-32	-1.29021e-09	-1.89896	3.26628e-07	-1.29021e-09	-1.91184
34848787	chr6:34848787:G:C	3.34994e-39	-1.29021e-09	-1.93566	4.48401e-32	-1.29021e-09	-1.93886	3.0349e-07	-1.29021e-09	-1.98532
34849079	chr6:34849079:A:G	4.89346e-40	-2.56864	-1.29065	9.08011e-33	-2.37332	-1.16256	6.7971e-08	-2.42449	-1.05709
34849302	chr6:34849302:C:T	1.63107e-39	-2.65537	-1.42404e-09	2.06989e-32	-2.71188	-1.42404e-09	1.42309e-07	-2.74266	-1.42404e-09
34849619	chr6:34849619:G:A	4.91756e-40	-2.56769	-1.28669	9.13985e-33	-2.37173	-1.15759	6.81787e-08	-2.42402	-1.05451
34849958	chr6:34849958:T:C	3.26866e-39	-1.29021e-09	-1.96022	4.4514e-32	-1.29021e-09	-1.94616	3.14758e-07	-1.29021e-09	-1.94886
34850211	chr6:34850211:T:A	3.25439e-39	-1.29021e-09	-1.9646	4.43857e-32	-1.29021e-09	-1.94905	3.06099e-07	-1.29021e-09	-1.97675
34850403	chr6:34850403:G:A	3.35333e-39	-1.29021e-09	-1.93465	4.48878e-32	-1.29021e-09	-1.9378	3.03711e-07	-1.29021e-09	-1.98459
34850608	chr6:34850608:C:T	3.83741e-39	-1.29021e-09	-1.79981	5.75599e-32	-1.29021e-09	-1.68914	3.9408e-07	-1.29021e-09	-1.72411
34851337	chr6:34851337:C:G	4.76402e-40	-2.63511	-1.25099	5.97224e-33	-2.48332	-1.47153	8.10281e-08	-2.36305	-0.942821
34851470	chr6:34851470:C:G	2.21611e-39	-1.21774	-1.13112	3.47266e-32	-0.882862	-1.3116	1.68505e-07	-1.32913	-1.24457
34851589	chr6:34851589:G:A	1.15388e-38	-1.34795	0.649061	2.60438e-31	-0.512203	0.332604	7.80334e-06	-0.54065	1.80229
34851596	chr6:34851596:G:A	1.57359e-39	-2.69125	-1.42404e-09	1.97283e-32	-2.75991	-1.42404e-09	1.44665e-07	-2.72624	-1.42404e-09
34851636	chr6:34851636:C:T	3.24732e-39	-1.29021e-09	-1.96677	4.41958e-32	-1.29021e-09	-1.95333	3.12532e-07	-1.29021e-09	-1.95596
34852083	chr6:34852083:G:A	3.27161e-39	-1.29021e-09	-1.95932	4.45632e-32	-1.29021e-09	-1.94506	3.15064e-07	-1.29021e-09	-1.94789
34852420	chr6:34852420:T:C	3.26126e-39	-1.29021e-09	-1.96249	4.4407e-32	-1.29021e-09	-1.94857	3.13992e-07	-1.29021e-09	-1.95129
34852743	chr6:34852743:A:T	4.04005e-40	-2.66246	-1.38847	6.93609e-33	-2.50857	-1.29666	5.30621e-08	-2.53694	-1.19226
34853617	chr6:34853617:A:G	3.25996e-40	-2.6378	-1.62768	4.94108e-33	-2.3756	-1.76878	6.53687e-08	-2.13963	-1.38099
34853884	chr6:34853884:A:G	1.29853e-38	-0.580784	-1.42404e-09	2.25877e-31	-0.321975	-1.42404e-09	7.44442e-07	-1.08803	-1.42404e-09
34854005	chr6:34854005:C:T	1.26336e-38	-1.29021e-09	-0.608244	1.55815e-31	-1.29021e-09	-0.693297	1.39328e-06	-1.29021e-09	-0.461248
34854399	chr6:34854399:T:G	2.11321e-38	-1.05175	0.957944	4.91494e-31	-0.169303	0.624789	1.40979e-05	-0.286177	2.13929
34854559	chr6:34854559:A:G	9.27801e-39	-1.29021e-09	-0.916958	1.23404e-31	-1.29021e-09	-0.926503	1.23151e-06	-1.29021e-09	-0.584669
34854578	chr6:34854578:T:G	3.25173e-39	-1.29021e-09	-1.96542	4.42341e-32	-1.29021e-09	-1.95247	3.12854e-07	-1.29021e-09	-1.95493
34855097	chr6:34855097:T:C	1.4498e-39	-2.77318	-1.42404e-09	2.04693e-32	-2.72304	-1.42404e-09	1.38042e-07	-2.77311	-1.42404e-09
34855410	chr6:34855410:T:C	6.55475e-40	-2.36997	-1.19703	1.20372e-32	-2.14187	-1.1121	8.34936e-08	-2.25184	-1.02405
34855470	chr6:34855470:A:G	3.09857e-39	-1.29021e-09	-2.01367	4.28828e-32	-1.29021e-09	-1.98349	3.03113e-07	-1.29021e-09	-1.98656
34855733	chr6:34855733:T:C	1.0215e-38	-1.29021e-09	-0.820744	1.38583e-31	-1.29021e-09	-0.810495	1.16097e-06	-1.29021e-09	-0.643655
34856330	chr6:34856330:A:C	1.14866e-39	-1.2514	-1.7546	1.98732e-32	-0.933224	-1.81937	9.02341e-08	-1.34792	-1.85034
34857049	chr6:34857049:AAT:A	3.25986e-39	-1.29021e-09	-1.96292	4.43581e-32	-1.29021e-09	-1.94967	3.13709e-07	-1.29021e-09	-1.9522
34857190	chr6:34857190:C:G	3.25285e-39	-1.29021e-09	-1.96507	4.42526e-32	-1.29021e-09	-1.95205	3.12976e-07	-1.29021e-09	-1.95454
34857272	chr6:34857272:A:G	3.24396e-39	-1.29021e-09	-1.96781	4.41105e-32	-1.29021e-09	-1.95527	3.11918e-07	-1.29021e-09	-1.95792
34857518	chr6:34857518:A:G	3.05012e-39	-1.29021e-09	-2.02943	4.09043e-32	-1.29021e-09	-2.03073	2.90011e-07	-1.29021e-09	-2.03075
34857541	chr6:34857541:C:T	3.72021e-39	-1.29021e-09	-1.83083	4.80733e-32	-1.29021e-09	-1.86924	3.53527e-07	-1.29021e-09	-1.8327
34857885	chr6:34857885:T:C	2.66526e-40	-2.67751	-1.78938	4.1309e-33	-2.44403	-1.87944	4.79944e-08	-2.24826	-1.58132
34858817	chr6:34858817:C:T	1.54537e-39	-2.70934	-1.42404e-09	2.01484e-32	-2.73884	-1.42404e-09	1.39724e-07	-2.761	-1.42404e-09
34858835	chr6:34858835:C:T	3.0484e-39	-1.29021e-09	-2.02999	4.13098e-32	-1.29021e-09	-2.02086	2.91999e-07	-1.29021e-09	-2.02391
34859816	chr6:34859816:C:T	3.05524e-39	-1.29021e-09	-2.02775	4.11593e-32	-1.29021e-09	-2.02451	2.9227e-07	-1.29021e-09	-2.02298
34860776	chr6:34860776:T:C	5.72912e-39	-2.46578	1.06674	7.00845e-32	-2.11303	0.620767	2.61334e-06	-1.96765	2.13538
34860957	chr6:34860957:A:G	3.30937e-39	-1.29021e-09	-1.94785	4.64578e-32	-1.29021e-09	-1.90342	3.27215e-07	-1.29021e-09	-1.91005
34861810	chr6:34861810:C:A	3.08251e-39	-1.29021e-09	-2.01886	4.40059e-32	-1.29021e-09	-1.95764	2.90829e-07	-1.29021e-09	-2.02793
34862388	chr6:34862388:T:A	5.50245e-39	-1.29021e-09	-1.43941	8.0071e-32	-1.29021e-09	-1.35905	4.35529e-07	-1.29021e-09	-1.6241
34862766	chr6:34862766:G:A	3.21006e-39	-1.29021e-09	-1.97831	4.36138e-32	-1.29021e-09	-1.96659	3.08509e-07	-1.29021e-09	-1.96891
34862874	chr6:34862874:T:C	3.19448e-39	-1.29021e-09	-1.98318	4.33585e-32	-1.29021e-09	-1.97246	3.06842e-07	-1.29021e-09	-1.97433
34862977	chr6:34862977:C:T	6.03039e-40	-2.62043	-1.02995	7.19273e-33	-2.46796	-1.30093	1.01959e-07	-2.33471	-0.741376
34863096	chr6:34863096:C:A	3.24355e-39	-1.29021e-09	-1.96794	4.41191e-32	-1.29021e-09	-1.95507	3.1204e-07	-1.29021e-09	-1.95753
34863445	chr6:34863445:A:G	3.09176e-39	-1.29021e-09	-2.01587	4.18492e-32	-1.29021e-09	-2.00789	2.95562e-07	-1.29021e-09	-2.01179
34863588	chr6:34863588:A:G	3.44767e-39	-1.29021e-09	-1.90691	4.63904e-32	-1.29021e-09	-1.90487	3.30965e-07	-1.29021e-09	-1.89865
34863592	chr6:34863592:G:A	1.19703e-38	-1.39729	0.735111	2.68884e-31	-0.564562	0.416877	8.25488e-06	-0.591234	1.90913
34863610	chr6:34863610:G:C	3.14359e-39	-1.29021e-09	-1.99924	4.30833e-32	-1.29021e-09	-1.97883	2.98867e-07	-1.29021e-09	-2.00066
34863745	chr6:34863745:A:C	3.25285e-39	-1.29021e-09	-1.96507	4.42526e-32	-1.29021e-09	-1.95205	3.12976e-07	-1.29021e-09	-1.95454
34864079	chr6:34864079:T:C	5.43141e-40	-2.54085	-1.21414	9.798e-33	-2.33756	-1.12223	7.06063e-08	-2.40477	-1.03877
34864089	chr6:34864089:G:A	1.21646e-38	-1.39446	0.74838	2.70903e-31	-0.565728	0.425525	8.40172e-06	-0.593042	1.92857
34864297	chr6:34864297:G:A	2.32736e-39	-1.18903	-1.11083	3.71115e-32	-0.829045	-1.29899	1.79756e-07	-1.29727	-1.21179
34864307	chr6:34864307:A:G	3.07777e-39	-1.29021e-09	-2.0204	4.10211e-32	-1.29021e-09	-2.02788	2.94513e-07	-1.29021e-09	-2.01534
34864826	chr6:34864826:G:A	3.12378e-39	-1.29021e-09	-2.00556	4.3432e-32	-1.29021e-09	-1.97077	3.07993e-07	-1.29021e-09	-1.97059
34864879	chr6:34864879:A:T	3.25954e-39	-1.29021e-09	-1.96302	4.4363e-32	-1.29021e-09	-1.94956	3.1404e-07	-1.29021e-09	-1.95114
34864884	chr6:34864884:T:C	2.31995e-38	-1.23472	1.23425	4.76151e-31	-0.454811	0.878582	1.95637e-05	-0.39474	2.57551
34865267	chr6:34865267:C:T	2.78131e-40	-2.77341	-1.65086	3.73213e-33	-2.77367	-1.65131	2.58802e-08	-2.77345	-1.67374
34865718	chr6:34865718:G:C	6.20188e-40	-1.87887	-1.74346	1.10189e-32	-1.54995	-1.7924	7.0731e-08	-1.91961	-1.52217
34865903	chr6:34865903:A:G	3.02559e-38	-2.55373	2.81881	5.85338e-31	-2.45589	3.08611	2.2852e-06	-2.52	2.55355
34866380	chr6:34866380:G:A	1.46373e-39	-2.76362	-1.42404e-09	1.95189e-32	-2.77058	-1.42404e-09	1.44921e-07	-2.72448	-1.42404e-09
34866589	chr6:34866589:A:G	5.77005e-39	-1.29021e-09	-1.39192	7.5843e-32	-1.29021e-09	-1.4133	5.99802e-07	-1.29021e-09	-1.30406
34866699	chr6:34866699:T:G	7.73e-40	-1.7552	-1.64688	9.74548e-33	-1.63917	-1.82599	7.23706e-08	-2.0691	-1.34976
34866782	chr6:34866782:A:C	3.35019e-39	-1.29021e-09	-1.93559	4.62566e-32	-1.29021e-09	-1.90776	3.27695e-07	-1.29021e-09	-1.90858
34866864	chr6:34866864:C:T	8.93354e-39	-1.29021e-09	-0.954792	1.08611e-31	-1.29021e-09	-1.05419	9.37201e-07	-1.29021e-09	-0.857766
34867060	chr6:34867060:TAATTCCTTA:T	3.26404e-39	-1.29021e-09	-1.96164	4.45372e-32	-1.29021e-09	-1.94564	3.06507e-07	-1.29021e-09	-1.97542
34867089	chr6:34867089:TAGTC:T	7.02807e-40	-2.11298	-1.3843	9.25093e-33	-1.87046	-1.64678	9.399e-08	-2.08418	-1.07329
34868097	chr6:34868097:A:G	2.52101e-40	-2.55532	-1.96721	3.05038e-33	-2.6742	-1.9525	2.85423e-08	-2.34496	-2.00432
34868679	chr6:34868679:G:A	1.02723e-38	-1.29021e-09	-0.815154	1.24116e-31	-1.29021e-09	-0.920749	1.08034e-06	-1.29021e-09	-0.715636
34869074	chr6:34869074:C:T	3.09433e-39	-1.29021e-09	-2.01503	4.462e-32	-1.29021e-09	-1.94378	2.91184e-07	-1.29021e-09	-2.02671
34869084	chr6:34869084:C:G	3.94638e-39	0.0342555	-1.80606	2.04821e-32	-0.851688	-1.87072	7.26008e-08	-1.51803	-1.89766
34869940	chr6:34869940:T:C	3.86145e-40	-2.53288	-1.56327	4.28097e-33	-2.6631	-1.62468	5.08733e-08	-2.33286	-1.43847
34870148	chr6:34870148:T:A	3.88552e-40	-2.54204	-1.5479	4.32109e-33	-2.6692	-1.60925	5.11277e-08	-2.34534	-1.42099
34870652	chr6:34870652:A:G	3.33174e-39	-0.0103074	-1.9308	7.39558e-32	0.522964	-1.96146	6.84384e-07	0.756444	-1.92859
34871320	chr6:34871320:A:G	2.52635e-40	-2.52536	-1.99506	2.96593e-33	-2.6505	-2.00427	3.00263e-08	-2.33576	-1.96283
34871459	chr6:34871459:T:C	5.71998e-40	-2.17846	-1.52476	7.59991e-33	-1.93946	-1.77436	7.0856e-08	-2.15779	-1.28222
34871654	chr6:34871654:T:A	9.9171e-39	-1.29021e-09	-0.850344	1.19615e-31	-1.29021e-09	-0.957683	1.03852e-06	-1.29021e-09	-0.755115
34871867	chr6:34871867:G:A	3.97079e-39	0.0273117	-1.79295	2.06025e-32	-0.856651	-1.8599	7.31807e-08	-1.5202	-1.88753
34872094	chr6:34872094:A:G	3.59173e-39	-1.29021e-09	-1.86597	4.64519e-32	-1.29021e-09	-1.90355	3.41193e-07	-1.29021e-09	-1.86821
34872548	chr6:34872548:G:A	1.44938e-39	-2.77347	-1.42404e-09	1.95364e-32	-2.76968	-1.42404e-09	1.39428e-07	-2.76312	-1.42404e-09
34872621	chr6:34872621:G:A	6.40213e-40	-1.79161	-1.79895	1.0756e-32	-1.58667	-1.77983	1.36217e-07	-1.17305	-1.61337
34872649	chr6:34872649:CTG:C	6.47433e-40	-2.17837	-1.40098	8.43486e-33	-1.95004	-1.65955	8.60087e-08	-2.15444	-1.09178
34872738	chr6:34872738:C:T	3.08421e-40	-2.74291	-1.57799	4.43432e-33	-2.67054	-1.58205	2.92084e-08	-2.7658	-1.56041
34872823	chr6:34872823:C:T	8.96874e-39	-1.29021e-09	-0.95086	1.08618e-31	-1.29021e-09	-1.05412	9.33181e-07	-1.29021e-09	-0.862064
34873277	chr6:34873277:C:T	1.77094e-39	-2.5731	-1.42404e-09	2.20305e-32	-2.64954	-1.42404e-09	1.80016e-07	-2.50762	-1.42404e-09
34873553	chr6:34873553:T:G	2.37196e-40	-2.58334	-2.00013	2.81157e-33	-2.69958	-2.00864	2.74393e-08	-2.41856	-1.97012
34874144	chr6:34874144:A:T	4.32237e-39	-1.29021e-09	-1.6808	6.59915e-32	-1.29021e-09	-1.55244	4.49631e-07	-1.29021e-09	-1.59224
34874271	chr6:34874271:G:A	5.40059e-39	-1.29021e-09	-1.4581	7.67259e-32	-1.29021e-09	-1.40173	4.5551e-07	-1.29021e-09	-1.57925
34875173	chr6:34875173:C:T	3.0281e-39	-2.03667	-1.42404e-09	4.24932e-32	-1.99262	-1.42404e-09	2.44003e-07	-2.20348	-1.42404e-09
34876852	chr6:34876852:T:C	2.55383e-40	-2.51254	-1.99706	2.97757e-33	-2.64481	-2.00605	3.02263e-08	-2.32632	-1.96563
34877672	chr6:34877672:T:G	1.73334e-38	-1.66074	1.36877	1.25687e-31	-1.47098	0.562818	3.04148e-05	-0.912218	3.53424
34877871	chr6:34877871:T:C	1.05896e-39	-1.73855	-1.34877	9.05787e-33	-1.86742	-1.67091	2.82976e-07	-1.16758	-0.887719
34877950	chr6:34877950:A:G	3.32468e-39	-1.29021e-09	-1.94323	4.47474e-32	-1.29021e-09	-1.94093	3.60791e-07	-1.29021e-09	-1.81236
34877986	chr6:34877986:C:CTAA	3.09226e-39	-1.29021e-09	-2.0157	4.17606e-32	-1.29021e-09	-2.01001	2.90189e-07	-1.29021e-09	-2.03013
34877987	chr6:34877987:C:T	3.09033e-39	-1.29021e-09	-2.01633	4.17301e-32	-1.29021e-09	-2.01074	2.90153e-07	-1.29021e-09	-2.03026
34878500	chr6:34878500:A:G	2.94963e-39	-2.06293	-1.42404e-09	4.14926e-32	-2.01645	-1.42404e-09	2.38904e-07	-2.2246	-1.42404e-09
34879452	chr6:34879452:T:C	1.11153e-39	-1.73004	-1.30883	9.37532e-33	-1.86492	-1.63897	3.00741e-07	-1.15559	-0.838826
34880487	chr6:34880487:T:G	2.9615e-39	-2.05891	-1.42404e-09	3.57862e-32	-2.1644	-1.42404e-09	1.81786e-07	-2.49783	-1.42404e-09
34880658	chr6:34880658:ACT:A	5.66958e-40	-2.20952	-1.50255	7.44816e-33	-1.97739	-1.75661	7.04892e-08	-2.19017	-1.25503
34881026	chr6:34881026:G:C	5.11856e-39	-1.29021e-09	-1.51173	7.21793e-32	-1.29021e-09	-1.46281	4.36578e-07	-1.29021e-09	-1.6217
34881652	chr6:34881652:A:G	4.09586e-39	0.0572718	-1.7919	2.11365e-32	-0.831951	-1.85901	7.4792e-08	-1.49921	-1.88674
34881671	chr6:34881671:G:A	5.01231e-39	-1.29021e-09	-1.53271	7.08663e-32	-1.29021e-09	-1.48117	4.26593e-07	-1.29021e-09	-1.64483
34882122	chr6:34882122:G:A	3.13499e-39	-1.29021e-09	-2.00198	4.20722e-32	-1.29021e-09	-2.00258	2.99551e-07	-1.29021e-09	-1.99838
34882366	chr6:34882366:G:A	7.53807e-40	-1.77074	-1.65648	9.20198e-33	-1.66821	-1.85434	6.57739e-08	-2.0938	-1.42064
34882634	chr6:34882634:A:G	4.9126e-40	-2.31905	-1.53634	6.28578e-33	-2.10777	-1.7959	6.0808e-08	-2.29851	-1.29444
34882695	chr6:34882695:A:C	4.08111e-39	-1.29021e-09	-1.73824	5.52855e-32	-1.29021e-09	-1.72945	4.19987e-07	-1.29021e-09	-1.66044
34882883	chr6:34882883:G:A	2.63271e-40	-2.73955	-1.73963	4.25246e-33	-2.62245	-1.67202	3.28944e-08	-2.67008	-1.53728
34883049	chr6:34883049:G:C	3.623e-39	-1.8573	-1.42404e-09	3.46611e-32	-2.19635	-1.42404e-09	5.78033e-07	-1.34103	-1.42404e-09
34883434	chr6:34883434:C:T	3.54809e-39	-1.8782	-1.42404e-09	3.40652e-32	-2.21369	-1.42404e-09	5.63408e-07	-1.36666	-1.42404e-09
34884373	chr6:34884373:A:G	1.42456e-39	-2.68778	-0.102967	1.04088e-32	-2.72981	-0.669509	7.44866e-07	-2.57989	1.49243
34884476	chr6:34884476:G:T	2.64428e-38	-1.63534	1.76571	1.66104e-31	-1.46497	0.835616	6.3033e-05	-0.8604	4.21115
34885102	chr6:34885102:T:C	3.25139e-38	0.337063	-1.42404e-09	7.37723e-31	0.861604	-1.42404e-09	8.05255e-06	1.29308	-1.42404e-09
34885476	chr6:34885476:A:G	2.12092e-40	-2.6648	-2.03054	2.6128e-33	-2.75076	-2.03078	2.30465e-08	-2.54319	-2.01996
34885858	chr6:34885858:A:G	2.12132e-40	-2.66435	-2.0308	2.61457e-33	-2.75041	-2.03046	2.29997e-08	-2.54256	-2.02262
34886242	chr6:34886242:CTG:C	7.36303e-39	-1.29021e-09	-1.14813	9.02896e-32	-1.29021e-09	-1.23894	7.63534e-07	-1.29021e-09	-1.06271
34886564	chr6:34886564:C:G	3.20365e-39	-1.29021e-09	-1.98031	4.29292e-32	-1.29021e-09	-1.98241	2.94488e-07	-1.29021e-09	-2.01542
34886968	chr6:34886968:C:T	3.94533e-39	0.253833	-2.0259	9.07017e-32	0.796321	-2.03071	8.61673e-07	1.08159	-2.02338
34887971	chr6:34887971:G:C	2.74967e-40	-2.74136	-1.69435	4.46149e-33	-2.62424	-1.62225	3.48482e-08	-2.67127	-1.47839
34888264	chr6:34888264:T:C	3.21989e-39	-1.29021e-09	-1.97526	4.33436e-32	-1.29021e-09	-1.97281	2.93799e-07	-1.29021e-09	-2.01777
34888357	chr6:34888357:G:A	3.15366e-39	-1.29021e-09	-1.99604	4.24304e-32	-1.29021e-09	-1.9941	2.9122e-07	-1.29021e-09	-2.02658
34888406	chr6:34888406:G:A	1.48796e-39	-2.7472	-1.42404e-09	1.98563e-32	-2.75344	-1.42404e-09	1.50167e-07	-2.68892	-1.42404e-09
34888724	chr6:34888724:T:G	2.17995e-40	-2.64803	-2.01986	2.65146e-33	-2.74304	-2.02381	2.41412e-08	-2.52108	-1.99566
34888756	chr6:34888756:C:T	3.13834e-39	-1.29021e-09	-2.00091	4.5715e-32	-1.29021e-09	-1.91954	2.93052e-07	-1.29021e-09	-2.02031
34888885	chr6:34888885:G:A	4.19714e-39	-1.7102	-1.42404e-09	6.22003e-32	-1.6116	-1.42404e-09	6.05702e-07	-1.29427	-1.42404e-09
34888976	chr6:34888976:CTT:C	3.15085e-39	-1.29021e-09	-1.99693	4.23087e-32	-1.29021e-09	-1.99697	2.92763e-07	-1.29021e-09	-2.0213
34889128	chr6:34889128:C:T	3.16433e-39	0.0179602	-2.01062	7.17313e-32	0.528708	-1.99775	6.88965e-07	0.836563	-2.00204
34889282	chr6:34889282:G:C	1.48351e-39	-2.75019	-1.42404e-09	2.00435e-32	-2.74406	-1.42404e-09	1.38304e-07	-2.77121	-1.42404e-09
34889534	chr6:34889534:C:T	2.54889e-39	-2.20895	-1.42404e-09	3.55986e-32	-2.16966	-1.42404e-09	2.10365e-07	-2.35182	-1.42404e-09
34889675	chr6:34889675:T:C	2.96508e-39	-0.0533336	-2.00437	6.69758e-32	0.452709	-1.99034	6.40679e-07	0.756771	-1.9949
34889879	chr6:34889879:T:C	3.26731e-39	-0.139331	-1.82131	4.41398e-32	-0.116953	-1.83765	9.68316e-07	0.888288	-1.71339
34890177	chr6:34890177:C:T	3.22882e-39	-1.29021e-09	-1.97249	4.34612e-32	-1.29021e-09	-1.9701	2.94166e-07	-1.29021e-09	-2.01652
34890498	chr6:34890498:C:T	4.49337e-39	0.214388	-1.85639	9.68831e-32	0.742124	-1.91058	9.78923e-07	1.04025	-1.85446
34890801	chr6:34890801:A:G	4.70056e-39	0.25981	-1.85673	1.01764e-31	0.791612	-1.91092	1.03067e-06	1.0922	-1.8549
34890930	chr6:34890930:C:A	4.49341e-40	-2.3031	-1.64148	6.04111e-33	-2.08777	-1.8556	5.34542e-08	-2.28004	-1.4418
34891117	chr6:34891117:G:A	3.08947e-39	-1.29021e-09	-2.0166	4.26188e-32	-1.29021e-09	-1.98967	3.03075e-07	-1.29021e-09	-1.98668
34891616	chr6:34891616:A:G	2.15747e-40	-2.64846	-2.0298	2.63307e-33	-2.74312	-2.03069	2.36831e-08	-2.51944	-2.01646
34892460	chr6:34892460:CT:C	7.55353e-39	-1.29021e-09	-1.12259	9.24982e-32	-1.29021e-09	-1.21477	7.83828e-07	-1.29021e-09	-1.03647
34892462	chr6:34892462:A:G	2.17152e-40	-2.66049	-2.01127	2.65166e-33	-2.74887	-2.01791	2.43041e-08	-2.53451	-1.97551
34893321	chr6:34893321:G:A	3.51519e-39	-1.29021e-09	-1.88751	4.55894e-32	-1.29021e-09	-1.92229	3.33717e-07	-1.29021e-09	-1.89037
34893762	chr6:34893762:C:T	8.02938e-39	-1.29021e-09	-1.0615	9.80178e-32	-1.29021e-09	-1.15681	8.35529e-07	-1.29021e-09	-0.972598
34894022	chr6:34894022:G:A	9.91803e-40	-1.8429	-1.30993	8.31427e-33	-1.98941	-1.63458	2.51282e-07	-1.31193	-0.862162
34894115	chr6:34894115:G:A	3.07512e-39	-1.29021e-09	-2.02126	4.11454e-32	-1.29021e-09	-2.02485	2.91382e-07	-1.29021e-09	-2.02603
34894793	chr6:34894793:A:G	3.12423e-39	-1.29021e-09	-2.00542	4.33756e-32	-1.29021e-09	-1.97207	3.08399e-07	-1.29021e-09	-1.96927
34895168	chr6:34895168:C:T	3.22857e-39	-1.29021e-09	-1.97257	4.19871e-32	-1.29021e-09	-2.0046	3.04118e-07	-1.29021e-09	-1.98325
34895253	chr6:34895253:T:C	1.04227e-38	-1.29021e-09	-0.800615	1.5776e-31	-1.29021e-09	-0.680888	1.44212e-06	-1.29021e-09	-0.426793
34895708	chr6:34895708:A:G	2.1801e-40	-2.64268	-2.02514	2.66524e-33	-2.74016	-2.02151	2.36381e-08	-2.50717	-2.03063
34895849	chr6:34895849:GCA:G	1.58018e-39	-2.68707	-1.42404e-09	1.97513e-32	-2.75875	-1.42404e-09	1.71297e-07	-2.55726	-1.42404e-09
34895939	chr6:34895939:G:A	3.60025e-39	0.140516	-2.00412	8.28133e-32	0.664443	-1.98982	8.02043e-07	0.980466	-1.99397
34895985	chr6:34895985:C:T	3.16866e-39	-1.29021e-09	-1.9913	4.25406e-32	-1.29021e-09	-1.9915	2.92791e-07	-1.29021e-09	-2.02121
34896491	chr6:34896491:A:C	2.13257e-40	-2.65916	-2.0307	2.62044e-33	-2.74793	-2.03069	2.32201e-08	-2.53455	-2.02109
34896798	chr6:34896798:C:T	3.79891e-39	-1.29021e-09	-1.80989	5.27143e-32	-1.29021e-09	-1.77708	3.71113e-07	-1.29021e-09	-1.78416
34897234	chr6:34897234:G:A	2.14692e-40	-2.65242	-2.03074	2.62859e-33	-2.74486	-2.03065	2.34427e-08	-2.52475	-2.02136
34897499	chr6:34897499:G:A	8.1949e-39	-1.29021e-09	-1.04109	1.12171e-31	-1.29021e-09	-1.02194	6.97272e-07	-1.29021e-09	-1.15349
34897981	chr6:34897981:C:T	2.21124e-40	-2.6235	-2.03014	2.66871e-33	-2.7296	-2.03077	2.44728e-08	-2.48549	-2.01761
34898061	chr6:34898061:A:G	3.15033e-39	-1.29021e-09	-1.9971	4.37958e-32	-1.29021e-09	-1.96243	2.98121e-07	-1.29021e-09	-2.00316
34898426	chr6:34898426:T:C	2.10422e-40	-2.67346	-2.02978	2.60342e-33	-2.75449	-2.03065	2.28666e-08	-2.55493	-2.01606
34898953	chr6:34898953:G:C	1.85499e-39	-2.52672	-1.42404e-09	2.28304e-32	-2.61387	-1.42404e-09	1.90016e-07	-2.45355	-1.42404e-09
34899422	chr6:34899422:G:A	2.14777e-40	-2.65196	-2.0308	2.62974e-33	-2.74457	-2.0305	2.34351e-08	-2.52401	-2.02242
34899701	chr6:34899701:A:G	2.72868e-40	-2.73899	-1.70438	4.42049e-33	-2.61913	-1.63658	3.44526e-08	-2.66608	-1.495
34899829	chr6:34899829:G:A	9.89142e-40	-1.84451	-1.31101	8.28244e-33	-1.99131	-1.63652	2.50069e-07	-1.31334	-0.865587
34900239	chr6:34900239:G:A	6.04176e-39	-1.29021e-09	-1.34591	8.59255e-32	-1.29021e-09	-1.28848	5.08737e-07	-1.29021e-09	-1.46873
34900777	chr6:34900777:T:C	3.35862e-39	0.0797281	-2.0128	7.6699e-32	0.598635	-2.00071	7.41947e-07	0.913134	-2.00452
34900907	chr6:34900907:C:T	2.14688e-40	-2.65317	-2.03001	2.63444e-33	-2.74487	-2.02842	2.32557e-08	-2.52694	-2.02717
34901013	chr6:34901013:C:T	2.95555e-39	-0.175877	-1.88504	4.02759e-32	-0.149258	-1.89695	8.63639e-07	0.851259	-1.79077
34901016	chr6:34901016:G:A	2.96665e-38	0.245413	-1.42404e-09	5.08647e-31	0.489791	-1.42404e-09	1.49566e-06	-0.39034	-1.42404e-09
34901065	chr6:34901065:G:A	3.06364e-39	-1.29021e-09	-2.025	4.10284e-32	-1.29021e-09	-2.0277	2.90655e-07	-1.29021e-09	-2.02853
34901447	chr6:34901447:C:T	2.1489e-40	-2.65206	-2.03018	2.63418e-33	-2.74465	-2.02874	2.33005e-08	-2.52543	-2.02675
34902374	chr6:34902374:A:G	4.03467e-39	0.0572109	-1.80689	5.38446e-32	0.0707639	-1.82663	1.25112e-06	1.12156	-1.69043
34902505	chr6:34902505:C:T	2.13492e-40	-2.6588	-2.02996	2.62631e-33	-2.74805	-2.02833	2.30692e-08	-2.5349	-2.02726
34902578	chr6:34902578:T:TA	2.11016e-40	-2.66984	-2.03059	2.60978e-33	-2.75315	-2.02954	2.27398e-08	-2.55116	-2.02539
34902630	chr6:34902630:C:T	9.14572e-40	-1.89703	-1.33688	7.75849e-33	-2.03845	-1.65472	2.26674e-07	-1.37872	-0.898432
34902667	chr6:34902667:A:G	3.82856e-39	-0.427303	-1.37481	2.07231e-32	-1.24917	-1.46155	8.84007e-08	-1.81123	-1.40755
34902777	chr6:34902777:C:T	3.25867e-39	0.0448822	-2.00817	7.45425e-32	0.563727	-1.99432	7.25297e-07	0.884323	-1.9984
34902853	chr6:34902853:A:G	6.49483e-39	-1.29021e-09	-1.2736	8.05223e-32	-1.29021e-09	-1.35343	6.74529e-07	-1.29021e-09	-1.18665
34902916	chr6:34902916:G:T	3.05349e-39	-0.121941	-1.90638	1.63796e-32	-0.994318	-1.95161	5.97359e-08	-1.64122	-1.96951
34903225	chr6:34903225:T:C	2.13869e-40	-2.65691	-2.03008	2.62797e-33	-2.74719	-2.02856	2.31337e-08	-2.53237	-2.02701
34903253	chr6:34903253:T:C	2.17453e-40	-2.6462	-2.02418	2.66422e-33	-2.74133	-2.02072	2.35027e-08	-2.51282	-2.03073
34903260	chr6:34903260:A:G	1.00983e-39	-1.81862	-1.3162	8.46381e-33	-1.96687	-1.6393	2.57659e-07	-1.27982	-0.86921
34903264	chr6:34903264:T:C	2.24729e-40	-2.60705	-2.03042	2.69195e-33	-2.7209	-2.0308	2.50406e-08	-2.46006	-2.02011
34903269	chr6:34903269:TTTGA:T	3.6273e-39	0.15457	-2.01069	8.34054e-32	0.679541	-1.99779	8.07194e-07	0.99498	-2.00208
34903737	chr6:34903737:G:A	3.11215e-39	-1.29021e-09	-2.00929	4.12199e-32	-1.29021e-09	-2.02304	2.96399e-07	-1.29021e-09	-2.00896
34903896	chr6:34903896:C:T	3.13795e-39	-1.29021e-09	-2.00103	4.17677e-32	-1.29021e-09	-2.00984	2.9555e-07	-1.29021e-09	-2.01183
34904323	chr6:34904323:G:T	2.16886e-40	-2.64792	-2.02507	2.65792e-33	-2.7427	-2.02172	2.33504e-08	-2.51942	-2.03063
34904326	chr6:34904326:TA:T	2.77124e-40	-2.42497	-2.00293	3.47803e-33	-2.48779	-2.0077	2.17315e-08	-2.61763	-2.00427
34905008	chr6:34905008:G:A	3.31407e-39	0.0629969	-2.00942	7.56415e-32	0.580218	-1.99618	7.31013e-07	0.894408	-2.00064
34905312	chr6:34905312:G:A	7.45317e-39	-1.29021e-09	-1.13597	9.10691e-32	-1.29021e-09	-1.23035	7.72512e-07	-1.29021e-09	-1.05102
34905412	chr6:34905412:C:T	3.14872e-39	-1.29021e-09	-1.99761	4.23162e-32	-1.29021e-09	-1.99679	2.90952e-07	-1.29021e-09	-2.02751
34905504	chr6:34905504:TTGTC:T	2.17087e-40	-2.64203	-2.03003	2.64207e-33	-2.73967	-2.03073	2.38797e-08	-2.51067	-2.01696
34905791	chr6:34905791:C:T	5.0904e-39	-1.29021e-09	-1.51725	7.30448e-32	-1.29021e-09	-1.45089	5.12722e-07	-1.29021e-09	-1.46093
34906037	chr6:34906037:G:A	2.1964e-40	-2.63219	-2.02818	2.6574e-33	-2.73476	-2.02986	2.43444e-08	-2.49731	-2.01105
34906042	chr6:34906042:G:T	2.69795e-40	-2.7736	-1.6811	3.09856e-33	-2.74101	-1.87002	3.26538e-08	-2.75998	-1.45473
34906225	chr6:34906225:A:G	9.9769e-40	-1.775	-1.37192	8.45623e-33	-1.92593	-1.68113	2.52164e-07	-1.22544	-0.945141
34906251	chr6:34906251:G:A	5.85195e-39	-1.29021e-09	-1.37783	7.74864e-32	-1.29021e-09	-1.39186	5.97021e-07	-1.29021e-09	-1.30871
34906320	chr6:34906320:A:G	2.19939e-40	-2.62821	-2.0308	2.66208e-33	-2.73245	-2.0304	2.42103e-08	-2.49117	-2.02272
34907173	chr6:34907173:C:A	7.54316e-39	-1.29021e-09	-1.12396	9.23684e-32	-1.29021e-09	-1.21618	7.82792e-07	-1.29021e-09	-1.0378
34907325	chr6:34907325:A:C	1.41291e-38	-0.496368	-1.42404e-09	3.04872e-30	2.28051	-1.42404e-09	7.04462e-07	-1.14323	-1.42404e-09
34907918	chr6:34907918:A:G	2.10936e-39	-2.39822	-1.42404e-09	2.37242e-32	-2.57547	-1.42404e-09	2.65771e-07	-2.11803	-1.42404e-09
34908454	chr6:34908454:A:G	2.18848e-40	-2.63359	-2.03039	2.65262e-33	-2.73561	-2.0308	2.41262e-08	-2.49858	-2.01879
34908455	chr6:34908455:T:C	7.55353e-39	-1.29021e-09	-1.12259	9.24982e-32	-1.29021e-09	-1.21477	7.83828e-07	-1.29021e-09	-1.03647
34908494	chr6:34908494:A:G	1.01649e-39	-1.75671	-1.37155	8.59895e-33	-1.90956	-1.68076	2.57121e-07	-1.2035	-0.947612
34908543	chr6:34908543:G:T	3.4794e-39	-1.89774	-1.42404e-09	3.35912e-32	-2.2277	-1.42404e-09	5.38839e-07	-1.41125	-1.42404e-09
34908757	chr6:34908757:G:A	7.55353e-39	-1.29021e-09	-1.12259	9.24982e-32	-1.29021e-09	-1.21477	7.83828e-07	-1.29021e-09	-1.03647
34909012	chr6:34909012:C:A	3.05895e-39	-1.29021e-09	-2.02653	4.21056e-32	-1.29021e-09	-2.00178	2.90057e-07	-1.29021e-09	-2.03059
34909567	chr6:34909567:A:G	3.07319e-39	-1.29021e-09	-2.02189	4.22262e-32	-1.29021e-09	-1.99892	2.99835e-07	-1.29021e-09	-1.99743
34910247	chr6:34910247:T:G	4.12473e-39	0.25902	-1.98662	9.24447e-32	0.79473	-2.01008	9.07304e-07	1.09553	-1.98571
34910305	chr6:34910305:C:A	5.03966e-39	-1.29021e-09	-1.52727	7.06288e-32	-1.29021e-09	-1.48453	5.80252e-07	-1.29021e-09	-1.3372
34910477	chr6:34910477:C:T	2.15952e-40	-2.64662	-2.03068	2.63558e-33	-2.74213	-2.03073	2.36421e-08	-2.51689	-2.02074
34910623	chr6:34910623:A:G	2.1586e-40	-2.6473	-2.03043	2.6347e-33	-2.74239	-2.0308	2.36667e-08	-2.51759	-2.01901
34911307	chr6:34911307:CAT:C	1.11342e-38	-1.29021e-09	-0.734587	1.37171e-31	-1.29021e-09	-0.820735	1.22754e-06	-1.29021e-09	-0.587894
34911426	chr6:34911426:A:G	3.34503e-40	-2.70748	-1.53223	4.13393e-33	-2.53463	-1.78811	4.19886e-08	-2.74506	-1.21821
34911905	chr6:34911905:ATCTCAT:A	3.90973e-39	-1.29021e-09	-1.78114	4.9496e-32	-1.29021e-09	-1.84007	4.04591e-07	-1.29021e-09	-1.69779
34912416	chr6:34912416:G:A	3.18212e-39	-1.29021e-09	-1.98706	4.44154e-32	-1.29021e-09	-1.94838	3.00865e-07	-1.29021e-09	-1.994
34912553	chr6:34912553:C:T	2.31406e-40	-2.58981	-2.01838	2.7408e-33	-2.71149	-2.02223	2.62151e-08	-2.44176	-1.99257
34912579	chr6:34912579:A:G	6.53569e-39	-1.29021e-09	-1.26733	8.09906e-32	-1.29021e-09	-1.34763	6.79056e-07	-1.29021e-09	-1.17996
34912615	chr6:34912615:T:A	3.38977e-39	0.0861536	-2.01	7.74974e-32	0.605216	-1.99694	7.46794e-07	0.916349	-2.00122
34912692	chr6:34912692:G:A	2.60692e-39	-2.18644	-1.42404e-09	3.67068e-32	-2.139	-1.42404e-09	2.16289e-07	-2.32405	-1.42404e-09
34912707	chr6:34912707:T:A	3.11398e-39	-1.29021e-09	-2.0087	4.49536e-32	-1.29021e-09	-1.93633	2.91719e-07	-1.29021e-09	-2.02487
34912765	chr6:34912765:C:T	3.04901e-39	-1.29021e-09	-2.02979	4.09018e-32	-1.29021e-09	-2.03079	2.89996e-07	-1.29021e-09	-2.0308
34913099	chr6:34913099:A:G	3.27222e-39	-1.95914	-1.42404e-09	3.86768e-32	-2.08672	-1.42404e-09	3.12456e-07	-1.9562	-1.42404e-09
34913537	chr6:34913537:G:A	6.32836e-39	-1.29021e-09	-1.29956	7.85313e-32	-1.29021e-09	-1.37847	6.55641e-07	-1.29021e-09	-1.21505
34913603	chr6:34913603:G:A	4.87798e-40	-1.97426	-1.8882	6.53687e-33	-1.87474	-1.98976	4.21451e-08	-2.23608	-1.72346
34914030	chr6:34914030:G:A	2.36485e-40	-2.62989	-1.95659	3.93053e-33	-2.43204	-1.94115	2.75606e-08	-2.52095	-1.86332
34914042	chr6:34914042:C:T	3.23416e-39	-1.29021e-09	-1.97083	4.22038e-32	-1.29021e-09	-1.99945	3.07277e-07	-1.29021e-09	-1.97291
34914217	chr6:34914217:A:G	4.26567e-39	-1.29021e-09	-1.694	5.77079e-32	-1.29021e-09	-1.68657	4.8999e-07	-1.29021e-09	-1.50628
34914376	chr6:34914376:A:G	3.71938e-39	-1.83105	-1.42404e-09	5.22002e-32	-1.78688	-1.42404e-09	1.22666e-06	-0.588616	-1.42404e-09
34914410	chr6:34914410:C:T	3.08607e-39	-1.29021e-09	-2.01771	4.25471e-32	-1.29021e-09	-1.99135	3.02163e-07	-1.29021e-09	-1.9897
34915586	chr6:34915586:G:A	1.10185e-39	-1.7328	-1.31481	9.11029e-33	-1.88995	-1.64261	2.85237e-07	-1.17583	-0.871512
34915958	chr6:34915958:T:C	4.41072e-40	-1.97122	-1.99194	6.26779e-33	-1.87621	-2.03033	3.56673e-08	-2.23987	-1.88655
34916117	chr6:34916117:C:T	4.00316e-40	-2.06921	-1.99089	5.66118e-33	-1.97801	-2.03033	3.3018e-08	-2.31791	-1.8857
34917725	chr6:34917725:C:T	2.19172e-40	-2.64105	-2.02146	2.66137e-33	-2.73836	-2.02476	2.43405e-08	-2.51067	-1.99785
34918079	chr6:34918079:C:T	3.65695e-39	-1.29021e-09	-1.84797	5.36855e-32	-1.29021e-09	-1.75882	3.69821e-07	-1.29021e-09	-1.78765
34918600	chr6:34918600:ATC:A	3.9989e-39	-1.75859	-1.42404e-09	6.36294e-32	-1.58889	-1.42404e-09	1.60864e-06	-0.317522	-1.42404e-09
34918659	chr6:34918659:T:G	2.6004e-40	-2.66662	-1.82491	2.98008e-33	-2.76677	-1.88324	2.5556e-08	-2.67554	-1.78425
34918773	chr6:34918773:G:A	3.79795e-39	-1.29021e-09	-1.81014	5.18596e-32	-1.29021e-09	-1.79342	3.36158e-07	-1.29021e-09	-1.88308
34918785	chr6:34918785:A:G	3.246e-39	-1.29021e-09	-1.96718	4.2848e-32	-1.29021e-09	-1.9843	3.21907e-07	-1.29021e-09	-1.9264
34918845	chr6:34918845:TA:T	1.18744e-38	-1.29021e-09	-0.670216	1.77096e-31	-1.29021e-09	-0.565274	1.60675e-06	-1.29021e-09	-0.318693
34919966	chr6:34919966:T:G	3.18757e-39	-1.29021e-09	-1.98534	4.27519e-32	-1.29021e-09	-1.98655	2.93769e-07	-1.29021e-09	-2.01787
34919971	chr6:34919971:A:G	2.84366e-40	-2.74967	-1.65243	3.37982e-33	-2.76777	-1.75637	3.02836e-08	-2.73739	-1.55267
34920110	chr6:34920110:T:C	6.53163e-39	-1.29021e-09	-1.26795	8.09369e-32	-1.29021e-09	-1.34829	6.78692e-07	-1.29021e-09	-1.1805
34920277	chr6:34920277:G:A	4.06827e-39	-1.74139	-1.42404e-09	6.46074e-32	-1.57363	-1.42404e-09	1.63102e-06	-0.303701	-1.42404e-09
34920444	chr6:34920444:C:T	1.09649e-39	-1.75208	-1.30041	9.07574e-33	-1.90644	-1.62992	2.8415e-07	-1.19942	-0.851742
34920709	chr6:34920709:A:T	1.50596e-39	-1.71645	-1.01872	1.17038e-32	-1.87018	-1.41188	4.16193e-07	-1.15806	-0.51145
34920828	chr6:34920828:G:A	3.05529e-39	-1.29021e-09	-2.02773	4.09033e-32	-1.29021e-09	-2.03075	2.90104e-07	-1.29021e-09	-2.03042
34921058	chr6:34921058:G:A	2.76647e-39	-2.12703	-1.42404e-09	3.8768e-32	-2.08437	-1.42404e-09	2.26121e-07	-2.27959	-1.42404e-09
34921201	chr6:34921201:C:T	1.30493e-38	-0.575872	-1.42404e-09	2.35621e-31	-0.279738	-1.42404e-09	9.47294e-07	-0.847054	-1.42404e-09
34921253	chr6:34921253:C:T	3.13338e-39	-1.29021e-09	-2.00249	4.19301e-32	-1.29021e-09	-2.00596	2.93133e-07	-1.29021e-09	-2.02004
34921646	chr6:34921646:T:C	4.34303e-39	-1.67603	-1.42404e-09	7.95663e-32	-1.36537	-1.42404e-09	3.08121e-07	-1.97017	-1.42404e-09
34921768	chr6:34921768:G:A	3.22456e-39	0.0409551	-2.01476	7.30715e-32	0.552947	-2.00347	7.053e-07	0.86498	-2.00702
34922042	chr6:34922042:G:A	3.80545e-39	-0.0132308	-1.79494	8.04822e-32	0.500535	-1.85446	8.22691e-07	0.811546	-1.79963
34922460	chr6:34922460:G:C	3.04597e-39	-1.29021e-09	-2.03079	4.12136e-32	-1.29021e-09	-2.02319	2.92569e-07	-1.29021e-09	-2.02196
34922680	chr6:34922680:G:A	6.50802e-39	-1.29021e-09	-1.27157	8.02268e-32	-1.29021e-09	-1.35711	6.76025e-07	-1.29021e-09	-1.18443
34922755	chr6:34922755:G:A	3.14471e-39	0.00547482	-2.00436	7.17727e-32	0.521818	-1.99028	6.89779e-07	0.830133	-1.99443
34923091	chr6:34923091:T:C	2.97577e-40	-2.74607	-1.61062	4.83681e-33	-2.63523	-1.53048	3.84879e-08	-2.67884	-1.37148
34923874	chr6:34923874:T:C	2.29595e-40	-2.59657	-2.01947	2.72926e-33	-2.71473	-2.0232	2.59383e-08	-2.45076	-1.99418
34923944	chr6:34923944:C:T	2.63713e-40	-2.66981	-1.80769	3.02274e-33	-2.76728	-1.86852	2.6071e-08	-2.67781	-1.76203
34924579	chr6:34924579:G:A	3.80739e-39	0.19669	-2.00435	8.62024e-32	0.734859	-2.02012	8.32476e-07	1.02247	-1.99873
34925104	chr6:34925104:G:A	2.99726e-40	-2.74105	-1.60845	3.48879e-33	-2.77104	-1.72136	3.2094e-08	-2.72732	-1.50467
34925696	chr6:34925696:C:T	2.67978e-39	-0.142425	-2.01644	6.0946e-32	0.395137	-2.02711	5.68824e-07	0.65195	-2.00904
34925949	chr6:34925949:A:G	2.15464e-39	-2.37698	-1.42404e-09	2.40512e-32	-2.56178	-1.42404e-09	2.73706e-07	-2.08861	-1.42404e-09
34926206	chr6:34926206:C:T	3.31352e-40	-2.22273	-2.02645	4.90233e-33	-2.12956	-2.02269	2.84869e-08	-2.3681	-1.98312
34926501	chr6:34926501:C:T	7.21572e-39	-1.29021e-09	-1.16834	8.84962e-32	-1.29021e-09	-1.259	7.4549e-07	-1.29021e-09	-1.08662
34926980	chr6:34926980:A:G	5.46026e-39	-1.29021e-09	-1.44711	7.88176e-32	-1.29021e-09	-1.37483	4.54912e-07	-1.29021e-09	-1.58056
34928068	chr6:34928068:C:T	4.46603e-39	-1.29021e-09	-1.6481	6.56013e-32	-1.29021e-09	-1.55837	5.34504e-07	-1.29021e-09	-1.41932
34928193	chr6:34928193:C:T	7.3428e-39	-1.29021e-09	-1.15089	8.98185e-32	-1.29021e-09	-1.24417	7.60676e-07	-1.29021e-09	-1.06646
34929232	chr6:34929232:A:G	4.93472e-39	-0.00466196	-1.54365	1.08375e-31	0.488495	-1.54486	1.20312e-06	0.861631	-1.46962
34929293	chr6:34929293:CTT:C	3.05239e-39	-1.29021e-09	-2.02868	4.11978e-32	-1.29021e-09	-2.02358	2.90187e-07	-1.29021e-09	-2.03014
34929397	chr6:34929397:G:T	2.71335e-40	-2.74769	-1.70131	4.34452e-33	-2.63909	-1.63396	3.39902e-08	-2.68081	-1.49378
34930366	chr6:34930366:C:T	1.66295e-39	-2.63601	-1.42404e-09	2.09764e-32	-2.69857	-1.42404e-09	1.40826e-07	-2.75314	-1.42404e-09
34930572	chr6:34930572:C:T	3.65152e-39	0.132085	-1.98155	8.09267e-32	0.65815	-2.00657	7.92702e-07	0.955746	-1.98096
34930636	chr6:34930636:G:C	3.73504e-39	-1.29021e-09	-1.82685	4.82324e-32	-1.29021e-09	-1.86593	3.20036e-07	-1.29021e-09	-1.93223
34930678	chr6:34930678:C:T	1.75833e-39	-2.64462	0.0643799	2.01493e-32	-2.44824	-0.290553	8.65515e-07	-2.13016	1.19282
34931122	chr6:34931122:G:A	2.7312e-39	-0.114674	-2.02519	6.14389e-32	0.393634	-2.01755	5.87758e-07	0.695577	-2.01992
34931210	chr6:34931210:G:A	3.11595e-39	-1.29021e-09	-2.00807	4.3259e-32	-1.29021e-09	-1.97476	3.06295e-07	-1.29021e-09	-1.97612
34931537	chr6:34931537:C:T	6.76555e-39	-1.29021e-09	-1.23276	8.36203e-32	-1.29021e-09	-1.31568	7.02563e-07	-1.29021e-09	-1.14593
34931714	chr6:34931714:G:A	2.56813e-40	-2.68218	-1.82183	2.98217e-33	-2.77032	-1.879	2.53287e-08	-2.69009	-1.77864
34931847	chr6:34931847:A:G	4.0822e-39	-0.193018	-1.54495	8.88036e-32	0.288879	-1.54442	9.72386e-07	0.650911	-1.47182
34932662	chr6:34932662:G:A	7.97352e-39	-1.29021e-09	-1.06848	9.70724e-32	-1.29021e-09	-1.16651	8.27133e-07	-1.29021e-09	-0.982698
34933701	chr6:34933701:C:T	4.31561e-40	-2.11991	-1.86504	5.69114e-33	-2.02744	-1.97562	3.9032e-08	-2.35248	-1.6838
34933801	chr6:34933801:G:A	2.10378e-40	-2.77194	-1.93151	2.76027e-33	-2.75889	-1.96775	2.0407e-08	-2.73517	-1.94961
34933895	chr6:34933895:C:T	3.55271e-39	-1.87689	-1.42404e-09	5.62178e-32	-1.71273	-1.42404e-09	1.34016e-06	-0.500118	-1.42404e-09
34934262	chr6:34934262:C:T	5.99636e-39	-1.29021e-09	-1.35345	7.42611e-32	-1.29021e-09	-1.43438	6.19254e-07	-1.29021e-09	-1.27215
34934314	chr6:34934314:AT:A	3.32626e-39	-1.94276	-1.42404e-09	5.2232e-32	-1.78627	-1.42404e-09	1.20482e-06	-0.606575	-1.42404e-09
34934613	chr6:34934613:A:G	1.07987e-39	-1.08714	-1.98062	2.18434e-32	-0.749468	-1.9086	8.37395e-08	-1.25159	-2.02136
34935619	chr6:34935619:A:ATT	3.04844e-39	-0.439387	-1.59059	4.07914e-32	-0.413314	-1.62018	9.08498e-07	0.545005	-1.43388
34935789	chr6:34935789:G:A	4.86823e-39	-1.29021e-09	-1.56188	6.43043e-32	-1.29021e-09	-1.57834	4.86439e-07	-1.29021e-09	-1.51355
34935845	chr6:34935845:G:A	2.31624e-39	-0.39476	-1.9099	3.23009e-32	-0.356512	-1.91036	6.21145e-07	0.567694	-1.83679
34936104	chr6:34936104:G:A	3.99959e-39	-1.29021e-09	-1.75841	5.00763e-32	-1.29021e-09	-1.82842	3.94203e-07	-1.29021e-09	-1.7238
34936239	chr6:34936239:G:A	1.54563e-39	-2.70917	-1.42404e-09	2.18378e-32	-2.65832	-1.42404e-09	1.38874e-07	-2.76709	-1.42404e-09
34936315	chr6:34936315:G:A	1.58729e-39	-2.11837	-0.564201	1.09225e-32	-2.31268	-1.03846	6.03544e-07	-2.16237	0.864525
34936708	chr6:34936708:G:A	3.24263e-40	-2.28345	-1.98736	4.50686e-33	-2.20839	-2.02797	2.89871e-08	-2.45652	-1.87729
34936711	chr6:34936711:T:C	5.78998e-39	-1.17854	-0.209933	3.91589e-32	-1.33534	-0.739	1.6769e-06	-0.666412	0.390453
34936807	chr6:34936807:G:A	3.54961e-38	-1.90537	2.33019	2.03875e-31	-1.78171	1.35725	9.77798e-05	-1.2224	5.01221
34937121	chr6:34937121:G:A	3.34142e-39	-1.29021e-09	-1.93821	4.29806e-32	-1.29021e-09	-1.98122	3.12546e-07	-1.29021e-09	-1.95591
34937191	chr6:34937191:T:C	2.64975e-38	-2.00424	2.13668	1.53325e-31	-1.88697	1.17756	6.58777e-05	-1.35914	4.75403
34937277	chr6:34937277:C:T	3.04684e-39	-1.29021e-09	-2.0305	4.16814e-32	-1.29021e-09	-2.01191	2.92136e-07	-1.29021e-09	-2.02344
34937576	chr6:34937576:G:A	4.5096e-39	-1.29021e-09	-1.6384	5.9005e-32	-1.29021e-09	-1.66434	4.62839e-07	-1.29021e-09	-1.56328
34937839	chr6:34937839:A:G	3.17105e-39	-0.201919	-1.78862	5.96506e-32	0.169979	-1.82344	6.25798e-07	0.473271	-1.73491
34937929	chr6:34937929:C:A	1.94009e-40	-2.75846	-2.026	2.8259e-33	-2.67693	-2.0262	1.85747e-08	-2.77368	-2.00518
34937977	chr6:34937977:AGCTTCT:A	4.02777e-39	0.140431	-1.89182	2.06213e-32	-0.774339	-1.9413	7.22165e-08	-1.46136	-1.95963
34938391	chr6:34938391:T:C	1.46218e-39	-1.89318	-0.871493	1.11218e-32	-2.03202	-1.30104	4.26518e-07	-1.36218	-0.282829
34938879	chr6:34938879:G:A	7.67696e-39	-1.29021e-09	-1.10638	9.36092e-32	-1.29021e-09	-1.20284	7.9562e-07	-1.29021e-09	-1.02154
34939114	chr6:34939114:T:A	1.47616e-38	0.889575	-1.34215	3.15572e-31	1.43664	-1.42422	4.49868e-06	1.98827	-1.2774
34940238	chr6:34940238:C:T	1.957e-39	-1.83534	-0.637859	1.42173e-32	-1.98056	-1.10694	5.53447e-07	-1.30784	-0.0766614
34941213	chr6:34941213:C:T	3.85568e-40	-2.36152	-1.73612	6.25997e-33	-2.00709	-1.9007	4.33059e-08	-2.43879	-1.49359
34941358	chr6:34941358:T:C	3.58918e-39	-1.29021e-09	-1.86668	5.23954e-32	-1.29021e-09	-1.78315	3.61933e-07	-1.29021e-09	-1.80921
34941370	chr6:34941370:C:T	3.0778e-39	-1.29021e-09	-2.02039	4.2227e-32	-1.29021e-09	-1.99891	2.99662e-07	-1.29021e-09	-1.99801
34941504	chr6:34941504:G:A	2.8637e-39	-0.176524	-1.91597	6.1935e-32	0.310466	-1.92635	6.33967e-07	0.660652	-1.90932
34941527	chr6:34941527:C:T	7.68481e-39	-1.29021e-09	-1.10536	9.37274e-32	-1.29021e-09	-1.20157	7.96682e-07	-1.29021e-09	-1.02021
34941910	chr6:34941910:C:T	2.67126e-39	-0.25318	-1.90887	5.73249e-32	0.226781	-1.92001	5.85424e-07	0.573917	-1.90224
34942775	chr6:34942775:A:G	2.63261e-40	-2.56545	-1.91376	3.951e-33	-2.37552	-1.99247	2.66236e-08	-2.71141	-1.70745
34943678	chr6:34943678:C:T	2.96722e-39	-0.134598	-1.92238	6.43387e-32	0.354691	-1.93249	6.59274e-07	0.706353	-1.91588
34943800	chr6:34943800:T:C	2.4164e-40	-2.72432	-1.84059	2.93713e-33	-2.76735	-1.89718	2.09082e-08	-2.77364	-1.88688
34944093	chr6:34944093:GA:G	1.53962e-39	-2.71307	-1.42404e-09	1.99016e-32	-2.75116	-1.42404e-09	1.41442e-07	-2.74877	-1.42404e-09
34944702	chr6:34944702:C:T	3.06556e-39	-1.29021e-09	-2.02438	4.20842e-32	-1.29021e-09	-2.00229	2.97764e-07	-1.29021e-09	-2.00436
34945123	chr6:34945123:TG:T	3.11393e-39	-1.29021e-09	-2.00872	4.2314e-32	-1.29021e-09	-1.99685	2.99621e-07	-1.29021e-09	-1.99815
34945409	chr6:34945409:G:A	2.3974e-40	-2.63355	-1.93926	2.96046e-33	-2.74766	-1.90896	2.3798e-08	-2.75542	-1.77565
34945529	chr6:34945529:A:G	3.64581e-40	-2.69266	-1.46095	5.12001e-33	-2.6987	-1.41011	3.79554e-08	-2.24698	-1.81728
34945987	chr6:34945987:T:A	6.24838e-38	-1.29021e-09	0.990302	4.25577e-31	-1.29021e-09	0.311483	1.17897e-05	-1.29021e-09	1.67432
34946125	chr6:34946125:C:T	7.00889e-39	-1.29021e-09	-1.19743	8.5945e-32	-1.29021e-09	-1.28826	7.27643e-07	-1.29021e-09	-1.11085
34946276	chr6:34946276:C:T	3.27664e-39	-1.29021e-09	-1.95778	4.40257e-32	-1.29021e-09	-1.95719	2.99139e-07	-1.29021e-09	-1.99975
34946295	chr6:34946295:C:T	2.55473e-39	-0.186547	-2.02011	5.75822e-32	0.323111	-2.01186	5.42024e-07	0.610907	-2.01626
34946359	chr6:34946359:G:A	5.38189e-39	-0.0869385	-1.37463	2.76345e-32	-0.950514	-1.47239	1.14073e-07	-1.54671	-1.41712
34946595	chr6:34946595:A:AAG	8.80676e-39	-1.29021e-09	-0.969085	1.06484e-31	-1.29021e-09	-1.07397	9.21408e-07	-1.29021e-09	-0.874761
34946601	chr6:34946601:G:A	1.59093e-39	-1.73325	-0.947039	1.83028e-32	-1.59463	-1.24028	9.11231e-07	-1.04097	0.1551
34946824	chr6:34946824:A:G	3.05168e-39	-1.29021e-09	-2.02891	4.12468e-32	-1.29021e-09	-2.02239	2.90283e-07	-1.29021e-09	-2.02981
34947044	chr6:34947044:C:G	1.29649e-38	0.33319	-0.915549	5.91056e-32	-0.613439	-1.0492	2.24533e-07	-1.2815	-1.00514
34947296	chr6:34947296:G:A	3.37488e-40	-2.27016	-1.96067	5.7009e-33	-1.98722	-2.01412	3.01693e-08	-2.50635	-1.78749
34949444	chr6:34949444:G:A	3.04604e-39	-1.29021e-09	-2.03076	4.11653e-32	-1.29021e-09	-2.02437	2.91583e-07	-1.29021e-09	-2.02534
34949953	chr6:34949953:ACTC:A	7.69935e-39	-1.29021e-09	-1.10347	9.38969e-32	-1.29021e-09	-1.19977	7.98301e-07	-1.29021e-09	-1.01818
34950462	chr6:34950462:C:T	3.34247e-38	1.75895	-1.39426	8.6148e-31	2.38078	-1.36409	5.81675e-06	2.42933	-1.46149
34950653	chr6:34950653:C:T	3.37361e-39	-1.29021e-09	-1.92862	4.77555e-32	-1.29021e-09	-1.87587	3.15198e-07	-1.29021e-09	-1.94746
34951178	chr6:34951178:T:C	4.18034e-39	-1.29021e-09	-1.71421	5.54327e-32	-1.29021e-09	-1.7268	4.86694e-07	-1.29021e-09	-1.51303
34951879	chr6:34951879:C:T	1.35017e-38	-0.54179	-1.42404e-09	1.47863e-31	-0.745681	-1.42404e-09	3.34243e-06	0.413789	-1.42404e-09
34952549	chr6:34952549:T:C	3.69712e-40	-2.20217	-1.93746	6.27548e-33	-1.90315	-2.00216	3.29956e-08	-2.45706	-1.74723
34952621	chr6:34952621:T:A	6.6382e-39	-1.29021e-09	-1.25176	8.19577e-32	-1.29021e-09	-1.33576	6.89189e-07	-1.29021e-09	-1.16515
34952785	chr6:34952785:T:C	3.05558e-39	-1.29021e-09	-2.02764	4.10399e-32	-1.29021e-09	-2.02742	2.91117e-07	-1.29021e-09	-2.02694
34954100	chr6:34954100:C:G	3.32466e-39	-1.29021e-09	-1.94324	4.54097e-32	-1.29021e-09	-1.92624	3.21575e-07	-1.29021e-09	-1.92743
34954355	chr6:34954355:G:A	3.27423e-39	-1.29021e-09	-1.95852	4.39609e-32	-1.29021e-09	-1.95866	2.98527e-07	-1.29021e-09	-2.0018
34954416	chr6:34954416:G:T	2.23228e-40	-2.77195	-1.87222	2.85013e-33	-2.76067	-1.93393	2.12412e-08	-2.73783	-1.90689
34954554	chr6:34954554:G:A	3.49154e-39	-1.29021e-09	-1.89426	4.98206e-32	-1.29021e-09	-1.83354	3.24517e-07	-1.29021e-09	-1.91833
34954662	chr6:34954662:T:C	2.78833e-38	1.43299	-1.24956	6.5158e-31	2.02315	-1.28571	4.99263e-06	2.12868	-1.31362
34955676	chr6:34955676:C:T	3.88437e-39	-1.29021e-09	-1.78764	5.68483e-32	-1.29021e-09	-1.70158	3.58585e-07	-1.29021e-09	-1.8185
34955956	chr6:34955956:G:A	2.91066e-39	-0.153373	-1.92285	6.31048e-32	0.336095	-1.93326	6.46505e-07	0.68748	-1.91656
34956002	chr6:34956002:C:T	3.08967e-38	0.286044	-1.42404e-09	5.31151e-31	0.533083	-1.42404e-09	1.54613e-06	-0.357152	-1.42404e-09
34956087	chr6:34956087:G:A	3.98312e-40	-2.76891	-1.29622	4.05971e-33	-2.75938	-1.58147	5.14757e-08	-2.76643	-0.993127
34956529	chr6:34956529:G:A	1.9842e-40	-2.75819	-2.00378	2.66303e-33	-2.7665	-1.996	2.07048e-08	-2.76329	-1.90701
34956549	chr6:34956549:C:T	6.6382e-39	-1.29021e-09	-1.25176	8.19577e-32	-1.29021e-09	-1.33576	6.89189e-07	-1.29021e-09	-1.16515
34956958	chr6:34956958:C:T	6.6382e-39	-1.29021e-09	-1.25176	8.19577e-32	-1.29021e-09	-1.33576	6.89189e-07	-1.29021e-09	-1.16515
34957048	chr6:34957048:A:G	3.05986e-39	-1.29021e-09	-2.02624	4.11157e-32	-1.29021e-09	-2.02557	2.90954e-07	-1.29021e-09	-2.0275
34957594	chr6:34957594:A:C	5.312e-38	-1.85305	2.681	3.2085e-31	-1.72504	1.75406	0.000103451	-1.17555	5.02174
34957764	chr6:34957764:C:T	3.25851e-39	-1.29021e-09	-1.96334	4.56215e-32	-1.29021e-09	-1.92158	3.26335e-07	-1.29021e-09	-1.91274
34958897	chr6:34958897:G:A	7.68163e-39	-1.29021e-09	-1.10577	9.36803e-32	-1.29021e-09	-1.20208	7.96283e-07	-1.29021e-09	-1.02071
34958947	chr6:34958947:T:C	4.10085e-39	-1.29021e-09	-1.73341	6.76285e-32	-1.29021e-09	-1.52793	4.67166e-07	-1.29021e-09	-1.55398
34959266	chr6:34959266:T:G	1.51115e-39	-2.73173	-1.42404e-09	1.98142e-32	-2.75556	-1.42404e-09	1.38285e-07	-2.77135	-1.42404e-09
34959503	chr6:34959503:A:G	2.22321e-38	-1.93305	1.88999	1.33088e-31	-1.8123	0.961353	5.29546e-05	-1.26146	4.43799
34960042	chr6:34960042:G:A	5.61201e-39	-1.29021e-09	-1.4197	7.10878e-32	-1.29021e-09	-1.47805	5.87407e-07	-1.29021e-09	-1.32495
34961700	chr6:34961700:A:G	4.06531e-39	-1.74212	-1.42404e-09	6.48827e-32	-1.56938	-1.42404e-09	1.65511e-06	-0.289038	-1.42404e-09
34962269	chr6:34962269:C:T	4.21329e-40	-2.34397	-1.66498	6.72562e-33	-1.98255	-1.85349	4.83659e-08	-2.42197	-1.3999
34962682	chr6:34962682:A:G	3.05135e-39	-1.29021e-09	-2.02902	4.09813e-32	-1.29021e-09	-2.02885	2.9065e-07	-1.29021e-09	-2.02854
34962856	chr6:34962856:CTTCT:C	3.05109e-39	-1.29021e-09	-2.02911	4.15758e-32	-1.29021e-09	-2.01445	2.94273e-07	-1.29021e-09	-2.01615
34963732	chr6:34963732:A:G	6.64649e-39	-1.29021e-09	-1.25052	8.20448e-32	-1.29021e-09	-1.3347	6.89993e-07	-1.29021e-09	-1.16398
34964073	chr6:34964073:T:G	1.25068e-38	-1.29021e-09	-0.618331	1.65431e-31	-1.29021e-09	-0.63341	1.23623e-06	-1.29021e-09	-0.580845
34964102	chr6:34964102:G:C	1.71613e-39	-2.60453	-1.42404e-09	2.06789e-32	-2.71285	-1.42404e-09	1.72657e-07	-2.54935	-1.42404e-09
34964218	chr6:34964218:C:T	2.66191e-39	-0.256396	-1.90917	5.70973e-32	0.221893	-1.9191	5.83195e-07	0.569929	-1.90207
34964585	chr6:34964585:G:A	3.0532e-39	-1.29021e-09	-2.02841	4.16569e-32	-1.29021e-09	-2.0125	2.94869e-07	-1.29021e-09	-2.01413
34965433	chr6:34965433:C:T	3.05662e-39	-1.29021e-09	-2.02729	4.0905e-32	-1.29021e-09	-2.03071	2.91586e-07	-1.29021e-09	-2.02533
34966017	chr6:34966017:A:G	1.53146e-39	-2.71838	-1.42404e-09	2.48338e-32	-2.52976	-1.42404e-09	1.44943e-07	-2.72432	-1.42404e-09
34966121	chr6:34966121:A:T	5.92253e-39	0.0136089	-1.37945	2.99962e-32	-0.865338	-1.47555	1.21193e-07	-1.47782	-1.42546
34966679	chr6:34966679:C:G	3.11326e-39	-1.29021e-09	-2.00893	4.20562e-32	-1.29021e-09	-2.00296	2.9012e-07	-1.29021e-09	-2.03037
34967493	chr6:34967493:C:G	1.48288e-38	0.384053	-0.832086	6.7199e-32	-0.564592	-0.969714	2.52398e-07	-1.24072	-0.92894
34967542	chr6:34967542:T:A	2.03366e-40	-2.74848	-1.98888	2.72852e-33	-2.73672	-2.00148	2.73574e-08	-2.50115	-1.89053
34967684	chr6:34967684:T:C	3.50384e-40	-2.35115	-1.84218	7.13001e-33	-1.85329	-1.92436	4.63e-08	-2.46635	-1.39917
34967759	chr6:34967759:C:T	7.33694e-39	-1.29021e-09	-1.15168	8.97105e-32	-1.29021e-09	-1.24538	7.58857e-07	-1.29021e-09	-1.06885
34968522	chr6:34968522:C:G	2.27929e-40	-2.77194	-1.85139	2.89997e-33	-2.76035	-1.91691	2.16701e-08	-2.73725	-1.88747
34968839	chr6:34968839:T:A	3.21176e-39	-1.29021e-09	-1.97778	4.38139e-32	-1.29021e-09	-1.96201	3.02151e-07	-1.29021e-09	-1.98974
34968894	chr6:34968894:G:A	3.21881e-39	-1.29021e-09	-1.97559	4.33311e-32	-1.29021e-09	-1.97309	2.96396e-07	-1.29021e-09	-2.00897
34969284	chr6:34969284:C:T	1.51402e-39	-2.72984	-1.42404e-09	2.25885e-32	-2.62452	-1.42404e-09	1.97106e-07	-2.41692	-1.42404e-09
34969695	chr6:34969695:G:C	2.37623e-38	-1.9879	2.01139	1.44047e-31	-1.8473	1.07548	5.79928e-05	-1.32485	4.59226
34969793	chr6:34969793:G:A	3.54253e-39	-1.29021e-09	-1.87977	4.87936e-32	-1.29021e-09	-1.85436	3.45279e-07	-1.29021e-09	-1.85631
34969834	chr6:34969834:C:T	3.44268e-39	-1.29021e-09	-1.90835	4.88753e-32	-1.29021e-09	-1.85269	3.20576e-07	-1.29021e-09	-1.93054
34970514	chr6:34970514:T:G	2.99576e-39	-0.120354	-1.92705	6.51575e-32	0.371491	-1.93665	6.72159e-07	0.72996	-1.92013
34970849	chr6:34970849:T:A	3.2783e-39	-1.29021e-09	-1.95728	4.46724e-32	-1.29021e-09	-1.94261	3.05578e-07	-1.29021e-09	-1.97846
34970851	chr6:34970851:A:T	3.16633e-39	-0.0740637	-1.91797	7.06499e-32	0.448119	-1.93235	7.63422e-07	0.844976	-1.90783
34971032	chr6:34971032:T:C	3.80981e-40	-2.76475	-1.34486	3.88838e-33	-2.76619	-1.61779	4.86558e-08	-2.7625	-1.05339
34971411	chr6:34971411:A:AAT	3.41631e-39	-1.91604	-1.42404e-09	4.58655e-32	-1.91625	-1.42404e-09	4.91656e-07	-1.50288	-1.42404e-09
34972481	chr6:34972481:T:C	1.95859e-39	-2.47238	-1.42404e-09	3.30804e-32	-2.24302	-1.42404e-09	4.29365e-07	-1.63836	-1.42404e-09
34972567	chr6:34972567:T:A	3.47631e-38	0.403952	-1.42404e-09	6.04281e-31	0.662075	-1.42404e-09	1.72327e-06	-0.248684	-1.42404e-09
34972734	chr6:34972734:G:A	4.28207e-39	-1.29021e-09	-1.69017	7.11024e-32	-1.29021e-09	-1.47784	4.9017e-07	-1.29021e-09	-1.50591
34973060	chr6:34973060:A:G	2.91068e-39	-0.152163	-1.92405	6.31718e-32	0.338037	-1.93414	6.49475e-07	0.692732	-1.91723
34973163	chr6:34973163:A:G	3.06704e-39	-0.086559	-1.93733	6.80557e-32	0.42501	-1.94665	7.13294e-07	0.800147	-1.93092
34973179	chr6:34973179:CTT:C	3.05265e-39	-0.0895538	-1.93904	6.78091e-32	0.422987	-1.94825	7.09281e-07	0.796234	-1.93265
34973241	chr6:34973241:C:T	6.06391e-40	-1.99187	-1.65297	6.57e-33	-2.20098	-1.65847	5.21754e-08	-2.04524	-1.70081
34973790	chr6:34973790:T:A	7.84069e-39	-1.29021e-09	-1.08528	9.55688e-32	-1.29021e-09	-1.18212	8.14435e-07	-1.29021e-09	-0.998169
34974480	chr6:34974480:A:G	4.07245e-40	-2.77289	-1.27005	4.18203e-33	-2.74879	-1.56238	5.282e-08	-2.77189	-0.961882
34974603	chr6:34974603:C:T	3.82467e-39	0.114914	-1.91805	8.62119e-32	0.643212	-1.92837	9.13592e-07	1.02777	-1.91105
34975205	chr6:34975205:GCA:G	7.72528e-39	-1.29021e-09	-1.10011	9.42095e-32	-1.29021e-09	-1.19644	8.01114e-07	-1.29021e-09	-1.01466
34975480	chr6:34975480:A:G	6.62278e-39	-1.29021e-09	-1.25409	8.17993e-32	-1.29021e-09	-1.3377	6.87628e-07	-1.29021e-09	-1.16742
34975538	chr6:34975538:T:A	1.27366e-39	-0.908702	-1.99401	2.63792e-32	-0.539387	-1.93	1.01159e-07	-1.05738	-2.02659
34975619	chr6:34975619:A:G	1.68737e-39	-2.62144	-1.42404e-09	2.11812e-32	-2.68885	-1.42404e-09	1.52452e-07	-2.67381	-1.42404e-09
34976781	chr6:34976781:T:C	3.69124e-39	-1.29021e-09	-1.83864	4.96081e-32	-1.29021e-09	-1.83781	3.3009e-07	-1.29021e-09	-1.9013
34976926	chr6:34976926:C:T	1.53317e-39	-2.71727	-1.42404e-09	1.96355e-32	-2.76462	-1.42404e-09	1.47755e-07	-2.70511	-1.42404e-09
34977018	chr6:34977018:T:C	1.13086e-38	-1.29021e-09	-0.719038	1.70684e-31	-1.29021e-09	-0.602151	1.58839e-06	-1.29021e-09	-0.330184
34977086	chr6:34977086:T:C	4.76846e-39	-1.35395	-0.228631	3.29085e-32	-1.49791	-0.750326	1.26489e-06	-0.878499	0.320579
34977366	chr6:34977366:T:C	2.7615e-38	1.52444	-1.35068	6.48021e-31	2.11672	-1.38476	5.02829e-06	2.23398	-1.41181
34977846	chr6:34977846:A:T	3.05249e-39	-1.29021e-09	-2.02865	4.26803e-32	-1.29021e-09	-1.98823	2.90062e-07	-1.29021e-09	-2.03057
34978131	chr6:34978131:G:A	7.65852e-39	-1.29021e-09	-1.10879	9.34504e-32	-1.29021e-09	-1.20453	7.94042e-07	-1.29021e-09	-1.02353
34978341	chr6:34978341:T:C	3.08545e-39	-1.29021e-09	-2.01791	4.24891e-32	-1.29021e-09	-1.99272	3.06385e-07	-1.29021e-09	-1.97582
34978631	chr6:34978631:C:T	7.46557e-39	-1.29021e-09	-1.1343	9.12149e-32	-1.29021e-09	-1.22875	7.73092e-07	-1.29021e-09	-1.05027
34979186	chr6:34979186:T:C	3.76651e-38	1.2565	-0.772371	8.4217e-31	1.84452	-0.850506	7.81216e-06	2.04133	-0.778553
34979352	chr6:34979352:A:T	2.42747e-40	-2.77323	-1.78712	3.07242e-33	-2.75587	-1.86363	2.31429e-08	-2.72982	-1.82916
34979644	chr6:34979644:C:A	1.51032e-38	0.369118	-0.798819	6.86894e-32	-0.57724	-0.93513	2.58247e-07	-1.25048	-0.896266
34980018	chr6:34980018:A:G	3.54253e-39	-1.29021e-09	-1.87977	4.87936e-32	-1.29021e-09	-1.85436	3.45279e-07	-1.29021e-09	-1.85631
34980994	chr6:34980994:C:T	2.18121e-40	-2.70535	-1.96196	2.7994e-33	-2.77094	-1.94162	2.2256e-08	-2.77287	-1.82518
34981674	chr6:34981674:C:T	2.11185e-38	-1.97915	1.8847	1.28121e-31	-1.85052	0.961525	4.90455e-05	-1.33155	4.43139
34981830	chr6:34981830:C:T	3.57155e-39	-1.19454	-0.677067	2.62882e-32	-1.34023	-1.13261	9.06031e-07	-0.700821	-0.190768
34982653	chr6:34982653:T:C	3.46097e-39	-1.29021e-09	-1.90306	4.74799e-32	-1.29021e-09	-1.88166	3.36429e-07	-1.29021e-09	-1.88228
34982700	chr6:34982700:G:A	3.67006e-39	-1.29021e-09	-1.8444	4.90644e-32	-1.29021e-09	-1.84883	4.10664e-07	-1.29021e-09	-1.68289
34983247	chr6:34983247:G:A	3.29436e-39	-1.95239	-1.42404e-09	3.95477e-32	-2.06446	-1.42404e-09	1.94515e-07	-2.43015	-1.42404e-09
34983578	chr6:34983578:G:A	3.76705e-39	-1.29021e-09	-1.81831	5.49337e-32	-1.29021e-09	-1.73584	3.48649e-07	-1.29021e-09	-1.8466
34985133	chr6:34985133:C:A	5.02658e-39	-1.29021e-09	-1.52987	6.42266e-32	-1.29021e-09	-1.57955	5.24973e-07	-1.29021e-09	-1.43732
34985961	chr6:34985961:T:C	3.71748e-40	-2.1581	-1.97604	6.49148e-33	-1.8503	-2.02118	3.17547e-08	-2.4247	-1.81792
34986315	chr6:34986315:T:G	3.19879e-39	-1.29021e-09	-1.98183	4.1978e-32	-1.29021e-09	-2.00482	3.04032e-07	-1.29021e-09	-1.98353
34986359	chr6:34986359:C:T	4.66386e-39	-1.60476	-1.42404e-09	7.52499e-32	-1.42115	-1.42404e-09	2.0427e-06	-0.0786343	-1.42404e-09
34986672	chr6:34986672:C:T	3.26011e-39	-1.29021e-09	-1.96285	4.63908e-32	-1.29021e-09	-1.90486	3.02292e-07	-1.29021e-09	-1.98927
34987023	chr6:34987023:G:A	3.14101e-39	0.0268192	-2.02688	6.97141e-32	0.528996	-2.02656	7.01184e-07	0.880876	-2.02877
34987036	chr6:34987036:C:T	4.01988e-39	-1.29021e-09	-1.75335	5.57135e-32	-1.29021e-09	-1.72174	3.95348e-07	-1.29021e-09	-1.7209
34987926	chr6:34987926:C:A	2.4813e-40	-2.76316	-1.77524	2.89871e-33	-2.77284	-1.90485	3.07143e-08	-2.71873	-1.5572
34988603	chr6:34988603:T:A	4.07004e-39	-1.29021e-09	-1.74095	5.68707e-32	-1.29021e-09	-1.70118	4.15428e-07	-1.29021e-09	-1.67135
34989029	chr6:34989029:A:G	2.88082e-40	-2.75137	-1.63775	3.24674e-33	-2.77353	-1.79078	3.85193e-08	-2.70283	-1.34667
34989674	chr6:34989674:G:A	3.79014e-40	-2.69507	-1.41972	5.34927e-33	-2.69783	-1.36717	3.90996e-08	-2.24224	-1.79232
34990272	chr6:34990272:T:C	3.19122e-40	-2.33232	-1.95447	3.4378e-33	-2.50714	-2	2.12085e-08	-2.64874	-1.99752
34990934	chr6:34990934:G:A	5.61201e-39	-1.29021e-09	-1.4197	7.10878e-32	-1.29021e-09	-1.47805	5.87407e-07	-1.29021e-09	-1.32495
34991036	chr6:34991036:T:G	3.8109e-39	-1.29021e-09	-1.80674	5.23793e-32	-1.29021e-09	-1.78345	3.69702e-07	-1.29021e-09	-1.78796
34991064	chr6:34991064:A:T	3.12511e-39	-0.0841158	-1.92102	6.90648e-32	0.424182	-1.9311	7.24614e-07	0.799403	-1.91443
34991288	chr6:34991288:A:G	3.30851e-39	-1.29021e-09	-1.94811	4.43157e-32	-1.29021e-09	-1.95062	3.03415e-07	-1.29021e-09	-1.98556
34992072	chr6:34992072:A:G	3.05747e-39	-1.29021e-09	-2.02702	4.10642e-32	-1.29021e-09	-2.02683	2.90067e-07	-1.29021e-09	-2.03055
34992116	chr6:34992116:A:G	3.12726e-39	-1.29021e-09	-2.00445	4.23423e-32	-1.29021e-09	-1.99618	2.90402e-07	-1.29021e-09	-2.0294
34992862	chr6:34992862:C:T	8.20097e-39	-1.29021e-09	-1.04035	1.00417e-31	-1.29021e-09	-1.13263	8.58867e-07	-1.29021e-09	-0.94505
34992967	chr6:34992967:A:G	4.01991e-40	-2.35188	-1.70405	6.45124e-33	-1.99288	-1.88481	4.52605e-08	-2.43082	-1.45741
34992983	chr6:34992983:T:C	2.6813e-38	1.44862	-1.30434	6.21355e-31	2.02834	-1.3384	4.81252e-06	2.14501	-1.36669
34993034	chr6:34993034:A:T	2.79868e-38	1.48729	-1.30016	6.63569e-31	2.08999	-1.33432	5.23425e-06	2.22502	-1.3627
34993088	chr6:34993088:C:T	4.34951e-39	-1.67454	-1.42404e-09	7.04559e-32	-1.48698	-1.42404e-09	1.82708e-06	-0.190188	-1.42404e-09
34993583	chr6:34993583:G:A	1.50546e-39	-2.73551	-1.42404e-09	1.95221e-32	-2.77041	-1.42404e-09	1.50933e-07	-2.68383	-1.42404e-09
34993629	chr6:34993629:T:C	2.87374e-38	1.54148	-1.32789	6.85167e-31	2.14926	-1.36156	5.37234e-06	2.27768	-1.38933
34993892	chr6:34993892:C:T	3.06296e-39	-1.29021e-09	-2.02522	4.13902e-32	-1.29021e-09	-2.01892	2.90577e-07	-1.29021e-09	-2.02879
34994242	chr6:34994242:G:C	3.30688e-40	-2.29133	-1.95985	5.56931e-33	-2.01084	-2.01386	2.98538e-08	-2.52154	-1.78281
34994283	chr6:34994283:G:A	2.80869e-39	-1.61146	-0.500429	1.62168e-32	-1.96601	-0.989911	1.46239e-06	-1.49317	1.08034
34994416	chr6:34994416:A:G	4.183e-39	-1.29021e-09	-1.71358	5.31988e-32	-1.29021e-09	-1.76793	3.48362e-07	-1.29021e-09	-1.84742
34995538	chr6:34995538:A:C	3.4398e-39	-1.29021e-09	-1.90919	4.88307e-32	-1.29021e-09	-1.8536	3.20338e-07	-1.29021e-09	-1.93129
34995901	chr6:34995901:A:T	3.44433e-40	-2.24663	-1.96383	5.8618e-33	-1.95774	-2.01577	3.05726e-08	-2.49	-1.79056
34996619	chr6:34996619:C:T	3.5464e-39	-1.29021e-09	-1.87867	4.88095e-32	-1.29021e-09	-1.85404	3.4304e-07	-1.29021e-09	-1.86282
34996835	chr6:34996835:A:G	4.65733e-39	-1.29021e-09	-1.60616	7.94535e-32	-1.29021e-09	-1.36679	5.4574e-07	-1.29021e-09	-1.39852
34996947	chr6:34996947:C:T	2.05725e-38	1.26917	-1.38982	4.75966e-31	1.8441	-1.42071	3.68644e-06	1.95911	-1.44735
34997235	chr6:34997235:T:C	3.60983e-40	-2.38174	-1.78179	5.88018e-33	-2.03733	-1.93305	3.9808e-08	-2.46329	-1.5533
34998270	chr6:34998270:A:G	2.74029e-40	-2.75921	-1.67992	3.14299e-33	-2.7735	-1.82329	3.59071e-08	-2.71734	-1.40239
34998354	chr6:34998354:A:AG	6.50329e-40	-1.55387	-2.02101	1.326e-32	-1.18815	-1.96906	5.34853e-08	-1.69082	-2.03043
34998634	chr6:34998634:G:A	4.55911e-40	-2.62564	-1.30442	5.32325e-33	-2.67747	-1.39241	4.514e-08	-2.59646	-1.29443
34998672	chr6:34998672:A:G	3.91335e-40	-2.73032	-1.35248	3.80278e-33	-2.77329	-1.63295	5.06517e-08	-2.72261	-1.05308
34998722	chr6:34998722:C:G	2.68091e-39	-0.229328	-1.92912	5.77031e-32	0.252163	-1.93882	5.90188e-07	0.602507	-1.92273
34998996	chr6:34998996:G:A	4.00675e-39	-1.29021e-09	-1.75662	5.10726e-32	-1.29021e-09	-1.80872	3.3713e-07	-1.29021e-09	-1.88019
34999451	chr6:34999451:T:C	3.25262e-39	-1.29021e-09	-1.96514	4.24351e-32	-1.29021e-09	-1.99399	3.24579e-07	-1.29021e-09	-1.91813
34999458	chr6:34999458:C:T	2.70552e-39	-0.254034	-1.89528	5.77521e-32	0.221178	-1.90698	5.9329e-07	0.573023	-1.888
34999479	chr6:34999479:T:A	3.24516e-39	-1.29021e-09	-1.96744	4.23636e-32	-1.29021e-09	-1.99567	3.23593e-07	-1.29021e-09	-1.92118
34999834	chr6:34999834:G:C	4.12556e-39	-1.24633	-0.481075	2.87748e-32	-1.40403	-0.978435	1.08712e-06	-0.747473	0.0380923
34999977	chr6:34999977:A:C	3.09675e-39	-1.29021e-09	-2.01425	4.21045e-32	-1.29021e-09	-2.00181	2.97506e-07	-1.29021e-09	-2.00523
35000764	chr6:35000764:C:A	5.98322e-40	-1.68212	-1.97612	8.5989e-33	-1.56656	-2.02377	4.97016e-08	-1.94583	-1.8488
35001428	chr6:35001428:T:TC	6.00028e-38	-0.454979	1.40477	3.21986e-31	-0.489275	0.521818	0.000215858	1.02735	3.55436
35001923	chr6:35001923:C:T	1.09542e-39	-1.07284	-1.98062	2.24434e-32	-0.722368	-1.9086	8.66201e-08	-1.21777	-2.02136
35002430	chr6:35002430:C:A	2.47487e-40	-2.7737	-1.7673	3.12682e-33	-2.75023	-1.85172	2.36043e-08	-2.72197	-1.81727
35003274	chr6:35003274:G:A	3.1001e-39	-1.29021e-09	-2.01317	4.21617e-32	-1.29021e-09	-2.00045	2.97904e-07	-1.29021e-09	-2.00389
35003454	chr6:35003454:T:C	3.04758e-39	-1.29021e-09	-2.03026	4.21431e-32	-1.29021e-09	-2.00089	2.90519e-07	-1.29021e-09	-2.02899
35003721	chr6:35003721:A:G	4.46999e-39	-1.16251	-0.484711	3.14774e-32	-1.31121	-0.981479	1.21004e-06	-0.633212	0.0309601
35004278	chr6:35004278:G:A	2.44613e-40	-2.77363	-1.77905	3.08187e-33	-2.75363	-1.86279	2.32212e-08	-2.72763	-1.82796
35004301	chr6:35004301:C:T	2.80629e-39	-1.30966	-0.803085	2.20079e-32	-1.44238	-1.20818	6.31978e-07	-0.851174	-0.400634
35004383	chr6:35004383:G:A	3.32441e-39	-1.29021e-09	-1.94331	4.36976e-32	-1.29021e-09	-1.96467	3.29323e-07	-1.29021e-09	-1.90363
35004643	chr6:35004643:C:T	4.96585e-39	-1.15458	-0.387445	3.43121e-32	-1.30638	-0.900083	1.36319e-06	-0.626422	0.143343
35004917	chr6:35004917:C:T	2.43105e-40	-2.77343	-1.78544	3.09235e-33	-2.7454	-1.86763	2.33598e-08	-2.71547	-1.83418
35005917	chr6:35005917:G:A	4.72478e-39	-1.29021e-09	-1.59178	6.64672e-32	-1.29021e-09	-1.54526	4.07114e-07	-1.29021e-09	-1.69157
35006044	chr6:35006044:T:C	3.67596e-40	-2.18489	-1.96049	6.36515e-33	-1.87706	-2.01407	3.22546e-08	-2.44258	-1.78442
35006148	chr6:35006148:A:G	1.45715e-39	-2.76812	-1.42404e-09	1.94588e-32	-2.77366	-1.42404e-09	1.3932e-07	-2.76389	-1.42404e-09
35006298	chr6:35006298:T:C	3.3026e-39	-1.29021e-09	-1.9499	4.26281e-32	-1.29021e-09	-1.98945	3.0989e-07	-1.29021e-09	-1.96445
35006857	chr6:35006857:G:A	2.59547e-39	-0.238619	-1.95222	5.65975e-32	0.255665	-1.96166	5.86876e-07	0.621357	-1.94721
35007151	chr6:35007151:G:A	2.69673e-40	-2.76371	-1.69144	3.11531e-33	-2.77256	-1.83308	3.50109e-08	-2.72635	-1.41866
35007638	chr6:35007638:T:C	3.00246e-39	-1.21816	-0.827014	2.36348e-32	-1.34956	-1.22969	6.93264e-07	-0.728591	-0.430662
35008192	chr6:35008192:A:T	2.78704e-40	-2.76415	-1.65806	3.20107e-33	-2.77243	-1.80605	3.65891e-08	-2.72735	-1.37356
35008216	chr6:35008216:G:A	6.46162e-39	-0.466425	-0.812301	4.6779e-32	-0.664502	-1.23203	1.83946e-06	0.138256	-0.321694
35008605	chr6:35008605:A:G	2.0783e-39	-2.41305	-1.42404e-09	2.50036e-32	-2.52294	-1.42404e-09	2.65704e-07	-2.11828	-1.42404e-09
35009131	chr6:35009131:A:G	1.62126e-39	-2.6614	-1.42404e-09	2.22162e-32	-2.64114	-1.42404e-09	1.40028e-07	-2.75882	-1.42404e-09
35009445	chr6:35009445:A:G	2.74441e-40	-2.76305	-1.67458	3.15698e-33	-2.77277	-1.81958	3.58853e-08	-2.72493	-1.3954
35009470	chr6:35009470:A:C	2.14744e-39	-2.38033	-1.42404e-09	3.18421e-32	-2.28117	-1.42404e-09	1.75107e-07	-2.53526	-1.42404e-09
35009598	chr6:35009598:T:C	4.16506e-39	-1.18376	-0.534113	2.97292e-32	-1.3315	-1.01833	1.1176e-06	-0.65789	-0.0238373
35010036	chr6:35010036:A:G	3.97613e-39	-1.24451	-0.519788	2.82214e-32	-1.39363	-1.00826	1.06108e-06	-0.730499	-0.00312245
35010203	chr6:35010203:G:A	4.54176e-39	-1.12365	-0.507641	3.20491e-32	-1.27546	-0.999233	1.23339e-06	-0.589932	0.0067925
35010253	chr6:35010253:T:C	2.05113e-38	1.24702	-1.37064	4.79254e-31	1.82906	-1.39879	3.7427e-06	1.957	-1.4301
35010518	chr6:35010518:T:G	7.99458e-39	-1.29021e-09	-1.06584	9.72872e-32	-1.29021e-09	-1.1643	8.3235e-07	-1.29021e-09	-0.97641
35011341	chr6:35011341:A:G	1.01221e-39	-1.25014	-1.88233	1.20598e-32	-1.2798	-1.97229	6.16158e-08	-1.95785	-1.62189
35011348	chr6:35011348:T:G	2.18421e-40	-2.64126	-2.02467	2.75323e-33	-2.7025	-2.02669	2.04179e-08	-2.65521	-2.02905
35011376	chr6:35011376:T:C	3.30483e-39	-1.29021e-09	-1.94922	4.45017e-32	-1.29021e-09	-1.94644	3.00403e-07	-1.29021e-09	-1.99554
35011470	chr6:35011470:C:T	4.07139e-40	-2.05718	-1.98602	4.29379e-33	-2.33305	-1.95175	3.90451e-08	-2.16552	-1.87042
35011540	chr6:35011540:C:T	6.75987e-40	-1.82567	-1.71052	8.26835e-33	-1.76346	-1.86607	5.88605e-08	-2.20476	-1.42073
35011564	chr6:35011564:C:T	1.03949e-38	-2.52703	1.72374	7.25812e-32	-2.4658	1.00854	7.39071e-06	-2.30461	3.51192
35011772	chr6:35011772:C:CA	1.45084e-39	-2.77246	-1.42404e-09	1.9667e-32	-2.76302	-1.42404e-09	1.39791e-07	-2.76052	-1.42404e-09
35012781	chr6:35012781:A:G	4.9574e-39	-1.29021e-09	-1.54372	6.40288e-32	-1.29021e-09	-1.58263	4.95058e-07	-1.29021e-09	-1.49599
35013168	chr6:35013168:G:A	2.19341e-40	-2.68835	-1.97338	2.81217e-33	-2.76637	-1.94164	2.26492e-08	-2.76758	-1.81296
35013491	chr6:35013491:C:T	4.59123e-39	-1.29021e-09	-1.62046	5.94699e-32	-1.29021e-09	-1.65649	4.5619e-07	-1.29021e-09	-1.57775
35013979	chr6:35013979:A:C	3.83988e-39	-1.29021e-09	-1.79916	4.7765e-32	-1.29021e-09	-1.87567	3.71696e-07	-1.29021e-09	-1.78259
35014216	chr6:35014216:T:G	3.44962e-39	-1.29021e-09	-1.90634	4.63988e-32	-1.29021e-09	-1.90469	3.1383e-07	-1.29021e-09	-1.95181
35014281	chr6:35014281:G:A	7.32701e-39	-2.45259	1.29956	5.71832e-32	-2.39823	0.702525	5.12128e-06	-2.22836	3.06886
35014822	chr6:35014822:C:T	3.48839e-40	-2.23276	-1.96499	4.46039e-33	-2.26462	-1.98211	3.27335e-08	-2.25146	-1.96081
35015413	chr6:35015413:C:T	4.72396e-39	-1.29021e-09	-1.59196	6.10293e-32	-1.29021e-09	-1.63061	4.69807e-07	-1.29021e-09	-1.54834
35015562	chr6:35015562:GA:G	3.04747e-39	-1.29021e-09	-2.03029	4.09824e-32	-1.29021e-09	-2.02882	2.90616e-07	-1.29021e-09	-2.02866
35015603	chr6:35015603:C:T	6.60023e-39	-1.29021e-09	-1.2575	8.38364e-32	-1.29021e-09	-1.3131	6.82482e-07	-1.29021e-09	-1.17493
35015916	chr6:35015916:A:G	3.58059e-39	-1.29021e-09	-1.86908	4.52308e-32	-1.29021e-09	-1.93019	3.4614e-07	-1.29021e-09	-1.85382
35016123	chr6:35016123:G:A	9.67909e-40	-1.53009	-1.64713	1.10472e-32	-1.5419	-1.79789	7.04043e-08	-2.0867	-1.35971
35016260	chr6:35016260:A:C	3.3567e-40	-2.25685	-1.97939	4.30813e-33	-2.28819	-1.99327	3.14768e-08	-2.27572	-1.97569
35016380	chr6:35016380:G:A	3.5029e-39	-1.29021e-09	-1.89101	4.98859e-32	-1.29021e-09	-1.83223	3.25003e-07	-1.29021e-09	-1.91683
35016489	chr6:35016489:C:T	8.54148e-39	-0.169538	-0.830133	4.74079e-32	-0.992729	-0.890447	1.90044e-07	-1.58098	-0.872429
35017066	chr6:35017066:G:C	3.57729e-39	-1.29021e-09	-1.87	4.51947e-32	-1.29021e-09	-1.93098	3.45837e-07	-1.29021e-09	-1.85469
35017177	chr6:35017177:G:A	3.15529e-39	-1.29021e-09	-1.99553	4.1694e-32	-1.29021e-09	-2.01161	2.98777e-07	-1.29021e-09	-2.00097
35017338	chr6:35017338:C:G	4.32447e-39	-1.68031	-1.42404e-09	6.89396e-32	-1.50873	-1.42404e-09	1.77915e-06	-0.216772	-1.42404e-09
35017786	chr6:35017786:G:A	1.75939e-39	-2.57964	-1.42404e-09	2.76477e-32	-2.42242	-1.42404e-09	2.05985e-07	-2.37286	-1.42404e-09
35017939	chr6:35017939:C:T	3.82631e-39	-1.29021e-09	-1.80271	5.13769e-32	-1.29021e-09	-1.80278	3.3424e-07	-1.29021e-09	-1.8888
35018023	chr6:35018023:A:G	3.01529e-39	-2.04091	-1.42404e-09	3.5778e-32	-2.16463	-1.42404e-09	4.0607e-07	-1.69414	-1.42404e-09
35018432	chr6:35018432:A:G	5.20332e-39	-1.29021e-09	-1.49531	7.10974e-32	-1.29021e-09	-1.47791	4.5186e-07	-1.29021e-09	-1.58729
35018729	chr6:35018729:G:C	1.34528e-39	-0.867776	-1.98023	2.13407e-32	-0.683425	-1.99792	2.57122e-07	-0.169455	-1.98166
35018755	chr6:35018755:T:C	3.31848e-39	-1.29021e-09	-1.9451	4.61452e-32	-1.29021e-09	-1.91017	3.18877e-07	-1.29021e-09	-1.93586
35018817	chr6:35018817:A:G	3.04927e-39	-1.29021e-09	-2.0297	4.13008e-32	-1.29021e-09	-2.02108	2.92974e-07	-1.29021e-09	-2.02058
35019671	chr6:35019671:G:A	3.04735e-39	-1.29021e-09	-2.03033	4.0919e-32	-1.29021e-09	-2.03037	2.93617e-07	-1.29021e-09	-2.01839
35019950	chr6:35019950:T:G	3.0784e-39	-1.29021e-09	-2.02019	4.12221e-32	-1.29021e-09	-2.02299	2.91023e-07	-1.29021e-09	-2.02726
35020278	chr6:35020278:G:A	3.5886e-39	-1.29021e-09	-1.86684	4.76558e-32	-1.29021e-09	-1.87796	3.66574e-07	-1.29021e-09	-1.79646
35020557	chr6:35020557:A:G	3.09329e-39	-1.29021e-09	-2.01537	4.41362e-32	-1.29021e-09	-1.95468	2.90084e-07	-1.29021e-09	-2.03049
35020614	chr6:35020614:C:A	1.73615e-39	-2.77211	0.179182	1.56799e-32	-2.77118	-0.21841	5.48603e-07	-2.75019	1.35691
35020622	chr6:35020622:A:G	3.68449e-39	-1.29021e-09	-1.84047	4.66188e-32	-1.29021e-09	-1.89996	3.58626e-07	-1.29021e-09	-1.81838
35020985	chr6:35020985:G:A	3.05816e-39	-1.29021e-09	-2.02679	4.09682e-32	-1.29021e-09	-2.02917	2.90068e-07	-1.29021e-09	-2.03055
35021764	chr6:35021764:T:C	4.12266e-39	-0.670609	-1.0575	8.60677e-32	-0.261558	-1.02527	1.65093e-06	0.628886	-0.920457
35022036	chr6:35022036:T:C	6.32925e-39	-1.29021e-09	-1.29942	7.93313e-32	-1.29021e-09	-1.36833	6.14491e-07	-1.29021e-09	-1.27987
35023006	chr6:35023006:A:C	6.29837e-39	-1.29021e-09	-1.30431	7.89765e-32	-1.29021e-09	-1.37281	6.11335e-07	-1.29021e-09	-1.28502
35023191	chr6:35023191:C:T	1.18228e-39	-2.77314	-0.204022	1.07505e-32	-2.76838	-0.598629	3.33806e-07	-2.74882	0.858721
35023560	chr6:35023560:A:G	1.60589e-39	-2.67093	-1.42404e-09	2.24049e-32	-2.63268	-1.42404e-09	1.72393e-07	-2.55089	-1.42404e-09
35023711	chr6:35023711:C:T	4.53209e-39	-1.29021e-09	-1.63342	5.89938e-32	-1.29021e-09	-1.66453	4.50695e-07	-1.29021e-09	-1.58987
35023821	chr6:35023821:A:G	1.42756e-39	-1.17924	-1.6094	1.02288e-32	-1.75343	-1.66332	5.16776e-08	-2.108	-1.64764
35024270	chr6:35024270:A:G	4.4971e-39	-1.29021e-09	-1.64117	5.85592e-32	-1.29021e-09	-1.67193	4.4746e-07	-1.29021e-09	-1.59708
35024458	chr6:35024458:A:G	5.13945e-39	-1.29021e-09	-1.50766	7.02733e-32	-1.29021e-09	-1.48957	4.52394e-07	-1.29021e-09	-1.58611
35024495	chr6:35024495:T:A	6.73854e-39	-1.29021e-09	-1.23676	8.40627e-32	-1.29021e-09	-1.3104	6.55864e-07	-1.29021e-09	-1.21471
35024595	chr6:35024595:GA:G	6.74147e-39	-1.29021e-09	-1.23633	8.41044e-32	-1.29021e-09	-1.30991	6.56248e-07	-1.29021e-09	-1.21413
35024742	chr6:35024742:T:G	1.02576e-39	-1.37264	-1.74653	1.18823e-32	-1.35768	-1.90923	6.51884e-08	-1.97521	-1.54817
35025167	chr6:35025167:C:T	3.87041e-39	-1.29021e-09	-1.79125	5.17223e-32	-1.29021e-09	-1.79608	3.35626e-07	-1.29021e-09	-1.88466
35026516	chr6:35026516:TTGA:T	1.76612e-39	-2.34507	-0.230748	1.41461e-32	-2.55355	-0.538978	3.66753e-07	-2.66044	0.864467
35026629	chr6:35026629:C:T	2.68461e-38	-1.29021e-09	0.145516	3.62486e-31	-1.29021e-09	0.151021	4.93976e-06	-1.29021e-09	0.804408
35026826	chr6:35026826:T:C	3.14964e-39	-1.29021e-09	-1.99732	4.41976e-32	-1.29021e-09	-1.95329	2.94923e-07	-1.29021e-09	-2.01395
35026909	chr6:35026909:A:G	4.20286e-40	-2.08361	-1.92781	4.34919e-33	-2.38093	-1.89105	4.28942e-08	-2.12077	-1.82116
35027570	chr6:35027570:G:A	3.11207e-39	-1.29021e-09	-2.00932	4.23132e-32	-1.29021e-09	-1.99686	2.97054e-07	-1.29021e-09	-2.00675
35027745	chr6:35027745:G:A	3.07635e-39	-1.29021e-09	-2.02086	4.09452e-32	-1.29021e-09	-2.02973	2.94317e-07	-1.29021e-09	-2.01601
35027982	chr6:35027982:GT:G	1.12416e-39	-1.28587	-1.7417	1.29159e-32	-1.28592	-1.89758	6.93575e-08	-1.93085	-1.53054
35028060	chr6:35028060:T:G	3.07121e-39	-1.29021e-09	-2.02253	4.15749e-32	-1.29021e-09	-2.01447	2.93332e-07	-1.29021e-09	-2.01936
35028637	chr6:35028637:A:G	3.12256e-39	-1.29021e-09	-2.00595	4.23551e-32	-1.29021e-09	-1.99588	2.99711e-07	-1.29021e-09	-1.99784
35028956	chr6:35028956:T:C	4.26211e-39	-1.29021e-09	-1.69484	5.5625e-32	-1.29021e-09	-1.72333	4.22239e-07	-1.29021e-09	-1.65509
35029035	chr6:35029035:T:C	9.51141e-40	-1.16401	-2.03069	7.24751e-33	-1.73121	-2.0301	3.51015e-08	-2.11409	-2.02833
35029782	chr6:35029782:T:G	3.0553e-39	-1.29021e-09	-2.02773	4.09057e-32	-1.29021e-09	-2.0307	2.92045e-07	-1.29021e-09	-2.02375
35029794	chr6:35029794:T:C	4.97906e-39	-1.29021e-09	-1.53936	6.41515e-32	-1.29021e-09	-1.58072	4.70812e-07	-1.29021e-09	-1.5462
35030073	chr6:35030073:A:C	3.06317e-39	-1.29021e-09	-2.02515	4.0905e-32	-1.29021e-09	-2.03071	2.93178e-07	-1.29021e-09	-2.01988
35030283	chr6:35030283:C:T	3.14959e-39	-1.29021e-09	-1.99733	4.29257e-32	-1.29021e-09	-1.98249	3.00838e-07	-1.29021e-09	-1.99409
35030437	chr6:35030437:A:G	3.14367e-39	-1.29021e-09	-1.99921	4.14837e-32	-1.29021e-09	-2.01666	3.05344e-07	-1.29021e-09	-1.97922
35030471	chr6:35030471:T:C	3.24731e-39	-1.29021e-09	-1.96678	4.58663e-32	-1.29021e-09	-1.91623	3.30768e-07	-1.29021e-09	-1.89925
35030832	chr6:35030832:C:T	3.68119e-39	-1.29021e-09	-1.84137	4.91676e-32	-1.29021e-09	-1.84673	3.22167e-07	-1.29021e-09	-1.92559
35030957	chr6:35030957:A:G	4.79334e-39	-1.29021e-09	-1.57738	6.17607e-32	-1.29021e-09	-1.6187	4.82544e-07	-1.29021e-09	-1.52159
35031037	chr6:35031037:C:T	3.63496e-39	-1.29021e-09	-1.85401	4.5875e-32	-1.29021e-09	-1.91604	3.50956e-07	-1.29021e-09	-1.84
35031191	chr6:35031191:T:A	3.63901e-39	-1.29021e-09	-1.85289	4.84341e-32	-1.29021e-09	-1.86176	3.19056e-07	-1.29021e-09	-1.9353
35031194	chr6:35031194:C:CA	3.64423e-39	-1.29021e-09	-1.85146	4.85088e-32	-1.29021e-09	-1.86022	3.19404e-07	-1.29021e-09	-1.93421
35031197	chr6:35031197:C:T	3.64904e-39	-1.29021e-09	-1.85014	4.85689e-32	-1.29021e-09	-1.85898	3.197e-07	-1.29021e-09	-1.93328
35031336	chr6:35031336:G:C	3.06459e-39	-1.29021e-09	-2.02469	4.0909e-32	-1.29021e-09	-2.03061	2.93458e-07	-1.29021e-09	-2.01893
35031688	chr6:35031688:C:T	3.09231e-39	-1.29021e-09	-2.01569	4.18507e-32	-1.29021e-09	-2.00785	3.05872e-07	-1.29021e-09	-1.9775
35031812	chr6:35031812:C:T	3.10793e-39	-1.29021e-09	-2.01065	4.10528e-32	-1.29021e-09	-2.02711	2.9403e-07	-1.29021e-09	-2.01698
35032209	chr6:35032209:C:T	3.04924e-39	-1.29021e-09	-2.02971	4.09054e-32	-1.29021e-09	-2.0307	2.9074e-07	-1.29021e-09	-2.02823
35032676	chr6:35032676:T:C	4.18378e-40	-2.29301	-1.72296	5.89749e-33	-2.25935	-1.70808	4.71265e-08	-2.19144	-1.65639
35032755	chr6:35032755:A:G	2.98725e-40	-2.49029	-1.86254	4.15937e-33	-2.46567	-1.85094	3.17401e-08	-2.42956	-1.81352
35032886	chr6:35032886:T:C	3.58218e-40	-2.41594	-1.75527	3.79532e-33	-2.60531	-1.80289	3.54968e-08	-2.5708	-1.56043
35032930	chr6:35032930:A:G	3.26064e-39	-1.29021e-09	-1.96268	4.60996e-32	-1.29021e-09	-1.91116	3.03646e-07	-1.29021e-09	-1.9848
35033027	chr6:35033027:T:C	3.24293e-39	-1.29021e-09	-1.96813	4.47171e-32	-1.29021e-09	-1.94161	3.1361e-07	-1.29021e-09	-1.95251
35033354	chr6:35033354:A:G	3.1445e-39	-1.29021e-09	-1.99895	4.29256e-32	-1.29021e-09	-1.9825	3.0283e-07	-1.29021e-09	-1.98749
35033359	chr6:35033359:G:A	4.80371e-40	-2.41115	-1.46665	6.69438e-33	-2.37425	-1.46644	5.03251e-08	-2.33973	-1.44243
35033802	chr6:35033802:G:A	2.15158e-40	-2.6953	-1.98568	2.66969e-33	-2.76723	-1.99278	1.89137e-08	-2.7349	-2.02587
35033828	chr6:35033828:A:T	3.07351e-39	-2.02178	-1.42404e-09	4.10926e-32	-2.02614	-1.42404e-09	4.32782e-07	-1.63043	-1.42404e-09
35034594	chr6:35034594:C:T	6.31394e-39	-1.29021e-09	-1.30184	7.2666e-32	-1.29021e-09	-1.45609	6.46895e-07	-1.29021e-09	-1.22848
35034740	chr6:35034740:A:G	6.25366e-40	-1.69811	-1.91591	9.51486e-33	-1.68865	-1.80045	3.41377e-08	-2.17179	-1.99847
35034884	chr6:35034884:G:A	5.32067e-40	-2.46235	-1.31324	7.02345e-33	-2.42246	-1.37025	5.92768e-08	-2.35939	-1.25905
35035002	chr6:35035002:G:A	3.39446e-39	-1.12058	-0.801883	4.59789e-32	-0.92167	-0.992112	6.64094e-07	-0.287747	-0.914492
35035051	chr6:35035051:A:G	9.93301e-39	-1.29021e-09	-0.848741	1.2489e-31	-1.29021e-09	-0.914531	9.58523e-07	-1.29021e-09	-0.835269
35035083	chr6:35035083:C:G	9.12899e-39	-1.29021e-09	-0.933149	1.15228e-31	-1.29021e-09	-0.995048	8.82541e-07	-1.29021e-09	-0.917859
35035376	chr6:35035376:T:A	1.23954e-39	-2.76948	-0.160378	1.51015e-32	-2.66031	-0.366856	2.25508e-07	-2.4543	0.171991
35035826	chr6:35035826:G:T	6.43893e-39	-2.74148	1.45924	4.60783e-32	-2.71662	0.805003	3.78149e-06	-2.68859	3.2258
35036356	chr6:35036356:G:A	6.87057e-40	-1.55827	-1.96168	1.06742e-32	-1.40683	-1.9673	2.06286e-07	-0.562931	-1.80847
35036376	chr6:35036376:A:T	1.03051e-38	-1.29021e-09	-0.811965	1.29426e-31	-1.29021e-09	-0.878852	9.95573e-07	-1.29021e-09	-0.797344
35036888	chr6:35036888:A:T	3.06251e-39	-1.29021e-09	-2.02537	4.11266e-32	-1.29021e-09	-2.02531	3.05847e-07	-1.29021e-09	-1.97758
35036979	chr6:35036979:C:G	1.05823e-39	-1.49448	-1.59352	1.62513e-32	-1.55188	-1.40191	5.25179e-08	-1.97836	-1.76115
35037042	chr6:35037042:C:T	3.0955e-40	-2.28865	-2.02859	4.29508e-33	-2.2537	-2.03079	4.83792e-08	-1.88833	-1.93326
35038632	chr6:35038632:C:T	5.10008e-40	-2.39308	-1.42485	1.18029e-32	-2.02396	-1.24966	7.85415e-08	-1.88244	-1.45459
35038899	chr6:35038899:A:C	1.46987e-39	-1.8065	-0.952937	2.18774e-32	-1.58089	-1.07562	7.48226e-07	-0.323654	-0.759304
35039130	chr6:35039130:A:G	3.49318e-39	-1.29021e-09	-1.89379	4.80859e-32	-1.29021e-09	-1.86898	3.11696e-07	-1.29021e-09	-1.95863
35039416	chr6:35039416:T:G	3.24136e-39	-1.29021e-09	-1.96861	4.44266e-32	-1.29021e-09	-1.94813	3.20268e-07	-1.29021e-09	-1.9315
35039859	chr6:35039859:C:T	2.04053e-40	-2.75806	-1.97592	3.07742e-33	-2.61963	-1.99824	2.87911e-08	-2.40447	-1.93612
35040186	chr6:35040186:T:C	1.1681e-39	-2.17973	-0.8095	1.41792e-32	-2.22493	-0.865264	8.96611e-08	-2.23159	-0.973033
35040470	chr6:35040470:G:A	2.16433e-40	-2.76693	-1.90815	3.15141e-33	-2.65091	-1.94321	2.98484e-08	-2.45289	-1.85164
35040901	chr6:35040901:G:C	2.49352e-39	-2.77043	0.539519	2.96271e-32	-2.66644	0.313168	4.89934e-07	-2.45429	0.947901
35041046	chr6:35041046:AG:A	5.25422e-39	-1.29021e-09	-1.48557	7.15878e-32	-1.29021e-09	-1.47104	5.85682e-07	-1.29021e-09	-1.32789
35041376	chr6:35041376:T:C	1.80595e-39	-1.91679	-0.636732	2.48835e-32	-1.91248	-0.615282	1.57481e-07	-1.95255	-0.688805
35041518	chr6:35041518:T:C	5.24825e-40	-2.7036	-1.0857	4.78261e-33	-2.73422	-1.44276	1.13815e-07	-2.71572	-0.250372
35041608	chr6:35041608:G:T	3.69069e-39	-1.29021e-09	-1.83879	4.76072e-32	-1.29021e-09	-1.87898	3.34179e-07	-1.29021e-09	-1.88899
35041634	chr6:35041634:G:A	2.09142e-40	-2.76128	-1.94807	3.11864e-33	-2.62936	-1.9752	2.93296e-08	-2.42117	-1.9009
35041801	chr6:35041801:G:C	3.13737e-40	-2.59339	-1.71041	3.22957e-33	-2.72153	-1.84809	2.94257e-08	-2.68165	-1.63714
35041974	chr6:35041974:A:G	3.93522e-39	-1.29021e-09	-1.77464	5.22393e-32	-1.29021e-09	-1.78613	3.94268e-07	-1.29021e-09	-1.72363
35042026	chr6:35042026:A:G	7.97042e-40	-1.61062	-1.76084	9.05286e-33	-1.68718	-1.8517	1.49698e-07	-1.14015	-1.55189
35042770	chr6:35042770:G:A	3.0465e-39	-1.29021e-09	-2.03061	4.11792e-32	-1.29021e-09	-2.02403	2.90308e-07	-1.29021e-09	-2.02972
35043048	chr6:35043048:TTGCCTTCG:T	4.9595e-39	-1.29021e-09	-1.5433	6.81437e-32	-1.29021e-09	-1.52035	5.44301e-07	-1.29021e-09	-1.40116
35043669	chr6:35043669:G:A	1.06006e-38	-1.23486	0.451167	1.47093e-31	-1.11029	0.359388	2.3563e-06	-0.561529	0.625711
35044168	chr6:35044168:T:C	3.31063e-39	-1.29021e-09	-1.94747	4.55895e-32	-1.29021e-09	-1.92229	3.29216e-07	-1.29021e-09	-1.90395
35044275	chr6:35044275:G:A	1.52389e-39	-2.72334	-1.42404e-09	2.13597e-32	-2.68046	-1.42404e-09	1.50261e-07	-2.68829	-1.42404e-09
35044384	chr6:35044384:G:A	3.40077e-39	-1.29021e-09	-1.9206	4.69476e-32	-1.29021e-09	-1.89293	3.39245e-07	-1.29021e-09	-1.87394
35044525	chr6:35044525:C:T	2.29498e-40	-2.76383	-1.85263	3.33639e-33	-2.63804	-1.89904	3.32735e-08	-2.43309	-1.76281
35044570	chr6:35044570:C:T	4.96785e-39	-1.29021e-09	-1.54162	8.33109e-32	-1.29021e-09	-1.31939	5.68369e-07	-1.29021e-09	-1.35789
35044597	chr6:35044597:C:T	3.52899e-39	-1.29021e-09	-1.88359	4.72999e-32	-1.29021e-09	-1.88546	3.25382e-07	-1.29021e-09	-1.91566
35045052	chr6:35045052:T:C	2.97412e-40	-2.62118	-1.73606	3.09313e-33	-2.73638	-1.8764	2.78038e-08	-2.70131	-1.67418
35045432	chr6:35045432:A:G	3.02615e-40	-2.56802	-1.77188	3.09672e-33	-2.70926	-1.90236	2.77181e-08	-2.66525	-1.71332
35045623	chr6:35045623:A:G	1.88349e-38	-1.29021e-09	-0.208896	2.83307e-31	-1.29021e-09	-0.0954345	2.68563e-06	-1.29021e-09	0.195008
35045684	chr6:35045684:C:T	3.25601e-39	-1.29021e-09	-1.9641	4.47254e-32	-1.29021e-09	-1.94142	3.22458e-07	-1.29021e-09	-1.92469
35046537	chr6:35046537:G:A	6.7982e-39	-1.29021e-09	-1.22795	7.87215e-32	-1.29021e-09	-1.37605	6.61619e-07	-1.29021e-09	-1.20597
35047304	chr6:35047304:C:T	2.99059e-40	-2.55728	-1.79444	3.32449e-33	-2.71983	-1.82082	2.57118e-08	-2.72267	-1.73105
35048660	chr6:35048660:T:G	1.57016e-39	-1.14149	-1.55194	1.28469e-32	-1.63621	-1.55265	6.74246e-08	-1.83635	-1.6533
35049226	chr6:35049226:G:A	1.05371e-39	-2.4696	-0.622682	1.05804e-32	-2.29638	-1.08658	2.88314e-07	-2.24189	0.205276
35049421	chr6:35049421:T:A	3.08683e-39	-1.29021e-09	-2.01746	4.11517e-32	-1.29021e-09	-2.0247	2.9003e-07	-1.29021e-09	-2.03068
35050684	chr6:35050684:T:C	3.19462e-40	-2.33212	-1.9536	6.53826e-33	-1.95625	-1.90804	5.58754e-08	-1.77081	-1.90673
35051583	chr6:35051583:C:T	2.90978e-39	-0.117845	-1.95868	4.80255e-32	0.105808	-1.97604	2.34023e-06	1.99366	-1.93632
35051602	chr6:35051602:C:G	1.94285e-40	-2.75357	-2.02947	2.92375e-33	-2.6585	-2.01059	1.95811e-08	-2.70164	-2.02446
35051707	chr6:35051707:A:G	1.16622e-37	-1.29021e-09	1.61434	1.48465e-30	-1.29021e-09	1.56097	1.46352e-05	-1.29021e-09	1.89052
35052399	chr6:35052399:C:T	2.02337e-40	-2.71847	-2.02396	3.17174e-33	-2.58774	-1.99994	2.09695e-08	-2.64235	-2.01524
35053740	chr6:35053740:G:A	4.4848e-40	-2.11786	-1.82863	4.61624e-33	-2.38251	-1.82987	4.92626e-08	-2.18583	-1.61767
35053849	chr6:35053849:T:C	2.09918e-40	-2.7242	-1.98145	3.34555e-33	-2.59746	-1.93687	2.19619e-08	-2.64503	-1.96632
35054590	chr6:35054590:C:G	1.57094e-39	-2.69293	-1.42404e-09	2.19223e-32	-2.65446	-1.42404e-09	1.67728e-07	-2.57832	-1.42404e-09
35055373	chr6:35055373:A:G	2.27031e-38	-0.0221032	-1.42404e-09	4.3532e-31	0.334117	-1.42404e-09	1.67666e-06	-0.276101	-1.42404e-09
35055405	chr6:35055405:T:C	2.02671e-40	-2.7109	-2.02987	3.13025e-33	-2.57442	-2.02643	2.09209e-08	-2.62926	-2.03066
35055937	chr6:35055937:A:G	2.00709e-40	-2.72359	-2.02691	3.04241e-33	-2.59962	-2.0297	2.05067e-08	-2.64951	-2.03041
35056256	chr6:35056256:C:T	3.09917e-39	-1.29021e-09	-2.01347	4.27959e-32	-1.29021e-09	-1.98552	2.92025e-07	-1.29021e-09	-2.02382
35056918	chr6:35056918:T:C	2.03832e-40	-2.70977	-2.0253	3.11906e-33	-2.57395	-2.03048	2.09124e-08	-2.63082	-2.0295
35057104	chr6:35057104:C:T	8.1557e-39	-1.29021e-09	-1.04589	1.16594e-31	-1.29021e-09	-0.98327	1.03559e-06	-1.29021e-09	-0.757937
35057339	chr6:35057339:G:A	4.66817e-39	-1.29021e-09	-1.60384	5.90026e-32	-1.29021e-09	-1.66438	4.22324e-07	-1.29021e-09	-1.65489
35057638	chr6:35057638:C:T	1.24715e-39	-1.06551	-1.85823	1.03449e-32	-1.54381	-1.86166	5.20321e-08	-1.84524	-1.90356
35057720	chr6:35057720:G:A	2.06693e-39	-0.405131	-2.01341	3.42495e-32	-0.184937	-2.02336	1.50044e-06	1.61617	-2.00332
35057771	chr6:35057771:T:G	1.51485e-37	-2.49606	4.37194	1.27604e-30	-2.43452	3.84408	3.1627e-05	-2.72673	5.38783
35057775	chr6:35057775:T:C	7.29571e-39	-1.29021e-09	-1.15732	8.3548e-32	-1.29021e-09	-1.31654	7.04866e-07	-1.29021e-09	-1.14266
35057810	chr6:35057810:G:A	7.67391e-40	-2.13851	-1.27086	9.47681e-33	-2.38918	-1.10393	7.12154e-08	-1.83829	-1.59666
35058997	chr6:35058997:G:A	2.06449e-40	-2.69324	-2.02906	3.27846e-33	-2.54204	-2.01255	2.16805e-08	-2.60085	-2.02341
35059426	chr6:35059426:C:T	6.08275e-39	-1.29021e-09	-1.33915	6.95425e-32	-1.29021e-09	-1.50003	6.13436e-07	-1.29021e-09	-1.28159
35059644	chr6:35059644:G:A	8.32404e-39	-1.29021e-09	-1.02546	1.19495e-31	-1.29021e-09	-0.958693	1.06138e-06	-1.29021e-09	-0.733341
35060037	chr6:35060037:G:C	2.38025e-40	-2.57037	-2.00961	4.15205e-33	-2.35051	-1.96785	2.67157e-08	-2.42439	-1.99102
35060150	chr6:35060150:T:C	3.14016e-39	-1.29021e-09	-2.00033	4.25295e-32	-1.29021e-09	-1.99177	3.23187e-07	-1.29021e-09	-1.92243
35060679	chr6:35060679:G:C	3.40074e-39	-1.29021e-09	-1.92061	4.4625e-32	-1.29021e-09	-1.94367	3.04628e-07	-1.29021e-09	-1.98157
35060900	chr6:35060900:T:G	1.52791e-39	-2.72071	-1.42404e-09	1.94753e-32	-2.77282	-1.42404e-09	1.54926e-07	-2.65772	-1.42404e-09
35061014	chr6:35061014:A:G	2.08772e-40	-2.75665	-1.95447	2.92158e-33	-2.65988	-2.00996	2.10506e-08	-2.7221	-1.93164
35061120	chr6:35061120:C:G	3.43346e-39	-1.29021e-09	-1.91104	4.60023e-32	-1.29021e-09	-1.91327	3.17457e-07	-1.29021e-09	-1.94032
35061776	chr6:35061776:C:T	1.00761e-38	-1.29021e-09	-0.834435	1.44613e-31	-1.29021e-09	-0.767901	1.29844e-06	-1.29021e-09	-0.531745
35062022	chr6:35062022:A:G	2.42877e-40	-2.65371	-1.90609	2.93399e-33	-2.74923	-1.91638	1.92252e-08	-2.73226	-2.01219
35062247	chr6:35062247:G:A	6.80466e-39	-1.29021e-09	-1.227	7.83455e-32	-1.29021e-09	-1.38084	6.45839e-07	-1.29021e-09	-1.23011
35062450	chr6:35062450:C:T	1.11528e-37	-1.29021e-09	1.56967	1.42363e-30	-1.29021e-09	1.519	1.4078e-05	-1.29021e-09	1.8517
35063664	chr6:35063664:C:T	2.81877e-39	-1.80051	-0.307794	6.93559e-32	-1.39482	-0.107895	5.89412e-07	-1.16098	-0.160554
35063775	chr6:35063775:T:A	4.43026e-40	-2.5732	-1.38553	4.90671e-33	-2.72538	-1.42598	3.88187e-08	-2.74263	-1.29913
35064114	chr6:35064114:C:T	2.12773e-40	-2.68379	-2.00834	3.26474e-33	-2.52888	-2.02991	2.16781e-08	-2.61208	-2.01228
35064209	chr6:35064209:T:C	2.15228e-40	-2.6873	-1.99336	3.25716e-33	-2.53504	-2.02607	2.19581e-08	-2.61298	-1.99855
35064324	chr6:35064324:G:A	7.82858e-39	-1.29021e-09	-1.08682	8.96592e-32	-1.29021e-09	-1.24595	7.58105e-07	-1.29021e-09	-1.06984
35064349	chr6:35064349:C:T	3.14663e-39	-1.29021e-09	-1.99827	4.16973e-32	-1.29021e-09	-2.01153	2.91598e-07	-1.29021e-09	-2.02529
35064490	chr6:35064490:A:G	2.13283e-40	-2.70296	-1.98679	3.18202e-33	-2.55944	-2.02501	2.1543e-08	-2.63707	-1.99354
35064559	chr6:35064559:A:C	3.65643e-39	-1.29021e-09	-1.84812	4.91606e-32	-1.29021e-09	-1.84687	3.35936e-07	-1.29021e-09	-1.88374
35064572	chr6:35064572:C:T	9.59365e-40	-1.22911	-1.95698	8.11924e-33	-1.69133	-1.9564	4.24455e-08	-1.96649	-1.98596
35064635	chr6:35064635:A:G	2.15364e-40	-2.68919	-1.99084	3.26517e-33	-2.53419	-2.02446	2.19182e-08	-2.61695	-1.9964
35065219	chr6:35065219:T:A	5.07327e-40	-1.99593	-1.82728	1.14634e-32	-1.55549	-1.74731	1.18947e-07	-1.21775	-1.70424
35065233	chr6:35065233:TGCA:T	3.28641e-40	-2.23556	-2.02184	6.50489e-33	-1.86086	-2.00855	6.42061e-08	-1.54591	-1.99266
35065238	chr6:35065238:C:T	3.37046e-40	-2.20657	-2.02557	6.71025e-33	-1.82359	-2.01474	6.64607e-08	-1.50312	-2.00093
35065243	chr6:35065243:G:A	1.40566e-38	-1.29021e-09	-0.501512	1.77457e-31	-1.29021e-09	-0.563236	1.45502e-06	-1.29021e-09	-0.417886
35065937	chr6:35065937:C:T	7.01997e-38	-1.29021e-09	1.10674	8.88045e-31	-1.29021e-09	1.04706	8.41113e-06	-1.29021e-09	1.33665
35066077	chr6:35066077:G:A	3.32525e-40	-2.76791	-1.47774	4.28294e-33	-2.73913	-1.5482	5.19266e-08	-2.70791	-1.04292
35066114	chr6:35066114:G:A	2.12285e-40	-2.77308	-1.92135	3.29044e-33	-2.69861	-1.85233	2.13994e-08	-2.71876	-1.91854
35066179	chr6:35066179:G:A	4.27319e-39	-1.29021e-09	-1.69224	6.05155e-32	-1.29021e-09	-1.63906	3.9724e-07	-1.29021e-09	-1.71612
35066282	chr6:35066282:T:C	1.93256e-40	-2.77257	-2.01577	2.84774e-33	-2.72855	-1.96689	1.87508e-08	-2.74996	-2.01946
35066959	chr6:35066959:C:T	3.05659e-39	-1.29021e-09	-2.0273	4.09136e-32	-1.29021e-09	-2.0305	2.90011e-07	-1.29021e-09	-2.03074
35066977	chr6:35066977:C:T	2.19678e-40	-2.77178	-1.88841	3.47296e-33	-2.68742	-1.80954	2.22991e-08	-2.71088	-1.88523
35066981	chr6:35066981:T:G	2.24653e-39	-0.311447	-2.02377	3.77443e-32	-0.0955715	-2.01556	1.68948e-06	1.7606	-2.02909
35067458	chr6:35067458:G:T	6.00706e-39	-1.29021e-09	-1.35167	7.0348e-32	-1.29021e-09	-1.48851	5.78291e-07	-1.29021e-09	-1.34059
35068576	chr6:35068576:C:T	2.06468e-40	-2.77368	-1.94854	3.09385e-33	-2.71025	-1.90229	2.06091e-08	-2.72755	-1.94738
35068620	chr6:35068620:A:G	3.02412e-40	-2.58485	-1.75572	3.53801e-33	-2.69018	-1.78822	3.40108e-08	-2.68059	-1.4934
35068894	chr6:35068894:G:A	4.3362e-39	-1.67761	-1.42404e-09	6.96721e-32	-1.49816	-1.42404e-09	1.79857e-06	-0.205915	-1.42404e-09
35069095	chr6:35069095:G:A	2.13737e-40	-2.6572	-2.03042	3.4312e-33	-2.48455	-2.0245	2.26524e-08	-2.55154	-2.02885
35069602	chr6:35069602:G:A	3.46212e-39	-1.29021e-09	-1.90272	4.55736e-32	-1.29021e-09	-1.92263	3.41026e-07	-1.29021e-09	-1.8687
35069829	chr6:35069829:C:T	8.71826e-40	-1.96599	-1.31578	8.53138e-33	-2.19794	-1.40027	1.10691e-07	-2.04133	-0.952591
35069913	chr6:35069913:G:A	1.35259e-39	-0.962232	-1.88035	1.07741e-32	-1.49919	-1.86564	5.81098e-08	-1.73129	-1.90704
35070062	chr6:35070062:A:G	3.6923e-40	-2.11039	-2.03055	7.77939e-33	-1.66639	-2.0241	6.90815e-08	-1.44136	-2.02401
35070309	chr6:35070309:C:T	9.42226e-40	-2.28377	-0.920347	1.0472e-32	-2.06946	-1.3238	2.56017e-07	-2.01019	-0.145234
35070439	chr6:35070439:C:G	1.0092e-39	-1.77061	-1.36483	9.64672e-33	-2.03031	-1.44504	1.25597e-07	-1.85495	-1.01264
35070492	chr6:35070492:T:A	3.05808e-39	-1.29021e-09	-2.02682	4.13036e-32	-1.29021e-09	-2.02102	2.94822e-07	-1.29021e-09	-2.01429
35070493	chr6:35070493:T:A	7.62872e-40	-1.49854	-1.91673	6.69502e-33	-1.93256	-1.90804	3.70005e-08	-2.13594	-1.9538
35070497	chr6:35070497:T:A	9.20214e-40	-1.38118	-1.84657	7.93217e-33	-1.837	-1.83403	4.25582e-08	-2.05403	-1.89576
35070501	chr6:35070501:T:A	9.23814e-40	-1.31257	-1.91128	7.85644e-33	-1.76708	-1.91356	4.13242e-08	-2.02345	-1.95577
35070638	chr6:35070638:T:C	3.47898e-40	-2.35012	-1.85033	3.84667e-33	-2.54796	-1.8468	2.9123e-08	-2.36196	-1.96717
35071235	chr6:35071235:CTCCCTAAAATGTATGAAA:C	1.30069e-39	-0.989602	-1.8921	1.06231e-32	-1.50489	-1.87403	5.70783e-08	-1.73909	-1.91715
35071411	chr6:35071411:G:T	3.81928e-40	-2.08433	-2.02279	8.31948e-33	-1.61988	-2.00349	7.57759e-08	-1.37647	-1.99642
35071764	chr6:35071764:G:A	3.51392e-39	-1.29021e-09	-1.88787	4.8673e-32	-1.29021e-09	-1.85684	3.52434e-07	-1.29021e-09	-1.8358
35071913	chr6:35071913:C:T	5.58419e-39	-1.29021e-09	-1.42466	8.58396e-32	-1.29021e-09	-1.28948	4.93863e-07	-1.29021e-09	-1.49841
35071984	chr6:35071984:A:T	1.47379e-39	-2.75676	-1.42404e-09	1.95033e-32	-2.77138	-1.42404e-09	1.48455e-07	-2.70038	-1.42404e-09
35072004	chr6:35072004:T:A	2.49297e-39	-2.23113	-1.42404e-09	2.93326e-32	-2.36326	-1.42404e-09	2.63418e-07	-2.12692	-1.42404e-09
35072483	chr6:35072483:G:A	9.0368e-40	-1.89443	-1.35145	8.69508e-33	-2.14253	-1.43668	1.14355e-07	-1.97351	-0.987844
35072520	chr6:35072520:A:G	3.40089e-39	-1.29021e-09	-1.92057	4.38471e-32	-1.29021e-09	-1.96126	3.08944e-07	-1.29021e-09	-1.9675
35072643	chr6:35072643:T:C	8.75128e-40	-1.92906	-1.34893	8.52457e-33	-2.16472	-1.43429	1.11603e-07	-2.00082	-0.984897
35073087	chr6:35073087:G:A	1.316e-39	-0.979804	-1.89021	1.07301e-32	-1.49788	-1.87103	5.83195e-08	-1.71914	-1.91559
35073464	chr6:35073464:G:A	3.59577e-39	-1.29021e-09	-1.86485	4.8284e-32	-1.29021e-09	-1.86486	3.18795e-07	-1.29021e-09	-1.93612
35073651	chr6:35073651:C:T	3.61269e-39	-1.29021e-09	-1.86015	5.22003e-32	-1.29021e-09	-1.78688	3.39388e-07	-1.29021e-09	-1.87352
35074078	chr6:35074078:A:G	2.91419e-39	-0.0891213	-1.98589	4.98857e-32	0.151397	-1.98363	2.48341e-06	2.09032	-1.97359
35074276	chr6:35074276:C:T	1.86802e-39	-2.51973	-1.42404e-09	2.31222e-32	-2.60117	-1.42404e-09	1.9224e-07	-2.44192	-1.42404e-09
35074449	chr6:35074449:T:C	1.40227e-39	-1.86664	-0.939868	1.32514e-32	-2.1153	-1.04256	1.93505e-07	-1.9269	-0.508458
35074474	chr6:35074474:A:G	3.04804e-39	-1.29021e-09	-2.03011	4.09116e-32	-1.29021e-09	-2.03055	2.96816e-07	-1.29021e-09	-2.00755
35074624	chr6:35074624:C:T	1.47144e-39	-1.91766	-0.840707	1.38189e-32	-2.16562	-0.950305	2.05117e-07	-1.98184	-0.395248
35074860	chr6:35074860:C:T	3.5098e-39	-1.29021e-09	-1.88904	4.58109e-32	-1.29021e-09	-1.91744	3.14238e-07	-1.29021e-09	-1.95051
35075465	chr6:35075465:G:A	3.50897e-39	-1.29021e-09	-1.88928	4.57955e-32	-1.29021e-09	-1.91778	3.14158e-07	-1.29021e-09	-1.95077
35075883	chr6:35075883:T:C	1.33801e-39	-1.81789	-1.03553	1.25015e-32	-2.08307	-1.13304	1.80635e-07	-1.88204	-0.622149
35076019	chr6:35076019:C:T	1.70199e-39	-1.19108	-1.42173	1.38732e-32	-1.69644	-1.41556	7.07866e-08	-1.89316	-1.54783
35076174	chr6:35076174:A:G	3.8775e-39	-1.29021e-09	-1.78941	6.3116e-32	-1.29021e-09	-1.59699	3.60149e-07	-1.29021e-09	-1.81415
35076206	chr6:35076206:G:A	3.18057e-39	-1.29021e-09	-1.98755	4.19836e-32	-1.29021e-09	-2.00469	2.93608e-07	-1.29021e-09	-2.01842
35076280	chr6:35076280:A:G	1.00325e-39	-1.91349	-1.22787	9.88374e-33	-2.15114	-1.29994	1.31764e-07	-1.96497	-0.854678
35076679	chr6:35076679:A:C	1.23196e-39	-1.33583	-1.60017	2.40143e-32	-0.841684	-1.72163	4.3867e-07	-0.333225	-1.28369
35076791	chr6:35076791:G:A	1.49414e-39	-2.74305	-1.42404e-09	1.96735e-32	-2.76269	-1.42404e-09	1.48335e-07	-2.70119	-1.42404e-09
35076919	chr6:35076919:C:T	4.04566e-39	-1.29021e-09	-1.74696	4.99402e-32	-1.29021e-09	-1.83114	4.32586e-07	-1.29021e-09	-1.63088
35076967	chr6:35076967:A:G	3.38302e-39	-1.92584	-1.42404e-09	6.54623e-32	-1.56049	-1.42404e-09	7.54491e-07	-1.07462	-1.42404e-09
35076969	chr6:35076969:C:T	1.48249e-39	-2.46553	-0.285351	1.67294e-32	-2.5686	-0.356194	1.01325e-07	-2.6774	-0.404934
35077070	chr6:35077070:T:C	3.13063e-39	-1.29021e-09	-2.00337	4.17351e-32	-1.29021e-09	-2.01062	2.91962e-07	-1.29021e-09	-2.02404
35077504	chr6:35077504:G:A	3.52453e-39	-2.3487	0.46384	3.22011e-32	-2.09837	-0.171594	1.85773e-06	-2.11833	1.94478
35077722	chr6:35077722:G:C	3.78805e-39	0.0623635	-1.87512	2.12769e-32	-0.806898	-1.87745	8.75225e-08	-1.38374	-1.84503
35077864	chr6:35077864:C:T	3.21316e-39	-1.29021e-09	-1.97735	4.32403e-32	-1.29021e-09	-1.97519	3.04587e-07	-1.29021e-09	-1.98171
35078058	chr6:35078058:C:T	1.84448e-39	-2.00513	-0.52728	1.73406e-32	-2.24169	-0.647221	2.57782e-07	-2.04204	-0.106507
35079340	chr6:35079340:G:A	2.68675e-39	-1.9613	-0.194974	6.8882e-32	-1.51	0.000429883	8.33722e-07	-1.17321	0.198447
35079635	chr6:35079635:C:T	5.78665e-39	-1.29021e-09	-1.38905	6.81357e-32	-1.29021e-09	-1.52046	5.5686e-07	-1.29021e-09	-1.37835
35079811	chr6:35079811:C:T	3.04818e-39	-1.29021e-09	-2.03006	4.13992e-32	-1.29021e-09	-2.0187	2.90172e-07	-1.29021e-09	-2.03019
35079955	chr6:35079955:T:C	8.69889e-40	-2.39891	-0.885088	9.7284e-33	-2.17893	-1.28799	2.39194e-07	-2.16187	-0.06152
35080471	chr6:35080471:G:A	2.03099e-39	-0.528073	-1.90801	1.53345e-32	-1.09793	-1.91393	9.82183e-08	-1.16376	-1.94971
35080645	chr6:35080645:A:C	3.327e-39	-1.29021e-09	-1.94253	4.50292e-32	-1.29021e-09	-1.93465	3.0509e-07	-1.29021e-09	-1.98006
35080657	chr6:35080657:T:C	2.21063e-40	-2.73738	-1.91653	3.73232e-33	-2.57855	-1.84639	2.32857e-08	-2.64583	-1.907
35080728	chr6:35080728:T:A	1.86961e-39	-0.48822	-2.03065	3.06014e-32	-0.290874	-2.03004	1.31515e-06	1.50922	-2.02817
35081122	chr6:35081122:T:C	1.9745e-39	-0.433535	-2.03075	3.20387e-32	-0.246224	-2.0288	1.40805e-06	1.57896	-2.02966
35081277	chr6:35081277:A:G	5.17918e-39	-2.15909	0.659135	4.86783e-32	-1.85878	0.00204668	3.04465e-06	-1.88399	2.20447
35081350	chr6:35081350:G:A	3.33266e-39	-1.29021e-09	-1.94083	4.52561e-32	-1.29021e-09	-1.92963	3.04985e-07	-1.29021e-09	-1.9804
35081361	chr6:35081361:G:A	5.53239e-39	-1.29021e-09	-1.43399	7.67735e-32	-1.29021e-09	-1.4011	6.09574e-07	-1.29021e-09	-1.2879
35081719	chr6:35081719:C:T	1.46331e-39	-0.758204	-2.0057	2.28427e-32	-0.596229	-2.01711	8.91185e-07	1.08589	-1.994
35081767	chr6:35081767:T:C	8.14644e-39	-1.29021e-09	-1.04702	9.34397e-32	-1.29021e-09	-1.20465	7.18357e-07	-1.29021e-09	-1.1237
35082298	chr6:35082298:T:A	9.31348e-40	-2.76445	-0.451274	8.21992e-33	-2.75326	-0.882147	3.56344e-07	-2.77283	0.948062
35082319	chr6:35082319:C:T	5.04507e-39	-1.29021e-09	-1.52619	6.19629e-32	-1.29021e-09	-1.61543	5.15653e-07	-1.29021e-09	-1.45523
35082729	chr6:35082729:G:A	3.26972e-40	-2.24113	-2.02136	3.45343e-33	-2.47796	-2.02463	3.26898e-08	-2.18381	-2.02979
35082816	chr6:35082816:T:C	7.72452e-39	-1.29021e-09	-1.10021	1.09947e-31	-1.29021e-09	-1.04197	9.52771e-07	-1.29021e-09	-0.841289
35082879	chr6:35082879:C:T	4.47489e-39	-1.29021e-09	-1.64612	5.33674e-32	-1.29021e-09	-1.76476	4.85172e-07	-1.29021e-09	-1.51616
35082936	chr6:35082936:C:T	5.39221e-39	-1.29021e-09	-1.45965	7.40876e-32	-1.29021e-09	-1.43672	5.82633e-07	-1.29021e-09	-1.33311
35082945	chr6:35082945:G:A	3.78014e-39	-1.29021e-09	-1.81484	6.10229e-32	-1.29021e-09	-1.63071	3.51997e-07	-1.29021e-09	-1.83704
35084858	chr6:35084858:A:G	2.29118e-39	-2.66715	0.35161	1.81873e-32	-2.55766	-0.283577	1.07646e-06	-2.57146	1.85223
35084890	chr6:35084890:G:A	3.34077e-39	-1.9384	-1.42404e-09	4.39591e-32	-1.9587	-1.42404e-09	4.79638e-07	-1.52763	-1.42404e-09
35085319	chr6:35085319:C:T	6.01879e-38	-1.29021e-09	0.952866	7.62786e-31	-1.29021e-09	0.895014	7.05487e-06	-1.29021e-09	1.16081
35085350	chr6:35085350:C:T	3.05241e-39	-1.29021e-09	-2.02868	4.09235e-32	-1.29021e-09	-2.03026	2.90335e-07	-1.29021e-09	-2.02963
35085485	chr6:35085485:T:C	1.1979e-39	-1.93456	-1.02948	1.13883e-32	-2.18855	-1.12082	1.39073e-07	-1.9471	-0.818561
35085519	chr6:35085519:C:G	3.17055e-39	-1.29021e-09	-1.9907	4.15799e-32	-1.29021e-09	-2.01435	3.15697e-07	-1.29021e-09	-1.94588
35085529	chr6:35085529:A:G	1.33084e-39	-1.90172	-0.957072	1.24419e-32	-2.16338	-1.05751	1.54846e-07	-1.92789	-0.73034
35085606	chr6:35085606:CTAGGAAGAG:C	2.03195e-39	-2.46323	0.0276257	1.81494e-32	-2.2683	-0.575024	9.44798e-07	-2.21184	1.36214
35085675	chr6:35085675:A:AG	1.45117e-39	-2.77223	-1.42404e-09	1.96754e-32	-2.7626	-1.42404e-09	1.70589e-07	-2.56141	-1.42404e-09
35086408	chr6:35086408:G:A	2.16615e-40	-2.71187	-1.96237	2.65874e-33	-2.768	-1.99611	2.04057e-08	-2.77117	-1.91368
35087417	chr6:35087417:G:A	1.92502e-39	-1.78213	-0.707542	1.74066e-32	-2.06872	-0.816394	2.3122e-07	-1.79189	-0.465404
35087718	chr6:35087718:G:A	1.87244e-39	-1.82675	-0.690613	1.70044e-32	-2.10764	-0.800852	2.25138e-07	-1.83727	-0.446683
35087852	chr6:35087852:T:G	1.16946e-39	-1.9971	-0.990969	1.1167e-32	-2.24408	-1.08491	1.36266e-07	-2.02001	-0.766046
35087861	chr6:35087861:T:C	6.28314e-40	-2.27879	-1.33053	1.32289e-32	-1.95705	-1.20251	1.2819e-07	-1.5173	-1.32985
35088014	chr6:35088014:C:T	9.99131e-40	-1.23285	-1.91263	8.42753e-33	-1.69011	-1.92035	5.51496e-08	-1.72298	-1.96764
35088636	chr6:35088636:G:A	3.05077e-39	-1.29021e-09	-2.02921	4.09135e-32	-1.29021e-09	-2.0305	2.94357e-07	-1.29021e-09	-2.01587
35088666	chr6:35088666:A:G	2.25248e-40	-2.67672	-1.95844	2.90053e-33	-2.70581	-1.97126	1.893e-08	-2.7696	-1.99032
35089085	chr6:35089085:T:C	2.63643e-39	-1.69571	-0.479464	2.36463e-32	-1.99212	-0.586635	3.32354e-07	-1.70015	-0.194315
35089094	chr6:35089094:G:T	5.70989e-39	-1.29021e-09	-1.4024	8.00507e-32	-1.29021e-09	-1.3593	5.59111e-07	-1.29021e-09	-1.37432
35089554	chr6:35089554:G:A	1.14342e-39	-1.1979	-1.81268	3.47885e-32	-0.268568	-1.92411	1.41624e-07	-1.12118	-1.62631
35089836	chr6:35089836:T:C	1.93855e-39	-0.466928	-2.01573	3.13489e-32	-0.272944	-2.02384	1.37928e-06	1.53219	-2.00354
35090275	chr6:35090275:G:A	3.50404e-39	-1.29021e-09	-1.89069	4.76075e-32	-1.29021e-09	-1.87897	3.1665e-07	-1.29021e-09	-1.94287
35090338	chr6:35090338:G:A	4.23498e-39	-1.70123	-1.42404e-09	6.82296e-32	-1.51909	-1.42404e-09	1.75622e-06	-0.229742	-1.42404e-09
35090410	chr6:35090410:G:A	3.23177e-39	-1.29021e-09	-1.97157	4.2769e-32	-1.29021e-09	-1.98615	2.99036e-07	-1.29021e-09	-2.0001
35090754	chr6:35090754:C:T	6.83977e-40	-2.08044	-1.444	7.56596e-33	-2.31997	-1.39834	7.52424e-08	-1.99422	-1.38573
35090890	chr6:35090890:C:T	9.65148e-40	-2.48619	-0.693886	1.20064e-32	-2.62924	-0.627284	1.16686e-07	-2.29433	-0.646844
35091920	chr6:35091920:A:G	2.01257e-39	-0.426292	-2.0189	3.26458e-32	-0.230542	-2.02571	1.45305e-06	1.58775	-2.00699
35092014	chr6:35092014:C:T	2.58774e-39	-1.60636	-0.587462	2.34715e-32	-1.88036	-0.705814	3.24288e-07	-1.58397	-0.33506
35092608	chr6:35092608:G:A	3.24264e-39	-1.29021e-09	-1.96822	4.61063e-32	-1.29021e-09	-1.91101	3.3228e-07	-1.29021e-09	-1.89468
35093185	chr6:35093185:G:A	1.52465e-39	-0.757789	-1.96505	1.1901e-32	-1.29119	-1.97415	7.42117e-08	-1.40143	-1.99231
35093938	chr6:35093938:A:G	3.1862e-40	-2.67797	-1.61039	5.53473e-33	-2.55709	-1.47383	3.3493e-08	-2.5119	-1.67743
35093995	chr6:35093995:G:A	5.39532e-38	-1.29021e-09	0.843512	6.77773e-31	-1.29021e-09	0.776848	6.20222e-06	-1.29021e-09	1.032
35094281	chr6:35094281:T:C	2.29779e-39	-2.55808	0.245423	1.92622e-32	-2.39222	-0.391599	1.09806e-06	-2.35101	1.65165
35094355	chr6:35094355:C:T	4.00212e-39	-1.75778	-1.42404e-09	6.39243e-32	-1.58426	-1.42404e-09	1.6013e-06	-0.322093	-1.42404e-09
35094570	chr6:35094570:A:G	3.24745e-40	-2.67498	-1.59435	5.6608e-33	-2.55317	-1.45523	3.41729e-08	-2.50755	-1.66168
35094835	chr6:35094835:A:AAAAG	1.29127e-39	-1.86395	-1.02503	1.18693e-32	-2.14284	-1.12517	1.50034e-07	-1.87575	-0.814058
35095416	chr6:35095416:A:G	3.49846e-39	-1.29021e-09	-1.89228	4.55541e-32	-1.29021e-09	-1.92306	3.64034e-07	-1.29021e-09	-1.80342
35096148	chr6:35096148:C:T	1.4567e-39	-2.76843	-1.42404e-09	1.97558e-32	-2.75852	-1.42404e-09	1.39259e-07	-2.76433	-1.42404e-09
35096264	chr6:35096264:T:C	3.54105e-40	-2.7409	-1.44187	5.99308e-33	-2.64889	-1.30247	3.7049e-08	-2.60964	-1.47878
35096772	chr6:35096772:C:T	9.02471e-40	-2.53653	-0.710691	1.13719e-32	-2.66406	-0.646761	1.07408e-07	-2.35975	-0.664288
35097620	chr6:35097620:A:G	1.38595e-38	-1.29021e-09	-0.515633	1.70227e-31	-1.29021e-09	-0.604832	1.75257e-06	-1.29021e-09	-0.231822
35097759	chr6:35097759:GGC:G	3.18682e-39	-1.29021e-09	-1.98558	4.27604e-32	-1.29021e-09	-1.98635	2.94713e-07	-1.29021e-09	-2.01466
35097950	chr6:35097950:A:C	1.11206e-39	-2.76173	-0.276667	1.26889e-32	-2.46678	-0.734458	2.63384e-07	-2.77178	0.64473
35098104	chr6:35098104:A:G	2.36793e-39	-1.66258	-0.620011	2.07367e-32	-1.97381	-0.736243	2.85074e-07	-1.6757	-0.372215
35098269	chr6:35098269:T:C	3.49524e-40	-2.6838	-1.51199	4.7613e-33	-2.7292	-1.45225	3.76113e-08	-2.5576	-1.51576
35098314	chr6:35098314:A:G	1.85514e-39	-2.02388	-0.502759	2.11793e-32	-1.8411	-0.847841	4.03771e-07	-1.78563	0.08581
35098542	chr6:35098542:G:T	1.21167e-39	-1.05909	-1.89351	9.90027e-33	-1.54719	-1.90221	6.44012e-08	-1.58225	-1.95328
35098847	chr6:35098847:T:A	2.27701e-39	-2.55058	0.228839	1.92179e-32	-2.38094	-0.405187	1.08562e-06	-2.34061	1.62986
35099113	chr6:35099113:A:G	5.35819e-38	-1.29021e-09	0.836607	6.73194e-31	-1.29021e-09	0.770069	6.15905e-06	-1.29021e-09	1.02501
35099329	chr6:35099329:G:T	7.4611e-40	-1.99892	-1.43856	8.1063e-33	-2.25814	-1.39118	8.25003e-08	-1.90786	-1.38001
35099820	chr6:35099820:C:G	3.17135e-40	-2.68002	-1.61301	5.48983e-33	-2.56205	-1.47702	3.32272e-08	-2.51641	-1.68088
35100113	chr6:35100113:C:T	2.40877e-39	-1.6524	-0.61309	2.11631e-32	-1.96277	-0.726931	2.90964e-07	-1.6651	-0.36236
35100243	chr6:35100243:AATAACT:A	2.4079e-39	-1.65071	-0.615135	2.11131e-32	-1.96115	-0.730923	2.9078e-07	-1.66134	-0.36676
35100971	chr6:35100971:A:T	4.24687e-39	-1.29021e-09	-1.69842	5.96445e-32	-1.29021e-09	-1.65356	4.13993e-07	-1.29021e-09	-1.67482
35100979	chr6:35100979:G:A	2.59944e-39	-1.59061	-0.598703	2.25879e-32	-1.9106	-0.713949	3.14625e-07	-1.60293	-0.346347
35101128	chr6:35101128:C:T	2.17086e-39	-1.77743	-0.592054	1.92463e-32	-2.06742	-0.717229	2.62957e-07	-1.7875	-0.341176
35101335	chr6:35101335:T:C	1.89733e-39	-1.36481	-1.13934	2.2803e-32	-1.72361	-0.891462	2.37864e-07	-0.671978	-1.55698
35101638	chr6:35101638:G:T	2.46634e-39	-1.64357	-0.598299	2.15388e-32	-1.95624	-0.715868	2.97437e-07	-1.65458	-0.35088
35101892	chr6:35101892:G:A	1.93885e-39	-1.97002	-0.512492	2.25292e-32	-1.77788	-0.849278	4.27331e-07	-1.72563	0.082525
35101988	chr6:35101988:T:C	6.27888e-38	-1.29021e-09	0.995172	8.25281e-31	-1.29021e-09	0.97376	7.43159e-06	-1.29021e-09	1.21283
35102006	chr6:35102006:G:A	2.50247e-39	-1.54988	-0.677444	2.16222e-32	-1.88022	-0.788022	3.02355e-07	-1.55456	-0.434498
35102302	chr6:35102302:C:T	4.26329e-39	-1.29021e-09	-1.69456	5.98825e-32	-1.29021e-09	-1.64958	4.15592e-07	-1.29021e-09	-1.67096
35102520	chr6:35102520:C:A	1.16005e-39	-1.11212	-1.88403	9.55476e-33	-1.59186	-1.89306	6.19696e-08	-1.6275	-1.94652
35102835	chr6:35102835:T:A	3.09643e-39	-1.29021e-09	-2.01436	4.11929e-32	-1.29021e-09	-2.0237	2.90413e-07	-1.29021e-09	-2.02936
35103093	chr6:35103093:A:G	2.36168e-39	-1.62642	-0.658809	2.06745e-32	-1.94286	-0.770207	2.84771e-07	-1.63864	-0.410339
35104293	chr6:35104293:T:A	4.17615e-38	-1.29021e-09	0.58737	5.48302e-31	-1.29021e-09	0.564863	4.85985e-06	-1.29021e-09	0.7881
35104462	chr6:35104462:A:T	5.42764e-39	-1.29021e-09	-1.4531	6.43632e-32	-1.29021e-09	-1.57742	5.21539e-07	-1.29021e-09	-1.44388
35104504	chr6:35104504:T:C	5.26667e-39	-1.29021e-09	-1.48321	8.03043e-32	-1.29021e-09	-1.35614	4.68654e-07	-1.29021e-09	-1.5508
35104667	chr6:35104667:C:T	2.16677e-39	-2.53312	0.161757	1.8928e-32	-2.35997	-0.44135	1.02371e-06	-2.31885	1.54937
35104903	chr6:35104903:G:A	1.72068e-39	-2.50574	-0.0961394	2.20895e-32	-2.66472	0.0178571	2.49081e-07	-2.32525	0.142366
35105245	chr6:35105245:C:T	2.35869e-39	-1.70929	-0.577208	2.08093e-32	-2.01059	-0.695975	2.85912e-07	-1.71908	-0.325899
35105374	chr6:35105374:G:A	2.12409e-39	-1.7049	-0.686366	1.8843e-32	-2.00778	-0.798041	2.55142e-07	-1.71592	-0.442927
35105384	chr6:35105384:T:C	3.78536e-40	-2.74396	-1.37209	6.43811e-33	-2.65413	-1.2256	3.94463e-08	-2.6166	-1.40912
35105509	chr6:35105509:G:A	2.35925e-39	-2.53027	0.24401	1.99541e-32	-2.35598	-0.392549	1.13854e-06	-2.31271	1.64955
35105625	chr6:35105625:A:G	1.50223e-39	-1.01053	-1.72713	1.21329e-32	-1.51547	-1.73057	7.11387e-08	-1.64464	-1.79139
35105758	chr6:35105758:G:A	2.86102e-39	-1.61537	-0.478053	2.47502e-32	-1.93314	-0.599994	3.48309e-07	-1.62887	-0.218699
35106200	chr6:35106200:T:C	2.41488e-39	-1.66124	-0.601715	2.12268e-32	-1.97018	-0.716516	2.91978e-07	-1.67282	-0.351163
35106409	chr6:35106409:T:G	5.5205e-39	-1.29021e-09	-1.43614	7.83545e-32	-1.29021e-09	-1.38072	6.42787e-07	-1.29021e-09	-1.23485
35106648	chr6:35106648:C:CTA	3.13719e-39	-1.29021e-09	-2.00128	4.38817e-32	-1.29021e-09	-1.96047	2.94402e-07	-1.29021e-09	-2.01572
35107061	chr6:35107061:C:T	1.20259e-39	-1.07011	-1.89002	9.83322e-33	-1.55669	-1.89951	6.38825e-08	-1.59213	-1.95149
35107276	chr6:35107276:G:A	6.50224e-38	-1.29021e-09	1.03013	8.09174e-31	-1.29021e-09	0.95405	7.63424e-06	-1.29021e-09	1.23974
35107603	chr6:35107603:CAG:C	5.64019e-39	-1.29021e-09	-1.41469	7.35705e-32	-1.29021e-09	-1.44372	5.55272e-07	-1.29021e-09	-1.3812
35107729	chr6:35107729:T:C	2.63858e-39	-1.60166	-0.572699	2.28195e-32	-1.92017	-0.694174	3.18664e-07	-1.61391	-0.322619
35108299	chr6:35108299:G:A	3.64091e-40	-2.75136	-1.4036	6.12017e-33	-2.66989	-1.26049	3.75475e-08	-2.63402	-1.44103
35108397	chr6:35108397:C:T	1.73978e-39	-2.48486	-0.105988	2.20294e-32	-2.65033	0.000740071	2.54381e-07	-2.29489	0.133064
35108464	chr6:35108464:C:T	3.16218e-39	-1.29021e-09	-1.99334	4.16199e-32	-1.29021e-09	-2.01339	3.14414e-07	-1.29021e-09	-1.94995
35108548	chr6:35108548:A:G	1.96199e-39	-0.44903	-2.02161	3.17625e-32	-0.256088	-2.02759	1.39788e-06	1.55447	-2.01242
35109364	chr6:35109364:G:A	1.04695e-39	-1.1798	-1.91892	8.17128e-33	-1.72946	-1.91188	5.00087e-08	-1.84619	-1.94228
35109427	chr6:35109427:G:A	2.4449e-39	-1.71095	-0.539648	2.17133e-32	-2.01107	-0.652969	2.98391e-07	-1.72194	-0.280323
35109680	chr6:35109680:G:A	1.8505e-39	-2.52915	-1.42404e-09	2.35414e-32	-2.5832	-1.42404e-09	1.84021e-07	-2.48561	-1.42404e-09
35110566	chr6:35110566:G:A	3.17065e-39	-1.99067	-1.42404e-09	3.56187e-32	-2.16909	-1.42404e-09	3.20673e-07	-1.93024	-1.42404e-09
35110686	chr6:35110686:A:T	6.74893e-40	-2.01448	-1.52332	7.43436e-33	-2.2548	-1.48105	7.80215e-08	-1.8691	-1.47458
35110700	chr6:35110700:T:C	3.41332e-39	-1.29021e-09	-1.91692	4.73859e-32	-1.29021e-09	-1.88364	3.44312e-07	-1.29021e-09	-1.85911
35110823	chr6:35110823:T:C	2.42402e-39	-1.64176	-0.61742	2.12172e-32	-1.95342	-0.733732	2.9212e-07	-1.65371	-0.369783
35110846	chr6:35110846:C:G	2.38418e-39	-2.51365	0.237905	2.07566e-32	-2.33425	-0.374845	1.1574e-06	-2.29137	1.64464
35110938	chr6:35110938:A:G	9.55546e-40	-2.53211	-0.65797	1.20588e-32	-2.66026	-0.591904	1.14337e-07	-2.3526	-0.60892
35110949	chr6:35110949:A:G	5.57889e-40	-2.32398	-1.40422	1.1449e-32	-2.0202	-1.28387	1.09321e-07	-1.59572	-1.41065
35111074	chr6:35111074:AAAG:A	2.33727e-39	-1.6389	-0.656727	2.04728e-32	-1.95146	-0.771404	2.80996e-07	-1.65028	-0.412046
35111646	chr6:35111646:G:A	2.38141e-39	-1.65832	-0.618599	2.08925e-32	-1.96768	-0.73489	2.87395e-07	-1.66912	-0.370684
35111661	chr6:35111661:A:C	2.53241e-39	-1.59542	-0.620011	2.20128e-32	-1.9141	-0.736243	3.05224e-07	-1.6074	-0.372215
35112167	chr6:35112167:C:T	4.34987e-39	-1.29021e-09	-1.67446	6.2104e-32	-1.29021e-09	-1.61315	4.92287e-07	-1.29021e-09	-1.5016
35112452	chr6:35112452:A:G	2.00639e-39	-1.95576	-0.492504	2.30649e-32	-1.76527	-0.83838	4.41225e-07	-1.70713	0.0960182
35112527	chr6:35112527:A:C	4.71275e-39	-1.29021e-09	-1.59433	6.25028e-32	-1.29021e-09	-1.60675	4.19648e-07	-1.29021e-09	-1.66125
35112781	chr6:35112781:A:G	1.77071e-39	-2.53104	-0.0421856	2.28692e-32	-2.67947	0.0672978	2.55067e-07	-2.35484	0.195703
35113139	chr6:35113139:C:T	1.83339e-39	-1.62122	-0.917218	1.63813e-32	-1.93282	-1.013	2.14669e-07	-1.62786	-0.703705
35113732	chr6:35113732:GATAAA:G	2.42679e-39	-1.63359	-0.624441	2.12353e-32	-1.94681	-0.739492	2.93036e-07	-1.64494	-0.375428
35114105	chr6:35114105:C:G	3.5128e-39	-1.29021e-09	-1.88819	4.57409e-32	-1.29021e-09	-1.91897	3.65563e-07	-1.29021e-09	-1.79922
35114154	chr6:35114154:G:A	2.95502e-40	-2.33419	-2.0295	4.6716e-33	-2.21488	-1.98559	4.31402e-08	-1.95049	-1.98572
35114376	chr6:35114376:C:T	1.59793e-39	-2.4552	-0.220697	2.01581e-32	-2.6317	-0.106663	2.39738e-07	-2.25214	0.0310205
35114417	chr6:35114417:A:G	2.63733e-39	-1.65379	-0.521043	2.29892e-32	-1.96527	-0.641663	3.17368e-07	-1.67007	-0.270527
35114692	chr6:35114692:C:T	3.08766e-39	-1.29021e-09	-2.01719	4.11454e-32	-1.29021e-09	-2.02485	2.90195e-07	-1.29021e-09	-2.03011
35114899	chr6:35114899:A:G	2.41534e-39	-1.63354	-0.629229	2.11296e-32	-1.9466	-0.74469	2.91863e-07	-1.64385	-0.380531
35115085	chr6:35115085:T:G	3.41147e-39	-1.29021e-09	-1.91746	4.73516e-32	-1.29021e-09	-1.88436	3.44039e-07	-1.29021e-09	-1.85991
35115090	chr6:35115090:G:T	7.15992e-39	-1.29021e-09	-1.17611	1.02109e-31	-1.29021e-09	-1.11592	8.87872e-07	-1.29021e-09	-0.911836
35116061	chr6:35116061:T:C	3.45872e-39	-1.29021e-09	-1.90371	4.64155e-32	-1.29021e-09	-1.90433	3.2857e-07	-1.29021e-09	-1.90591
35116226	chr6:35116226:A:G	2.44809e-39	-1.63308	-0.61622	2.1389e-32	-1.94666	-0.732432	2.95617e-07	-1.64453	-0.367072
35116404	chr6:35116404:T:G	3.55314e-39	-1.87677	-1.42404e-09	4.60984e-32	-1.91119	-1.42404e-09	5.03659e-07	-1.47876	-1.42404e-09
35116441	chr6:35116441:T:C	3.40967e-39	-1.29021e-09	-1.91799	4.73259e-32	-1.29021e-09	-1.88491	3.4385e-07	-1.29021e-09	-1.86046
35116442	chr6:35116442:A:T	3.41043e-39	-1.29021e-09	-1.91777	4.73403e-32	-1.29021e-09	-1.8846	3.43942e-07	-1.29021e-09	-1.86019
35116556	chr6:35116556:A:T	2.35176e-39	-1.68402	-0.605418	2.06389e-32	-1.99255	-0.722239	2.83474e-07	-1.69761	-0.355936
35116670	chr6:35116670:G:T	3.57879e-40	-2.73684	-1.43533	6.08572e-33	-2.64094	-1.29508	3.76273e-08	-2.60159	-1.47134
35116767	chr6:35116767:G:A	3.08321e-39	-1.29021e-09	-2.01863	4.10942e-32	-1.29021e-09	-2.0261	2.90096e-07	-1.29021e-09	-2.03045
35117089	chr6:35117089:T:TC	9.10295e-40	-2.50773	-0.730859	1.13751e-32	-2.64314	-0.667401	1.09371e-07	-2.32099	-0.684928
35117457	chr6:35117457:G:A	4.74814e-39	-1.29021e-09	-1.58685	6.66377e-32	-1.29021e-09	-1.54269	3.87808e-07	-1.29021e-09	-1.74015
35118044	chr6:35118044:C:T	4.38091e-39	-1.66735	-1.42404e-09	7.1152e-32	-1.47715	-1.42404e-09	1.84024e-06	-0.183014	-1.42404e-09
35118233	chr6:35118233:T:C	1.06231e-39	-1.08309	-2.00106	8.17974e-33	-1.64675	-1.99355	4.87809e-08	-1.80099	-2.01233
35118296	chr6:35118296:T:G	3.18485e-39	-1.29021e-09	-1.9862	4.2736e-32	-1.29021e-09	-1.98692	2.94617e-07	-1.29021e-09	-2.01499
35118495	chr6:35118495:C:T	3.22699e-39	-1.29021e-09	-1.97305	4.33985e-32	-1.29021e-09	-1.97154	2.96924e-07	-1.29021e-09	-2.00719
35118498	chr6:35118498:T:C	3.18643e-39	-1.29021e-09	-1.9857	4.2756e-32	-1.29021e-09	-1.98646	2.94707e-07	-1.29021e-09	-2.01468
35118617	chr6:35118617:C:A	2.43173e-39	-1.64762	-0.608378	2.12416e-32	-1.9609	-0.725099	2.92995e-07	-1.6609	-0.359604
35118927	chr6:35118927:G:A	2.25681e-39	-1.67083	-0.659822	1.98199e-32	-1.98041	-0.774863	2.71079e-07	-1.68225	-0.416002
35118928	chr6:35118928:G:A	2.28298e-39	-1.69192	-0.627203	2.00884e-32	-1.99778	-0.744046	2.74819e-07	-1.70316	-0.381393
35118993	chr6:35118993:C:T	3.15233e-39	-1.29021e-09	-1.99646	4.14836e-32	-1.29021e-09	-2.01667	2.92835e-07	-1.29021e-09	-2.02105
35118996	chr6:35118996:C:T	2.13189e-39	-1.70617	-0.681425	1.88765e-32	-2.01092	-0.793125	2.56002e-07	-1.71954	-0.435935
35119286	chr6:35119286:A:C	3.68883e-39	-1.29021e-09	-1.83929	4.95599e-32	-1.29021e-09	-1.83878	3.2606e-07	-1.29021e-09	-1.91358
35119420	chr6:35119420:C:T	5.08228e-39	-1.29021e-09	-1.51884	7.71261e-32	-1.29021e-09	-1.39652	4.53802e-07	-1.29021e-09	-1.583
35119939	chr6:35119939:C:T	1.14006e-39	-1.12529	-1.88823	9.41174e-33	-1.60294	-1.89706	6.11301e-08	-1.6383	-1.94936
35120604	chr6:35120604:C:G	2.27703e-39	-1.64588	-0.675849	1.99805e-32	-1.95832	-0.788889	2.73474e-07	-1.65864	-0.430815
35121078	chr6:35121078:C:G	2.39913e-39	-1.66559	-0.603906	2.10533e-32	-1.97579	-0.719117	2.9016e-07	-1.67814	-0.35209
35121132	chr6:35121132:A:G	3.05176e-39	-1.29021e-09	-2.02889	4.09284e-32	-1.29021e-09	-2.03014	2.90383e-07	-1.29021e-09	-2.02946
35121179	chr6:35121179:A:G	5.55146e-40	-2.41199	-1.32114	1.0993e-32	-2.13803	-1.20668	1.02383e-07	-1.73717	-1.33477
35121421	chr6:35121421:A:T	8.55494e-39	-0.998096	-1.42404e-09	1.39513e-31	-0.803808	-1.42404e-09	5.27293e-06	0.869679	-1.42404e-09
35121827	chr6:35121827:A:C	2.40489e-39	-1.63753	-0.629568	2.09844e-32	-1.95138	-0.746811	2.88927e-07	-1.64975	-0.384737
35122034	chr6:35122034:G:A	2.82004e-39	-2.61536	0.507502	3.31152e-32	-2.39474	0.152767	1.46121e-06	-2.05783	1.64419
35122076	chr6:35122076:G:A	3.50524e-39	-1.29021e-09	-1.89034	4.80443e-32	-1.29021e-09	-1.86984	3.41833e-07	-1.29021e-09	-1.86634
35122320	chr6:35122320:T:C	2.44107e-39	-1.6302	-0.621973	2.1277e-32	-1.94493	-0.73941	2.93238e-07	-1.64249	-0.37719
35122448	chr6:35122448:G:T	3.25318e-39	-1.29021e-09	-1.96497	4.28821e-32	-1.29021e-09	-1.98351	2.97848e-07	-1.29021e-09	-2.00408
35122450	chr6:35122450:AGTTGGGTCCC:A	3.25605e-39	-1.29021e-09	-1.96409	4.2921e-32	-1.29021e-09	-1.9826	2.9812e-07	-1.29021e-09	-2.00317
35122462	chr6:35122462:AAAT:A	3.25433e-39	-1.29021e-09	-1.96462	4.29019e-32	-1.29021e-09	-1.98305	2.98018e-07	-1.29021e-09	-2.00351
35122502	chr6:35122502:G:A	1.66206e-39	-2.57526	-0.061287	2.20191e-32	-2.70265	0.0525999	2.33661e-07	-2.42612	0.179326
35122612	chr6:35122612:G:A	2.5103e-39	-1.63027	-0.593936	2.19666e-32	-1.94502	-0.707418	3.03738e-07	-1.6445	-0.339997
35122749	chr6:35122749:A:G	2.44446e-39	-1.65919	-0.591589	2.13609e-32	-1.97037	-0.710029	2.94871e-07	-1.67084	-0.34329
35123304	chr6:35123304:T:C	3.05253e-39	-1.29021e-09	-2.02863	4.09028e-32	-1.29021e-09	-2.03077	2.90547e-07	-1.29021e-09	-2.0289
35123413	chr6:35123413:G:A	5.95659e-39	-1.29021e-09	-1.36011	8.70335e-32	-1.29021e-09	-1.27567	5.10388e-07	-1.29021e-09	-1.46549
35123476	chr6:35123476:G:A	3.18881e-39	-1.29021e-09	-1.98496	4.27885e-32	-1.29021e-09	-1.98569	2.94835e-07	-1.29021e-09	-2.01425
35123762	chr6:35123762:T:C	2.4362e-39	-1.61655	-0.637612	2.10418e-32	-1.93916	-0.756292	2.89959e-07	-1.63312	-0.397805
35124358	chr6:35124358:C:G	2.34006e-39	-2.55653	0.262105	1.94613e-32	-2.39153	-0.382008	1.11111e-06	-2.35069	1.66314
35125074	chr6:35125074:A:G	3.48228e-39	-1.29021e-09	-1.89692	4.7453e-32	-1.29021e-09	-1.88222	3.24057e-07	-1.29021e-09	-1.91975
35126373	chr6:35126373:G:C	5.6482e-40	-2.36145	-1.3544	1.14536e-32	-2.07137	-1.23229	1.07452e-07	-1.6609	-1.36272
35126535	chr6:35126535:T:C	1.90721e-39	-2.46434	-0.0346269	2.39878e-32	-2.6371	0.0726813	2.8207e-07	-2.26767	0.209158
35126799	chr6:35126799:G:C	2.46234e-39	-1.60699	-0.636501	2.13956e-32	-1.92535	-0.753426	2.95951e-07	-1.61796	-0.39251
35127059	chr6:35127059:A:T	1.14506e-39	-1.10494	-1.9042	9.42289e-33	-1.58576	-1.91307	6.14109e-08	-1.62122	-1.96186
35127254	chr6:35127254:A:G	1.92655e-39	-1.62577	-0.8631	1.72556e-32	-1.93759	-0.956241	2.28159e-07	-1.63239	-0.638235
35127260	chr6:35127260:T:C	2.5231e-39	-1.66685	-0.552268	2.21462e-32	-1.97753	-0.666773	3.0707e-07	-1.68034	-0.293248
35127929	chr6:35127929:C:T	3.0523e-39	-1.29021e-09	-2.02871	4.09243e-32	-1.29021e-09	-2.03024	2.90343e-07	-1.29021e-09	-2.0296
35128089	chr6:35128089:T:C	1.71803e-39	-2.4867	-0.116725	2.17601e-32	-2.65157	-0.0103207	2.50857e-07	-2.29732	0.121535
35128398	chr6:35128398:G:A	1.49489e-39	-0.983348	-1.75921	1.2019e-32	-1.49244	-1.76304	7.07386e-08	-1.62089	-1.82079
35128526	chr6:35128526:T:C	1.04739e-39	-1.19636	-1.90195	8.74204e-33	-1.66279	-1.91103	5.70728e-08	-1.69606	-1.96028
35128603	chr6:35128603:AG:A	2.5945e-39	-1.63812	-0.553088	2.26151e-32	-1.95083	-0.672515	3.13991e-07	-1.64913	-0.302169
35129260	chr6:35129260:C:A	3.42058e-39	-1.29021e-09	-1.91479	4.65209e-32	-1.29021e-09	-1.90206	3.11034e-07	-1.29021e-09	-1.96076
35129352	chr6:35129352:A:C	4.59817e-39	-1.29021e-09	-1.61895	5.57752e-32	-1.29021e-09	-1.72063	4.46839e-07	-1.29021e-09	-1.59846
35129915	chr6:35129915:C:T	6.2159e-38	-1.29021e-09	0.98509	7.71418e-31	-1.29021e-09	0.906266	7.26656e-06	-1.29021e-09	1.19037
35130263	chr6:35130263:T:C	1.61902e-39	-2.47243	-0.190348	2.03309e-32	-2.64216	-0.0876595	2.36576e-07	-2.2791	0.0447069
35130888	chr6:35130888:A:G	2.50343e-39	-1.61866	-0.608283	2.1816e-32	-1.93409	-0.725231	3.01763e-07	-1.6301	-0.360925
35131317	chr6:35131317:C:T	1.01921e-39	-1.31121	-1.81438	3.00852e-32	-0.411116	-1.92682	1.24573e-07	-1.24175	-1.63402
35131339	chr6:35131339:G:A	1.89067e-39	-2.50767	-1.42404e-09	2.39099e-32	-2.56767	-1.42404e-09	1.87614e-07	-2.46628	-1.42404e-09
35131371	chr6:35131371:C:T	1.66498e-39	-2.63479	-1.42404e-09	2.36117e-32	-2.58022	-1.42404e-09	1.43886e-07	-2.73164	-1.42404e-09
35131428	chr6:35131428:T:C	5.07309e-40	-2.43384	-1.3894	1.00406e-32	-2.16685	-1.26848	9.2157e-08	-1.78101	-1.39616
35131530	chr6:35131530:C:T	2.3966e-39	-2.60959	0.339037	1.99297e-32	-2.46303	-0.286722	1.14652e-06	-2.43145	1.77527
35131706	chr6:35131706:T:C	1.7365e-39	-2.48521	-0.107524	2.19911e-32	-2.65094	-0.000383995	2.53775e-07	-2.2957	0.131481
35131780	chr6:35131780:T:A	2.54673e-39	-1.62343	-0.586367	2.21656e-32	-1.93866	-0.704765	3.08025e-07	-1.63316	-0.337318
35131786	chr6:35131786:C:G	3.11871e-40	-2.28713	-2.02264	3.33866e-33	-2.52786	-2.00853	3.21784e-08	-2.21475	-2.01462
35131832	chr6:35131832:T:C	3.16801e-39	-1.29021e-09	-1.9915	4.16958e-32	-1.29021e-09	-2.01156	3.15295e-07	-1.29021e-09	-1.94715
35131854	chr6:35131854:G:A	1.8282e-39	-1.57085	-0.970427	1.62883e-32	-1.88904	-1.06248	2.13617e-07	-1.57325	-0.763231
35132639	chr6:35132639:G:T	1.71288e-39	-2.4989	-0.107524	2.17986e-32	-2.65974	-0.000383995	2.49142e-07	-2.31412	0.131481
35133269	chr6:35133269:C:A	1.49745e-39	-0.768133	-1.97271	1.17103e-32	-1.29836	-1.98313	7.31635e-08	-1.40881	-1.99916
35134283	chr6:35134283:T:G	3.06894e-39	-1.29021e-09	-2.02327	4.09046e-32	-1.29021e-09	-2.03072	2.90029e-07	-1.29021e-09	-2.03068
35134441	chr6:35134441:T:C	3.05813e-40	-2.70566	-1.62373	5.203e-33	-2.60089	-1.49184	3.1378e-08	-2.5633	-1.69126
35134570	chr6:35134570:C:T	1.66853e-39	-2.38324	-0.249421	2.03573e-32	-2.58227	-0.146255	2.49223e-07	-2.16318	-0.0191395
35134580	chr6:35134580:C:T	3.51818e-39	-1.29021e-09	-1.88666	4.58007e-32	-1.29021e-09	-1.91766	3.66218e-07	-1.29021e-09	-1.79744
35134631	chr6:35134631:C:T	2.37365e-39	-1.56135	-0.718828	6.23467e-32	-0.770746	-0.838508	1.47735e-07	-2.20222	-0.503029
35135437	chr6:35135437:G:A	3.15198e-39	-1.29021e-09	-1.99657	4.16666e-32	-1.29021e-09	-2.01226	2.92521e-07	-1.29021e-09	-2.02213
```
