## Supplementary material for "Characterization of shared and ancestry-specific signals driving complex traits using multi-ancestry fine-mapping": susiex_nc1.cs80.snp

```
BP	SNP
36153598	chr6:36153598:C:T
36153691	chr6:36153691:C:A
36154248	chr6:36154248:T:C
36154250	chr6:36154250:G:A
36154795	chr6:36154795:C:T
36155034	chr6:36155034:C:T
36155194	chr6:36155194:G:A
36155229	chr6:36155229:T:A
36155756	chr6:36155756:T:G
36156424	chr6:36156424:C:T
36157349	chr6:36157349:T:C
36157467	chr6:36157467:AAAC:A
36158201	chr6:36158201:G:C
36158332	chr6:36158332:T:C
36158873	chr6:36158873:A:G
36159450	chr6:36159450:G:T
36159692	chr6:36159692:C:A
36161017	chr6:36161017:C:A
36161249	chr6:36161249:T:C
36163497	chr6:36163497:C:T
36163668	chr6:36163668:T:A
36165562	chr6:36165562:C:T
36165677	chr6:36165677:G:A
36165787	chr6:36165787:T:C
36165826	chr6:36165826:T:A
36166198	chr6:36166198:C:T
36166367	chr6:36166367:C:T
36168178	chr6:36168178:AGAG:A
36168332	chr6:36168332:C:T
36169866	chr6:36169866:T:A
36170026	chr6:36170026:T:TGTC
36170835	chr6:36170835:A:G
36170992	chr6:36170992:A:G
36171121	chr6:36171121:T:C
36171466	chr6:36171466:A:G
36171487	chr6:36171487:G:A
36171815	chr6:36171815:T:C
36172246	chr6:36172246:C:T
36172717	chr6:36172717:GACA:G
36172859	chr6:36172859:T:C
36173291	chr6:36173291:C:T
36175307	chr6:36175307:G:A
36175355	chr6:36175355:A:G
36175381	chr6:36175381:A:G
36175820	chr6:36175820:T:C
36176584	chr6:36176584:C:A
36176612	chr6:36176612:T:C
36176699	chr6:36176699:T:G
36177379	chr6:36177379:T:C
36177686	chr6:36177686:G:T
36178056	chr6:36178056:C:A
36179120	chr6:36179120:C:A
36179387	chr6:36179387:A:G
36179467	chr6:36179467:A:G
36179849	chr6:36179849:G:A
36179895	chr6:36179895:C:G
36181120	chr6:36181120:T:C
36181471	chr6:36181471:T:C
36182034	chr6:36182034:C:A
36182116	chr6:36182116:G:T
36182559	chr6:36182559:C:T
36183392	chr6:36183392:A:G
36183400	chr6:36183400:T:C
36183835	chr6:36183835:A:T
36183849	chr6:36183849:G:T
36184408	chr6:36184408:CTTCT:C
36184734	chr6:36184734:G:A
36185371	chr6:36185371:C:T
36185396	chr6:36185396:TTTTA:T
36185549	chr6:36185549:A:C
36185597	chr6:36185597:A:G
36185886	chr6:36185886:G:A
36186119	chr6:36186119:C:G
36186826	chr6:36186826:T:A
36187941	chr6:36187941:G:A
36188441	chr6:36188441:T:C
36188758	chr6:36188758:A:AT
36189095	chr6:36189095:T:C
36190746	chr6:36190746:C:T
36191101	chr6:36191101:T:C
36191257	chr6:36191257:A:T
36191381	chr6:36191381:A:G
36191438	chr6:36191438:G:C
36192563	chr6:36192563:A:G
36193034	chr6:36193034:C:T
36193112	chr6:36193112:A:T
36193670	chr6:36193670:T:C
36194199	chr6:36194199:AT:A
36194219	chr6:36194219:C:T
36194751	chr6:36194751:C:T
36196164	chr6:36196164:C:T
36196291	chr6:36196291:A:G
36196315	chr6:36196315:C:T
36196335	chr6:36196335:CCT:C
36197429	chr6:36197429:C:T
36197436	chr6:36197436:C:T
36197798	chr6:36197798:C:T
36198296	chr6:36198296:G:A
36199248	chr6:36199248:C:T
36199263	chr6:36199263:C:T
36199508	chr6:36199508:C:T
36200295	chr6:36200295:A:G
36200736	chr6:36200736:C:T
36200851	chr6:36200851:A:G
36201177	chr6:36201177:G:A
36201846	chr6:36201846:C:T
36202047	chr6:36202047:A:G
36202257	chr6:36202257:A:C
36202552	chr6:36202552:A:G
36203368	chr6:36203368:A:G
36203369	chr6:36203369:A:G
36203431	chr6:36203431:AC:A
36206082	chr6:36206082:G:T
36206788	chr6:36206788:T:C
36207294	chr6:36207294:C:G
36208482	chr6:36208482:A:G
36208585	chr6:36208585:T:C
36208623	chr6:36208623:C:T
36209692	chr6:36209692:G:A
36209820	chr6:36209820:C:T
36210080	chr6:36210080:T:C
36210720	chr6:36210720:C:T
36211059	chr6:36211059:T:C
36211890	chr6:36211890:G:A
36214352	chr6:36214352:A:G
36214983	chr6:36214983:T:A
36214984	chr6:36214984:G:C
36215081	chr6:36215081:G:A
36215340	chr6:36215340:C:T
36216195	chr6:36216195:G:T
36216447	chr6:36216447:G:A
36217329	chr6:36217329:C:T
36218916	chr6:36218916:T:A
36219261	chr6:36219261:G:A
36219311	chr6:36219311:G:C
36219560	chr6:36219560:G:A
36219563	chr6:36219563:A:G
36220105	chr6:36220105:C:T
36220791	chr6:36220791:C:T
36220803	chr6:36220803:A:T
36221422	chr6:36221422:G:A
36222281	chr6:36222281:C:G
36223550	chr6:36223550:C:T
36223594	chr6:36223594:T:C
36223695	chr6:36223695:T:C
36223930	chr6:36223930:T:C
36224041	chr6:36224041:A:G
36224091	chr6:36224091:G:C
36224249	chr6:36224249:T:C
36224349	chr6:36224349:T:A
36224449	chr6:36224449:T:C
36225308	chr6:36225308:G:A
36226032	chr6:36226032:T:G
36226207	chr6:36226207:C:T
36226324	chr6:36226324:T:C
36226900	chr6:36226900:G:A
36227149	chr6:36227149:A:G
36227271	chr6:36227271:T:C
36228189	chr6:36228189:T:G
36228326	chr6:36228326:G:A
36228327	chr6:36228327:C:G
36228335	chr6:36228335:C:T
36228385	chr6:36228385:A:G
36228743	chr6:36228743:T:C
36228812	chr6:36228812:G:A
36229507	chr6:36229507:A:G
36230039	chr6:36230039:C:T
36230619	chr6:36230619:TG:T
36230644	chr6:36230644:T:C
36230800	chr6:36230800:G:C
36231785	chr6:36231785:A:G
36232909	chr6:36232909:TC:T
36233496	chr6:36233496:C:T
36234573	chr6:36234573:C:A
36234784	chr6:36234784:A:T
36234874	chr6:36234874:A:G
36235464	chr6:36235464:G:A
36235933	chr6:36235933:C:T
36236053	chr6:36236053:G:A
36236416	chr6:36236416:C:T
36236830	chr6:36236830:G:A
36237198	chr6:36237198:C:T
36237224	chr6:36237224:G:C
36237663	chr6:36237663:C:T
36237753	chr6:36237753:G:A
36237974	chr6:36237974:C:T
36238426	chr6:36238426:G:A
36238583	chr6:36238583:A:G
36239053	chr6:36239053:A:G
36239500	chr6:36239500:G:A
36239764	chr6:36239764:G:A
36239796	chr6:36239796:C:T
36239821	chr6:36239821:A:G
36241846	chr6:36241846:G:A
36242205	chr6:36242205:C:T
36242309	chr6:36242309:C:CT
36242397	chr6:36242397:T:C
36243441	chr6:36243441:A:T
36244100	chr6:36244100:G:A
36244182	chr6:36244182:C:T
36244683	chr6:36244683:T:C
36245584	chr6:36245584:G:A
36245599	chr6:36245599:G:A
36245613	chr6:36245613:T:C
36245968	chr6:36245968:G:C
36245974	chr6:36245974:C:T
36246623	chr6:36246623:TCAGAGACAA:T
36246898	chr6:36246898:G:C
36247003	chr6:36247003:C:T
36247047	chr6:36247047:C:G
36247470	chr6:36247470:C:T
36247561	chr6:36247561:G:A
36247916	chr6:36247916:A:G
36248256	chr6:36248256:G:A
36248763	chr6:36248763:C:G
36248968	chr6:36248968:T:C
36249263	chr6:36249263:A:G
36249336	chr6:36249336:TATC:T
36249383	chr6:36249383:G:A
36249921	chr6:36249921:C:T
36250452	chr6:36250452:T:C
36251631	chr6:36251631:T:A
36251655	chr6:36251655:A:G
36252392	chr6:36252392:G:A
36253535	chr6:36253535:G:A
36254013	chr6:36254013:C:G
36254363	chr6:36254363:C:G
36254586	chr6:36254586:A:C
36254651	chr6:36254651:C:T
36255281	chr6:36255281:G:A
36255347	chr6:36255347:A:T
36256421	chr6:36256421:T:G
36256771	chr6:36256771:G:A
36256916	chr6:36256916:A:C
36257925	chr6:36257925:T:C
36257972	chr6:36257972:T:C
36258280	chr6:36258280:A:G
36258420	chr6:36258420:T:C
36258748	chr6:36258748:A:G
36258859	chr6:36258859:G:A
36258886	chr6:36258886:T:G
36259080	chr6:36259080:A:G
36259086	chr6:36259086:G:A
36259531	chr6:36259531:G:A
36259563	chr6:36259563:C:T
36259800	chr6:36259800:A:G
36260713	chr6:36260713:A:G
36261711	chr6:36261711:C:T
36261718	chr6:36261718:G:A
36262285	chr6:36262285:T:TG
36262301	chr6:36262301:G:T
36262351	chr6:36262351:G:A
36262801	chr6:36262801:G:A
36263186	chr6:36263186:A:T
36263610	chr6:36263610:A:G
36263716	chr6:36263716:C:T
36263966	chr6:36263966:C:T
36264085	chr6:36264085:T:A
36264716	chr6:36264716:G:A
36264953	chr6:36264953:A:G
36264972	chr6:36264972:C:T
36265341	chr6:36265341:CAA:C
36265687	chr6:36265687:A:G
36266077	chr6:36266077:G:A
36266230	chr6:36266230:G:A
36266399	chr6:36266399:T:C
36266578	chr6:36266578:A:T
36266834	chr6:36266834:C:T
36267459	chr6:36267459:G:T
36267533	chr6:36267533:C:T
36267611	chr6:36267611:A:C
36267660	chr6:36267660:C:T
36267904	chr6:36267904:C:T
36268954	chr6:36268954:C:G
36269029	chr6:36269029:G:A
36269281	chr6:36269281:CT:C
36269332	chr6:36269332:C:T
36269718	chr6:36269718:C:T
36269808	chr6:36269808:G:GA
36270010	chr6:36270010:G:A
36270314	chr6:36270314:C:T
36270388	chr6:36270388:G:A
36270874	chr6:36270874:G:A
36271149	chr6:36271149:G:A
36271276	chr6:36271276:A:G
36271664	chr6:36271664:A:G
36271683	chr6:36271683:C:T
36272016	chr6:36272016:G:A
36272334	chr6:36272334:G:A
36272541	chr6:36272541:A:G
36272601	chr6:36272601:G:A
36273064	chr6:36273064:C:T
36273457	chr6:36273457:G:A
36273834	chr6:36273834:G:A
36274064	chr6:36274064:C:A
36274540	chr6:36274540:C:T
36274785	chr6:36274785:T:G
36275081	chr6:36275081:G:A
36275174	chr6:36275174:G:T
36275786	chr6:36275786:C:T
36275863	chr6:36275863:T:C
36276051	chr6:36276051:T:C
36276156	chr6:36276156:AC:A
36276956	chr6:36276956:T:C
36277021	chr6:36277021:C:T
36277183	chr6:36277183:A:G
36277484	chr6:36277484:T:C
36278531	chr6:36278531:A:G
36278660	chr6:36278660:A:C
36278793	chr6:36278793:A:T
36279326	chr6:36279326:C:T
36279373	chr6:36279373:G:A
36279650	chr6:36279650:A:T
36280109	chr6:36280109:A:G
36280459	chr6:36280459:G:A
36280982	chr6:36280982:G:A
36281015	chr6:36281015:A:G
36281180	chr6:36281180:T:G
36281402	chr6:36281402:C:A
36281603	chr6:36281603:T:C
36281623	chr6:36281623:C:G
36281877	chr6:36281877:C:T
36282409	chr6:36282409:T:C
36282630	chr6:36282630:C:T
36283454	chr6:36283454:G:T
36283741	chr6:36283741:G:A
36283867	chr6:36283867:G:A
36284427	chr6:36284427:C:A
36284492	chr6:36284492:C:T
36285336	chr6:36285336:G:A
36285433	chr6:36285433:T:C
36285515	chr6:36285515:C:T
36285703	chr6:36285703:A:G
36285927	chr6:36285927:C:T
36286003	chr6:36286003:G:A
36286306	chr6:36286306:T:C
36286366	chr6:36286366:C:T
36286386	chr6:36286386:G:A
36286767	chr6:36286767:C:T
36286891	chr6:36286891:G:T
36287077	chr6:36287077:C:T
36287445	chr6:36287445:C:T
36287613	chr6:36287613:T:C
36287722	chr6:36287722:G:A
36288026	chr6:36288026:A:G
36288045	chr6:36288045:T:C
36288149	chr6:36288149:A:G
36288216	chr6:36288216:T:C
36288228	chr6:36288228:G:A
36288517	chr6:36288517:A:G
36288683	chr6:36288683:C:T
36288748	chr6:36288748:A:G
36288755	chr6:36288755:G:T
36288773	chr6:36288773:A:T
36288791	chr6:36288791:G:T
36288800	chr6:36288800:G:A
36289113	chr6:36289113:A:T
36289235	chr6:36289235:G:T
36289453	chr6:36289453:G:A
36289547	chr6:36289547:A:G
36289801	chr6:36289801:G:GCTT
36289874	chr6:36289874:C:T
36289880	chr6:36289880:TTTGGC:T
36289888	chr6:36289888:G:T
36289943	chr6:36289943:G:C
36290385	chr6:36290385:C:A
36291158	chr6:36291158:T:G
36291689	chr6:36291689:A:T
36292197	chr6:36292197:A:G
36292568	chr6:36292568:C:T
36292669	chr6:36292669:G:A
36292752	chr6:36292752:A:G
36292809	chr6:36292809:G:A
36292860	chr6:36292860:T:C
36292868	chr6:36292868:G:A
36293081	chr6:36293081:C:T
36293137	chr6:36293137:C:T
36293231	chr6:36293231:A:G
36293469	chr6:36293469:G:T
36293470	chr6:36293470:G:GC
36293604	chr6:36293604:G:A
36293617	chr6:36293617:G:A
36293668	chr6:36293668:A:G
36293780	chr6:36293780:C:T
36294108	chr6:36294108:A:G
36294124	chr6:36294124:C:T
36294605	chr6:36294605:C:T
36294686	chr6:36294686:C:A
36294706	chr6:36294706:G:A
36295138	chr6:36295138:A:G
36295163	chr6:36295163:G:A
36295214	chr6:36295214:C:T
36295355	chr6:36295355:C:T
36296515	chr6:36296515:T:C
36296738	chr6:36296738:C:T
36296774	chr6:36296774:T:C
36297208	chr6:36297208:T:C
36297339	chr6:36297339:T:C
36297583	chr6:36297583:T:C
36297816	chr6:36297816:C:T
36297915	chr6:36297915:G:A
36298104	chr6:36298104:A:T
36299126	chr6:36299126:G:A
36299313	chr6:36299313:G:A
36299581	chr6:36299581:G:A
36299677	chr6:36299677:G:A
36299742	chr6:36299742:T:C
36300287	chr6:36300287:C:T
36300333	chr6:36300333:T:TGAGTGCGGTGTGTGATGCTAGGGTAGAATCCGAGTATGTTGGAGAAATAAAATGTGC
36300335	chr6:36300335:C:T
36300338	chr6:36300338:G:T
36300585	chr6:36300585:T:G
36300637	chr6:36300637:C:A
36300680	chr6:36300680:T:C
36301221	chr6:36301221:G:A
36301389	chr6:36301389:G:A
36301727	chr6:36301727:G:A
36301948	chr6:36301948:A:G
36302070	chr6:36302070:T:C
36302251	chr6:36302251:T:C
36302770	chr6:36302770:AC:A
36303204	chr6:36303204:T:C
36303300	chr6:36303300:A:G
36303365	chr6:36303365:C:T
36303383	chr6:36303383:G:A
36303482	chr6:36303482:C:G
36304666	chr6:36304666:C:T
36304747	chr6:36304747:G:A
36304805	chr6:36304805:G:A
36304926	chr6:36304926:A:T
36304929	chr6:36304929:C:A
36304987	chr6:36304987:T:C
36305540	chr6:36305540:G:A
36305655	chr6:36305655:T:C
36305679	chr6:36305679:C:CA
36306371	chr6:36306371:T:A
36306376	chr6:36306376:C:T
36306739	chr6:36306739:G:A
36306859	chr6:36306859:C:CT
36306957	chr6:36306957:A:G
36307441	chr6:36307441:A:T
36307545	chr6:36307545:G:A
36307681	chr6:36307681:T:C
36307695	chr6:36307695:A:C
36308096	chr6:36308096:G:C
36308142	chr6:36308142:T:C
36308223	chr6:36308223:A:C
36308256	chr6:36308256:A:G
36308365	chr6:36308365:G:A
36309033	chr6:36309033:G:A
36309235	chr6:36309235:T:C
36309833	chr6:36309833:G:A
36310899	chr6:36310899:G:A
36311458	chr6:36311458:G:A
36311707	chr6:36311707:T:TTCTCCCTTTTG
36312164	chr6:36312164:A:C
36312473	chr6:36312473:A:C
36313087	chr6:36313087:A:C
36313314	chr6:36313314:C:T
36314096	chr6:36314096:C:T
36314136	chr6:36314136:A:T
36315081	chr6:36315081:T:C
36315135	chr6:36315135:T:A
36316111	chr6:36316111:C:T
36317056	chr6:36317056:G:A
36317064	chr6:36317064:G:A
36318012	chr6:36318012:G:C
36318831	chr6:36318831:G:A
36319083	chr6:36319083:G:T
36319084	chr6:36319084:C:T
36319218	chr6:36319218:G:A
36319826	chr6:36319826:A:T
36319912	chr6:36319912:T:A
36320394	chr6:36320394:T:C
36320505	chr6:36320505:A:G
36320644	chr6:36320644:G:A
36320830	chr6:36320830:G:A
36320874	chr6:36320874:G:T
36320968	chr6:36320968:G:A
36321601	chr6:36321601:C:T
36321833	chr6:36321833:A:G
36321878	chr6:36321878:A:C
36322253	chr6:36322253:C:G
36322786	chr6:36322786:T:C
36323831	chr6:36323831:C:T
36324208	chr6:36324208:G:A
36324230	chr6:36324230:G:A
36324868	chr6:36324868:T:G
36324956	chr6:36324956:C:G
36325306	chr6:36325306:G:A
36326065	chr6:36326065:T:A
36326423	chr6:36326423:T:C
36327087	chr6:36327087:A:G
36327445	chr6:36327445:C:T
36327507	chr6:36327507:G:A
36327885	chr6:36327885:C:T
36328798	chr6:36328798:C:T
36328846	chr6:36328846:G:A
36329456	chr6:36329456:G:A
36329532	chr6:36329532:C:T
36329583	chr6:36329583:C:T
36329864	chr6:36329864:G:A
36329874	chr6:36329874:AAAG:A
36330040	chr6:36330040:C:A
36330487	chr6:36330487:A:G
36330800	chr6:36330800:A:G
36330913	chr6:36330913:G:A
36330948	chr6:36330948:G:A
36331210	chr6:36331210:C:T
36331405	chr6:36331405:G:A
36331447	chr6:36331447:T:C
36331599	chr6:36331599:C:T
36331648	chr6:36331648:A:G
36331767	chr6:36331767:C:T
36332330	chr6:36332330:AG:A
36332344	chr6:36332344:T:C
36332385	chr6:36332385:CTGG:C
36333335	chr6:36333335:T:A
36333428	chr6:36333428:C:T
36333722	chr6:36333722:G:A
36333724	chr6:36333724:C:T
36333776	chr6:36333776:C:A
36333939	chr6:36333939:C:G
36334332	chr6:36334332:C:T
36334436	chr6:36334436:T:C
36334858	chr6:36334858:G:A
36334995	chr6:36334995:A:G
36335060	chr6:36335060:G:A
36335075	chr6:36335075:G:A
36335288	chr6:36335288:C:T
36335305	chr6:36335305:A:C
36335542	chr6:36335542:C:T
36336064	chr6:36336064:C:T
36336367	chr6:36336367:C:T
36336504	chr6:36336504:T:C
36336553	chr6:36336553:C:T
36337610	chr6:36337610:C:T
36337847	chr6:36337847:A:C
36337977	chr6:36337977:A:C
36338048	chr6:36338048:G:A
36338225	chr6:36338225:C:T
36338312	chr6:36338312:G:A
36338322	chr6:36338322:A:C
36339267	chr6:36339267:T:C
36339393	chr6:36339393:T:C
36339678	chr6:36339678:G:A
36340196	chr6:36340196:A:G
36340328	chr6:36340328:T:C
36340862	chr6:36340862:A:G
36340867	chr6:36340867:G:A
36340885	chr6:36340885:T:C
36340940	chr6:36340940:C:T
36341146	chr6:36341146:G:A
36341964	chr6:36341964:A:G
36342259	chr6:36342259:G:A
36342588	chr6:36342588:GA:G
36342959	chr6:36342959:C:T
36343119	chr6:36343119:T:C
36343270	chr6:36343270:C:T
36343308	chr6:36343308:C:A
36343611	chr6:36343611:G:C
36343684	chr6:36343684:T:C
36343686	chr6:36343686:C:T
36344840	chr6:36344840:G:A
36345130	chr6:36345130:A:G
36345374	chr6:36345374:G:A
36345899	chr6:36345899:G:C
36345919	chr6:36345919:G:A
36346127	chr6:36346127:C:T
36346364	chr6:36346364:C:T
36346365	chr6:36346365:G:A
36346495	chr6:36346495:G:T
36347089	chr6:36347089:G:A
36347102	chr6:36347102:C:G
36347225	chr6:36347225:C:T
36347439	chr6:36347439:C:G
36347465	chr6:36347465:T:C
36347552	chr6:36347552:G:C
36348309	chr6:36348309:A:G
36348913	chr6:36348913:G:T
36349023	chr6:36349023:A:G
36349204	chr6:36349204:T:C
36349687	chr6:36349687:C:T
36349744	chr6:36349744:G:A
36350320	chr6:36350320:G:A
36350513	chr6:36350513:A:C
36350612	chr6:36350612:C:T
36350779	chr6:36350779:G:A
36350798	chr6:36350798:T:C
36351692	chr6:36351692:A:G
36351843	chr6:36351843:C:T
36351939	chr6:36351939:C:T
36352165	chr6:36352165:G:T
36353175	chr6:36353175:C:T
36353406	chr6:36353406:T:G
36353411	chr6:36353411:T:C
36353572	chr6:36353572:G:T
36354106	chr6:36354106:T:C
36354373	chr6:36354373:T:G
36354770	chr6:36354770:TAAC:T
36354924	chr6:36354924:T:C
36355198	chr6:36355198:G:A
36355764	chr6:36355764:A:G
36355833	chr6:36355833:A:T
36355837	chr6:36355837:C:T
36355871	chr6:36355871:A:G
36355902	chr6:36355902:G:T
36356171	chr6:36356171:C:T
36356186	chr6:36356186:C:T
36356229	chr6:36356229:GT:G
36356448	chr6:36356448:G:A
36356480	chr6:36356480:C:T
36356543	chr6:36356543:T:G
36357508	chr6:36357508:A:C
36357548	chr6:36357548:C:T
36357595	chr6:36357595:G:A
36357822	chr6:36357822:G:A
36357917	chr6:36357917:A:G
36358166	chr6:36358166:C:T
36358494	chr6:36358494:T:C
36358521	chr6:36358521:G:A
36358571	chr6:36358571:G:A
36358976	chr6:36358976:C:T
36359178	chr6:36359178:A:C
36359276	chr6:36359276:C:A
36359323	chr6:36359323:C:T
36359429	chr6:36359429:T:C
36360143	chr6:36360143:G:A
36360233	chr6:36360233:G:A
36360959	chr6:36360959:C:T
36361268	chr6:36361268:C:T
36361314	chr6:36361314:T:A
36361596	chr6:36361596:A:G
36361616	chr6:36361616:C:T
36361952	chr6:36361952:C:T
36362234	chr6:36362234:A:T
36362259	chr6:36362259:G:A
36362358	chr6:36362358:G:A
36362363	chr6:36362363:T:C
36362485	chr6:36362485:TTGACACATGAAATTTTCAA:T
36362736	chr6:36362736:C:T
36362893	chr6:36362893:T:C
36363056	chr6:36363056:T:C
36363305	chr6:36363305:A:G
36363554	chr6:36363554:A:G
36363576	chr6:36363576:A:C
36363663	chr6:36363663:GC:G
36363747	chr6:36363747:AGACACAAAGGTTCTCCACCTCCCCACCAGATTAGCTAGATACAGTGTG:A
36364269	chr6:36364269:T:C
36364321	chr6:36364321:A:G
36364366	chr6:36364366:G:A
36364529	chr6:36364529:G:A
36365150	chr6:36365150:G:A
36365391	chr6:36365391:A:G
36365802	chr6:36365802:C:T
36365907	chr6:36365907:C:G
36366090	chr6:36366090:C:G
36366460	chr6:36366460:G:A
36366620	chr6:36366620:C:T
36366825	chr6:36366825:C:G
36367304	chr6:36367304:G:A
36367571	chr6:36367571:A:G
36368266	chr6:36368266:C:G
36368310	chr6:36368310:A:G
36368318	chr6:36368318:T:C
36368837	chr6:36368837:G:A
36369158	chr6:36369158:C:T
36369376	chr6:36369376:C:T
36369635	chr6:36369635:C:T
36369784	chr6:36369784:G:A
36369884	chr6:36369884:A:G
36369891	chr6:36369891:T:C
36369986	chr6:36369986:T:C
36370342	chr6:36370342:C:T
36370481	chr6:36370481:G:A
36370652	chr6:36370652:A:C
36371149	chr6:36371149:G:A
36371359	chr6:36371359:G:A
36371399	chr6:36371399:C:T
36372011	chr6:36372011:G:A
36372259	chr6:36372259:A:G
36372263	chr6:36372263:C:G
36372353	chr6:36372353:G:T
36372376	chr6:36372376:A:G
36372386	chr6:36372386:C:T
36372870	chr6:36372870:T:G
36373188	chr6:36373188:C:T
36373376	chr6:36373376:C:T
36373388	chr6:36373388:G:A
36373474	chr6:36373474:G:A
36373517	chr6:36373517:C:T
36373796	chr6:36373796:A:G
36373916	chr6:36373916:A:G
36374061	chr6:36374061:G:A
36374085	chr6:36374085:C:T
36374144	chr6:36374144:A:G
36374225	chr6:36374225:C:T
36374311	chr6:36374311:C:T
36374404	chr6:36374404:T:C
36375115	chr6:36375115:T:C
36375285	chr6:36375285:A:G
36375359	chr6:36375359:A:G
36375374	chr6:36375374:C:T
36375398	chr6:36375398:A:G
36375556	chr6:36375556:C:T
36375723	chr6:36375723:A:T
36375944	chr6:36375944:G:A
36376205	chr6:36376205:T:C
36376254	chr6:36376254:TGTAG:T
36376436	chr6:36376436:G:A
36376581	chr6:36376581:T:G
36376593	chr6:36376593:C:T
36376632	chr6:36376632:T:C
36376732	chr6:36376732:T:C
36376941	chr6:36376941:G:C
36377098	chr6:36377098:G:A
36377203	chr6:36377203:G:A
36377382	chr6:36377382:G:A
36378063	chr6:36378063:A:G
36378200	chr6:36378200:G:A
36378307	chr6:36378307:T:C
36378354	chr6:36378354:T:C
36378542	chr6:36378542:A:G
36378612	chr6:36378612:T:C
36379152	chr6:36379152:A:G
36379197	chr6:36379197:G:A
36379477	chr6:36379477:G:A
36379725	chr6:36379725:A:T
36379781	chr6:36379781:C:T
36380562	chr6:36380562:T:C
36380649	chr6:36380649:C:T
36381008	chr6:36381008:C:A
36381189	chr6:36381189:T:C
36381211	chr6:36381211:A:G
36381231	chr6:36381231:T:C
36381287	chr6:36381287:C:G
36381376	chr6:36381376:G:A
36381481	chr6:36381481:A:C
36381577	chr6:36381577:T:G
36381706	chr6:36381706:T:C
36381889	chr6:36381889:C:A
36381931	chr6:36381931:T:C
36382603	chr6:36382603:T:C
36382743	chr6:36382743:C:T
36382828	chr6:36382828:T:C
36382996	chr6:36382996:A:AT
36383037	chr6:36383037:G:A
36383081	chr6:36383081:G:C
36383156	chr6:36383156:C:T
36383215	chr6:36383215:G:A
36383230	chr6:36383230:A:G
36383284	chr6:36383284:G:A
36383318	chr6:36383318:G:A
36383571	chr6:36383571:G:A
36383645	chr6:36383645:C:T
36384106	chr6:36384106:C:T
36384204	chr6:36384204:G:A
36384313	chr6:36384313:T:C
36384635	chr6:36384635:A:C
36384660	chr6:36384660:C:T
36385068	chr6:36385068:C:T
36385098	chr6:36385098:C:T
36385164	chr6:36385164:C:A
36385173	chr6:36385173:A:T
36385392	chr6:36385392:G:A
36385414	chr6:36385414:G:A
36385695	chr6:36385695:C:T
36386157	chr6:36386157:A:G
36386394	chr6:36386394:G:T
36387420	chr6:36387420:A:G
36387595	chr6:36387595:T:C
36387717	chr6:36387717:CGCCCGGGT:C
36388225	chr6:36388225:A:G
36388410	chr6:36388410:C:T
36388545	chr6:36388545:C:T
36388573	chr6:36388573:G:C
36388787	chr6:36388787:T:A
36389483	chr6:36389483:T:C
36389581	chr6:36389581:A:AT
36389701	chr6:36389701:GGTT:G
36390010	chr6:36390010:A:G
36390028	chr6:36390028:G:A
36390115	chr6:36390115:G:A
36390728	chr6:36390728:G:A
36391348	chr6:36391348:A:G
36391550	chr6:36391550:T:C
36392102	chr6:36392102:C:T
36392348	chr6:36392348:G:A
36392431	chr6:36392431:G:C
36392452	chr6:36392452:T:G
36392516	chr6:36392516:C:G
36392962	chr6:36392962:C:A
36393103	chr6:36393103:C:T
36393210	chr6:36393210:A:G
36393286	chr6:36393286:C:T
36393341	chr6:36393341:C:T
36393632	chr6:36393632:G:A
36394071	chr6:36394071:G:A
36394350	chr6:36394350:C:T
36394551	chr6:36394551:G:A
36394664	chr6:36394664:A:C
36394710	chr6:36394710:C:T
36395551	chr6:36395551:G:A
36395737	chr6:36395737:C:T
36396042	chr6:36396042:C:T
36396146	chr6:36396146:A:C
36396231	chr6:36396231:C:T
36396388	chr6:36396388:C:T
36396671	chr6:36396671:G:A
36396718	chr6:36396718:T:C
36396930	chr6:36396930:G:A
36396948	chr6:36396948:G:A
36396988	chr6:36396988:C:T
36396990	chr6:36396990:C:G
36397413	chr6:36397413:G:C
36397581	chr6:36397581:G:A
36398129	chr6:36398129:G:A
36398346	chr6:36398346:T:G
36398547	chr6:36398547:A:T
36398777	chr6:36398777:A:C
36398819	chr6:36398819:TC:T
36398823	chr6:36398823:TG:T
36399806	chr6:36399806:C:T
36400055	chr6:36400055:C:T
36400100	chr6:36400100:T:A
36400252	chr6:36400252:C:T
36400392	chr6:36400392:G:A
36400499	chr6:36400499:C:T
36400591	chr6:36400591:T:G
36400735	chr6:36400735:G:A
36400769	chr6:36400769:A:G
36400838	chr6:36400838:C:T
36401342	chr6:36401342:C:T
36401473	chr6:36401473:A:T
36401483	chr6:36401483:C:T
36401560	chr6:36401560:G:A
36401693	chr6:36401693:A:G
36401734	chr6:36401734:A:G
36401895	chr6:36401895:T:C
36402009	chr6:36402009:G:C
36402163	chr6:36402163:T:C
36402617	chr6:36402617:A:C
36402807	chr6:36402807:G:A
36402955	chr6:36402955:T:C
36403192	chr6:36403192:T:C
36403539	chr6:36403539:C:A
36403714	chr6:36403714:A:G
36403924	chr6:36403924:A:G
36404283	chr6:36404283:C:T
36404424	chr6:36404424:T:C
36404597	chr6:36404597:C:T
36404707	chr6:36404707:C:T
36404830	chr6:36404830:C:T
36404888	chr6:36404888:G:C
36404927	chr6:36404927:A:G
36405336	chr6:36405336:G:T
36405440	chr6:36405440:G:A
36405674	chr6:36405674:T:A
36405909	chr6:36405909:G:A
36405914	chr6:36405914:G:A
36406017	chr6:36406017:C:A
36406431	chr6:36406431:A:G
36406439	chr6:36406439:T:C
36406748	chr6:36406748:T:G
36406845	chr6:36406845:C:T
36407004	chr6:36407004:T:A
36407316	chr6:36407316:A:G
36407527	chr6:36407527:G:A
36407631	chr6:36407631:T:A
36407661	chr6:36407661:G:A
36408038	chr6:36408038:C:T
36408209	chr6:36408209:G:A
36409365	chr6:36409365:C:A
36409489	chr6:36409489:C:T
36409789	chr6:36409789:G:A
36409909	chr6:36409909:G:A
36409915	chr6:36409915:G:A
36409932	chr6:36409932:C:T
36410043	chr6:36410043:G:A
36410544	chr6:36410544:GACAA:G
36410710	chr6:36410710:A:G
36411224	chr6:36411224:T:C
36411280	chr6:36411280:G:A
36411393	chr6:36411393:A:G
36411493	chr6:36411493:G:A
36411851	chr6:36411851:G:A
36412074	chr6:36412074:A:G
36412078	chr6:36412078:G:A
36412592	chr6:36412592:G:A
36412771	chr6:36412771:G:C
36412831	chr6:36412831:C:T
36412867	chr6:36412867:C:T
36412931	chr6:36412931:T:A
36413184	chr6:36413184:C:T
36413647	chr6:36413647:T:G
36414020	chr6:36414020:T:G
36414035	chr6:36414035:G:A
36414088	chr6:36414088:C:T
36414159	chr6:36414159:G:GA
36414267	chr6:36414267:A:G
36414275	chr6:36414275:T:C
36414609	chr6:36414609:A:G
36414708	chr6:36414708:G:GA
36415046	chr6:36415046:G:A
36415064	chr6:36415064:G:A
36415172	chr6:36415172:G:A
36415432	chr6:36415432:A:G
36415470	chr6:36415470:A:T
36415947	chr6:36415947:T:A
36416085	chr6:36416085:A:G
36416696	chr6:36416696:C:T
36416813	chr6:36416813:T:C
36417095	chr6:36417095:C:T
36417215	chr6:36417215:C:T
36417240	chr6:36417240:A:G
36417304	chr6:36417304:G:A
36417342	chr6:36417342:G:A
36417447	chr6:36417447:G:A
36417561	chr6:36417561:T:C
36417640	chr6:36417640:C:T
36417644	chr6:36417644:T:A
36417799	chr6:36417799:AAAG:A
36418158	chr6:36418158:T:C
36418293	chr6:36418293:T:C
36418687	chr6:36418687:A:G
36419480	chr6:36419480:G:C
36420228	chr6:36420228:T:C
36420242	chr6:36420242:T:C
36420322	chr6:36420322:C:T
36420395	chr6:36420395:A:G
36420454	chr6:36420454:A:C
36420659	chr6:36420659:T:TA
36420685	chr6:36420685:C:A
36420788	chr6:36420788:C:T
36420820	chr6:36420820:A:G
36420909	chr6:36420909:G:A
36420988	chr6:36420988:G:A
36421374	chr6:36421374:C:T
36421448	chr6:36421448:A:G
36421571	chr6:36421571:T:C
36421600	chr6:36421600:T:C
36421820	chr6:36421820:C:T
36421860	chr6:36421860:C:T
36422051	chr6:36422051:C:A
36422069	chr6:36422069:G:A
36422657	chr6:36422657:A:C
36422813	chr6:36422813:T:G
36422912	chr6:36422912:T:C
36423358	chr6:36423358:G:A
36423459	chr6:36423459:T:C
36423738	chr6:36423738:A:G
36423828	chr6:36423828:G:A
36424113	chr6:36424113:A:C
36424490	chr6:36424490:A:T
36424626	chr6:36424626:G:A
36425389	chr6:36425389:G:A
36425661	chr6:36425661:G:A
36426039	chr6:36426039:A:G
36426214	chr6:36426214:A:T
36426540	chr6:36426540:T:C
36427032	chr6:36427032:CAG:C
36427149	chr6:36427149:C:T
36427300	chr6:36427300:C:T
36427301	chr6:36427301:G:A
36427328	chr6:36427328:AT:A
36427603	chr6:36427603:ATATTT:A
36427660	chr6:36427660:G:A
36427713	chr6:36427713:G:A
36427742	chr6:36427742:TGCACTTACA:T
36427840	chr6:36427840:A:G
36427891	chr6:36427891:G:A
36427984	chr6:36427984:G:A
36427994	chr6:36427994:G:T
36428053	chr6:36428053:C:T
36428220	chr6:36428220:C:T
36428759	chr6:36428759:TG:T
36428844	chr6:36428844:C:T
36428862	chr6:36428862:T:G
36428990	chr6:36428990:A:G
36429126	chr6:36429126:A:G
36429131	chr6:36429131:T:G
36429591	chr6:36429591:C:T
36429660	chr6:36429660:C:T
36429715	chr6:36429715:T:G
36429756	chr6:36429756:C:T
36429768	chr6:36429768:G:T
36429861	chr6:36429861:T:TC
36429911	chr6:36429911:G:A
36429997	chr6:36429997:A:ACTCT
36429998	chr6:36429998:G:C
36430009	chr6:36430009:G:C
36430121	chr6:36430121:T:C
36430162	chr6:36430162:G:A
36430369	chr6:36430369:C:T
36430382	chr6:36430382:G:A
36430390	chr6:36430390:A:G
36430452	chr6:36430452:T:C
36430525	chr6:36430525:A:G
36430580	chr6:36430580:C:T
36430727	chr6:36430727:C:A
36430785	chr6:36430785:G:A
36430944	chr6:36430944:G:A
36431309	chr6:36431309:G:A
36431343	chr6:36431343:T:C
36431462	chr6:36431462:G:A
36431566	chr6:36431566:G:A
36431567	chr6:36431567:G:A
36431592	chr6:36431592:C:A
36431601	chr6:36431601:T:C
36431778	chr6:36431778:C:A
36431896	chr6:36431896:G:C
36431900	chr6:36431900:G:A
36432050	chr6:36432050:C:T
36432055	chr6:36432055:C:A
36432063	chr6:36432063:T:C
36432225	chr6:36432225:G:A
36432258	chr6:36432258:G:A
36432392	chr6:36432392:T:C
36432545	chr6:36432545:A:C
36432686	chr6:36432686:C:A
36432696	chr6:36432696:A:G
36432765	chr6:36432765:T:C
36433167	chr6:36433167:AAGAATCAC:A
36433518	chr6:36433518:C:T
36433594	chr6:36433594:T:C
36433605	chr6:36433605:G:A
36433637	chr6:36433637:A:G
36434334	chr6:36434334:G:A
36434450	chr6:36434450:TTA:T
36434531	chr6:36434531:A:G
36434548	chr6:36434548:T:G
36434657	chr6:36434657:T:C
36435071	chr6:36435071:T:G
36435126	chr6:36435126:T:C
36435157	chr6:36435157:T:C
36435189	chr6:36435189:C:T
36435208	chr6:36435208:G:C
36435320	chr6:36435320:G:C
36435392	chr6:36435392:C:T
36435617	chr6:36435617:A:T
36435634	chr6:36435634:G:A
36435796	chr6:36435796:C:T
36435845	chr6:36435845:C:T
36436203	chr6:36436203:C:A
36436323	chr6:36436323:G:A
36436686	chr6:36436686:T:C
36436687	chr6:36436687:G:A
36436748	chr6:36436748:A:G
36437103	chr6:36437103:C:T
36437173	chr6:36437173:G:A
36437266	chr6:36437266:G:A
36437341	chr6:36437341:T:C
36437552	chr6:36437552:C:T
36437778	chr6:36437778:T:A
36437827	chr6:36437827:T:C
36438099	chr6:36438099:C:T
36438578	chr6:36438578:A:G
36438580	chr6:36438580:G:A
36439350	chr6:36439350:G:T
36439380	chr6:36439380:G:A
36439735	chr6:36439735:C:G
36440088	chr6:36440088:ACT:A
36440217	chr6:36440217:G:A
36440308	chr6:36440308:C:T
36440337	chr6:36440337:G:A
36440971	chr6:36440971:A:G
36441800	chr6:36441800:A:C
36441868	chr6:36441868:C:CTGAAA
36441964	chr6:36441964:G:A
36442275	chr6:36442275:C:T
36442516	chr6:36442516:C:T
36442531	chr6:36442531:G:C
36442609	chr6:36442609:T:C
36442748	chr6:36442748:C:T
36442771	chr6:36442771:T:A
36442884	chr6:36442884:G:A
36443009	chr6:36443009:T:C
36443503	chr6:36443503:G:A
36443973	chr6:36443973:A:G
36444314	chr6:36444314:C:T
36444881	chr6:36444881:C:T
36445234	chr6:36445234:C:T
36445807	chr6:36445807:A:G
36446168	chr6:36446168:A:G
36446188	chr6:36446188:G:A
36446216	chr6:36446216:C:T
36446220	chr6:36446220:A:G
36446349	chr6:36446349:A:T
36446531	chr6:36446531:A:T
36446903	chr6:36446903:C:T
36447226	chr6:36447226:A:G
36447247	chr6:36447247:T:C
36447524	chr6:36447524:G:A
36447864	chr6:36447864:G:A
36448126	chr6:36448126:G:A
36448733	chr6:36448733:G:A
36448759	chr6:36448759:T:C
36448768	chr6:36448768:G:A
36448776	chr6:36448776:G:A
36449633	chr6:36449633:T:G
36450096	chr6:36450096:G:A
36450143	chr6:36450143:A:G
36450288	chr6:36450288:G:A
36450294	chr6:36450294:C:T
36450460	chr6:36450460:C:T
36450593	chr6:36450593:C:T
36450605	chr6:36450605:G:C
36450607	chr6:36450607:T:C
36450945	chr6:36450945:A:T
36451098	chr6:36451098:G:A
36451124	chr6:36451124:A:G
36451789	chr6:36451789:C:T
36452034	chr6:36452034:C:T
36452171	chr6:36452171:TA:T
36452302	chr6:36452302:C:G
36452444	chr6:36452444:A:G
36452861	chr6:36452861:C:T
36452933	chr6:36452933:G:A
36453214	chr6:36453214:G:T
36453592	chr6:36453592:G:A
36453752	chr6:36453752:C:T
36453806	chr6:36453806:G:A
36453918	chr6:36453918:C:A
36453954	chr6:36453954:G:A
36454146	chr6:36454146:T:C
36454432	chr6:36454432:C:T
36454490	chr6:36454490:T:C
36454662	chr6:36454662:G:A
36454677	chr6:36454677:T:C
36454730	chr6:36454730:C:T
36454749	chr6:36454749:C:T
36454795	chr6:36454795:G:A
36454943	chr6:36454943:C:T
36454978	chr6:36454978:C:T
36455211	chr6:36455211:C:G
36455308	chr6:36455308:C:T
36455402	chr6:36455402:C:T
36456007	chr6:36456007:T:A
36456570	chr6:36456570:C:T
36456681	chr6:36456681:G:A
36456888	chr6:36456888:A:C
36456922	chr6:36456922:C:G
36457156	chr6:36457156:A:G
36457183	chr6:36457183:C:G
36457450	chr6:36457450:A:G
36457807	chr6:36457807:G:T
36457970	chr6:36457970:T:C
36458224	chr6:36458224:T:A
36458228	chr6:36458228:T:A
36458253	chr6:36458253:C:T
36458313	chr6:36458313:C:T
36458406	chr6:36458406:T:C
36458412	chr6:36458412:A:C
36458494	chr6:36458494:G:T
36459123	chr6:36459123:C:A
36459273	chr6:36459273:T:C
36459297	chr6:36459297:C:T
36459499	chr6:36459499:C:T
36459542	chr6:36459542:T:C
36459547	chr6:36459547:A:G
36461311	chr6:36461311:T:A
36461367	chr6:36461367:G:T
36461500	chr6:36461500:A:G
36461596	chr6:36461596:A:G
36461651	chr6:36461651:C:T
36461773	chr6:36461773:A:T
36461993	chr6:36461993:A:G
36462010	chr6:36462010:G:A
36462312	chr6:36462312:G:A
36462696	chr6:36462696:A:G
36462783	chr6:36462783:A:G
36462811	chr6:36462811:A:G
36462817	chr6:36462817:G:A
36462848	chr6:36462848:CTG:C
36463053	chr6:36463053:G:T
36463703	chr6:36463703:A:G
36463722	chr6:36463722:A:G
36464184	chr6:36464184:A:G
36464311	chr6:36464311:T:C
36464748	chr6:36464748:G:C
36464928	chr6:36464928:C:T
36465115	chr6:36465115:A:G
36465541	chr6:36465541:TTG:T
36465631	chr6:36465631:A:G
36466475	chr6:36466475:G:A
36466673	chr6:36466673:C:T
36466742	chr6:36466742:T:TG
36466815	chr6:36466815:T:C
36466866	chr6:36466866:G:T
36466902	chr6:36466902:C:T
36467526	chr6:36467526:C:T
36467578	chr6:36467578:C:T
36467814	chr6:36467814:T:C
36468179	chr6:36468179:A:T
36468240	chr6:36468240:G:T
36468502	chr6:36468502:T:G
36468862	chr6:36468862:AG:A
36469297	chr6:36469297:G:C
36469320	chr6:36469320:G:A
36469427	chr6:36469427:C:T
36469747	chr6:36469747:A:AT
36469781	chr6:36469781:A:T
36469902	chr6:36469902:C:T
36469936	chr6:36469936:A:G
36470072	chr6:36470072:G:T
36470692	chr6:36470692:C:T
36470740	chr6:36470740:A:G
36471057	chr6:36471057:A:C
36471614	chr6:36471614:A:G
36471968	chr6:36471968:C:A
36472360	chr6:36472360:T:C
36472599	chr6:36472599:AATGT:A
36472766	chr6:36472766:A:G
36473461	chr6:36473461:G:A
36473697	chr6:36473697:T:C
36474067	chr6:36474067:TTTTG:T
36475713	chr6:36475713:TG:T
36475866	chr6:36475866:A:G
36476679	chr6:36476679:T:C
36477511	chr6:36477511:C:T
36477875	chr6:36477875:G:A
36478031	chr6:36478031:G:C
36478328	chr6:36478328:G:A
36478562	chr6:36478562:A:C
36479198	chr6:36479198:G:C
36479217	chr6:36479217:A:C
36479285	chr6:36479285:G:C
36479510	chr6:36479510:A:G
36480809	chr6:36480809:C:T
36481101	chr6:36481101:G:GA
36482542	chr6:36482542:G:T
36482644	chr6:36482644:T:C
36482648	chr6:36482648:GGACGT:G
36482737	chr6:36482737:A:G
36482924	chr6:36482924:T:C
36483403	chr6:36483403:G:A
36483560	chr6:36483560:G:A
36483628	chr6:36483628:T:C
36483753	chr6:36483753:A:C
36484000	chr6:36484000:C:T
36484114	chr6:36484114:T:G
36484365	chr6:36484365:CTCTT:C
36485374	chr6:36485374:A:G
36485787	chr6:36485787:T:C
36486569	chr6:36486569:A:G
36486687	chr6:36486687:C:G
36487049	chr6:36487049:G:A
36487051	chr6:36487051:T:C
36488070	chr6:36488070:C:T
36488253	chr6:36488253:A:G
36488466	chr6:36488466:G:C
36488707	chr6:36488707:T:C
36489003	chr6:36489003:G:T
36489108	chr6:36489108:T:G
36489206	chr6:36489206:C:T
36489448	chr6:36489448:C:T
36489577	chr6:36489577:C:T
36489701	chr6:36489701:T:TA
36490189	chr6:36490189:T:C
36490261	chr6:36490261:G:A
36490370	chr6:36490370:A:G
36490674	chr6:36490674:A:T
36490779	chr6:36490779:G:A
36490875	chr6:36490875:C:T
36491397	chr6:36491397:C:T
36491689	chr6:36491689:C:T
36493558	chr6:36493558:A:C
36494197	chr6:36494197:CT:C
36494230	chr6:36494230:G:A
36494364	chr6:36494364:G:A
36494785	chr6:36494785:T:C
36494936	chr6:36494936:G:A
36495066	chr6:36495066:T:C
36495386	chr6:36495386:G:A
36495387	chr6:36495387:CAGAG:C
36496093	chr6:36496093:G:A
36496174	chr6:36496174:G:T
36496462	chr6:36496462:A:G
36496704	chr6:36496704:G:A
36497181	chr6:36497181:G:A
36497603	chr6:36497603:C:T
36497992	chr6:36497992:T:C
36498225	chr6:36498225:C:T
36498300	chr6:36498300:A:T
36498692	chr6:36498692:A:G
36498747	chr6:36498747:C:G
36498891	chr6:36498891:T:C
36499010	chr6:36499010:C:A
36499097	chr6:36499097:T:C
36499200	chr6:36499200:G:A
36499335	chr6:36499335:C:T
36500356	chr6:36500356:A:G
36500839	chr6:36500839:T:C
36501204	chr6:36501204:C:T
36501344	chr6:36501344:A:G
36501833	chr6:36501833:G:A
36501974	chr6:36501974:G:T
36501991	chr6:36501991:T:C
36502044	chr6:36502044:C:T
36502533	chr6:36502533:T:C
36502663	chr6:36502663:T:C
36502841	chr6:36502841:T:C
36502990	chr6:36502990:G:A
36503192	chr6:36503192:T:C
36503208	chr6:36503208:C:T
36503448	chr6:36503448:GTT:G
36503449	chr6:36503449:T:TG
36503808	chr6:36503808:A:AT
36503862	chr6:36503862:T:C
36504157	chr6:36504157:C:T
36504482	chr6:36504482:A:T
36504572	chr6:36504572:A:G
36504653	chr6:36504653:T:TA
36504704	chr6:36504704:C:T
36504715	chr6:36504715:A:G
36505011	chr6:36505011:C:G
36505270	chr6:36505270:C:T
36505434	chr6:36505434:G:A
36505543	chr6:36505543:C:T
36505743	chr6:36505743:CT:C
36506364	chr6:36506364:G:A
36506422	chr6:36506422:T:C
36506795	chr6:36506795:C:T
36507369	chr6:36507369:T:C
36507390	chr6:36507390:T:C
36507423	chr6:36507423:T:C
36507743	chr6:36507743:T:C
36508311	chr6:36508311:T:C
36508629	chr6:36508629:T:C
36508761	chr6:36508761:C:T
36508815	chr6:36508815:A:G
36508848	chr6:36508848:T:C
36509052	chr6:36509052:CCTT:C
36509189	chr6:36509189:T:C
36509459	chr6:36509459:G:A
36509483	chr6:36509483:G:A
36509504	chr6:36509504:G:A
36509520	chr6:36509520:A:G
36509587	chr6:36509587:C:T
36509803	chr6:36509803:A:C
36509902	chr6:36509902:G:A
36510000	chr6:36510000:G:A
36510149	chr6:36510149:A:G
36510312	chr6:36510312:C:T
36510409	chr6:36510409:A:G
36510657	chr6:36510657:CT:C
36510690	chr6:36510690:C:T
36510945	chr6:36510945:T:C
36511021	chr6:36511021:C:A
36511188	chr6:36511188:C:G
36511397	chr6:36511397:C:A
36511418	chr6:36511418:G:A
36511584	chr6:36511584:C:T
36512660	chr6:36512660:C:T
36512939	chr6:36512939:C:T
36513082	chr6:36513082:C:T
36513310	chr6:36513310:G:A
36513446	chr6:36513446:G:A
36513549	chr6:36513549:G:A
36513725	chr6:36513725:A:C
36513983	chr6:36513983:G:A
36514258	chr6:36514258:G:C
36514487	chr6:36514487:G:C
36515297	chr6:36515297:T:A
36515944	chr6:36515944:C:T
36515949	chr6:36515949:G:A
36516475	chr6:36516475:G:A
36516510	chr6:36516510:T:C
36516523	chr6:36516523:G:A
36516616	chr6:36516616:C:A
36517009	chr6:36517009:GTTTC:G
36517354	chr6:36517354:A:G
36517360	chr6:36517360:G:A
36517442	chr6:36517442:A:G
36518556	chr6:36518556:A:C
36518602	chr6:36518602:G:A
36519100	chr6:36519100:T:C
36519140	chr6:36519140:A:G
36519336	chr6:36519336:A:G
36519636	chr6:36519636:AATATAG:A
36519934	chr6:36519934:A:G
36520664	chr6:36520664:T:C
36520699	chr6:36520699:T:C
36520734	chr6:36520734:C:T
36520798	chr6:36520798:A:T
36521429	chr6:36521429:G:A
36521895	chr6:36521895:T:C
36522356	chr6:36522356:G:A
36522691	chr6:36522691:A:G
36522702	chr6:36522702:G:A
36522956	chr6:36522956:A:G
36523174	chr6:36523174:G:T
36523337	chr6:36523337:A:G
36523650	chr6:36523650:C:T
36524239	chr6:36524239:A:T
36524851	chr6:36524851:TG:T
36524887	chr6:36524887:G:A
36524993	chr6:36524993:G:A
36525047	chr6:36525047:A:G
36525062	chr6:36525062:C:T
36525316	chr6:36525316:C:T
36525326	chr6:36525326:AT:A
36525343	chr6:36525343:C:T
36525488	chr6:36525488:T:C
36525553	chr6:36525553:C:T
36525575	chr6:36525575:T:C
36525843	chr6:36525843:G:A
36526059	chr6:36526059:C:G
36526276	chr6:36526276:G:A
36526364	chr6:36526364:C:T
36526451	chr6:36526451:G:A
36526790	chr6:36526790:A:G
36527020	chr6:36527020:T:C
36527282	chr6:36527282:A:G
36527539	chr6:36527539:T:C
36527633	chr6:36527633:T:C
36527925	chr6:36527925:C:T
36527992	chr6:36527992:C:T
36528203	chr6:36528203:T:C
36528554	chr6:36528554:TCC:T
36528602	chr6:36528602:A:G
36528926	chr6:36528926:G:A
36529118	chr6:36529118:C:A
36529135	chr6:36529135:C:G
36529297	chr6:36529297:T:C
36529630	chr6:36529630:A:G
36529698	chr6:36529698:AG:A
36529728	chr6:36529728:T:C
36529758	chr6:36529758:T:C
36529884	chr6:36529884:C:T
36529999	chr6:36529999:G:A
36530011	chr6:36530011:C:T
36530584	chr6:36530584:C:T
36530646	chr6:36530646:C:T
36530689	chr6:36530689:TTC:T
36530782	chr6:36530782:C:T
36530991	chr6:36530991:G:A
36531372	chr6:36531372:GA:G
36531397	chr6:36531397:G:A
36531691	chr6:36531691:G:A
36531794	chr6:36531794:C:T
36531814	chr6:36531814:T:C
36531852	chr6:36531852:C:T
36532083	chr6:36532083:A:G
36532205	chr6:36532205:G:A
36532398	chr6:36532398:A:T
36532500	chr6:36532500:A:G
36532508	chr6:36532508:G:A
36532687	chr6:36532687:T:A
36533022	chr6:36533022:C:T
36533081	chr6:36533081:AAG:A
36533083	chr6:36533083:G:A
36533724	chr6:36533724:A:C
36533841	chr6:36533841:A:G
36533904	chr6:36533904:A:G
36534104	chr6:36534104:A:G
36534435	chr6:36534435:G:A
36534528	chr6:36534528:C:T
36534722	chr6:36534722:C:T
36534809	chr6:36534809:A:AC
36534866	chr6:36534866:T:A
36534976	chr6:36534976:A:G
36535081	chr6:36535081:AGATT:A
36535205	chr6:36535205:A:C
36535380	chr6:36535380:C:T
36535413	chr6:36535413:C:CA
36535566	chr6:36535566:A:G
36535988	chr6:36535988:TTAAAA:T
36536564	chr6:36536564:G:A
36536682	chr6:36536682:C:T
36537141	chr6:36537141:G:A
36537155	chr6:36537155:A:G
36537760	chr6:36537760:A:G
36537813	chr6:36537813:C:T
36538095	chr6:36538095:C:T
36538289	chr6:36538289:G:A
36538398	chr6:36538398:C:T
36538630	chr6:36538630:G:A
36538710	chr6:36538710:A:G
36539112	chr6:36539112:G:GCA
36539148	chr6:36539148:G:A
36539278	chr6:36539278:G:A
36539607	chr6:36539607:A:G
36540321	chr6:36540321:C:T
36540447	chr6:36540447:A:G
36540455	chr6:36540455:A:G
36540545	chr6:36540545:G:C
36540862	chr6:36540862:C:A
36540863	chr6:36540863:C:T
36540864	chr6:36540864:G:A
36540982	chr6:36540982:T:C
36541180	chr6:36541180:G:A
36541275	chr6:36541275:T:C
36541420	chr6:36541420:T:C
36541474	chr6:36541474:T:C
36541599	chr6:36541599:C:T
36541953	chr6:36541953:C:G
36541974	chr6:36541974:A:G
36542089	chr6:36542089:C:T
36542819	chr6:36542819:G:A
36542823	chr6:36542823:A:G
36542840	chr6:36542840:G:A
36542850	chr6:36542850:A:G
36543213	chr6:36543213:C:T
36543614	chr6:36543614:A:G
36543729	chr6:36543729:C:T
36544250	chr6:36544250:T:C
36545085	chr6:36545085:T:G
36545190	chr6:36545190:G:A
36545701	chr6:36545701:C:T
36545981	chr6:36545981:C:G
36546126	chr6:36546126:C:A
36546199	chr6:36546199:G:A
36546318	chr6:36546318:C:A
36546587	chr6:36546587:C:T
36546817	chr6:36546817:A:G
36547704	chr6:36547704:A:C
36547761	chr6:36547761:A:C
36548143	chr6:36548143:T:G
36548250	chr6:36548250:T:C
36548526	chr6:36548526:A:G
36548538	chr6:36548538:A:C
36548590	chr6:36548590:T:C
36548650	chr6:36548650:G:A
36549069	chr6:36549069:A:C
36549195	chr6:36549195:G:A
36550272	chr6:36550272:A:C
36550503	chr6:36550503:G:C
36550567	chr6:36550567:T:C
36550631	chr6:36550631:A:G
36551160	chr6:36551160:G:A
36551271	chr6:36551271:C:T
36551303	chr6:36551303:C:T
36551336	chr6:36551336:G:A
36551522	chr6:36551522:C:T
36551801	chr6:36551801:T:A
36552616	chr6:36552616:T:C
36552967	chr6:36552967:C:T
36552972	chr6:36552972:G:T
36552985	chr6:36552985:C:A
36553183	chr6:36553183:A:T
36553257	chr6:36553257:T:C
36553293	chr6:36553293:A:G
36553372	chr6:36553372:G:A
36553586	chr6:36553586:G:A
36553766	chr6:36553766:A:G
36554165	chr6:36554165:T:C
36554441	chr6:36554441:A:G
36554562	chr6:36554562:G:A
36554672	chr6:36554672:G:A
36554792	chr6:36554792:G:A
36554889	chr6:36554889:G:A
36554989	chr6:36554989:A:G
36555030	chr6:36555030:C:T
36555072	chr6:36555072:T:C
36555210	chr6:36555210:TA:T
36555526	chr6:36555526:C:A
36555747	chr6:36555747:C:T
36556054	chr6:36556054:C:A
36556096	chr6:36556096:C:T
36556107	chr6:36556107:A:T
36556111	chr6:36556111:CTT:C
36556298	chr6:36556298:A:G
36556699	chr6:36556699:T:C
36556746	chr6:36556746:T:C
36556940	chr6:36556940:G:A
36557125	chr6:36557125:T:C
36557134	chr6:36557134:A:G
36557270	chr6:36557270:C:A
36557474	chr6:36557474:A:G
36557496	chr6:36557496:C:T
36557578	chr6:36557578:G:A
36557588	chr6:36557588:C:T
36558186	chr6:36558186:C:T
36558190	chr6:36558190:C:T
36558269	chr6:36558269:T:A
36558620	chr6:36558620:T:C
36558686	chr6:36558686:G:C
36558730	chr6:36558730:G:A
36558991	chr6:36558991:A:G
36559063	chr6:36559063:CAG:C
36559332	chr6:36559332:T:C
36559412	chr6:36559412:A:G
36559485	chr6:36559485:C:G
36559773	chr6:36559773:A:G
36559853	chr6:36559853:T:C
36559909	chr6:36559909:C:T
36560501	chr6:36560501:A:G
36560505	chr6:36560505:C:T
36560591	chr6:36560591:T:C
36560759	chr6:36560759:A:G
36560831	chr6:36560831:C:A
36561022	chr6:36561022:G:A
36561254	chr6:36561254:C:T
36561313	chr6:36561313:C:T
36561416	chr6:36561416:C:T
36561735	chr6:36561735:G:A
36561799	chr6:36561799:C:A
36561810	chr6:36561810:C:A
36562135	chr6:36562135:T:C
36562181	chr6:36562181:A:C
36562545	chr6:36562545:C:T
36562643	chr6:36562643:A:G
36562826	chr6:36562826:T:C
36562952	chr6:36562952:T:C
36562988	chr6:36562988:G:A
36563017	chr6:36563017:A:C
36563071	chr6:36563071:T:C
36563147	chr6:36563147:A:G
36563151	chr6:36563151:A:G
36563417	chr6:36563417:C:T
36563829	chr6:36563829:C:A
36564102	chr6:36564102:C:T
36564114	chr6:36564114:G:A
36564177	chr6:36564177:C:T
36564236	chr6:36564236:C:T
36564359	chr6:36564359:T:C
36564416	chr6:36564416:T:C
36564695	chr6:36564695:T:G
36564802	chr6:36564802:T:C
36564875	chr6:36564875:G:A
36564960	chr6:36564960:T:C
36565259	chr6:36565259:A:G
36565532	chr6:36565532:C:T
36565589	chr6:36565589:G:A
36565679	chr6:36565679:G:A
36566170	chr6:36566170:T:C
36566231	chr6:36566231:T:C
36566232	chr6:36566232:G:A
36566305	chr6:36566305:C:A
36566672	chr6:36566672:G:A
36566686	chr6:36566686:T:G
36566793	chr6:36566793:C:T
36566927	chr6:36566927:G:C
36567077	chr6:36567077:T:C
36567174	chr6:36567174:C:T
36567369	chr6:36567369:C:T
36567569	chr6:36567569:A:C
36567580	chr6:36567580:G:C
36567813	chr6:36567813:A:G
36567833	chr6:36567833:A:C
36567911	chr6:36567911:G:A
36567938	chr6:36567938:T:C
36568020	chr6:36568020:G:A
36568040	chr6:36568040:C:T
36568056	chr6:36568056:C:T
36568106	chr6:36568106:C:T
36568122	chr6:36568122:C:A
36568330	chr6:36568330:A:T
36568401	chr6:36568401:T:C
36568645	chr6:36568645:T:C
36568658	chr6:36568658:C:G
36568671	chr6:36568671:C:T
36568727	chr6:36568727:G:A
36568755	chr6:36568755:C:A
36569079	chr6:36569079:C:T
36569127	chr6:36569127:C:T
36569152	chr6:36569152:C:T
36569177	chr6:36569177:C:T
36569581	chr6:36569581:G:A
36569956	chr6:36569956:A:G
36570041	chr6:36570041:G:A
36570424	chr6:36570424:A:G
36570618	chr6:36570618:T:G
36570717	chr6:36570717:G:C
36570719	chr6:36570719:A:G
36571147	chr6:36571147:C:T
36571298	chr6:36571298:C:A
36571566	chr6:36571566:T:C
36571702	chr6:36571702:G:C
36572416	chr6:36572416:C:G
36572936	chr6:36572936:T:A
36573144	chr6:36573144:G:A
36573288	chr6:36573288:T:C
36573354	chr6:36573354:G:A
36573545	chr6:36573545:G:A
36573609	chr6:36573609:A:G
36573768	chr6:36573768:C:T
36573816	chr6:36573816:T:C
36573935	chr6:36573935:C:T
36574023	chr6:36574023:A:G
36574700	chr6:36574700:T:C
36575159	chr6:36575159:C:T
36575203	chr6:36575203:C:T
36575324	chr6:36575324:G:A
36575402	chr6:36575402:A:G
36575475	chr6:36575475:C:T
36575476	chr6:36575476:G:A
36575489	chr6:36575489:T:C
36575921	chr6:36575921:G:A
36576041	chr6:36576041:A:C
36576052	chr6:36576052:G:A
36576297	chr6:36576297:G:A
36576558	chr6:36576558:T:A
36576621	chr6:36576621:G:A
36576669	chr6:36576669:G:T
36576821	chr6:36576821:A:C
36576912	chr6:36576912:G:C
36577478	chr6:36577478:C:G
36577719	chr6:36577719:T:A
36577723	chr6:36577723:G:A
36577782	chr6:36577782:T:C
36577818	chr6:36577818:A:AG
36577842	chr6:36577842:T:A
36578001	chr6:36578001:C:A
36578246	chr6:36578246:C:T
36578794	chr6:36578794:T:A
36578876	chr6:36578876:A:G
36579164	chr6:36579164:T:G
36579504	chr6:36579504:T:C
36579671	chr6:36579671:A:G
36580329	chr6:36580329:CT:C
36580351	chr6:36580351:C:T
36580448	chr6:36580448:A:G
36580691	chr6:36580691:G:A
36580757	chr6:36580757:C:T
36580791	chr6:36580791:C:T
36581116	chr6:36581116:C:T
36581673	chr6:36581673:A:G
36581742	chr6:36581742:G:A
36581743	chr6:36581743:G:A
36581931	chr6:36581931:G:A
36581975	chr6:36581975:A:G
36582503	chr6:36582503:A:AAG
36582510	chr6:36582510:G:A
36582593	chr6:36582593:A:G
36582904	chr6:36582904:C:T
36583593	chr6:36583593:A:C
36583861	chr6:36583861:G:T
36584490	chr6:36584490:C:G
36584527	chr6:36584527:T:C
36584557	chr6:36584557:G:A
36584799	chr6:36584799:C:G
36584814	chr6:36584814:T:C
36584815	chr6:36584815:G:A
36585092	chr6:36585092:G:A
36585234	chr6:36585234:AT:A
36585432	chr6:36585432:G:T
36585639	chr6:36585639:T:C
36585694	chr6:36585694:AC:A
36585898	chr6:36585898:C:T
36585973	chr6:36585973:C:T
36586253	chr6:36586253:A:G
36586463	chr6:36586463:A:C
36586512	chr6:36586512:G:A
36586532	chr6:36586532:A:G
36587209	chr6:36587209:C:T
36587258	chr6:36587258:T:C
36587465	chr6:36587465:A:G
36587645	chr6:36587645:C:T
36588016	chr6:36588016:A:G
36588037	chr6:36588037:C:T
36588321	chr6:36588321:C:T
36588538	chr6:36588538:T:C
36588709	chr6:36588709:C:T
36588792	chr6:36588792:A:G
36588877	chr6:36588877:G:A
36588953	chr6:36588953:T:C
36589082	chr6:36589082:C:T
36589573	chr6:36589573:G:T
36589803	chr6:36589803:C:A
36590012	chr6:36590012:G:A
36590038	chr6:36590038:A:G
36590171	chr6:36590171:T:C
36590580	chr6:36590580:G:GT
36591187	chr6:36591187:T:C
36591266	chr6:36591266:AAAAC:A
36591459	chr6:36591459:C:T
36591513	chr6:36591513:C:T
36593264	chr6:36593264:A:T
36593329	chr6:36593329:C:T
36593425	chr6:36593425:A:G
36593599	chr6:36593599:C:T
36594244	chr6:36594244:G:C
36594832	chr6:36594832:T:G
36594991	chr6:36594991:G:A
36595066	chr6:36595066:G:C
36595176	chr6:36595176:C:T
36595205	chr6:36595205:T:C
36595217	chr6:36595217:A:G
36595261	chr6:36595261:T:G
36595337	chr6:36595337:G:A
36595352	chr6:36595352:T:C
36595383	chr6:36595383:T:C
36595637	chr6:36595637:A:G
36595852	chr6:36595852:A:G
36596032	chr6:36596032:GTTC:G
36596150	chr6:36596150:C:T
36596308	chr6:36596308:G:A
36596644	chr6:36596644:T:C
36596686	chr6:36596686:A:G
36597417	chr6:36597417:T:C
36597511	chr6:36597511:A:ATACT
36597531	chr6:36597531:C:G
36597682	chr6:36597682:T:C
36597827	chr6:36597827:T:G
36598053	chr6:36598053:A:G
36598586	chr6:36598586:G:A
36598798	chr6:36598798:C:T
36599347	chr6:36599347:T:C
36602268	chr6:36602268:T:G
36602425	chr6:36602425:G:A
36602589	chr6:36602589:T:C
36602930	chr6:36602930:G:C
36603095	chr6:36603095:A:G
36603377	chr6:36603377:C:G
36603927	chr6:36603927:A:AAT
36604030	chr6:36604030:T:C
36604132	chr6:36604132:T:C
36604153	chr6:36604153:C:T
36604232	chr6:36604232:C:T
36604563	chr6:36604563:G:A
36604830	chr6:36604830:C:G
36604982	chr6:36604982:C:T
36605243	chr6:36605243:G:A
36605735	chr6:36605735:AGTT:A
36605773	chr6:36605773:A:C
36605872	chr6:36605872:G:T
36605905	chr6:36605905:G:GA
36605976	chr6:36605976:A:G
36606045	chr6:36606045:G:C
36606740	chr6:36606740:A:G
36606826	chr6:36606826:T:C
36606834	chr6:36606834:C:T
36607055	chr6:36607055:A:T
36607092	chr6:36607092:G:T
36607957	chr6:36607957:C:T
36608376	chr6:36608376:G:A
36608637	chr6:36608637:C:T
36608701	chr6:36608701:C:T
36608857	chr6:36608857:T:C
36609052	chr6:36609052:A:C
36609600	chr6:36609600:C:T
36610214	chr6:36610214:T:C
36610233	chr6:36610233:T:C
36610314	chr6:36610314:A:G
36610408	chr6:36610408:A:G
36610729	chr6:36610729:T:C
36611173	chr6:36611173:G:A
36611366	chr6:36611366:C:T
36611475	chr6:36611475:C:T
36611496	chr6:36611496:G:A
36611617	chr6:36611617:A:G
36611737	chr6:36611737:C:T
36611859	chr6:36611859:C:T
36612248	chr6:36612248:C:T
36612336	chr6:36612336:T:G
36612418	chr6:36612418:T:C
36612430	chr6:36612430:C:T
36612443	chr6:36612443:T:C
36612458	chr6:36612458:A:G
36612602	chr6:36612602:G:C
36613372	chr6:36613372:A:G
36613448	chr6:36613448:A:G
36614372	chr6:36614372:A:G
36614474	chr6:36614474:C:A
36614486	chr6:36614486:A:G
36615150	chr6:36615150:A:C
36615158	chr6:36615158:C:T
36615452	chr6:36615452:GATAATC:G
36615508	chr6:36615508:A:G
36615561	chr6:36615561:G:A
36615674	chr6:36615674:G:C
36615946	chr6:36615946:G:A
36615962	chr6:36615962:C:T
36616308	chr6:36616308:A:G
36616597	chr6:36616597:CAA:C
36616837	chr6:36616837:T:C
36616962	chr6:36616962:A:G
36617543	chr6:36617543:A:G
36618293	chr6:36618293:G:A
36618317	chr6:36618317:C:T
36618360	chr6:36618360:C:CA
36618546	chr6:36618546:A:G
36618633	chr6:36618633:C:A
36618815	chr6:36618815:C:G
36618855	chr6:36618855:A:G
36619983	chr6:36619983:T:C
36620217	chr6:36620217:G:A
36620363	chr6:36620363:C:T
36620526	chr6:36620526:G:A
36621232	chr6:36621232:G:A
36621563	chr6:36621563:G:C
36621725	chr6:36621725:C:T
36622126	chr6:36622126:C:T
36623351	chr6:36623351:C:A
36623352	chr6:36623352:T:A
36623582	chr6:36623582:C:T
36624450	chr6:36624450:G:A
36624542	chr6:36624542:C:T
36624885	chr6:36624885:T:C
36625407	chr6:36625407:G:T
36625810	chr6:36625810:G:A
36625831	chr6:36625831:A:G
36625934	chr6:36625934:C:G
36626001	chr6:36626001:T:TTTA
36626099	chr6:36626099:C:A
36626143	chr6:36626143:G:A
36626509	chr6:36626509:A:G
36626648	chr6:36626648:C:T
36627508	chr6:36627508:G:C
36628071	chr6:36628071:C:A
36628557	chr6:36628557:G:T
36628871	chr6:36628871:A:G
36629383	chr6:36629383:C:T
36629422	chr6:36629422:G:A
36629918	chr6:36629918:A:G
36630401	chr6:36630401:A:C
36630432	chr6:36630432:G:A
36630989	chr6:36630989:G:T
36631041	chr6:36631041:C:G
36631233	chr6:36631233:T:C
36631234	chr6:36631234:C:A
36631819	chr6:36631819:T:C
36632013	chr6:36632013:C:T
36632035	chr6:36632035:C:T
36632659	chr6:36632659:G:A
36633310	chr6:36633310:A:G
36633426	chr6:36633426:A:G
36633435	chr6:36633435:C:T
36633668	chr6:36633668:A:G
36633679	chr6:36633679:C:G
36634468	chr6:36634468:T:C
36634645	chr6:36634645:A:T
36634842	chr6:36634842:C:T
36634902	chr6:36634902:A:G
36635113	chr6:36635113:G:T
36635406	chr6:36635406:T:C
36635476	chr6:36635476:AATAC:A
36635608	chr6:36635608:C:T
36635624	chr6:36635624:T:C
36635755	chr6:36635755:C:A
36635858	chr6:36635858:CAAGCA:C
36636034	chr6:36636034:G:A
36636174	chr6:36636174:T:C
36636190	chr6:36636190:A:C
36636410	chr6:36636410:G:C
36636421	chr6:36636421:C:T
36636553	chr6:36636553:T:C
36636907	chr6:36636907:C:T
36638222	chr6:36638222:G:A
36638425	chr6:36638425:G:A
36638683	chr6:36638683:CAT:C
36638709	chr6:36638709:AGTT:A
36638962	chr6:36638962:G:A
36639319	chr6:36639319:A:G
36639322	chr6:36639322:T:C
36639354	chr6:36639354:T:C
36639509	chr6:36639509:C:T
36639570	chr6:36639570:T:C
36639619	chr6:36639619:C:T
36639863	chr6:36639863:A:G
36639944	chr6:36639944:C:G
36640027	chr6:36640027:G:A
36640348	chr6:36640348:C:T
36640453	chr6:36640453:T:C
36640504	chr6:36640504:C:T
36641296	chr6:36641296:C:CA
36641298	chr6:36641298:T:C
36641380	chr6:36641380:C:T
36641676	chr6:36641676:C:T
36641821	chr6:36641821:C:T
36641941	chr6:36641941:A:C
36642185	chr6:36642185:G:A
36644263	chr6:36644263:C:T
36644428	chr6:36644428:G:A
36644546	chr6:36644546:G:A
36644760	chr6:36644760:C:T
36644951	chr6:36644951:C:T
36645062	chr6:36645062:CTT:C
36645157	chr6:36645157:C:CT
36645886	chr6:36645886:C:CT
36646322	chr6:36646322:G:A
36646495	chr6:36646495:G:A
36646549	chr6:36646549:A:C
36646550	chr6:36646550:A:C
36646638	chr6:36646638:T:C
36646807	chr6:36646807:A:G
36647053	chr6:36647053:A:C
36647148	chr6:36647148:C:T
36647367	chr6:36647367:T:C
36647376	chr6:36647376:T:C
36647898	chr6:36647898:T:C
36648864	chr6:36648864:G:A
36648979	chr6:36648979:A:G
36649227	chr6:36649227:T:C
36649573	chr6:36649573:T:C
36649692	chr6:36649692:A:G
36649875	chr6:36649875:T:C
36650003	chr6:36650003:T:C
36650239	chr6:36650239:G:A
36650324	chr6:36650324:C:T
36650491	chr6:36650491:T:C
36650641	chr6:36650641:A:G
36651044	chr6:36651044:C:T
36651324	chr6:36651324:T:C
36651574	chr6:36651574:T:A
36651613	chr6:36651613:T:A
36652106	chr6:36652106:T:C
36652288	chr6:36652288:C:T
36652371	chr6:36652371:A:G
36652391	chr6:36652391:TCCACCTGCCTTGGCCTC:T
36652510	chr6:36652510:G:A
36652663	chr6:36652663:C:T
36652813	chr6:36652813:T:C
36652900	chr6:36652900:C:T
36653223	chr6:36653223:G:A
36653262	chr6:36653262:A:G
36653366	chr6:36653366:A:G
36653401	chr6:36653401:T:C
36653634	chr6:36653634:A:G
36653670	chr6:36653670:G:A
36653756	chr6:36653756:T:C
36654150	chr6:36654150:T:C
36654484	chr6:36654484:A:G
36654507	chr6:36654507:T:A
36654508	chr6:36654508:A:T
36654536	chr6:36654536:C:T
36654772	chr6:36654772:G:A
36654900	chr6:36654900:A:C
36654950	chr6:36654950:T:G
36655097	chr6:36655097:C:G
36655190	chr6:36655190:C:T
36655251	chr6:36655251:T:C
36655306	chr6:36655306:A:G
36655347	chr6:36655347:T:C
36655466	chr6:36655466:A:T
36655494	chr6:36655494:C:T
36655561	chr6:36655561:G:A
36655979	chr6:36655979:C:T
36656049	chr6:36656049:A:G
36656334	chr6:36656334:C:T
36656803	chr6:36656803:T:C
36656936	chr6:36656936:G:A
36657244	chr6:36657244:A:G
36657319	chr6:36657319:GGGGTTGT:G
36657429	chr6:36657429:A:G
36657495	chr6:36657495:T:C
36657605	chr6:36657605:T:C
36657785	chr6:36657785:G:A
36658083	chr6:36658083:G:A
36658319	chr6:36658319:T:C
36659106	chr6:36659106:G:A
36659155	chr6:36659155:G:C
36659272	chr6:36659272:C:G
36659276	chr6:36659276:A:G
36659633	chr6:36659633:C:T
36659706	chr6:36659706:C:T
36659822	chr6:36659822:T:C
36660095	chr6:36660095:T:C
36660113	chr6:36660113:T:C
36660327	chr6:36660327:G:A
36660399	chr6:36660399:C:G
36660895	chr6:36660895:C:T
36661176	chr6:36661176:G:A
36661667	chr6:36661667:C:T
36661740	chr6:36661740:T:C
36661870	chr6:36661870:G:A
36661937	chr6:36661937:C:T
36661995	chr6:36661995:C:T
36662056	chr6:36662056:T:C
36662591	chr6:36662591:A:T
36662687	chr6:36662687:G:A
36662788	chr6:36662788:T:C
36662998	chr6:36662998:C:T
36663232	chr6:36663232:G:A
36663695	chr6:36663695:G:A
36664186	chr6:36664186:C:G
36664207	chr6:36664207:G:A
36664360	chr6:36664360:C:T
36664499	chr6:36664499:G:C
36664568	chr6:36664568:G:A
36664705	chr6:36664705:C:T
36664753	chr6:36664753:A:G
36664911	chr6:36664911:C:T
36665921	chr6:36665921:A:G
36666384	chr6:36666384:CT:C
36666682	chr6:36666682:G:A
36666924	chr6:36666924:T:C
36666969	chr6:36666969:G:C
36667184	chr6:36667184:C:A
36667816	chr6:36667816:G:T
36667975	chr6:36667975:G:A
36668044	chr6:36668044:G:A
36668252	chr6:36668252:T:C
36668303	chr6:36668303:T:C
36668954	chr6:36668954:G:A
36669484	chr6:36669484:T:C
36669488	chr6:36669488:C:A
36669548	chr6:36669548:T:C
36669820	chr6:36669820:T:C
36669855	chr6:36669855:G:A
36669899	chr6:36669899:C:T
36670074	chr6:36670074:C:T
36670350	chr6:36670350:A:G
36670398	chr6:36670398:G:A
36670859	chr6:36670859:G:A
36670992	chr6:36670992:T:C
36671096	chr6:36671096:T:C
36671135	chr6:36671135:G:A
36671224	chr6:36671224:C:T
36671449	chr6:36671449:G:A
36671631	chr6:36671631:C:T
36671849	chr6:36671849:G:A
36672355	chr6:36672355:T:G
36672411	chr6:36672411:G:A
36672464	chr6:36672464:C:T
36672495	chr6:36672495:A:T
36672808	chr6:36672808:A:T
36672991	chr6:36672991:G:C
36673317	chr6:36673317:C:T
36673361	chr6:36673361:A:G
36673454	chr6:36673454:T:G
36673503	chr6:36673503:G:A
36673632	chr6:36673632:C:T
36673956	chr6:36673956:T:C
36673977	chr6:36673977:A:C
36674014	chr6:36674014:G:C
36674152	chr6:36674152:T:A
36674164	chr6:36674164:T:C
36674216	chr6:36674216:C:A
36674226	chr6:36674226:A:G
36674247	chr6:36674247:T:C
36674391	chr6:36674391:C:T
36674413	chr6:36674413:A:G
36674527	chr6:36674527:A:G
36674584	chr6:36674584:A:G
36674625	chr6:36674625:C:T
36674774	chr6:36674774:A:G
36675059	chr6:36675059:G:A
36675194	chr6:36675194:C:T
36675222	chr6:36675222:C:A
36675281	chr6:36675281:T:A
36675300	chr6:36675300:A:G
36675460	chr6:36675460:C:T
36675461	chr6:36675461:G:A
36675469	chr6:36675469:A:G
36675493	chr6:36675493:AG:A
36675583	chr6:36675583:T:C
36675627	chr6:36675627:C:T
36675687	chr6:36675687:C:CT
36675722	chr6:36675722:G:A
36675925	chr6:36675925:G:A
36675978	chr6:36675978:C:T
36676508	chr6:36676508:G:C
36676609	chr6:36676609:C:A
36676647	chr6:36676647:C:T
36676721	chr6:36676721:T:C
36676733	chr6:36676733:A:G
36677008	chr6:36677008:T:C
36677113	chr6:36677113:G:T
36677174	chr6:36677174:C:T
36677181	chr6:36677181:T:C
36677244	chr6:36677244:A:G
36677426	chr6:36677426:T:C
36677689	chr6:36677689:G:A
36677919	chr6:36677919:A:G
36678191	chr6:36678191:G:C
36678211	chr6:36678211:G:C
36679011	chr6:36679011:A:G
36679033	chr6:36679033:CG:C
36679072	chr6:36679072:T:C
36679145	chr6:36679145:T:G
36679193	chr6:36679193:G:T
36679512	chr6:36679512:G:A
36679621	chr6:36679621:C:T
36679680	chr6:36679680:C:A
36679686	chr6:36679686:T:G
36679903	chr6:36679903:T:C
36680587	chr6:36680587:T:C
36680687	chr6:36680687:C:T
36681039	chr6:36681039:A:T
36681197	chr6:36681197:C:T
36681517	chr6:36681517:T:C
36682044	chr6:36682044:C:T
36682490	chr6:36682490:G:A
36682770	chr6:36682770:G:A
36683507	chr6:36683507:T:C
36685000	chr6:36685000:C:T
36685700	chr6:36685700:C:T
36685704	chr6:36685704:G:A
36685820	chr6:36685820:C:T
36685943	chr6:36685943:G:A
36686057	chr6:36686057:C:T
36686454	chr6:36686454:G:C
36686574	chr6:36686574:T:C
36686965	chr6:36686965:G:A
36687187	chr6:36687187:A:G
36687668	chr6:36687668:C:T
36688190	chr6:36688190:C:T
36688321	chr6:36688321:G:A
36688479	chr6:36688479:C:T
36688605	chr6:36688605:G:A
36688631	chr6:36688631:T:C
36688937	chr6:36688937:C:T
36689357	chr6:36689357:C:G
36689963	chr6:36689963:A:G
36690060	chr6:36690060:G:A
36690231	chr6:36690231:A:AT
36690315	chr6:36690315:C:T
36690697	chr6:36690697:G:A
36690965	chr6:36690965:T:C
36691086	chr6:36691086:C:T
36691413	chr6:36691413:G:A
36691560	chr6:36691560:C:T
36691797	chr6:36691797:C:T
36692155	chr6:36692155:C:T
36692187	chr6:36692187:T:C
36692251	chr6:36692251:T:C
36692328	chr6:36692328:C:T
36692332	chr6:36692332:G:T
36692676	chr6:36692676:A:G
36693473	chr6:36693473:C:T
36693860	chr6:36693860:T:A
36694121	chr6:36694121:G:A
36694174	chr6:36694174:T:G
36694322	chr6:36694322:ATT:A
36694924	chr6:36694924:T:C
36694973	chr6:36694973:G:A
36695102	chr6:36695102:G:A
36695123	chr6:36695123:A:G
36695240	chr6:36695240:C:T
36695474	chr6:36695474:C:A
36695875	chr6:36695875:G:A
36696503	chr6:36696503:G:A
36696701	chr6:36696701:TTC:T
36696998	chr6:36696998:A:C
36697235	chr6:36697235:C:T
36697862	chr6:36697862:T:C
36698262	chr6:36698262:G:T
36698356	chr6:36698356:T:C
36698550	chr6:36698550:C:A
36698750	chr6:36698750:C:T
36698836	chr6:36698836:G:A
36698974	chr6:36698974:T:G
36699050	chr6:36699050:A:T
36699208	chr6:36699208:C:T
36699288	chr6:36699288:G:A
36699359	chr6:36699359:T:C
36699490	chr6:36699490:G:A
36699588	chr6:36699588:T:C
36699610	chr6:36699610:C:T
36699833	chr6:36699833:A:G
36700106	chr6:36700106:G:C
36700382	chr6:36700382:G:A
36700386	chr6:36700386:C:T
36700772	chr6:36700772:G:T
36700991	chr6:36700991:A:G
36701206	chr6:36701206:T:C
36701252	chr6:36701252:A:G
36701356	chr6:36701356:C:T
36701407	chr6:36701407:C:T
36701492	chr6:36701492:G:A
36701723	chr6:36701723:G:T
36701732	chr6:36701732:A:G
36701742	chr6:36701742:G:A
36701841	chr6:36701841:TG:T
36701897	chr6:36701897:G:A
36701922	chr6:36701922:T:G
36701946	chr6:36701946:CAT:C
36702323	chr6:36702323:AGAGAGAGAGAGAGAG:A
36702393	chr6:36702393:C:CA
36702623	chr6:36702623:T:C
36702657	chr6:36702657:G:A
36702920	chr6:36702920:T:C
36703054	chr6:36703054:G:A
36703080	chr6:36703080:G:A
36703112	chr6:36703112:A:G
36703286	chr6:36703286:C:T
36703401	chr6:36703401:G:A
36703615	chr6:36703615:C:T
36703641	chr6:36703641:G:T
36703740	chr6:36703740:G:A
36703860	chr6:36703860:C:T
36704023	chr6:36704023:A:T
36704180	chr6:36704180:G:A
36704189	chr6:36704189:C:T
36704707	chr6:36704707:A:G
36704775	chr6:36704775:T:G
36704886	chr6:36704886:G:A
36704948	chr6:36704948:C:T
36705006	chr6:36705006:G:A
36705128	chr6:36705128:G:A
36705145	chr6:36705145:G:A
36705220	chr6:36705220:G:A
36705330	chr6:36705330:G:A
36705673	chr6:36705673:G:A
36705733	chr6:36705733:A:G
36705855	chr6:36705855:A:T
36705924	chr6:36705924:G:A
36706057	chr6:36706057:G:A
36706164	chr6:36706164:T:C
36706177	chr6:36706177:G:A
36706211	chr6:36706211:T:C
36706589	chr6:36706589:C:T
36706865	chr6:36706865:T:TACAG
36706924	chr6:36706924:C:T
36707289	chr6:36707289:G:A
36707551	chr6:36707551:C:T
36707563	chr6:36707563:AAG:A
36707599	chr6:36707599:A:G
36707943	chr6:36707943:C:T
36707983	chr6:36707983:G:A
36708308	chr6:36708308:T:A
36708665	chr6:36708665:T:C
36708700	chr6:36708700:T:C
36708910	chr6:36708910:T:TATTA
36708959	chr6:36708959:C:T
36709303	chr6:36709303:G:A
36709399	chr6:36709399:A:G
36709495	chr6:36709495:T:C
36709537	chr6:36709537:T:C
36709611	chr6:36709611:A:G
36709716	chr6:36709716:A:C
36710048	chr6:36710048:A:T
36710205	chr6:36710205:C:T
36710240	chr6:36710240:A:G
36710318	chr6:36710318:G:A
36710374	chr6:36710374:C:G
36710435	chr6:36710435:C:T
36711459	chr6:36711459:A:G
36711571	chr6:36711571:G:C
36711608	chr6:36711608:AT:A
36711748	chr6:36711748:T:TA
36711898	chr6:36711898:A:G
36712039	chr6:36712039:A:G
36712053	chr6:36712053:A:G
36712250	chr6:36712250:C:T
36712575	chr6:36712575:G:C
36712815	chr6:36712815:T:C
36713194	chr6:36713194:T:G
36713336	chr6:36713336:C:T
36713339	chr6:36713339:T:C
36714258	chr6:36714258:A:T
36714263	chr6:36714263:G:A
36714755	chr6:36714755:C:T
36715360	chr6:36715360:G:A
36715518	chr6:36715518:G:A
36715606	chr6:36715606:G:A
36715919	chr6:36715919:T:C
36715997	chr6:36715997:A:T
36716561	chr6:36716561:G:A
36716724	chr6:36716724:T:C
36716734	chr6:36716734:T:C
36716741	chr6:36716741:T:G
36716771	chr6:36716771:A:G
36717119	chr6:36717119:T:A
36717263	chr6:36717263:C:A
36717761	chr6:36717761:G:A
36717800	chr6:36717800:G:A
36717816	chr6:36717816:G:A
36718307	chr6:36718307:T:A
36718334	chr6:36718334:A:G
36718495	chr6:36718495:C:T
36718549	chr6:36718549:G:A
36718630	chr6:36718630:C:T
36718969	chr6:36718969:G:A
36719524	chr6:36719524:A:T
36719802	chr6:36719802:T:A
36719815	chr6:36719815:A:G
36719925	chr6:36719925:C:T
36719971	chr6:36719971:A:G
36720032	chr6:36720032:A:G
36720183	chr6:36720183:A:AGGAGCTAAT
36720267	chr6:36720267:A:AG
36720647	chr6:36720647:TG:T
36721421	chr6:36721421:T:A
36721853	chr6:36721853:C:T
36722162	chr6:36722162:T:C
36722497	chr6:36722497:G:A
36722502	chr6:36722502:C:T
36722930	chr6:36722930:T:C
36723113	chr6:36723113:A:T
36723188	chr6:36723188:G:T
36723472	chr6:36723472:G:A
36723522	chr6:36723522:A:C
36723611	chr6:36723611:G:A
36723691	chr6:36723691:C:T
36723782	chr6:36723782:T:C
36724125	chr6:36724125:C:T
36724730	chr6:36724730:G:C
36725239	chr6:36725239:G:A
36725362	chr6:36725362:G:A
36725635	chr6:36725635:C:A
36725988	chr6:36725988:G:A
36726844	chr6:36726844:A:T
36726855	chr6:36726855:T:C
36727079	chr6:36727079:G:A
36727446	chr6:36727446:A:G
36727742	chr6:36727742:T:C
36728553	chr6:36728553:G:A
36728967	chr6:36728967:A:G
36729077	chr6:36729077:A:C
36729127	chr6:36729127:G:A
36729324	chr6:36729324:A:T
36729424	chr6:36729424:G:A
36729730	chr6:36729730:A:G
36729905	chr6:36729905:C:T
36730020	chr6:36730020:T:C
36730383	chr6:36730383:G:A
36730517	chr6:36730517:G:A
36730518	chr6:36730518:T:TGGCCCAC
36730576	chr6:36730576:T:G
36730579	chr6:36730579:G:C
36730614	chr6:36730614:G:A
36730962	chr6:36730962:C:T
36731123	chr6:36731123:G:A
36731186	chr6:36731186:C:T
36731319	chr6:36731319:A:G
36731457	chr6:36731457:G:A
36731465	chr6:36731465:A:G
36731570	chr6:36731570:G:A
36731824	chr6:36731824:A:G
36731940	chr6:36731940:G:A
36732629	chr6:36732629:T:C
36732691	chr6:36732691:C:T
36733056	chr6:36733056:T:C
36733084	chr6:36733084:G:T
36733122	chr6:36733122:T:G
36733160	chr6:36733160:T:C
36733594	chr6:36733594:A:G
36733631	chr6:36733631:T:C
36733650	chr6:36733650:G:A
36733689	chr6:36733689:G:A
36733951	chr6:36733951:C:T
36734037	chr6:36734037:C:T
36734126	chr6:36734126:A:G
36734180	chr6:36734180:G:A
36734239	chr6:36734239:T:C
36734507	chr6:36734507:A:G
36734602	chr6:36734602:G:A
36734717	chr6:36734717:C:T
36735066	chr6:36735066:G:A
36735130	chr6:36735130:C:G
36735288	chr6:36735288:G:A
36735318	chr6:36735318:A:C
36735518	chr6:36735518:C:A
36735753	chr6:36735753:C:T
36735882	chr6:36735882:C:A
36735913	chr6:36735913:C:A
36736006	chr6:36736006:C:A
36736215	chr6:36736215:C:T
36736328	chr6:36736328:A:G
36736441	chr6:36736441:A:G
36736637	chr6:36736637:C:T
36736643	chr6:36736643:T:C
36736731	chr6:36736731:T:A
36736995	chr6:36736995:T:C
36737015	chr6:36737015:A:G
36737030	chr6:36737030:C:T
36737138	chr6:36737138:T:C
36737144	chr6:36737144:G:A
36737558	chr6:36737558:C:G
36737865	chr6:36737865:C:T
36737907	chr6:36737907:C:T
36737997	chr6:36737997:C:T
36738042	chr6:36738042:G:A
36738334	chr6:36738334:T:C
36738380	chr6:36738380:T:C
36739036	chr6:36739036:CTG:C
36739219	chr6:36739219:A:G
36739260	chr6:36739260:C:T
36739281	chr6:36739281:C:T
36739723	chr6:36739723:C:T
36739724	chr6:36739724:A:G
36739922	chr6:36739922:A:G
36740387	chr6:36740387:C:T
36740419	chr6:36740419:T:C
36740690	chr6:36740690:T:C
36740779	chr6:36740779:C:G
36740985	chr6:36740985:A:G
36741093	chr6:36741093:T:A
36741140	chr6:36741140:A:T
36742119	chr6:36742119:G:A
36742492	chr6:36742492:A:G
36742689	chr6:36742689:T:C
36742839	chr6:36742839:C:G
36742954	chr6:36742954:C:T
36742982	chr6:36742982:T:C
36743273	chr6:36743273:A:G
36743500	chr6:36743500:G:A
36743558	chr6:36743558:G:A
36743629	chr6:36743629:G:A
36743812	chr6:36743812:C:A
36744891	chr6:36744891:CA:C
36745185	chr6:36745185:C:T
36745524	chr6:36745524:C:T
36745887	chr6:36745887:A:G
36746117	chr6:36746117:TCAGCCA:T
36746362	chr6:36746362:A:G
36746708	chr6:36746708:C:T
36746714	chr6:36746714:G:A
36746816	chr6:36746816:T:C
36746881	chr6:36746881:C:T
36746917	chr6:36746917:C:T
36747025	chr6:36747025:C:T
36747276	chr6:36747276:G:A
36747384	chr6:36747384:T:A
36747672	chr6:36747672:A:C
36747764	chr6:36747764:G:A
36747863	chr6:36747863:A:G
36747975	chr6:36747975:C:T
36748056	chr6:36748056:A:T
36748144	chr6:36748144:C:T
36748452	chr6:36748452:C:A
36748625	chr6:36748625:G:T
36748790	chr6:36748790:C:T
36748791	chr6:36748791:A:G
36748968	chr6:36748968:G:A
36749352	chr6:36749352:A:G
36749403	chr6:36749403:G:C
36749482	chr6:36749482:G:A
36749636	chr6:36749636:G:A
36749803	chr6:36749803:A:G
36749937	chr6:36749937:C:G
36750197	chr6:36750197:G:A
36750277	chr6:36750277:G:A
36750407	chr6:36750407:A:T
36750482	chr6:36750482:G:C
36750532	chr6:36750532:G:A
36750553	chr6:36750553:C:T
36750668	chr6:36750668:C:T
36750684	chr6:36750684:G:T
36750922	chr6:36750922:T:G
36751246	chr6:36751246:C:T
36751261	chr6:36751261:G:A
36751281	chr6:36751281:T:C
36751302	chr6:36751302:C:T
36751488	chr6:36751488:T:C
36751872	chr6:36751872:A:G
36751933	chr6:36751933:G:A
36751951	chr6:36751951:G:A
36752132	chr6:36752132:C:T
36752289	chr6:36752289:T:C
36752313	chr6:36752313:G:A
36752327	chr6:36752327:G:A
36752465	chr6:36752465:C:T
36752698	chr6:36752698:C:G
36752981	chr6:36752981:G:A
36753145	chr6:36753145:G:C
36753429	chr6:36753429:G:A
36753911	chr6:36753911:G:C
36753951	chr6:36753951:T:G
36754089	chr6:36754089:A:AGTGG
36754095	chr6:36754095:G:A
36754142	chr6:36754142:T:G
36754370	chr6:36754370:T:C
36754499	chr6:36754499:A:G
36754790	chr6:36754790:G:C
36754986	chr6:36754986:A:G
36755065	chr6:36755065:T:C
36755105	chr6:36755105:G:A
36755112	chr6:36755112:T:C
36755174	chr6:36755174:T:C
36755383	chr6:36755383:G:A
36755665	chr6:36755665:G:T
36755712	chr6:36755712:G:A
36755795	chr6:36755795:G:C
36755876	chr6:36755876:C:T
36755927	chr6:36755927:A:G
36755967	chr6:36755967:A:T
36756201	chr6:36756201:C:T
36756435	chr6:36756435:G:T
36756438	chr6:36756438:G:A
36756566	chr6:36756566:C:T
36756957	chr6:36756957:G:A
36757007	chr6:36757007:T:C
36757059	chr6:36757059:C:T
36757353	chr6:36757353:C:T
36757599	chr6:36757599:T:C
36757635	chr6:36757635:T:TA
36757636	chr6:36757636:G:A
36757709	chr6:36757709:G:A
36757949	chr6:36757949:T:C
36757958	chr6:36757958:C:T
36758077	chr6:36758077:C:T
36758339	chr6:36758339:T:TG
36758381	chr6:36758381:C:A
36758422	chr6:36758422:T:A
36758526	chr6:36758526:G:T
36758551	chr6:36758551:A:T
36759074	chr6:36759074:T:G
36759076	chr6:36759076:A:G
36759196	chr6:36759196:C:T
36759221	chr6:36759221:G:A
36759304	chr6:36759304:C:T
36759361	chr6:36759361:C:T
36759398	chr6:36759398:C:T
36759435	chr6:36759435:T:C
36759481	chr6:36759481:C:A
36759572	chr6:36759572:T:G
36759655	chr6:36759655:C:T
36759726	chr6:36759726:T:C
36759836	chr6:36759836:T:C
36759930	chr6:36759930:G:A
36760141	chr6:36760141:G:A
36760253	chr6:36760253:G:C
36760382	chr6:36760382:A:G
36760779	chr6:36760779:G:C
36760934	chr6:36760934:T:C
36761184	chr6:36761184:T:C
36761282	chr6:36761282:A:G
36761291	chr6:36761291:C:T
36761447	chr6:36761447:GT:G
36761494	chr6:36761494:C:T
36761669	chr6:36761669:T:C
36761868	chr6:36761868:A:T
36761873	chr6:36761873:A:G
36762144	chr6:36762144:T:A
36762285	chr6:36762285:C:T
36762352	chr6:36762352:A:G
36762389	chr6:36762389:C:A
36762563	chr6:36762563:C:T
36762641	chr6:36762641:A:G
36763020	chr6:36763020:A:G
36763130	chr6:36763130:G:A
36763336	chr6:36763336:C:T
36763401	chr6:36763401:G:A
36763439	chr6:36763439:T:C
36763949	chr6:36763949:T:C
36764654	chr6:36764654:T:G
36764765	chr6:36764765:G:C
36764852	chr6:36764852:T:C
36764974	chr6:36764974:CT:C
36765030	chr6:36765030:G:A
36765176	chr6:36765176:A:G
36765293	chr6:36765293:A:G
36765355	chr6:36765355:G:A
36765697	chr6:36765697:T:C
36765846	chr6:36765846:A:C
36765898	chr6:36765898:C:G
36766439	chr6:36766439:C:T
36766691	chr6:36766691:ATC:A
36766699	chr6:36766699:G:A
36766867	chr6:36766867:C:T
36766927	chr6:36766927:C:T
36767054	chr6:36767054:C:T
36767108	chr6:36767108:G:A
36767131	chr6:36767131:G:C
36767215	chr6:36767215:G:A
36767288	chr6:36767288:G:A
36767289	chr6:36767289:T:C
36767371	chr6:36767371:C:A
36767465	chr6:36767465:G:A
36767507	chr6:36767507:G:T
36767616	chr6:36767616:ACCAACACCAGCC:A
36767688	chr6:36767688:A:G
36767748	chr6:36767748:G:A
36767819	chr6:36767819:A:G
36767934	chr6:36767934:A:C
36768475	chr6:36768475:G:A
36768991	chr6:36768991:G:A
36769475	chr6:36769475:C:A
36769699	chr6:36769699:C:T
36769718	chr6:36769718:G:A
36769722	chr6:36769722:G:A
36769773	chr6:36769773:G:A
36769775	chr6:36769775:T:C
36769802	chr6:36769802:A:G
36769815	chr6:36769815:C:T
36769858	chr6:36769858:A:G
36770271	chr6:36770271:G:A
36770356	chr6:36770356:G:A
36770362	chr6:36770362:T:C
36770744	chr6:36770744:C:T
36770882	chr6:36770882:AT:A
36771009	chr6:36771009:C:T
36771548	chr6:36771548:A:G
36771946	chr6:36771946:G:A
36772265	chr6:36772265:C:T
36772322	chr6:36772322:T:C
36772405	chr6:36772405:C:T
36772546	chr6:36772546:T:G
36772586	chr6:36772586:C:T
36772590	chr6:36772590:C:T
36773007	chr6:36773007:T:G
36773032	chr6:36773032:A:T
36773176	chr6:36773176:C:A
36773276	chr6:36773276:C:G
36773363	chr6:36773363:A:G
36773395	chr6:36773395:C:T
36773412	chr6:36773412:A:G
36773469	chr6:36773469:T:C
36773489	chr6:36773489:G:A
36773839	chr6:36773839:A:G
36773922	chr6:36773922:C:T
36774014	chr6:36774014:T:C
36774153	chr6:36774153:A:G
36774383	chr6:36774383:T:C
36774594	chr6:36774594:A:G
36774641	chr6:36774641:C:T
36774717	chr6:36774717:G:A
36774756	chr6:36774756:C:CAG
36774893	chr6:36774893:A:T
36774944	chr6:36774944:A:T
36774990	chr6:36774990:C:T
36775310	chr6:36775310:G:A
36775357	chr6:36775357:C:T
36775402	chr6:36775402:C:T
36775544	chr6:36775544:T:C
36775834	chr6:36775834:C:T
36775992	chr6:36775992:T:C
36776015	chr6:36776015:A:G
36776238	chr6:36776238:A:G
36776303	chr6:36776303:T:C
36776422	chr6:36776422:T:C
36776529	chr6:36776529:G:A
36776651	chr6:36776651:T:C
36776706	chr6:36776706:C:T
36776737	chr6:36776737:G:GT
36776754	chr6:36776754:A:G
36777001	chr6:36777001:C:T
36777142	chr6:36777142:A:C
36777169	chr6:36777169:AG:A
36777294	chr6:36777294:G:A
36777650	chr6:36777650:G:A
36777964	chr6:36777964:T:G
36778804	chr6:36778804:C:T
36779629	chr6:36779629:C:T
36779717	chr6:36779717:C:T
36779783	chr6:36779783:C:T
36779973	chr6:36779973:T:G
36779988	chr6:36779988:C:T
36780018	chr6:36780018:G:A
36780112	chr6:36780112:C:T
36780153	chr6:36780153:T:C
36780195	chr6:36780195:C:T
36780263	chr6:36780263:C:T
36780470	chr6:36780470:T:A
36781295	chr6:36781295:C:T
36781402	chr6:36781402:CTT:C
36781635	chr6:36781635:C:A
36781727	chr6:36781727:C:T
36782156	chr6:36782156:C:T
36782352	chr6:36782352:T:C
36782403	chr6:36782403:G:A
36782571	chr6:36782571:G:A
36782706	chr6:36782706:AT:A
36782913	chr6:36782913:C:T
36783174	chr6:36783174:C:G
36783240	chr6:36783240:A:G
36783468	chr6:36783468:G:A
36783627	chr6:36783627:C:T
36783664	chr6:36783664:C:T
36784118	chr6:36784118:G:A
36784710	chr6:36784710:A:G
36784864	chr6:36784864:A:C
36785035	chr6:36785035:A:G
36785363	chr6:36785363:T:A
36785795	chr6:36785795:T:C
36785804	chr6:36785804:G:A
36785960	chr6:36785960:C:A
36785967	chr6:36785967:C:T
36786160	chr6:36786160:A:G
36786242	chr6:36786242:C:G
36786269	chr6:36786269:G:A
36786381	chr6:36786381:T:C
36786472	chr6:36786472:T:C
36786832	chr6:36786832:C:A
36786885	chr6:36786885:T:C
36787047	chr6:36787047:T:C
36787120	chr6:36787120:G:A
36787158	chr6:36787158:T:G
36787214	chr6:36787214:C:T
36787222	chr6:36787222:G:A
36787443	chr6:36787443:A:G
36787625	chr6:36787625:T:G
36787891	chr6:36787891:G:A
36788342	chr6:36788342:C:T
36788399	chr6:36788399:C:T
36789335	chr6:36789335:T:C
36789813	chr6:36789813:A:G
36790403	chr6:36790403:T:A
36790443	chr6:36790443:T:C
36790589	chr6:36790589:T:C
36790777	chr6:36790777:T:C
36790845	chr6:36790845:A:C
36790985	chr6:36790985:C:T
36791372	chr6:36791372:T:C
36791502	chr6:36791502:C:T
36791524	chr6:36791524:A:C
36791567	chr6:36791567:T:C
36791893	chr6:36791893:G:A
36791964	chr6:36791964:G:A
36792924	chr6:36792924:C:A
36793001	chr6:36793001:G:A
36793236	chr6:36793236:G:C
36794406	chr6:36794406:G:A
36795468	chr6:36795468:C:T
36795507	chr6:36795507:A:C
36795636	chr6:36795636:C:T
36796230	chr6:36796230:T:A
36796399	chr6:36796399:A:G
36796504	chr6:36796504:G:A
36796509	chr6:36796509:T:C
36796622	chr6:36796622:T:C
36796811	chr6:36796811:C:T
36796962	chr6:36796962:G:A
36797320	chr6:36797320:G:A
36798007	chr6:36798007:G:A
36798316	chr6:36798316:A:G
36798427	chr6:36798427:T:G
36798502	chr6:36798502:G:A
36798973	chr6:36798973:A:G
36799290	chr6:36799290:T:C
36800084	chr6:36800084:T:C
36800262	chr6:36800262:T:C
36800343	chr6:36800343:C:T
36800843	chr6:36800843:T:A
36801766	chr6:36801766:T:C
36801781	chr6:36801781:G:A
36801939	chr6:36801939:G:A
36801947	chr6:36801947:G:A
36802137	chr6:36802137:T:C
36803271	chr6:36803271:A:G
36803347	chr6:36803347:G:A
36803373	chr6:36803373:G:A
36803592	chr6:36803592:T:C
36803649	chr6:36803649:C:G
36803774	chr6:36803774:A:C
36803794	chr6:36803794:A:G
36804206	chr6:36804206:A:G
36804224	chr6:36804224:A:G
36804575	chr6:36804575:C:A
36804584	chr6:36804584:AG:A
36804767	chr6:36804767:A:G
36804923	chr6:36804923:G:A
36805089	chr6:36805089:G:A
36805115	chr6:36805115:G:A
36805116	chr6:36805116:T:C
36805260	chr6:36805260:C:CAA
36805323	chr6:36805323:C:T
36805664	chr6:36805664:G:T
36805935	chr6:36805935:C:T
36806886	chr6:36806886:T:C
36807195	chr6:36807195:C:T
36807254	chr6:36807254:A:G
36807349	chr6:36807349:C:T
36807466	chr6:36807466:G:A
36807490	chr6:36807490:T:C
36807545	chr6:36807545:C:A
36807990	chr6:36807990:A:G
36808143	chr6:36808143:T:G
36808414	chr6:36808414:T:C
36808416	chr6:36808416:TG:T
36808696	chr6:36808696:T:C
36808704	chr6:36808704:C:G
36808753	chr6:36808753:C:T
36808855	chr6:36808855:C:T
36808901	chr6:36808901:G:A
36808967	chr6:36808967:T:A
36809121	chr6:36809121:C:T
36809525	chr6:36809525:G:A
36810072	chr6:36810072:G:A
36810220	chr6:36810220:A:G
36810447	chr6:36810447:T:C
36810952	chr6:36810952:A:G
36811146	chr6:36811146:C:T
36811761	chr6:36811761:T:C
36811874	chr6:36811874:T:C
36811946	chr6:36811946:A:G
36811977	chr6:36811977:G:A
36812053	chr6:36812053:G:A
36812222	chr6:36812222:T:A
36812366	chr6:36812366:A:C
36812567	chr6:36812567:C:T
36812880	chr6:36812880:C:T
36813859	chr6:36813859:C:T
36813897	chr6:36813897:T:C
36814136	chr6:36814136:C:T
36814335	chr6:36814335:G:A
36814492	chr6:36814492:A:G
36814804	chr6:36814804:A:C
36815113	chr6:36815113:G:A
36815137	chr6:36815137:G:A
36815231	chr6:36815231:A:G
36815383	chr6:36815383:G:A
36815873	chr6:36815873:A:G
36816434	chr6:36816434:A:G
36816551	chr6:36816551:A:C
36816653	chr6:36816653:T:C
36816889	chr6:36816889:C:T
36817471	chr6:36817471:C:T
36817789	chr6:36817789:G:T
36818182	chr6:36818182:G:T
36818203	chr6:36818203:C:T
36818252	chr6:36818252:G:A
36818296	chr6:36818296:C:T
36818631	chr6:36818631:C:T
36818746	chr6:36818746:T:C
36819352	chr6:36819352:T:C
36819388	chr6:36819388:C:T
36819393	chr6:36819393:T:C
36819396	chr6:36819396:G:A
36819804	chr6:36819804:G:A
36819886	chr6:36819886:A:G
36820083	chr6:36820083:T:C
36820289	chr6:36820289:T:C
36820290	chr6:36820290:G:A
36820297	chr6:36820297:G:T
36820411	chr6:36820411:G:A
36820821	chr6:36820821:T:C
36821112	chr6:36821112:GCATGGAAGGGCTACTAAGCCATGTGGGAAAAGAGCATTC:G
36821273	chr6:36821273:T:C
36821334	chr6:36821334:G:T
36821427	chr6:36821427:G:A
36821750	chr6:36821750:C:T
36822534	chr6:36822534:G:A
36822807	chr6:36822807:A:G
36822854	chr6:36822854:T:C
36822913	chr6:36822913:T:C
36823043	chr6:36823043:C:T
36823148	chr6:36823148:C:T
36823579	chr6:36823579:T:C
36824059	chr6:36824059:T:C
36824178	chr6:36824178:TC:T
36824281	chr6:36824281:C:T
36824390	chr6:36824390:C:G
36824424	chr6:36824424:CCCTT:C
36824637	chr6:36824637:C:T
36825522	chr6:36825522:C:A
36825738	chr6:36825738:C:G
36825740	chr6:36825740:A:C
36826078	chr6:36826078:C:G
36826083	chr6:36826083:C:A
36826327	chr6:36826327:C:T
36826341	chr6:36826341:A:T
36826468	chr6:36826468:A:T
36826567	chr6:36826567:G:A
36826611	chr6:36826611:A:C
36826798	chr6:36826798:C:T
36826878	chr6:36826878:C:T
36827587	chr6:36827587:G:T
36827998	chr6:36827998:C:T
36828237	chr6:36828237:T:C
36828357	chr6:36828357:A:G
36828622	chr6:36828622:A:G
36828838	chr6:36828838:A:G
36829148	chr6:36829148:T:G
36829152	chr6:36829152:T:C
36829376	chr6:36829376:A:C
36829434	chr6:36829434:T:A
36829544	chr6:36829544:G:A
36829894	chr6:36829894:C:T
36830180	chr6:36830180:G:A
36830230	chr6:36830230:G:A
36830305	chr6:36830305:C:T
36830374	chr6:36830374:A:G
36830664	chr6:36830664:G:A
36830676	chr6:36830676:T:A
36831092	chr6:36831092:T:C
36831229	chr6:36831229:A:G
36831252	chr6:36831252:G:T
36832178	chr6:36832178:T:C
36832835	chr6:36832835:C:A
36832849	chr6:36832849:G:A
36832992	chr6:36832992:G:C
36833092	chr6:36833092:A:G
36833220	chr6:36833220:C:G
36833388	chr6:36833388:C:G
36833400	chr6:36833400:C:T
36833509	chr6:36833509:T:C
36834129	chr6:36834129:T:C
36834484	chr6:36834484:C:T
36834516	chr6:36834516:C:T
36834792	chr6:36834792:T:C
36834991	chr6:36834991:G:A
36835067	chr6:36835067:T:A
36835291	chr6:36835291:C:A
36835331	chr6:36835331:A:G
36835750	chr6:36835750:C:T
36835797	chr6:36835797:T:C
36835956	chr6:36835956:C:T
36836048	chr6:36836048:C:A
36836352	chr6:36836352:C:T
36836411	chr6:36836411:A:G
36836581	chr6:36836581:C:T
36836885	chr6:36836885:T:C
36836927	chr6:36836927:T:C
36837218	chr6:36837218:C:T
36837246	chr6:36837246:C:T
36837568	chr6:36837568:G:A
36837829	chr6:36837829:G:C
36837991	chr6:36837991:G:A
36838008	chr6:36838008:T:C
36838051	chr6:36838051:C:T
36838109	chr6:36838109:A:C
36838716	chr6:36838716:C:T
36839150	chr6:36839150:G:A
36839182	chr6:36839182:C:G
36839857	chr6:36839857:G:A
36839862	chr6:36839862:G:T
36840540	chr6:36840540:G:A
36841137	chr6:36841137:A:G
36841435	chr6:36841435:A:T
36841676	chr6:36841676:T:C
36841846	chr6:36841846:A:G
36842786	chr6:36842786:A:G
36842878	chr6:36842878:C:T
36842888	chr6:36842888:G:A
36843035	chr6:36843035:C:T
36844153	chr6:36844153:AAACAAAC:A
36844394	chr6:36844394:C:T
36844454	chr6:36844454:A:G
36844498	chr6:36844498:T:C
36844527	chr6:36844527:C:T
36844941	chr6:36844941:C:T
36845159	chr6:36845159:C:G
36845165	chr6:36845165:C:T
36845300	chr6:36845300:G:A
36845350	chr6:36845350:G:T
36845542	chr6:36845542:C:T
36845543	chr6:36845543:T:G
36845640	chr6:36845640:T:C
36846057	chr6:36846057:C:G
36846102	chr6:36846102:G:A
36846176	chr6:36846176:A:G
36846329	chr6:36846329:A:G
36846536	chr6:36846536:C:T
36846555	chr6:36846555:G:C
36847057	chr6:36847057:A:G
36848115	chr6:36848115:T:C
36848259	chr6:36848259:T:C
36850596	chr6:36850596:A:G
36850835	chr6:36850835:G:A
36850838	chr6:36850838:G:A
36850924	chr6:36850924:T:C
36851135	chr6:36851135:G:A
36851306	chr6:36851306:C:T
36851434	chr6:36851434:T:C
36851770	chr6:36851770:A:G
36852907	chr6:36852907:G:A
36852908	chr6:36852908:G:A
36852921	chr6:36852921:C:T
36853382	chr6:36853382:G:A
36853752	chr6:36853752:G:A
36854051	chr6:36854051:T:C
36854817	chr6:36854817:C:T
36855726	chr6:36855726:G:GA
36856325	chr6:36856325:G:A
36856497	chr6:36856497:G:A
36856552	chr6:36856552:G:A
36857002	chr6:36857002:T:C
36857161	chr6:36857161:C:T
36857195	chr6:36857195:C:A
36857318	chr6:36857318:C:T
36857319	chr6:36857319:G:A
36857654	chr6:36857654:A:G
36857759	chr6:36857759:A:G
36857797	chr6:36857797:A:C
36857831	chr6:36857831:T:A
36857930	chr6:36857930:G:A
36858853	chr6:36858853:TAG:T
36858895	chr6:36858895:A:G
36858997	chr6:36858997:C:G
36859164	chr6:36859164:C:T
36859211	chr6:36859211:G:A
36859978	chr6:36859978:G:A
36860017	chr6:36860017:T:C
36860363	chr6:36860363:G:A
36860377	chr6:36860377:A:G
36860975	chr6:36860975:C:T
36861180	chr6:36861180:T:C
36861462	chr6:36861462:C:G
36861774	chr6:36861774:G:A
36861850	chr6:36861850:C:T
36861985	chr6:36861985:T:C
36861987	chr6:36861987:T:C
36862084	chr6:36862084:G:A
36862479	chr6:36862479:G:A
36862542	chr6:36862542:C:T
36862584	chr6:36862584:G:A
36862713	chr6:36862713:A:G
36862779	chr6:36862779:G:A
36862888	chr6:36862888:G:A
36863036	chr6:36863036:C:A
36863122	chr6:36863122:G:A
36863585	chr6:36863585:T:C
36863725	chr6:36863725:G:A
36863793	chr6:36863793:A:G
36863952	chr6:36863952:C:G
36864012	chr6:36864012:G:A
36864252	chr6:36864252:A:G
36864327	chr6:36864327:T:C
36864710	chr6:36864710:A:G
36865198	chr6:36865198:T:A
36865341	chr6:36865341:C:G
36865513	chr6:36865513:G:A
36865799	chr6:36865799:C:T
36866399	chr6:36866399:T:C
36866521	chr6:36866521:C:T
36867084	chr6:36867084:C:T
36867275	chr6:36867275:TTACCA:T
36867285	chr6:36867285:C:G
36867548	chr6:36867548:C:G
36868067	chr6:36868067:G:A
36868104	chr6:36868104:C:T
36868567	chr6:36868567:A:T
36868568	chr6:36868568:T:C
36869019	chr6:36869019:G:T
36869067	chr6:36869067:T:C
36869665	chr6:36869665:A:G
36870231	chr6:36870231:C:T
36870235	chr6:36870235:C:T
36870314	chr6:36870314:T:C
36871043	chr6:36871043:AT:A
36871102	chr6:36871102:C:T
36871278	chr6:36871278:C:T
36871535	chr6:36871535:T:C
36871677	chr6:36871677:A:G
36872075	chr6:36872075:G:T
36872631	chr6:36872631:A:G
36872991	chr6:36872991:G:A
36873021	chr6:36873021:G:A
36873334	chr6:36873334:A:G
36873700	chr6:36873700:G:A
36873810	chr6:36873810:C:G
36873845	chr6:36873845:G:A
36873913	chr6:36873913:A:T
36873980	chr6:36873980:T:G
36874407	chr6:36874407:C:T
36874416	chr6:36874416:C:T
36874437	chr6:36874437:C:T
36874544	chr6:36874544:G:A
36874651	chr6:36874651:C:G
36875220	chr6:36875220:G:A
36875339	chr6:36875339:T:C
36875630	chr6:36875630:TA:T
36875847	chr6:36875847:C:T
36876001	chr6:36876001:C:T
36876336	chr6:36876336:C:T
36876419	chr6:36876419:G:A
36876530	chr6:36876530:A:C
36876671	chr6:36876671:C:A
36876745	chr6:36876745:G:A
36876970	chr6:36876970:G:T
36877057	chr6:36877057:T:C
36877380	chr6:36877380:G:T
36877647	chr6:36877647:T:C
36877927	chr6:36877927:A:G
36878327	chr6:36878327:A:G
36878635	chr6:36878635:G:A
36878677	chr6:36878677:AAACTT:A
36879004	chr6:36879004:T:A
36879212	chr6:36879212:T:C
36880168	chr6:36880168:G:A
36880273	chr6:36880273:C:T
36880415	chr6:36880415:CCTGT:C
36880466	chr6:36880466:T:C
36880509	chr6:36880509:GA:G
36880740	chr6:36880740:G:A
36881014	chr6:36881014:G:T
36881119	chr6:36881119:T:C
36881226	chr6:36881226:A:C
36881291	chr6:36881291:T:C
36882060	chr6:36882060:A:C
36882068	chr6:36882068:T:G
36882705	chr6:36882705:G:A
36882887	chr6:36882887:G:A
36883062	chr6:36883062:T:A
36883438	chr6:36883438:A:G
36883530	chr6:36883530:T:C
36883625	chr6:36883625:T:G
36883649	chr6:36883649:T:C
36883866	chr6:36883866:T:C
36884054	chr6:36884054:G:A
36884581	chr6:36884581:C:T
36884744	chr6:36884744:G:A
36884923	chr6:36884923:C:T
36885015	chr6:36885015:G:C
36885261	chr6:36885261:T:A
36885649	chr6:36885649:A:G
36885767	chr6:36885767:A:G
36886319	chr6:36886319:A:G
36887315	chr6:36887315:A:G
36887398	chr6:36887398:G:A
36887588	chr6:36887588:G:A
36887606	chr6:36887606:G:C
36887947	chr6:36887947:A:G
36888505	chr6:36888505:G:A
36888620	chr6:36888620:G:A
36888655	chr6:36888655:G:A
36888681	chr6:36888681:G:A
36888862	chr6:36888862:A:G
36888963	chr6:36888963:C:T
36889109	chr6:36889109:A:G
36889144	chr6:36889144:G:A
36889181	chr6:36889181:G:A
36889510	chr6:36889510:A:C
36889588	chr6:36889588:A:C
36889820	chr6:36889820:G:A
36889829	chr6:36889829:C:T
36890104	chr6:36890104:T:C
36890170	chr6:36890170:A:G
36890216	chr6:36890216:T:C
36890217	chr6:36890217:G:A
36890318	chr6:36890318:C:A
36890390	chr6:36890390:C:T
36890638	chr6:36890638:A:G
36890900	chr6:36890900:G:A
36890917	chr6:36890917:G:T
36890989	chr6:36890989:ACTTTTT:A
36891276	chr6:36891276:A:G
36891428	chr6:36891428:A:G
36891435	chr6:36891435:A:G
36891665	chr6:36891665:A:G
36891961	chr6:36891961:T:C
36892201	chr6:36892201:C:T
36892204	chr6:36892204:C:T
36892316	chr6:36892316:C:T
36892341	chr6:36892341:T:A
36892473	chr6:36892473:C:G
36892658	chr6:36892658:A:G
36892974	chr6:36892974:G:A
36893044	chr6:36893044:C:T
36893045	chr6:36893045:C:T
36893190	chr6:36893190:T:C
36893212	chr6:36893212:G:A
36893225	chr6:36893225:C:T
36893832	chr6:36893832:C:T
36893939	chr6:36893939:G:A
36894005	chr6:36894005:C:T
36894032	chr6:36894032:AAAAAAAGG:A
36894168	chr6:36894168:C:T
36894216	chr6:36894216:T:C
36894725	chr6:36894725:G:A
36894799	chr6:36894799:C:T
36895304	chr6:36895304:A:G
36895627	chr6:36895627:C:T
36895691	chr6:36895691:T:C
36895775	chr6:36895775:T:C
36896807	chr6:36896807:T:A
36897060	chr6:36897060:C:T
36897302	chr6:36897302:C:T
36897401	chr6:36897401:C:T
36898156	chr6:36898156:C:T
36898281	chr6:36898281:TTC:T
36898340	chr6:36898340:C:T
36898341	chr6:36898341:G:A
36898381	chr6:36898381:G:A
36898602	chr6:36898602:A:G
36898632	chr6:36898632:C:T
36898776	chr6:36898776:T:A
36898906	chr6:36898906:T:C
36899311	chr6:36899311:A:G
36899910	chr6:36899910:G:A
36899948	chr6:36899948:C:T
36900079	chr6:36900079:T:G
36900087	chr6:36900087:A:G
36900262	chr6:36900262:C:T
36900402	chr6:36900402:A:G
36900700	chr6:36900700:C:T
36900992	chr6:36900992:A:G
36901757	chr6:36901757:G:A
36901922	chr6:36901922:C:T
36902480	chr6:36902480:G:A
36902482	chr6:36902482:A:G
36902597	chr6:36902597:G:A
36902837	chr6:36902837:A:G
36902975	chr6:36902975:A:T
36903068	chr6:36903068:GT:G
36903118	chr6:36903118:G:T
36903407	chr6:36903407:A:C
36903621	chr6:36903621:G:A
36903956	chr6:36903956:C:A
36904155	chr6:36904155:A:G
36904222	chr6:36904222:A:G
36904294	chr6:36904294:T:C
36904534	chr6:36904534:C:T
36904658	chr6:36904658:AT:A
36904871	chr6:36904871:T:C
36904881	chr6:36904881:A:G
36905129	chr6:36905129:G:T
36905459	chr6:36905459:T:C
36905568	chr6:36905568:C:T
36906039	chr6:36906039:TAA:T
36906610	chr6:36906610:A:G
36907964	chr6:36907964:G:A
36907983	chr6:36907983:G:T
36907984	chr6:36907984:A:T
36908052	chr6:36908052:A:G
36908107	chr6:36908107:C:T
36908460	chr6:36908460:ATACT:A
36908566	chr6:36908566:A:G
36908691	chr6:36908691:G:A
36908773	chr6:36908773:TA:T
36908783	chr6:36908783:T:C
36909026	chr6:36909026:T:C
36909095	chr6:36909095:A:G
36909511	chr6:36909511:G:A
36909858	chr6:36909858:T:G
36910258	chr6:36910258:T:G
36910362	chr6:36910362:C:A
36910618	chr6:36910618:C:T
36910677	chr6:36910677:G:C
36910979	chr6:36910979:C:A
36911047	chr6:36911047:C:T
36911602	chr6:36911602:G:A
36911688	chr6:36911688:G:A
36912055	chr6:36912055:G:A
36912695	chr6:36912695:A:G
36912782	chr6:36912782:C:T
36912905	chr6:36912905:CA:C
36913025	chr6:36913025:C:T
36913117	chr6:36913117:A:G
36913245	chr6:36913245:A:ACT
36913504	chr6:36913504:A:C
36913546	chr6:36913546:T:C
36913759	chr6:36913759:A:G
36913845	chr6:36913845:TGC:T
36913849	chr6:36913849:T:TTTAAA
36913858	chr6:36913858:T:TCA
36913859	chr6:36913859:T:A
36913987	chr6:36913987:C:G
36914018	chr6:36914018:A:G
36914034	chr6:36914034:G:A
36914215	chr6:36914215:T:C
36914523	chr6:36914523:G:GTTGTT
36914577	chr6:36914577:A:G
36914882	chr6:36914882:C:G
36914950	chr6:36914950:A:G
36915079	chr6:36915079:G:A
36915170	chr6:36915170:G:A
36915366	chr6:36915366:C:T
36915377	chr6:36915377:T:A
36915729	chr6:36915729:G:A
36915764	chr6:36915764:A:G
36915983	chr6:36915983:A:G
36916095	chr6:36916095:T:C
36916116	chr6:36916116:G:A
36916210	chr6:36916210:C:T
36916266	chr6:36916266:A:G
36916290	chr6:36916290:A:G
36916345	chr6:36916345:A:G
36916598	chr6:36916598:GA:G
36916905	chr6:36916905:C:T
36917136	chr6:36917136:T:C
36917712	chr6:36917712:T:TGCCTCAGA
36918292	chr6:36918292:C:T
36918317	chr6:36918317:T:C
36918460	chr6:36918460:G:A
36918495	chr6:36918495:T:C
36918545	chr6:36918545:A:AGAT
36918832	chr6:36918832:C:T
36918864	chr6:36918864:T:G
36918913	chr6:36918913:T:G
36919221	chr6:36919221:T:C
36919359	chr6:36919359:A:C
36919389	chr6:36919389:C:T
36919532	chr6:36919532:G:A
36919700	chr6:36919700:C:T
36919937	chr6:36919937:A:G
36920082	chr6:36920082:T:C
36920383	chr6:36920383:T:A
36920565	chr6:36920565:G:C
36921736	chr6:36921736:C:T
36921896	chr6:36921896:C:T
36921905	chr6:36921905:G:A
36921933	chr6:36921933:T:C
36922047	chr6:36922047:A:T
36922237	chr6:36922237:G:A
36922305	chr6:36922305:A:G
36922344	chr6:36922344:AAAAAAAAGAAAG:A
36922789	chr6:36922789:A:G
36922957	chr6:36922957:G:A
36923107	chr6:36923107:A:G
36923532	chr6:36923532:G:A
36923868	chr6:36923868:T:C
36924340	chr6:36924340:T:C
36924755	chr6:36924755:C:G
36925001	chr6:36925001:T:C
36925063	chr6:36925063:A:AT
36925252	chr6:36925252:G:A
36925470	chr6:36925470:C:T
36925685	chr6:36925685:G:C
36926099	chr6:36926099:G:T
36926242	chr6:36926242:A:G
36926408	chr6:36926408:C:T
36926472	chr6:36926472:G:A
36926665	chr6:36926665:G:A
36926909	chr6:36926909:G:A
36926951	chr6:36926951:C:T
36927057	chr6:36927057:ACT:A
36927445	chr6:36927445:C:T
36927566	chr6:36927566:A:G
36927752	chr6:36927752:G:A
36927764	chr6:36927764:A:G
36928059	chr6:36928059:C:T
36928095	chr6:36928095:C:T
36928359	chr6:36928359:A:G
36928416	chr6:36928416:TACTC:T
36928661	chr6:36928661:T:G
36928665	chr6:36928665:A:G
36929119	chr6:36929119:A:G
36929163	chr6:36929163:G:A
36929243	chr6:36929243:CTG:C
36929403	chr6:36929403:G:A
36929549	chr6:36929549:T:G
36929851	chr6:36929851:G:A
36929854	chr6:36929854:G:A
36930710	chr6:36930710:G:A
36930976	chr6:36930976:G:A
36931060	chr6:36931060:C:T
36931071	chr6:36931071:C:T
36931113	chr6:36931113:A:G
36931829	chr6:36931829:C:T
36931904	chr6:36931904:A:G
36931919	chr6:36931919:C:T
36931958	chr6:36931958:G:A
36931963	chr6:36931963:C:T
36931964	chr6:36931964:G:A
36932327	chr6:36932327:G:A
36932446	chr6:36932446:T:G
36932724	chr6:36932724:C:T
36932766	chr6:36932766:C:T
36932818	chr6:36932818:A:C
36932884	chr6:36932884:C:T
36932885	chr6:36932885:G:A
36933356	chr6:36933356:C:T
36933563	chr6:36933563:C:T
36933656	chr6:36933656:G:A
36933858	chr6:36933858:C:A
36933912	chr6:36933912:A:G
36933943	chr6:36933943:C:G
36934095	chr6:36934095:A:G
36934532	chr6:36934532:T:C
36934615	chr6:36934615:C:T
36934860	chr6:36934860:A:G
36934863	chr6:36934863:C:T
36934918	chr6:36934918:G:A
36935451	chr6:36935451:G:T
36935690	chr6:36935690:T:C
36935793	chr6:36935793:AT:A
36936024	chr6:36936024:A:C
36936123	chr6:36936123:T:G
36936387	chr6:36936387:G:A
36936601	chr6:36936601:T:G
36936704	chr6:36936704:C:T
36936918	chr6:36936918:C:T
36936931	chr6:36936931:C:T
36936934	chr6:36936934:G:A
36937164	chr6:36937164:T:C
36937598	chr6:36937598:C:T
36937605	chr6:36937605:A:G
36937689	chr6:36937689:C:T
36937851	chr6:36937851:G:A
36938065	chr6:36938065:C:T
36938397	chr6:36938397:C:T
36938533	chr6:36938533:G:A
36938544	chr6:36938544:T:G
36938827	chr6:36938827:T:C
36939209	chr6:36939209:T:G
36939435	chr6:36939435:A:G
36939818	chr6:36939818:G:A
36939918	chr6:36939918:C:T
36939963	chr6:36939963:A:C
36939986	chr6:36939986:A:G
36940281	chr6:36940281:C:T
36940382	chr6:36940382:C:T
36940606	chr6:36940606:G:A
36940640	chr6:36940640:G:A
36940920	chr6:36940920:G:A
36941074	chr6:36941074:G:A
36941092	chr6:36941092:C:T
36941167	chr6:36941167:C:G
36941178	chr6:36941178:G:A
36941199	chr6:36941199:C:T
36941330	chr6:36941330:T:G
36941354	chr6:36941354:G:A
36941389	chr6:36941389:T:C
36941437	chr6:36941437:T:C
36941510	chr6:36941510:C:T
36941614	chr6:36941614:G:A
36941657	chr6:36941657:CCTCTGCCCAGCCACGACCCCGTCTGGGAGGTGAGGAGCGT:C
36941752	chr6:36941752:C:T
36941954	chr6:36941954:G:A
36942150	chr6:36942150:A:C
36942341	chr6:36942341:A:G
36942343	chr6:36942343:C:A
36942509	chr6:36942509:G:A
36942653	chr6:36942653:T:A
36942654	chr6:36942654:T:A
36942655	chr6:36942655:A:T
36943003	chr6:36943003:C:T
36943224	chr6:36943224:G:A
36943658	chr6:36943658:GAA:G
36943686	chr6:36943686:G:A
36943735	chr6:36943735:A:G
36943746	chr6:36943746:A:G
36943768	chr6:36943768:A:G
36943769	chr6:36943769:G:A
36943891	chr6:36943891:G:A
36944329	chr6:36944329:A:G
36944480	chr6:36944480:C:T
36944623	chr6:36944623:T:G
36944727	chr6:36944727:A:G
36945172	chr6:36945172:G:A
36945297	chr6:36945297:T:C
36945541	chr6:36945541:A:G
36945568	chr6:36945568:C:T
36945733	chr6:36945733:G:A
36945818	chr6:36945818:T:C
36946042	chr6:36946042:T:C
36946319	chr6:36946319:G:A
36946397	chr6:36946397:T:C
36946430	chr6:36946430:G:A
36946482	chr6:36946482:G:A
36946488	chr6:36946488:T:C
36946495	chr6:36946495:G:A
36946549	chr6:36946549:T:C
36946729	chr6:36946729:A:G
36946856	chr6:36946856:G:A
36946991	chr6:36946991:A:G
36946994	chr6:36946994:A:G
36947110	chr6:36947110:C:T
36947274	chr6:36947274:C:T
36947318	chr6:36947318:C:T
36947340	chr6:36947340:C:T
36947341	chr6:36947341:C:T
36947374	chr6:36947374:C:G
36947533	chr6:36947533:AG:A
36947782	chr6:36947782:G:A
36947886	chr6:36947886:T:C
36948066	chr6:36948066:G:A
36948130	chr6:36948130:T:C
36948177	chr6:36948177:C:T
36948178	chr6:36948178:G:A
36948196	chr6:36948196:C:T
36948243	chr6:36948243:T:C
36948265	chr6:36948265:T:C
36948323	chr6:36948323:G:A
36948460	chr6:36948460:T:A
36948501	chr6:36948501:G:A
36948856	chr6:36948856:G:A
36948880	chr6:36948880:C:T
36949078	chr6:36949078:A:G
36949318	chr6:36949318:C:T
36949909	chr6:36949909:C:T
36949957	chr6:36949957:T:C
36950069	chr6:36950069:T:C
36950571	chr6:36950571:T:G
36950607	chr6:36950607:G:A
36951091	chr6:36951091:T:C
36951372	chr6:36951372:T:C
36952037	chr6:36952037:A:G
36952138	chr6:36952138:C:T
36952273	chr6:36952273:C:T
36952853	chr6:36952853:A:G
36953150	chr6:36953150:C:T
36953241	chr6:36953241:C:A
36953479	chr6:36953479:T:C
36954250	chr6:36954250:A:G
36954609	chr6:36954609:G:A
36954908	chr6:36954908:A:C
36955104	chr6:36955104:G:A
36955339	chr6:36955339:C:T
36956326	chr6:36956326:A:G
36956695	chr6:36956695:A:C
36956740	chr6:36956740:T:C
36956862	chr6:36956862:G:T
36957097	chr6:36957097:C:A
36957144	chr6:36957144:C:T
36957418	chr6:36957418:G:A
36957422	chr6:36957422:C:T
36957526	chr6:36957526:C:T
36957622	chr6:36957622:CA:C
36957882	chr6:36957882:C:T
36957998	chr6:36957998:G:A
36958139	chr6:36958139:A:AC
36958142	chr6:36958142:T:C
36958375	chr6:36958375:C:T
36958599	chr6:36958599:G:A
36958607	chr6:36958607:G:A
36958636	chr6:36958636:A:T
36958746	chr6:36958746:A:G
36958908	chr6:36958908:T:G
36959002	chr6:36959002:C:A
36959088	chr6:36959088:T:C
36959360	chr6:36959360:C:T
36959832	chr6:36959832:C:T
36959987	chr6:36959987:C:A
36960014	chr6:36960014:T:C
36960410	chr6:36960410:G:A
36960468	chr6:36960468:T:C
36961785	chr6:36961785:A:G
36962097	chr6:36962097:G:A
36962129	chr6:36962129:C:T
36962253	chr6:36962253:T:C
36962911	chr6:36962911:G:A
36963386	chr6:36963386:A:G
36963524	chr6:36963524:C:T
36963715	chr6:36963715:G:A
36963773	chr6:36963773:A:G
36964044	chr6:36964044:A:G
36964256	chr6:36964256:A:G
36964551	chr6:36964551:A:G
36965394	chr6:36965394:C:T
36965428	chr6:36965428:TTC:T
36965493	chr6:36965493:C:T
36965709	chr6:36965709:G:A
36965984	chr6:36965984:A:G
36966181	chr6:36966181:T:C
36966468	chr6:36966468:C:A
36966669	chr6:36966669:TCTC:T
36966809	chr6:36966809:T:A
36966832	chr6:36966832:A:C
36966918	chr6:36966918:A:T
36968707	chr6:36968707:C:T
36968830	chr6:36968830:T:C
36968921	chr6:36968921:T:C
36968995	chr6:36968995:A:G
36969505	chr6:36969505:C:T
36969864	chr6:36969864:C:T
36969871	chr6:36969871:T:C
36969899	chr6:36969899:T:C
36969906	chr6:36969906:C:G
36970021	chr6:36970021:C:T
36970022	chr6:36970022:G:A
36970656	chr6:36970656:G:A
36970975	chr6:36970975:C:G
36971437	chr6:36971437:C:T
36971752	chr6:36971752:C:G
36972361	chr6:36972361:C:T
36972430	chr6:36972430:A:G
36972483	chr6:36972483:C:T
36972497	chr6:36972497:G:A
36972567	chr6:36972567:G:C
36973029	chr6:36973029:T:C
36973319	chr6:36973319:A:C
36974040	chr6:36974040:C:T
36974275	chr6:36974275:A:G
36974342	chr6:36974342:A:G
36974456	chr6:36974456:T:C
36974489	chr6:36974489:T:A
36974641	chr6:36974641:G:A
36974705	chr6:36974705:A:G
36974707	chr6:36974707:A:G
36974970	chr6:36974970:C:T
36975152	chr6:36975152:A:G
36975203	chr6:36975203:T:C
36975240	chr6:36975240:A:G
36975737	chr6:36975737:G:C
36975755	chr6:36975755:G:A
36975778	chr6:36975778:T:C
36975797	chr6:36975797:A:G
36975799	chr6:36975799:C:T
36975829	chr6:36975829:A:G
36975915	chr6:36975915:T:C
36976011	chr6:36976011:A:G
36976035	chr6:36976035:G:A
36976135	chr6:36976135:G:A
36976147	chr6:36976147:G:C
36976462	chr6:36976462:T:C
36976703	chr6:36976703:T:C
36976719	chr6:36976719:A:G
36976778	chr6:36976778:C:T
36977126	chr6:36977126:T:C
36977360	chr6:36977360:C:T
36977617	chr6:36977617:G:A
36977644	chr6:36977644:G:A
36977761	chr6:36977761:T:C
36977872	chr6:36977872:C:T
36977970	chr6:36977970:A:G
36978005	chr6:36978005:C:T
36978169	chr6:36978169:G:A
36978682	chr6:36978682:C:A
36979172	chr6:36979172:C:T
36979192	chr6:36979192:A:T
36979194	chr6:36979194:A:T
36979502	chr6:36979502:G:A
36979530	chr6:36979530:T:C
36979610	chr6:36979610:T:C
36979973	chr6:36979973:T:C
36980259	chr6:36980259:A:T
36980348	chr6:36980348:A:T
36980439	chr6:36980439:T:C
36980470	chr6:36980470:C:T
36980532	chr6:36980532:G:C
36980752	chr6:36980752:A:G
36981318	chr6:36981318:T:C
36981495	chr6:36981495:C:T
36981502	chr6:36981502:A:G
36981536	chr6:36981536:TG:T
36981751	chr6:36981751:C:T
36981859	chr6:36981859:C:T
36982231	chr6:36982231:CT:C
36982439	chr6:36982439:C:T
36982636	chr6:36982636:G:A
36982709	chr6:36982709:C:T
36982733	chr6:36982733:T:C
36983003	chr6:36983003:G:A
36983157	chr6:36983157:T:C
36983285	chr6:36983285:G:A
36983389	chr6:36983389:T:C
36983434	chr6:36983434:T:G
36983696	chr6:36983696:C:T
36983931	chr6:36983931:A:T
36984056	chr6:36984056:A:G
36984089	chr6:36984089:C:T
36984450	chr6:36984450:G:A
36984566	chr6:36984566:A:G
36985026	chr6:36985026:T:C
36985255	chr6:36985255:C:A
36985260	chr6:36985260:G:A
36985454	chr6:36985454:C:T
36985615	chr6:36985615:G:A
36985651	chr6:36985651:T:A
36986004	chr6:36986004:G:A
36986143	chr6:36986143:AG:A
36986189	chr6:36986189:G:C
36986459	chr6:36986459:G:A
36986651	chr6:36986651:C:T
36986923	chr6:36986923:T:C
36987173	chr6:36987173:C:T
36987288	chr6:36987288:G:A
36987748	chr6:36987748:C:T
36987867	chr6:36987867:C:T
36987890	chr6:36987890:G:A
36988057	chr6:36988057:A:G
36988112	chr6:36988112:C:A
36988169	chr6:36988169:A:G
36988427	chr6:36988427:T:C
36988532	chr6:36988532:C:CT
36988533	chr6:36988533:T:G
36988622	chr6:36988622:T:C
36988712	chr6:36988712:G:C
36988806	chr6:36988806:G:T
36988825	chr6:36988825:G:A
36989127	chr6:36989127:G:A
36989140	chr6:36989140:A:G
36989289	chr6:36989289:A:G
36989444	chr6:36989444:C:T
36989447	chr6:36989447:G:A
36989494	chr6:36989494:G:A
36989568	chr6:36989568:C:A
36989705	chr6:36989705:G:A
36990210	chr6:36990210:C:T
36990367	chr6:36990367:G:T
36990402	chr6:36990402:C:G
36990957	chr6:36990957:A:T
36991121	chr6:36991121:T:C
36991217	chr6:36991217:T:C
36991334	chr6:36991334:C:T
36991433	chr6:36991433:G:T
36991479	chr6:36991479:T:C
36991555	chr6:36991555:T:C
36991565	chr6:36991565:C:T
36991904	chr6:36991904:T:C
36992345	chr6:36992345:C:T
36992592	chr6:36992592:T:C
36992647	chr6:36992647:G:A
36992917	chr6:36992917:G:A
36992962	chr6:36992962:T:G
36993728	chr6:36993728:C:A
36993743	chr6:36993743:G:A
36993879	chr6:36993879:C:T
36993928	chr6:36993928:C:G
36994521	chr6:36994521:G:A
36994597	chr6:36994597:G:A
36994685	chr6:36994685:G:A
36994782	chr6:36994782:G:C
36995364	chr6:36995364:G:A
36995596	chr6:36995596:C:A
36995603	chr6:36995603:G:A
36995748	chr6:36995748:C:A
36996011	chr6:36996011:G:A
36996339	chr6:36996339:G:A
36996646	chr6:36996646:T:A
36996897	chr6:36996897:A:G
36996905	chr6:36996905:A:C
36996974	chr6:36996974:C:A
36997198	chr6:36997198:A:G
36997323	chr6:36997323:C:T
36997355	chr6:36997355:T:C
36997478	chr6:36997478:G:A
36997506	chr6:36997506:C:T
36997573	chr6:36997573:C:T
36997669	chr6:36997669:C:A
36997787	chr6:36997787:G:A
36997800	chr6:36997800:G:A
36998313	chr6:36998313:C:T
36998349	chr6:36998349:T:C
36998409	chr6:36998409:A:G
36998442	chr6:36998442:G:A
36998447	chr6:36998447:C:T
36998586	chr6:36998586:GCCTGGCACAAGCCTTGCCCAAT:G
36998926	chr6:36998926:A:G
36998951	chr6:36998951:G:A
36999094	chr6:36999094:C:A
36999314	chr6:36999314:G:A
36999322	chr6:36999322:G:A
36999446	chr6:36999446:G:A
36999489	chr6:36999489:G:A
36999642	chr6:36999642:A:G
36999678	chr6:36999678:A:G
36999688	chr6:36999688:C:T
36999743	chr6:36999743:CATCCTG:C
36999838	chr6:36999838:C:G
36999841	chr6:36999841:G:A
37000124	chr6:37000124:T:C
37000511	chr6:37000511:A:G
37000638	chr6:37000638:G:A
37001107	chr6:37001107:C:A
37001361	chr6:37001361:G:A
37001609	chr6:37001609:C:A
37001625	chr6:37001625:G:A
37002004	chr6:37002004:G:A
37002016	chr6:37002016:G:C
37002046	chr6:37002046:A:G
37002079	chr6:37002079:C:T
37002212	chr6:37002212:C:T
37002348	chr6:37002348:G:A
37002397	chr6:37002397:T:C
37002437	chr6:37002437:G:A
37002495	chr6:37002495:C:G
37002602	chr6:37002602:G:A
37002603	chr6:37002603:G:A
37002795	chr6:37002795:C:A
37002878	chr6:37002878:C:T
37002947	chr6:37002947:T:C
37002980	chr6:37002980:G:C
37003076	chr6:37003076:A:G
37003129	chr6:37003129:G:T
37003262	chr6:37003262:C:T
37003270	chr6:37003270:C:T
37003429	chr6:37003429:G:A
37003574	chr6:37003574:C:T
37003582	chr6:37003582:C:T
37003785	chr6:37003785:G:A
37003790	chr6:37003790:T:C
37003794	chr6:37003794:G:C
37003851	chr6:37003851:G:A
37003866	chr6:37003866:C:T
37003872	chr6:37003872:C:T
37003915	chr6:37003915:C:T
37004226	chr6:37004226:G:A
37004576	chr6:37004576:A:G
37004657	chr6:37004657:A:G
37004989	chr6:37004989:G:A
37004991	chr6:37004991:G:A
37005056	chr6:37005056:T:C
37005095	chr6:37005095:G:A
37005166	chr6:37005166:A:G
37005222	chr6:37005222:G:A
37005573	chr6:37005573:G:A
37006436	chr6:37006436:T:C
37006559	chr6:37006559:C:T
37006736	chr6:37006736:A:G
37006831	chr6:37006831:G:A
37006892	chr6:37006892:G:T
37007017	chr6:37007017:A:G
37007096	chr6:37007096:A:G
37007181	chr6:37007181:T:C
37007188	chr6:37007188:C:T
37007250	chr6:37007250:C:A
37007257	chr6:37007257:T:C
37007385	chr6:37007385:G:A
37007413	chr6:37007413:C:T
37007455	chr6:37007455:A:G
37007981	chr6:37007981:G:T
37008690	chr6:37008690:C:T
37008751	chr6:37008751:C:A
37008861	chr6:37008861:G:C
37008878	chr6:37008878:A:G
37008946	chr6:37008946:G:A
37009062	chr6:37009062:G:A
37009125	chr6:37009125:C:A
37009170	chr6:37009170:G:T
37009285	chr6:37009285:G:A
37009573	chr6:37009573:C:G
37009586	chr6:37009586:G:A
37009727	chr6:37009727:C:T
37009904	chr6:37009904:C:T
37009942	chr6:37009942:AG:A
37009962	chr6:37009962:C:T
37010086	chr6:37010086:G:C
37010687	chr6:37010687:A:G
37010944	chr6:37010944:C:T
37010969	chr6:37010969:G:A
37011058	chr6:37011058:A:G
37011103	chr6:37011103:T:C
37011308	chr6:37011308:C:T
37011641	chr6:37011641:C:T
37011807	chr6:37011807:C:T
37012259	chr6:37012259:C:T
37012482	chr6:37012482:T:G
37012573	chr6:37012573:A:G
37012620	chr6:37012620:G:A
37012645	chr6:37012645:G:A
37012699	chr6:37012699:G:T
37012864	chr6:37012864:A:G
37012912	chr6:37012912:C:T
37012925	chr6:37012925:C:G
37013249	chr6:37013249:G:A
37013401	chr6:37013401:G:A
37013461	chr6:37013461:G:A
37014533	chr6:37014533:C:CT
37014725	chr6:37014725:T:C
37014888	chr6:37014888:C:G
37015161	chr6:37015161:CTG:C
37015269	chr6:37015269:A:G
37015605	chr6:37015605:A:G
37016105	chr6:37016105:C:T
37016344	chr6:37016344:A:T
37016520	chr6:37016520:T:C
37016557	chr6:37016557:C:T
37016729	chr6:37016729:G:T
37016731	chr6:37016731:T:C
37016893	chr6:37016893:C:T
37017038	chr6:37017038:T:C
37017213	chr6:37017213:C:T
37017495	chr6:37017495:C:T
37017665	chr6:37017665:T:C
37017734	chr6:37017734:C:T
37017740	chr6:37017740:T:C
37017767	chr6:37017767:G:GC
37018216	chr6:37018216:G:A
37018663	chr6:37018663:C:T
37018797	chr6:37018797:T:A
37018886	chr6:37018886:G:A
37019874	chr6:37019874:A:T
37020203	chr6:37020203:G:A
37020420	chr6:37020420:T:A
37020588	chr6:37020588:C:T
37021028	chr6:37021028:A:G
37021056	chr6:37021056:A:ATG
37021148	chr6:37021148:G:T
37021250	chr6:37021250:G:A
37021376	chr6:37021376:G:A
37021801	chr6:37021801:A:C
37021811	chr6:37021811:T:C
37021839	chr6:37021839:C:T
37022023	chr6:37022023:T:C
37022204	chr6:37022204:G:A
37022408	chr6:37022408:T:C
37022761	chr6:37022761:G:A
37022960	chr6:37022960:T:C
37023073	chr6:37023073:C:T
37023098	chr6:37023098:C:G
37023265	chr6:37023265:G:A
37023334	chr6:37023334:C:T
37023874	chr6:37023874:C:T
37024013	chr6:37024013:G:T
37024183	chr6:37024183:A:G
37024416	chr6:37024416:T:C
37024461	chr6:37024461:G:A
37024677	chr6:37024677:C:T
37024864	chr6:37024864:A:G
37025303	chr6:37025303:C:T
37025570	chr6:37025570:A:G
37025585	chr6:37025585:G:A
37025614	chr6:37025614:C:T
37025923	chr6:37025923:G:A
37026214	chr6:37026214:G:A
37026492	chr6:37026492:G:A
37026533	chr6:37026533:TG:T
37026574	chr6:37026574:G:T
37027446	chr6:37027446:G:A
37027743	chr6:37027743:T:G
37027759	chr6:37027759:C:G
37027843	chr6:37027843:G:A
37028228	chr6:37028228:ACCCTGTGG:A
37028539	chr6:37028539:A:T
37028882	chr6:37028882:T:C
37028997	chr6:37028997:C:G
37029155	chr6:37029155:G:A
37029284	chr6:37029284:G:A
37029566	chr6:37029566:C:T
37029618	chr6:37029618:G:A
37030192	chr6:37030192:G:A
37030496	chr6:37030496:T:C
37030659	chr6:37030659:ATTTTGCC:A
37030761	chr6:37030761:A:G
37031432	chr6:37031432:T:C
37031577	chr6:37031577:C:A
37031705	chr6:37031705:T:C
37031735	chr6:37031735:G:A
37031803	chr6:37031803:G:T
37031906	chr6:37031906:T:C
37032037	chr6:37032037:TG:T
37032843	chr6:37032843:G:A
37032869	chr6:37032869:T:C
37033177	chr6:37033177:G:A
37033435	chr6:37033435:T:G
37033436	chr6:37033436:T:C
37033451	chr6:37033451:T:C
37033474	chr6:37033474:T:C
37033491	chr6:37033491:T:C
37033557	chr6:37033557:A:G
37033816	chr6:37033816:G:A
37034097	chr6:37034097:C:A
37034236	chr6:37034236:T:C
37034324	chr6:37034324:A:C
37034406	chr6:37034406:G:A
37034455	chr6:37034455:G:C
37034495	chr6:37034495:G:A
37034660	chr6:37034660:C:T
37034717	chr6:37034717:G:A
37034889	chr6:37034889:A:G
37034946	chr6:37034946:T:A
37035055	chr6:37035055:A:C
37035391	chr6:37035391:A:C
37035407	chr6:37035407:A:G
37035431	chr6:37035431:C:T
37035583	chr6:37035583:T:C
37035626	chr6:37035626:A:G
37035780	chr6:37035780:TC:T
37035922	chr6:37035922:T:G
37036090	chr6:37036090:C:A
37036174	chr6:37036174:T:C
37036313	chr6:37036313:G:A
37036390	chr6:37036390:C:T
37036449	chr6:37036449:C:T
37036451	chr6:37036451:A:G
37036455	chr6:37036455:C:T
37036492	chr6:37036492:G:A
37036606	chr6:37036606:T:C
37036767	chr6:37036767:G:A
37036853	chr6:37036853:G:A
37037025	chr6:37037025:T:C
37037255	chr6:37037255:A:C
37037850	chr6:37037850:G:A
37037880	chr6:37037880:A:G
37037883	chr6:37037883:T:A
37037984	chr6:37037984:G:A
37038256	chr6:37038256:A:G
37038376	chr6:37038376:A:ATGCT
37038479	chr6:37038479:G:A
37038533	chr6:37038533:T:C
37038799	chr6:37038799:G:A
37038946	chr6:37038946:G:A
37038990	chr6:37038990:G:C
37039077	chr6:37039077:C:T
37039093	chr6:37039093:C:A
37039448	chr6:37039448:G:C
37039566	chr6:37039566:C:T
37039618	chr6:37039618:T:C
37039639	chr6:37039639:G:T
37039770	chr6:37039770:T:C
37039796	chr6:37039796:A:T
37039817	chr6:37039817:G:C
37039822	chr6:37039822:T:C
37040087	chr6:37040087:C:T
37040434	chr6:37040434:T:C
37040619	chr6:37040619:C:T
37040761	chr6:37040761:T:C
37040805	chr6:37040805:T:C
37040830	chr6:37040830:G:C
37040835	chr6:37040835:C:T
37041172	chr6:37041172:C:T
37041227	chr6:37041227:T:C
37041271	chr6:37041271:G:A
37041342	chr6:37041342:A:G
37041376	chr6:37041376:T:C
37041458	chr6:37041458:G:A
37042517	chr6:37042517:C:T
37042569	chr6:37042569:C:T
37042677	chr6:37042677:C:T
37042761	chr6:37042761:AAAG:A
37043423	chr6:37043423:G:A
37043772	chr6:37043772:T:C
37044002	chr6:37044002:G:T
37044112	chr6:37044112:G:A
37044309	chr6:37044309:T:G
37045108	chr6:37045108:G:A
37045349	chr6:37045349:G:A
37045351	chr6:37045351:G:A
37045593	chr6:37045593:T:A
37045824	chr6:37045824:C:T
37046158	chr6:37046158:C:T
37046212	chr6:37046212:A:G
37046580	chr6:37046580:C:T
37046793	chr6:37046793:T:C
37047038	chr6:37047038:C:T
37047090	chr6:37047090:G:A
37047095	chr6:37047095:T:C
37047176	chr6:37047176:T:C
37047200	chr6:37047200:C:G
37047202	chr6:37047202:G:A
37047952	chr6:37047952:GC:G
37047954	chr6:37047954:T:A
37048201	chr6:37048201:A:G
37048325	chr6:37048325:A:G
37048416	chr6:37048416:T:TTGTGGAATTTGAA
37048442	chr6:37048442:C:T
37048672	chr6:37048672:G:C
37048822	chr6:37048822:G:A
37048951	chr6:37048951:C:T
37049754	chr6:37049754:C:T
37049763	chr6:37049763:A:G
37050004	chr6:37050004:C:G
37050138	chr6:37050138:C:T
37050340	chr6:37050340:G:A
37050496	chr6:37050496:AC:A
37050658	chr6:37050658:C:T
37051429	chr6:37051429:T:C
37051609	chr6:37051609:T:A
37051825	chr6:37051825:A:G
37051840	chr6:37051840:G:A
37052014	chr6:37052014:G:A
37052189	chr6:37052189:C:T
37052360	chr6:37052360:T:C
37052378	chr6:37052378:G:A
37052379	chr6:37052379:C:A
37052453	chr6:37052453:C:G
37053124	chr6:37053124:G:A
37053172	chr6:37053172:C:T
37053203	chr6:37053203:G:A
37053341	chr6:37053341:G:A
37053484	chr6:37053484:T:A
37053522	chr6:37053522:A:G
37053675	chr6:37053675:C:G
37054464	chr6:37054464:G:A
37054714	chr6:37054714:A:G
37054769	chr6:37054769:G:A
37055023	chr6:37055023:A:AACCCTGGCACCTGTGTGCCGCC
37055175	chr6:37055175:C:T
37055242	chr6:37055242:C:G
37055317	chr6:37055317:G:A
37055679	chr6:37055679:C:A
37055868	chr6:37055868:T:C
37055916	chr6:37055916:G:A
37056071	chr6:37056071:C:T
37056109	chr6:37056109:C:T
37056117	chr6:37056117:C:T
37056658	chr6:37056658:A:C
37056687	chr6:37056687:G:A
37056905	chr6:37056905:A:G
37057105	chr6:37057105:C:T
37057132	chr6:37057132:G:A
37057306	chr6:37057306:A:T
37057522	chr6:37057522:C:T
37057623	chr6:37057623:G:A
37057645	chr6:37057645:T:C
37057660	chr6:37057660:G:C
37057864	chr6:37057864:C:T
37057940	chr6:37057940:C:T
37058005	chr6:37058005:G:C
37058176	chr6:37058176:A:G
37058286	chr6:37058286:A:G
37058703	chr6:37058703:T:C
37058767	chr6:37058767:T:C
37058797	chr6:37058797:C:T
37059179	chr6:37059179:A:AT
37059437	chr6:37059437:TG:T
37059445	chr6:37059445:T:C
37059456	chr6:37059456:C:T
37059603	chr6:37059603:G:A
37059924	chr6:37059924:A:G
37060007	chr6:37060007:C:T
37060127	chr6:37060127:C:T
37060169	chr6:37060169:G:A
37060383	chr6:37060383:G:C
37060420	chr6:37060420:A:C
37060919	chr6:37060919:C:T
37061120	chr6:37061120:A:G
37061456	chr6:37061456:G:A
37061689	chr6:37061689:C:G
37061964	chr6:37061964:T:C
37062080	chr6:37062080:C:T
37062441	chr6:37062441:C:A
37062456	chr6:37062456:C:T
37062637	chr6:37062637:T:C
37062795	chr6:37062795:C:T
37062979	chr6:37062979:T:C
37063109	chr6:37063109:A:G
37063145	chr6:37063145:T:C
37063188	chr6:37063188:A:AG
37063340	chr6:37063340:A:C
37063421	chr6:37063421:T:A
37063453	chr6:37063453:G:C
37063539	chr6:37063539:C:T
37063783	chr6:37063783:G:A
37063973	chr6:37063973:C:A
37064722	chr6:37064722:T:C
37065357	chr6:37065357:T:C
37065359	chr6:37065359:A:T
37065511	chr6:37065511:G:A
37065607	chr6:37065607:C:T
37065628	chr6:37065628:C:T
37065949	chr6:37065949:G:A
37065959	chr6:37065959:G:A
37066066	chr6:37066066:T:C
37066253	chr6:37066253:A:G
37066802	chr6:37066802:C:A
37067795	chr6:37067795:T:A
37067870	chr6:37067870:G:A
37068281	chr6:37068281:G:A
37068344	chr6:37068344:G:A
37068400	chr6:37068400:A:G
37068829	chr6:37068829:C:T
37068961	chr6:37068961:C:T
37068991	chr6:37068991:G:A
37069430	chr6:37069430:T:C
37069673	chr6:37069673:T:C
37069685	chr6:37069685:C:T
37069723	chr6:37069723:G:A
37069736	chr6:37069736:G:T
37070042	chr6:37070042:T:TA
37070257	chr6:37070257:T:C
37070631	chr6:37070631:TCACCA:T
37070655	chr6:37070655:C:T
37070656	chr6:37070656:A:G
37070838	chr6:37070838:G:A
37070871	chr6:37070871:A:C
37071284	chr6:37071284:G:A
37071397	chr6:37071397:C:T
37071755	chr6:37071755:T:C
37071788	chr6:37071788:C:T
37072032	chr6:37072032:A:T
37072239	chr6:37072239:C:A
37072426	chr6:37072426:A:G
37072527	chr6:37072527:G:C
37072528	chr6:37072528:C:A
37072649	chr6:37072649:AGG:A
37073457	chr6:37073457:T:C
37074016	chr6:37074016:A:G
37074651	chr6:37074651:G:A
37074702	chr6:37074702:A:G
37075197	chr6:37075197:C:A
37075455	chr6:37075455:G:A
37075503	chr6:37075503:C:T
37075554	chr6:37075554:G:T
37075634	chr6:37075634:C:T
37075639	chr6:37075639:G:A
37076214	chr6:37076214:C:G
37076289	chr6:37076289:A:G
37076385	chr6:37076385:C:A
37077181	chr6:37077181:G:T
37077618	chr6:37077618:C:G
37077748	chr6:37077748:T:C
37077773	chr6:37077773:C:G
37078369	chr6:37078369:A:C
37078479	chr6:37078479:C:A
37078534	chr6:37078534:GAAA:G
37078538	chr6:37078538:A:C
37078541	chr6:37078541:TAAAATAAAATG:T
37078554	chr6:37078554:TATATAC:T
37078562	chr6:37078562:GTGATGAA:G
37078832	chr6:37078832:T:C
37079164	chr6:37079164:T:C
37079688	chr6:37079688:T:G
37079826	chr6:37079826:C:T
37080432	chr6:37080432:G:A
37080463	chr6:37080463:G:A
37080701	chr6:37080701:A:T
37080730	chr6:37080730:C:T
37080756	chr6:37080756:C:G
37081051	chr6:37081051:G:A
37081199	chr6:37081199:C:T
37081321	chr6:37081321:G:A
37081348	chr6:37081348:C:T
37081992	chr6:37081992:C:T
37082000	chr6:37082000:A:C
37082151	chr6:37082151:C:A
37082270	chr6:37082270:G:A
37082520	chr6:37082520:T:C
37082576	chr6:37082576:G:A
37082582	chr6:37082582:G:A
37082650	chr6:37082650:T:C
37082995	chr6:37082995:G:A
37083242	chr6:37083242:C:T
37083610	chr6:37083610:G:A
37083631	chr6:37083631:A:T
37084068	chr6:37084068:C:T
37084082	chr6:37084082:G:C
37084420	chr6:37084420:C:T
37084655	chr6:37084655:C:T
37084680	chr6:37084680:G:A
37084989	chr6:37084989:G:A
37085113	chr6:37085113:C:A
37085715	chr6:37085715:C:T
37085739	chr6:37085739:G:A
37085940	chr6:37085940:C:T
37086068	chr6:37086068:A:C
37086181	chr6:37086181:G:A
37086318	chr6:37086318:T:G
37086401	chr6:37086401:C:T
37086898	chr6:37086898:T:C
37086900	chr6:37086900:A:G
37087167	chr6:37087167:A:G
37087391	chr6:37087391:C:G
37087701	chr6:37087701:T:G
37087997	chr6:37087997:T:C
37088407	chr6:37088407:C:T
37088829	chr6:37088829:G:C
37089136	chr6:37089136:C:T
37089204	chr6:37089204:G:A
37089239	chr6:37089239:T:C
37089475	chr6:37089475:C:T
37089477	chr6:37089477:A:G
37089553	chr6:37089553:C:T
37089902	chr6:37089902:C:G
37090125	chr6:37090125:A:G
37090130	chr6:37090130:A:G
37090351	chr6:37090351:T:C
37090377	chr6:37090377:C:T
37090445	chr6:37090445:C:T
37090503	chr6:37090503:G:A
37090524	chr6:37090524:G:A
37090636	chr6:37090636:T:A
37091336	chr6:37091336:G:A
37091386	chr6:37091386:G:A
37091437	chr6:37091437:T:C
37091555	chr6:37091555:A:G
37091639	chr6:37091639:A:G
37091892	chr6:37091892:A:G
37091965	chr6:37091965:G:A
37092117	chr6:37092117:C:T
37092513	chr6:37092513:C:G
37092631	chr6:37092631:G:A
37092892	chr6:37092892:G:C
37092893	chr6:37092893:G:A
37092942	chr6:37092942:G:A
37092987	chr6:37092987:T:C
37093033	chr6:37093033:T:C
37093186	chr6:37093186:C:A
37093382	chr6:37093382:G:T
37093406	chr6:37093406:C:T
37093977	chr6:37093977:GGCC:G
37093998	chr6:37093998:G:A
37094243	chr6:37094243:G:A
37094389	chr6:37094389:A:G
37094536	chr6:37094536:C:T
37095135	chr6:37095135:G:C
37095453	chr6:37095453:C:A
37095561	chr6:37095561:A:G
37095737	chr6:37095737:T:C
37095753	chr6:37095753:A:G
37095772	chr6:37095772:T:C
37095780	chr6:37095780:C:T
37095888	chr6:37095888:G:A
37095960	chr6:37095960:G:A
37096038	chr6:37096038:T:A
37096270	chr6:37096270:G:A
37096347	chr6:37096347:T:G
37096411	chr6:37096411:A:C
37096474	chr6:37096474:C:T
37096711	chr6:37096711:T:C
37097172	chr6:37097172:G:A
37097183	chr6:37097183:G:C
37097700	chr6:37097700:G:T
37097806	chr6:37097806:TG:T
37097937	chr6:37097937:C:G
37098069	chr6:37098069:G:A
37098630	chr6:37098630:C:T
37099157	chr6:37099157:CT:C
37100217	chr6:37100217:A:G
37100573	chr6:37100573:G:A
37100711	chr6:37100711:A:C
37100793	chr6:37100793:C:T
37100878	chr6:37100878:T:G
37100912	chr6:37100912:G:A
37101127	chr6:37101127:C:T
37101226	chr6:37101226:G:A
37101229	chr6:37101229:T:A
37101249	chr6:37101249:T:C
37101557	chr6:37101557:A:G
37101577	chr6:37101577:T:C
37101669	chr6:37101669:C:T
37101986	chr6:37101986:A:AG
37102108	chr6:37102108:G:A
37102199	chr6:37102199:G:A
37102337	chr6:37102337:G:A
37102445	chr6:37102445:A:G
37103127	chr6:37103127:G:A
37103163	chr6:37103163:C:G
37103597	chr6:37103597:AAT:A
37103600	chr6:37103600:A:T
37103666	chr6:37103666:G:A
37104030	chr6:37104030:G:A
37104495	chr6:37104495:G:A
37104774	chr6:37104774:A:G
37104788	chr6:37104788:AG:A
37104852	chr6:37104852:C:T
37104949	chr6:37104949:C:T
37105059	chr6:37105059:C:A
37105420	chr6:37105420:T:A
37105605	chr6:37105605:A:G
37105770	chr6:37105770:T:C
37105932	chr6:37105932:A:G
37106150	chr6:37106150:T:C
37106197	chr6:37106197:T:A
37106200	chr6:37106200:GTACATCA:G
37106217	chr6:37106217:CTTTGTACAT:C
37106281	chr6:37106281:T:C
37106463	chr6:37106463:G:C
37106589	chr6:37106589:G:A
37106742	chr6:37106742:G:A
37106811	chr6:37106811:G:A
37107307	chr6:37107307:G:A
37107644	chr6:37107644:A:AAG
37107677	chr6:37107677:A:G
37107694	chr6:37107694:TGAC:T
37107733	chr6:37107733:T:C
37109045	chr6:37109045:T:C
37109414	chr6:37109414:G:A
37109642	chr6:37109642:G:A
37109897	chr6:37109897:G:A
37110080	chr6:37110080:C:T
37110187	chr6:37110187:G:C
37110458	chr6:37110458:G:A
37110543	chr6:37110543:A:G
37111286	chr6:37111286:G:A
37111935	chr6:37111935:G:A
37112107	chr6:37112107:A:C
37112350	chr6:37112350:A:G
37112626	chr6:37112626:G:A
37112812	chr6:37112812:C:T
37112822	chr6:37112822:C:A
37112887	chr6:37112887:A:G
37113013	chr6:37113013:C:G
37113054	chr6:37113054:C:T
37113157	chr6:37113157:C:T
37113363	chr6:37113363:G:A
37113546	chr6:37113546:C:A
37113716	chr6:37113716:G:A
37113777	chr6:37113777:G:A
37113951	chr6:37113951:A:G
37114033	chr6:37114033:C:T
37114252	chr6:37114252:G:A
37114324	chr6:37114324:TATTAA:T
37114479	chr6:37114479:C:T
37114609	chr6:37114609:A:G
37114708	chr6:37114708:C:T
37114962	chr6:37114962:G:A
37115033	chr6:37115033:A:G
37115271	chr6:37115271:G:A
37115353	chr6:37115353:T:C
37115416	chr6:37115416:T:C
37115530	chr6:37115530:TTAA:T
37116283	chr6:37116283:A:G
37116453	chr6:37116453:G:A
37116536	chr6:37116536:G:T
37116685	chr6:37116685:C:G
37116799	chr6:37116799:T:C
37117036	chr6:37117036:A:G
37117102	chr6:37117102:G:A
37117172	chr6:37117172:C:T
37117178	chr6:37117178:G:A
37117469	chr6:37117469:G:A
37117633	chr6:37117633:G:A
37117754	chr6:37117754:C:T
37117799	chr6:37117799:C:T
37117830	chr6:37117830:G:A
37118240	chr6:37118240:C:T
37118283	chr6:37118283:C:G
37118509	chr6:37118509:G:A
37118515	chr6:37118515:T:C
37118572	chr6:37118572:G:A
37118744	chr6:37118744:C:T
37118817	chr6:37118817:C:T
37119065	chr6:37119065:G:A
37119248	chr6:37119248:T:G
37119272	chr6:37119272:C:T
37119573	chr6:37119573:C:T
37120155	chr6:37120155:A:C
37120198	chr6:37120198:C:T
37120273	chr6:37120273:C:T
37120359	chr6:37120359:C:T
37120360	chr6:37120360:A:G
37120565	chr6:37120565:T:C
37120789	chr6:37120789:C:T
37121284	chr6:37121284:A:G
37121612	chr6:37121612:G:A
37121686	chr6:37121686:C:T
37122156	chr6:37122156:C:T
37122487	chr6:37122487:T:C
37122691	chr6:37122691:G:A
37123209	chr6:37123209:G:A
37123701	chr6:37123701:G:A
37123818	chr6:37123818:G:A
37123951	chr6:37123951:G:A
37124464	chr6:37124464:C:T
37124582	chr6:37124582:T:C
37124841	chr6:37124841:G:A
37124919	chr6:37124919:C:T
37124948	chr6:37124948:C:CA
37125193	chr6:37125193:T:C
37125425	chr6:37125425:C:T
37126012	chr6:37126012:G:A
37126835	chr6:37126835:AAAAAAAAC:A
37127303	chr6:37127303:C:G
37127661	chr6:37127661:G:A
37127744	chr6:37127744:G:A
37127794	chr6:37127794:G:A
37127832	chr6:37127832:C:T
37128171	chr6:37128171:T:C
37128651	chr6:37128651:G:A
37128831	chr6:37128831:A:G
37128885	chr6:37128885:A:C
37129598	chr6:37129598:G:T
37129707	chr6:37129707:A:C
37129926	chr6:37129926:C:T
37129979	chr6:37129979:T:C
37129980	chr6:37129980:G:A
37130408	chr6:37130408:G:C
37130426	chr6:37130426:A:G
37130451	chr6:37130451:T:C
37130485	chr6:37130485:T:C
37130530	chr6:37130530:A:G
37130603	chr6:37130603:T:G
37130674	chr6:37130674:C:G
37130742	chr6:37130742:G:A
37130925	chr6:37130925:T:TG
37131016	chr6:37131016:AC:A
37131121	chr6:37131121:T:G
37131304	chr6:37131304:G:A
37131347	chr6:37131347:A:G
37131370	chr6:37131370:A:G
37131769	chr6:37131769:T:C
37131981	chr6:37131981:G:A
37132046	chr6:37132046:G:T
37132162	chr6:37132162:C:T
37132177	chr6:37132177:T:C
37132233	chr6:37132233:A:G
37132286	chr6:37132286:G:A
37132303	chr6:37132303:T:C
37132471	chr6:37132471:T:C
37132646	chr6:37132646:T:C
37132770	chr6:37132770:G:A
37132785	chr6:37132785:C:T
37132808	chr6:37132808:G:A
37132823	chr6:37132823:G:C
37132934	chr6:37132934:A:G
37132990	chr6:37132990:G:A
37132995	chr6:37132995:C:T
37132996	chr6:37132996:G:A
37133149	chr6:37133149:G:A
37133154	chr6:37133154:C:T
37133753	chr6:37133753:G:C
37133772	chr6:37133772:C:A
37134131	chr6:37134131:T:A
37134132	chr6:37134132:C:T
37134473	chr6:37134473:C:T
37134792	chr6:37134792:G:C
37135046	chr6:37135046:G:A
37135223	chr6:37135223:T:G
37135477	chr6:37135477:G:A
37135532	chr6:37135532:C:T
37135537	chr6:37135537:G:A
37135633	chr6:37135633:C:T
37135705	chr6:37135705:G:A
37136163	chr6:37136163:T:C
37136608	chr6:37136608:A:G
37136716	chr6:37136716:A:G
37136789	chr6:37136789:G:C
37136977	chr6:37136977:G:A
37137030	chr6:37137030:A:G
37137470	chr6:37137470:A:G
37138117	chr6:37138117:A:G
37138431	chr6:37138431:G:A
37138553	chr6:37138553:T:C
37138636	chr6:37138636:T:C
37138715	chr6:37138715:G:T
37139261	chr6:37139261:G:A
37139296	chr6:37139296:A:T
37140050	chr6:37140050:A:G
37140132	chr6:37140132:G:A
37140169	chr6:37140169:T:C
37140538	chr6:37140538:C:T
37140604	chr6:37140604:G:T
37140670	chr6:37140670:G:T
37140810	chr6:37140810:C:T
37141000	chr6:37141000:A:C
37142066	chr6:37142066:G:A
37142073	chr6:37142073:A:G
37142160	chr6:37142160:G:A
37142931	chr6:37142931:A:G
37142949	chr6:37142949:C:T
37143196	chr6:37143196:G:A
37143210	chr6:37143210:C:T
37143275	chr6:37143275:C:T
37143283	chr6:37143283:T:C
37143372	chr6:37143372:G:T
37143678	chr6:37143678:G:A
37143869	chr6:37143869:AT:A
37144157	chr6:37144157:G:A
37144230	chr6:37144230:A:G
37144355	chr6:37144355:G:A
37144467	chr6:37144467:G:A
37144905	chr6:37144905:A:G
37144925	chr6:37144925:A:AACCAAT
37144973	chr6:37144973:GT:G
37145512	chr6:37145512:C:T
37145698	chr6:37145698:T:G
37145770	chr6:37145770:A:G
37146030	chr6:37146030:T:C
37146108	chr6:37146108:T:C
37146627	chr6:37146627:AC:A
37146782	chr6:37146782:C:T
37147134	chr6:37147134:G:A
37147708	chr6:37147708:C:G
37147716	chr6:37147716:G:A
37148217	chr6:37148217:A:G
37148302	chr6:37148302:G:T
37148538	chr6:37148538:C:T
37148548	chr6:37148548:C:T
37148712	chr6:37148712:T:C
37149276	chr6:37149276:C:T
37149394	chr6:37149394:C:T
37149478	chr6:37149478:C:T
37149553	chr6:37149553:C:T
37149881	chr6:37149881:C:T
37149990	chr6:37149990:A:G
37150317	chr6:37150317:G:A
37150506	chr6:37150506:A:C
37150610	chr6:37150610:G:C
37150912	chr6:37150912:C:T
37151053	chr6:37151053:T:C
37151768	chr6:37151768:C:T
37151931	chr6:37151931:T:C
37152062	chr6:37152062:G:T
37152286	chr6:37152286:G:A
37152370	chr6:37152370:A:G
37152405	chr6:37152405:T:C
37152475	chr6:37152475:T:A
37152972	chr6:37152972:C:T
37152973	chr6:37152973:G:A
37153409	chr6:37153409:T:A
37153455	chr6:37153455:C:T
37153565	chr6:37153565:C:G
37153646	chr6:37153646:T:C
37153683	chr6:37153683:T:G
37154910	chr6:37154910:T:C
37154920	chr6:37154920:A:C
37155313	chr6:37155313:G:A
37155381	chr6:37155381:T:A
37155725	chr6:37155725:T:G
37156219	chr6:37156219:C:T
37156267	chr6:37156267:A:T
37156276	chr6:37156276:C:T
37156374	chr6:37156374:G:A
37157904	chr6:37157904:G:T
37157929	chr6:37157929:T:G
37157964	chr6:37157964:C:T
37157984	chr6:37157984:G:T
37158492	chr6:37158492:G:A
37158932	chr6:37158932:A:G
37159356	chr6:37159356:T:C
37159445	chr6:37159445:A:G
37159738	chr6:37159738:T:C
37159843	chr6:37159843:C:T
37160587	chr6:37160587:C:T
37160740	chr6:37160740:G:A
37162318	chr6:37162318:G:A
37162506	chr6:37162506:A:G
37162666	chr6:37162666:T:A
37162706	chr6:37162706:A:G
37163430	chr6:37163430:C:G
37163792	chr6:37163792:AAAAC:A
37164046	chr6:37164046:G:A
37164315	chr6:37164315:A:G
37164415	chr6:37164415:GCTTGAACC:G
37164681	chr6:37164681:T:C
37164736	chr6:37164736:A:G
37164888	chr6:37164888:A:G
37165073	chr6:37165073:C:A
37165397	chr6:37165397:AG:A
37165524	chr6:37165524:G:A
37165683	chr6:37165683:G:A
37166521	chr6:37166521:AG:A
37166600	chr6:37166600:A:G
37168324	chr6:37168324:T:C
37168521	chr6:37168521:T:A
37168977	chr6:37168977:TG:T
37168984	chr6:37168984:T:A
37169281	chr6:37169281:G:A
37169396	chr6:37169396:G:C
37169459	chr6:37169459:G:T
37169650	chr6:37169650:C:A
37169913	chr6:37169913:A:G
37169945	chr6:37169945:C:G
37170156	chr6:37170156:C:T
37170444	chr6:37170444:C:G
37170529	chr6:37170529:G:A
37171546	chr6:37171546:T:C
37172120	chr6:37172120:G:A
37172370	chr6:37172370:C:T
37172827	chr6:37172827:A:G
37173570	chr6:37173570:T:G
37173846	chr6:37173846:T:C
37173869	chr6:37173869:G:A
37174186	chr6:37174186:C:A
37174416	chr6:37174416:C:T
37174646	chr6:37174646:C:T
37175784	chr6:37175784:T:C
37175881	chr6:37175881:A:G
37175918	chr6:37175918:A:G
37175996	chr6:37175996:GTC:G
37176025	chr6:37176025:C:T
37176074	chr6:37176074:C:T
37176121	chr6:37176121:GGC:G
37176257	chr6:37176257:G:A
37176277	chr6:37176277:GC:G
37176570	chr6:37176570:T:C
37176628	chr6:37176628:A:G
37176648	chr6:37176648:G:A
37177110	chr6:37177110:T:C
37177119	chr6:37177119:A:G
37177297	chr6:37177297:T:C
37177418	chr6:37177418:G:A
37177747	chr6:37177747:G:T
37177881	chr6:37177881:G:A
37178440	chr6:37178440:A:G
37178708	chr6:37178708:C:T
37178789	chr6:37178789:A:G
37178842	chr6:37178842:C:T
37178901	chr6:37178901:G:T
37179518	chr6:37179518:T:C
37179621	chr6:37179621:C:T
37179810	chr6:37179810:G:A
37179866	chr6:37179866:C:T
37179915	chr6:37179915:C:T
37179925	chr6:37179925:G:A
37179961	chr6:37179961:ATCT:A
37180294	chr6:37180294:G:T
37180404	chr6:37180404:A:C
37180525	chr6:37180525:G:A
37180610	chr6:37180610:T:C
37180658	chr6:37180658:C:T
37180775	chr6:37180775:C:T
37180865	chr6:37180865:T:A
37180997	chr6:37180997:C:T
37181041	chr6:37181041:C:A
37181095	chr6:37181095:A:C
37181150	chr6:37181150:A:G
37181449	chr6:37181449:TG:T
37181911	chr6:37181911:C:T
37181956	chr6:37181956:T:C
37182009	chr6:37182009:A:T
37182490	chr6:37182490:T:C
37182519	chr6:37182519:T:C
37182849	chr6:37182849:C:G
37182939	chr6:37182939:G:A
37182973	chr6:37182973:T:C
37183081	chr6:37183081:A:G
37183198	chr6:37183198:A:G
37183266	chr6:37183266:G:A
37183559	chr6:37183559:GC:G
37183762	chr6:37183762:A:G
37183864	chr6:37183864:G:A
37183911	chr6:37183911:CA:C
37184136	chr6:37184136:A:G
37184164	chr6:37184164:T:C
37185141	chr6:37185141:G:A
37185169	chr6:37185169:C:T
37185624	chr6:37185624:C:T
37186447	chr6:37186447:C:T
37186609	chr6:37186609:T:C
37186660	chr6:37186660:G:A
37186889	chr6:37186889:C:T
37187210	chr6:37187210:C:T
37187389	chr6:37187389:G:A
37187567	chr6:37187567:C:T
37187677	chr6:37187677:C:T
37187890	chr6:37187890:T:TG
37187926	chr6:37187926:T:C
37188264	chr6:37188264:C:T
37188292	chr6:37188292:C:T
37188691	chr6:37188691:T:C
37188789	chr6:37188789:A:T
37188898	chr6:37188898:T:C
37189093	chr6:37189093:A:AT
37189237	chr6:37189237:T:C
37189561	chr6:37189561:A:G
37189842	chr6:37189842:C:T
37189971	chr6:37189971:T:C
37189974	chr6:37189974:A:G
37190125	chr6:37190125:AG:A
37190385	chr6:37190385:G:T
37190738	chr6:37190738:G:A
37190974	chr6:37190974:G:A
37191116	chr6:37191116:T:C
37191150	chr6:37191150:G:A
37191213	chr6:37191213:A:G
37191279	chr6:37191279:C:T
37191835	chr6:37191835:A:G
37192273	chr6:37192273:G:A
37192303	chr6:37192303:C:T
37192346	chr6:37192346:T:G
37192422	chr6:37192422:G:A
37192539	chr6:37192539:C:T
37192577	chr6:37192577:C:A
37193013	chr6:37193013:A:G
37193411	chr6:37193411:C:T
37193413	chr6:37193413:C:T
37193452	chr6:37193452:A:T
37193615	chr6:37193615:T:C
37194046	chr6:37194046:G:C
37194177	chr6:37194177:T:A
37194181	chr6:37194181:T:A
37194325	chr6:37194325:C:T
37194440	chr6:37194440:A:G
37194509	chr6:37194509:C:G
37194734	chr6:37194734:G:C
37194780	chr6:37194780:G:A
37194915	chr6:37194915:A:C
37194998	chr6:37194998:G:GA
37195368	chr6:37195368:A:G
37195474	chr6:37195474:C:T
37195499	chr6:37195499:G:A
37195640	chr6:37195640:C:T
37195841	chr6:37195841:C:T
37195948	chr6:37195948:T:C
37196106	chr6:37196106:G:A
37196158	chr6:37196158:C:T
37196657	chr6:37196657:T:C
37196693	chr6:37196693:C:T
37196706	chr6:37196706:AGGCT:A
37196731	chr6:37196731:T:C
37196762	chr6:37196762:A:G
37196826	chr6:37196826:C:A
37196921	chr6:37196921:T:C
37196935	chr6:37196935:T:C
37197030	chr6:37197030:T:C
37197075	chr6:37197075:G:T
37197138	chr6:37197138:C:A
37197296	chr6:37197296:A:G
37197423	chr6:37197423:T:G
37197580	chr6:37197580:A:T
37197598	chr6:37197598:A:C
37197609	chr6:37197609:G:A
37197670	chr6:37197670:G:GC
37197672	chr6:37197672:T:C
37197731	chr6:37197731:T:A
37197866	chr6:37197866:A:C
37197880	chr6:37197880:G:A
37197928	chr6:37197928:A:G
37197933	chr6:37197933:G:A
37197996	chr6:37197996:A:G
37198052	chr6:37198052:C:T
37198763	chr6:37198763:G:T
37198766	chr6:37198766:T:G
37198807	chr6:37198807:C:G
37198922	chr6:37198922:G:A
37198999	chr6:37198999:A:T
37199003	chr6:37199003:A:T
37199113	chr6:37199113:A:G
37199369	chr6:37199369:A:T
37199446	chr6:37199446:T:A
37199487	chr6:37199487:G:C
37199507	chr6:37199507:C:G
37199676	chr6:37199676:G:A
37199737	chr6:37199737:T:A
37199919	chr6:37199919:AGGCTGTTCTC:A
37199957	chr6:37199957:C:T
37200001	chr6:37200001:T:C
37200318	chr6:37200318:A:C
37200591	chr6:37200591:G:T
37200937	chr6:37200937:T:C
37201207	chr6:37201207:G:T
37201263	chr6:37201263:T:C
37201509	chr6:37201509:A:C
37201682	chr6:37201682:G:A
37201729	chr6:37201729:A:G
37201851	chr6:37201851:G:A
37201968	chr6:37201968:C:T
37202133	chr6:37202133:C:T
37202193	chr6:37202193:GCTTT:G
37202556	chr6:37202556:C:A
37202646	chr6:37202646:G:A
37202915	chr6:37202915:C:T
37203151	chr6:37203151:T:C
37203403	chr6:37203403:G:A
37203433	chr6:37203433:T:C
37203581	chr6:37203581:G:A
37203616	chr6:37203616:G:A
37203621	chr6:37203621:A:G
37203676	chr6:37203676:C:T
37203708	chr6:37203708:C:T
37203904	chr6:37203904:GA:G
37204215	chr6:37204215:A:G
37204258	chr6:37204258:C:T
37204626	chr6:37204626:G:A
37204647	chr6:37204647:G:A
37204680	chr6:37204680:C:G
37204740	chr6:37204740:C:T
37204752	chr6:37204752:T:C
37204955	chr6:37204955:T:A
37205158	chr6:37205158:T:C
37205309	chr6:37205309:C:T
37205426	chr6:37205426:A:G
37205567	chr6:37205567:C:T
37205699	chr6:37205699:A:G
37205729	chr6:37205729:C:T
37205879	chr6:37205879:G:A
37205889	chr6:37205889:G:A
37206017	chr6:37206017:C:T
37206092	chr6:37206092:T:C
37206113	chr6:37206113:C:G
37206235	chr6:37206235:C:T
37206252	chr6:37206252:T:C
37206272	chr6:37206272:T:A
37206469	chr6:37206469:T:C
37206486	chr6:37206486:G:A
37206835	chr6:37206835:C:T
37206863	chr6:37206863:G:T
37206969	chr6:37206969:A:G
37207152	chr6:37207152:G:T
37207580	chr6:37207580:G:GACTC
37207591	chr6:37207591:C:T
37208081	chr6:37208081:G:T
37208369	chr6:37208369:C:G
37208516	chr6:37208516:G:A
37208627	chr6:37208627:C:T
37209197	chr6:37209197:T:A
37209202	chr6:37209202:A:G
37209295	chr6:37209295:G:A
37209388	chr6:37209388:C:A
37210007	chr6:37210007:A:G
37210243	chr6:37210243:G:A
37210324	chr6:37210324:G:C
37210371	chr6:37210371:A:G
37210392	chr6:37210392:G:A
37210405	chr6:37210405:A:T
37210649	chr6:37210649:C:T
37210986	chr6:37210986:C:T
37211010	chr6:37211010:T:C
37211089	chr6:37211089:T:C
37211121	chr6:37211121:T:C
37211251	chr6:37211251:CTGTT:C
37211464	chr6:37211464:G:A
37211578	chr6:37211578:GTGTGTTTGTGTT:G
37212260	chr6:37212260:G:A
37212360	chr6:37212360:G:C
37212404	chr6:37212404:T:G
37212428	chr6:37212428:C:T
37212461	chr6:37212461:G:A
37212579	chr6:37212579:G:A
37212620	chr6:37212620:G:A
37212747	chr6:37212747:A:G
37213130	chr6:37213130:A:C
37213313	chr6:37213313:G:A
37213614	chr6:37213614:G:A
37213725	chr6:37213725:G:A
37213873	chr6:37213873:C:T
37213959	chr6:37213959:A:G
37214037	chr6:37214037:C:T
37214208	chr6:37214208:C:A
37214263	chr6:37214263:T:C
37214381	chr6:37214381:G:C
37214638	chr6:37214638:T:C
37214862	chr6:37214862:G:C
37214947	chr6:37214947:C:A
37215103	chr6:37215103:G:A
37215104	chr6:37215104:G:A
37215196	chr6:37215196:A:G
37215250	chr6:37215250:G:T
37215447	chr6:37215447:C:T
37216034	chr6:37216034:A:T
37216150	chr6:37216150:C:T
37216295	chr6:37216295:T:C
37216620	chr6:37216620:C:A
37216635	chr6:37216635:G:A
37216809	chr6:37216809:T:C
37216936	chr6:37216936:C:T
37217095	chr6:37217095:A:C
37217096	chr6:37217096:C:T
37217152	chr6:37217152:G:A
37217315	chr6:37217315:T:G
37217448	chr6:37217448:CAT:C
37218065	chr6:37218065:G:C
37218114	chr6:37218114:T:C
37218121	chr6:37218121:A:G
37218749	chr6:37218749:C:G
37219831	chr6:37219831:A:G
37220030	chr6:37220030:C:T
37220718	chr6:37220718:G:A
37221475	chr6:37221475:C:T
37221864	chr6:37221864:C:T
37222158	chr6:37222158:A:C
37222246	chr6:37222246:C:T
37222270	chr6:37222270:C:T
37222378	chr6:37222378:G:A
37222812	chr6:37222812:T:G
37222919	chr6:37222919:T:C
37222940	chr6:37222940:AC:A
37223059	chr6:37223059:A:G
37223310	chr6:37223310:C:T
37223409	chr6:37223409:T:C
37223421	chr6:37223421:A:G
37224002	chr6:37224002:T:C
37224395	chr6:37224395:G:A
37224679	chr6:37224679:C:T
37224806	chr6:37224806:T:C
37225017	chr6:37225017:A:C
37225093	chr6:37225093:C:T
37225353	chr6:37225353:C:T
37225697	chr6:37225697:C:T
37225804	chr6:37225804:C:T
37225881	chr6:37225881:C:CT
37225901	chr6:37225901:T:C
37226070	chr6:37226070:T:C
37226243	chr6:37226243:T:C
37226611	chr6:37226611:C:T
37226941	chr6:37226941:T:A
37227135	chr6:37227135:G:A
37227354	chr6:37227354:C:T
37227396	chr6:37227396:G:A
37228034	chr6:37228034:C:A
37228064	chr6:37228064:G:A
37228308	chr6:37228308:A:G
37228446	chr6:37228446:G:C
37229209	chr6:37229209:C:CAGG
37229822	chr6:37229822:AAC:A
37230496	chr6:37230496:G:A
37230725	chr6:37230725:A:G
37230726	chr6:37230726:T:C
37230923	chr6:37230923:A:G
37231354	chr6:37231354:G:A
37231605	chr6:37231605:G:A
37232080	chr6:37232080:T:A
37232104	chr6:37232104:G:A
37232399	chr6:37232399:T:TG
37232581	chr6:37232581:AC:A
37232623	chr6:37232623:T:C
37233071	chr6:37233071:T:G
37233950	chr6:37233950:A:G
37234456	chr6:37234456:A:G
37234528	chr6:37234528:A:G
37234843	chr6:37234843:T:C
37236525	chr6:37236525:T:C
37236824	chr6:37236824:G:C
37237426	chr6:37237426:C:A
37237851	chr6:37237851:A:G
37237985	chr6:37237985:T:G
37238141	chr6:37238141:G:A
37238576	chr6:37238576:A:G
37238597	chr6:37238597:C:G
37239097	chr6:37239097:A:G
37239583	chr6:37239583:A:G
37239657	chr6:37239657:T:C
37239769	chr6:37239769:CATT:C
37239803	chr6:37239803:C:T
37239938	chr6:37239938:C:T
37240245	chr6:37240245:G:A
37241480	chr6:37241480:C:T
37241509	chr6:37241509:G:A
37241671	chr6:37241671:T:C
37241690	chr6:37241690:G:A
37241841	chr6:37241841:C:T
37242198	chr6:37242198:G:C
37242356	chr6:37242356:G:A
37243421	chr6:37243421:T:A
37243455	chr6:37243455:C:G
37243539	chr6:37243539:T:C
37243684	chr6:37243684:C:T
37243864	chr6:37243864:C:T
37243941	chr6:37243941:C:T
37244304	chr6:37244304:G:A
37244902	chr6:37244902:G:A
37245009	chr6:37245009:C:T
37245015	chr6:37245015:G:A
37245861	chr6:37245861:G:A
37246640	chr6:37246640:C:T
37246652	chr6:37246652:C:T
37247174	chr6:37247174:T:C
37247249	chr6:37247249:T:C
37247519	chr6:37247519:C:A
37247556	chr6:37247556:T:A
37247673	chr6:37247673:C:T
37247731	chr6:37247731:G:A
37248294	chr6:37248294:G:A
37248351	chr6:37248351:T:C
37248412	chr6:37248412:G:A
37248878	chr6:37248878:G:A
37249447	chr6:37249447:G:A
37249483	chr6:37249483:A:C
37249815	chr6:37249815:T:C
37250637	chr6:37250637:C:T
37250948	chr6:37250948:G:A
37251428	chr6:37251428:G:A
37251960	chr6:37251960:C:A
37252045	chr6:37252045:C:T
37252649	chr6:37252649:T:A
37252725	chr6:37252725:C:T
37252930	chr6:37252930:GT:G
37253168	chr6:37253168:T:A
37253181	chr6:37253181:C:T
37253425	chr6:37253425:A:G
37253585	chr6:37253585:C:T
37254002	chr6:37254002:G:A
37254005	chr6:37254005:A:G
37254015	chr6:37254015:C:T
37254320	chr6:37254320:C:A
37254863	chr6:37254863:T:C
37255406	chr6:37255406:G:A
37255425	chr6:37255425:T:G
37255519	chr6:37255519:C:T
37255755	chr6:37255755:G:A
37255974	chr6:37255974:T:A
37256011	chr6:37256011:A:G
37256455	chr6:37256455:A:G
37257365	chr6:37257365:G:A
37257478	chr6:37257478:T:A
37258261	chr6:37258261:A:G
37258288	chr6:37258288:A:G
37258659	chr6:37258659:T:C
37258684	chr6:37258684:C:T
37259320	chr6:37259320:T:G
37259460	chr6:37259460:T:G
37259558	chr6:37259558:C:CT
37259666	chr6:37259666:G:A
37260513	chr6:37260513:T:A
37260605	chr6:37260605:A:G
37260640	chr6:37260640:C:T
37261165	chr6:37261165:T:C
37261387	chr6:37261387:G:A
37261389	chr6:37261389:G:A
37261509	chr6:37261509:A:G
37261637	chr6:37261637:G:A
37261669	chr6:37261669:G:A
37262332	chr6:37262332:C:T
37262837	chr6:37262837:C:T
37262916	chr6:37262916:T:C
37263385	chr6:37263385:G:A
37263439	chr6:37263439:G:A
37263550	chr6:37263550:A:G
37263605	chr6:37263605:C:G
37263880	chr6:37263880:G:A
37264381	chr6:37264381:C:T
37264463	chr6:37264463:C:T
37264472	chr6:37264472:C:G
37264510	chr6:37264510:T:A
37264827	chr6:37264827:C:A
37266188	chr6:37266188:T:A
37266281	chr6:37266281:C:G
37266332	chr6:37266332:A:G
37266369	chr6:37266369:G:T
37266484	chr6:37266484:C:T
37266737	chr6:37266737:A:G
37266740	chr6:37266740:G:A
37266790	chr6:37266790:A:G
37267156	chr6:37267156:A:G
37267194	chr6:37267194:C:G
37267235	chr6:37267235:T:C
37267412	chr6:37267412:A:G
37267977	chr6:37267977:A:G
37269046	chr6:37269046:T:A
37269405	chr6:37269405:A:G
37269768	chr6:37269768:T:C
37269774	chr6:37269774:A:G
37270325	chr6:37270325:G:T
37270447	chr6:37270447:T:C
37270535	chr6:37270535:A:G
37270683	chr6:37270683:A:G
37271021	chr6:37271021:T:C
37271494	chr6:37271494:A:G
37271525	chr6:37271525:G:A
37271885	chr6:37271885:A:G
37272089	chr6:37272089:A:T
37272406	chr6:37272406:G:C
37272539	chr6:37272539:C:T
37273785	chr6:37273785:A:G
37274008	chr6:37274008:A:G
37274113	chr6:37274113:C:T
37274426	chr6:37274426:G:T
37274596	chr6:37274596:T:C
37274967	chr6:37274967:G:A
37274975	chr6:37274975:C:T
37274977	chr6:37274977:G:A
37275092	chr6:37275092:A:G
37275165	chr6:37275165:G:A
37275498	chr6:37275498:T:C
37275563	chr6:37275563:C:T
37275708	chr6:37275708:G:A
37275776	chr6:37275776:A:G
37275815	chr6:37275815:A:G
37276004	chr6:37276004:A:G
37276292	chr6:37276292:C:T
37276360	chr6:37276360:G:A
37276487	chr6:37276487:G:A
37276795	chr6:37276795:G:A
37276805	chr6:37276805:C:T
37276923	chr6:37276923:G:A
37277057	chr6:37277057:C:T
37277180	chr6:37277180:AT:A
37277686	chr6:37277686:T:C
37277780	chr6:37277780:T:C
37279133	chr6:37279133:G:T
37279198	chr6:37279198:TTATG:T
37279409	chr6:37279409:C:T
37279724	chr6:37279724:A:G
37280647	chr6:37280647:G:A
37280743	chr6:37280743:A:G
37280957	chr6:37280957:C:T
37280962	chr6:37280962:C:T
37281202	chr6:37281202:A:G
37281257	chr6:37281257:T:C
37281416	chr6:37281416:CAGTTT:C
37281496	chr6:37281496:C:T
37281575	chr6:37281575:C:T
37281632	chr6:37281632:T:C
37281839	chr6:37281839:G:C
37281942	chr6:37281942:G:A
37282137	chr6:37282137:C:A
37282336	chr6:37282336:A:G
37283034	chr6:37283034:C:G
37283351	chr6:37283351:T:C
37283379	chr6:37283379:G:C
37283672	chr6:37283672:A:G
37283801	chr6:37283801:G:A
37283967	chr6:37283967:A:G
37284434	chr6:37284434:C:T
37284953	chr6:37284953:G:A
37285063	chr6:37285063:A:G
37285485	chr6:37285485:C:T
37285498	chr6:37285498:C:G
37285970	chr6:37285970:T:C
37286001	chr6:37286001:T:C
37286025	chr6:37286025:T:A
37286089	chr6:37286089:G:GC
37286204	chr6:37286204:T:C
37286408	chr6:37286408:C:T
37286464	chr6:37286464:C:T
37286858	chr6:37286858:C:T
37286909	chr6:37286909:A:T
37287110	chr6:37287110:C:T
37287171	chr6:37287171:A:T
37287209	chr6:37287209:A:G
37287214	chr6:37287214:T:C
37287549	chr6:37287549:C:G
37287557	chr6:37287557:T:C
37287595	chr6:37287595:C:T
37287652	chr6:37287652:A:G
37287724	chr6:37287724:G:A
37287900	chr6:37287900:G:T
37288048	chr6:37288048:C:T
37288080	chr6:37288080:A:C
37288440	chr6:37288440:A:G
37288717	chr6:37288717:G:C
37288981	chr6:37288981:C:T
37289073	chr6:37289073:T:G
37289155	chr6:37289155:C:T
37289354	chr6:37289354:T:A
37289583	chr6:37289583:C:T
37289912	chr6:37289912:T:A
37290011	chr6:37290011:C:T
37290825	chr6:37290825:G:A
37291393	chr6:37291393:G:A
37291703	chr6:37291703:A:G
37291827	chr6:37291827:C:T
37292020	chr6:37292020:C:T
37292356	chr6:37292356:C:A
37292372	chr6:37292372:G:A
37292413	chr6:37292413:C:A
37293164	chr6:37293164:G:A
37293171	chr6:37293171:G:A
37293220	chr6:37293220:G:A
37293603	chr6:37293603:A:G
37293988	chr6:37293988:G:A
37294025	chr6:37294025:A:G
37294271	chr6:37294271:A:C
37294796	chr6:37294796:T:C
37295128	chr6:37295128:G:A
37295298	chr6:37295298:T:G
37295394	chr6:37295394:C:A
37295564	chr6:37295564:G:A
37295743	chr6:37295743:C:T
37295869	chr6:37295869:A:G
37296289	chr6:37296289:GTAT:G
37296302	chr6:37296302:GTTGA:G
37296440	chr6:37296440:G:C
37296485	chr6:37296485:A:G
37296658	chr6:37296658:C:T
37296772	chr6:37296772:A:G
37296951	chr6:37296951:C:T
37297067	chr6:37297067:T:A
37297112	chr6:37297112:C:G
37297178	chr6:37297178:A:G
37297304	chr6:37297304:C:T
37297834	chr6:37297834:A:G
37298159	chr6:37298159:G:A
37298367	chr6:37298367:T:C
37298482	chr6:37298482:C:T
37298773	chr6:37298773:C:A
37298796	chr6:37298796:C:T
37298806	chr6:37298806:G:A
37298840	chr6:37298840:T:C
37298902	chr6:37298902:A:G
37299032	chr6:37299032:C:T
37299124	chr6:37299124:G:C
37299598	chr6:37299598:A:C
37299924	chr6:37299924:G:T
37300036	chr6:37300036:A:T
37300337	chr6:37300337:G:T
37300601	chr6:37300601:C:A
37300855	chr6:37300855:G:A
37301410	chr6:37301410:C:T
37301788	chr6:37301788:G:A
37301965	chr6:37301965:T:C
37302593	chr6:37302593:G:A
37302980	chr6:37302980:A:G
37303114	chr6:37303114:T:C
37303522	chr6:37303522:G:A
37303770	chr6:37303770:G:A
37304129	chr6:37304129:T:C
37304161	chr6:37304161:T:C
37304387	chr6:37304387:C:T
37304454	chr6:37304454:C:T
37304509	chr6:37304509:G:T
37304592	chr6:37304592:G:A
37304804	chr6:37304804:T:A
37304988	chr6:37304988:T:C
37305048	chr6:37305048:A:G
37305379	chr6:37305379:T:C
37305542	chr6:37305542:G:A
37305771	chr6:37305771:C:T
37305802	chr6:37305802:C:G
37306034	chr6:37306034:G:C
37306179	chr6:37306179:T:C
37306335	chr6:37306335:G:C
37306478	chr6:37306478:A:G
37306808	chr6:37306808:G:A
37306909	chr6:37306909:C:T
37307388	chr6:37307388:C:T
37307434	chr6:37307434:C:T
37307546	chr6:37307546:G:A
37307638	chr6:37307638:G:T
37307721	chr6:37307721:C:T
37307723	chr6:37307723:A:G
37308367	chr6:37308367:T:C
37308635	chr6:37308635:G:T
37308880	chr6:37308880:TG:T
37309142	chr6:37309142:C:A
37309187	chr6:37309187:T:C
37309847	chr6:37309847:G:A
37309897	chr6:37309897:C:T
37309960	chr6:37309960:T:C
37310022	chr6:37310022:T:A
37310266	chr6:37310266:TAA:T
37310387	chr6:37310387:G:A
37310463	chr6:37310463:G:C
37310623	chr6:37310623:G:A
37310868	chr6:37310868:A:G
37310915	chr6:37310915:G:A
37310975	chr6:37310975:T:C
37311157	chr6:37311157:T:C
37311534	chr6:37311534:G:A
37311619	chr6:37311619:G:A
37311627	chr6:37311627:C:T
37311680	chr6:37311680:AGAAAG:A
37311717	chr6:37311717:T:C
37313068	chr6:37313068:A:G
37313559	chr6:37313559:T:G
37314147	chr6:37314147:T:C
37314159	chr6:37314159:G:A
37314222	chr6:37314222:T:C
37314423	chr6:37314423:C:T
37314765	chr6:37314765:T:C
37314880	chr6:37314880:G:A
37315100	chr6:37315100:A:G
37315171	chr6:37315171:A:G
37315733	chr6:37315733:G:A
37315992	chr6:37315992:G:A
37316501	chr6:37316501:C:G
37317383	chr6:37317383:G:C
37317569	chr6:37317569:G:A
37318535	chr6:37318535:G:A
37318856	chr6:37318856:G:A
37319037	chr6:37319037:G:A
37319585	chr6:37319585:A:G
37319904	chr6:37319904:G:A
37320153	chr6:37320153:G:A
37320160	chr6:37320160:A:G
37320253	chr6:37320253:T:C
37320259	chr6:37320259:C:T
37320260	chr6:37320260:A:G
37320506	chr6:37320506:G:A
37320678	chr6:37320678:C:T
37321596	chr6:37321596:T:C
37321858	chr6:37321858:A:G
37321895	chr6:37321895:G:A
37322005	chr6:37322005:T:C
37322030	chr6:37322030:A:G
37323065	chr6:37323065:A:G
37323713	chr6:37323713:A:G
37323740	chr6:37323740:G:A
37323819	chr6:37323819:G:A
37323914	chr6:37323914:C:G
37323925	chr6:37323925:T:G
37324031	chr6:37324031:A:T
37324189	chr6:37324189:A:G
37324268	chr6:37324268:T:C
37324563	chr6:37324563:T:C
37324592	chr6:37324592:A:G
37324667	chr6:37324667:G:C
37324762	chr6:37324762:G:A
37325010	chr6:37325010:G:A
37325121	chr6:37325121:G:C
37325578	chr6:37325578:C:T
37325676	chr6:37325676:T:C
37325698	chr6:37325698:C:T
37325798	chr6:37325798:A:C
37325863	chr6:37325863:C:T
37325956	chr6:37325956:C:T
37325957	chr6:37325957:G:A
37326737	chr6:37326737:A:G
37326743	chr6:37326743:A:G
37326783	chr6:37326783:G:A
37326803	chr6:37326803:A:G
37327099	chr6:37327099:G:A
37327854	chr6:37327854:A:G
37328040	chr6:37328040:G:A
37328097	chr6:37328097:TGAGGTCAG:T
37328264	chr6:37328264:C:T
37328323	chr6:37328323:GATA:G
37328327	chr6:37328327:GA:G
37328328	chr6:37328328:A:G
37328720	chr6:37328720:T:G
37328762	chr6:37328762:C:T
37329221	chr6:37329221:T:C
37329253	chr6:37329253:G:T
37329415	chr6:37329415:G:A
37329588	chr6:37329588:C:T
37329620	chr6:37329620:C:T
37329716	chr6:37329716:A:G
37330462	chr6:37330462:C:T
37330515	chr6:37330515:C:T
37330688	chr6:37330688:T:C
37330800	chr6:37330800:GT:G
37330899	chr6:37330899:G:A
37331337	chr6:37331337:C:G
37331391	chr6:37331391:G:T
37331660	chr6:37331660:G:A
37331872	chr6:37331872:G:A
37332180	chr6:37332180:C:T
37332373	chr6:37332373:C:T
37332413	chr6:37332413:G:A
37332508	chr6:37332508:C:T
37332619	chr6:37332619:G:T
37333341	chr6:37333341:A:G
37333441	chr6:37333441:T:C
37333460	chr6:37333460:C:T
37333810	chr6:37333810:T:C
37333911	chr6:37333911:C:T
37334529	chr6:37334529:T:C
37334656	chr6:37334656:C:A
37335347	chr6:37335347:G:T
37336003	chr6:37336003:G:GC
37336107	chr6:37336107:C:T
37336235	chr6:37336235:T:C
37336402	chr6:37336402:T:C
37336610	chr6:37336610:A:G
37336719	chr6:37336719:G:A
37336875	chr6:37336875:T:G
37337320	chr6:37337320:C:G
37337415	chr6:37337415:C:T
37337542	chr6:37337542:A:G
37337846	chr6:37337846:T:G
37338739	chr6:37338739:C:G
37338878	chr6:37338878:A:G
37339212	chr6:37339212:C:T
37339454	chr6:37339454:C:T
37339483	chr6:37339483:G:C
37340383	chr6:37340383:G:A
37340418	chr6:37340418:A:C
37340751	chr6:37340751:CT:C
37340786	chr6:37340786:C:T
37340818	chr6:37340818:G:C
37340867	chr6:37340867:TC:T
37341550	chr6:37341550:G:A
37342063	chr6:37342063:T:C
37342150	chr6:37342150:A:G
37342154	chr6:37342154:T:G
37342173	chr6:37342173:CAGCCCCA:C
37342194	chr6:37342194:C:A
37342673	chr6:37342673:A:G
37342841	chr6:37342841:T:C
37343216	chr6:37343216:C:T
37343526	chr6:37343526:A:G
37343592	chr6:37343592:G:A
37344408	chr6:37344408:C:T
37344596	chr6:37344596:A:G
37344618	chr6:37344618:C:T
37344629	chr6:37344629:GTC:G
37344732	chr6:37344732:C:T
37345304	chr6:37345304:A:G
37345469	chr6:37345469:A:G
37345498	chr6:37345498:G:A
37345767	chr6:37345767:A:G
37345814	chr6:37345814:G:A
37345947	chr6:37345947:C:G
37346337	chr6:37346337:C:T
37346735	chr6:37346735:T:C
37346864	chr6:37346864:T:C
37346923	chr6:37346923:A:G
37347245	chr6:37347245:G:A
37347695	chr6:37347695:C:A
37348070	chr6:37348070:G:A
37348191	chr6:37348191:A:G
37348455	chr6:37348455:G:A
37349188	chr6:37349188:G:A
37349249	chr6:37349249:A:G
37349255	chr6:37349255:A:G
37349841	chr6:37349841:C:G
37349874	chr6:37349874:C:G
37349886	chr6:37349886:A:G
37349945	chr6:37349945:G:A
37350171	chr6:37350171:T:C
37350235	chr6:37350235:G:A
37350285	chr6:37350285:A:C
37350334	chr6:37350334:C:T
37350944	chr6:37350944:G:A
37351484	chr6:37351484:A:G
37352122	chr6:37352122:A:G
37352419	chr6:37352419:CA:C
37352938	chr6:37352938:C:T
37354015	chr6:37354015:G:T
37354076	chr6:37354076:G:T
37354569	chr6:37354569:A:T
37355263	chr6:37355263:A:G
37355424	chr6:37355424:T:A
37355482	chr6:37355482:G:A
37356892	chr6:37356892:C:T
37357081	chr6:37357081:G:T
37357117	chr6:37357117:C:G
37357639	chr6:37357639:T:G
37357916	chr6:37357916:A:C
37358441	chr6:37358441:T:A
37358823	chr6:37358823:G:A
37359089	chr6:37359089:C:CTG
37359618	chr6:37359618:A:G
37359863	chr6:37359863:C:G
37360223	chr6:37360223:C:T
37360388	chr6:37360388:G:A
37360402	chr6:37360402:G:A
37360439	chr6:37360439:C:CT
37360777	chr6:37360777:A:G
37361225	chr6:37361225:A:G
37361505	chr6:37361505:C:T
37361772	chr6:37361772:G:A
37362024	chr6:37362024:A:G
37362263	chr6:37362263:T:C
37362516	chr6:37362516:TTTAA:T
37362679	chr6:37362679:A:G
37362975	chr6:37362975:C:T
37363273	chr6:37363273:C:G
37363680	chr6:37363680:A:ATTAC
37363720	chr6:37363720:T:C
37363876	chr6:37363876:C:T
37364023	chr6:37364023:T:C
37365394	chr6:37365394:G:T
37365508	chr6:37365508:A:G
37365542	chr6:37365542:G:A
37365674	chr6:37365674:A:G
37366394	chr6:37366394:T:C
37366683	chr6:37366683:T:TCCCTCATATTTGGGTTG
37366983	chr6:37366983:C:T
37367142	chr6:37367142:G:A
37367387	chr6:37367387:T:C
37367565	chr6:37367565:G:A
37367683	chr6:37367683:T:C
37367722	chr6:37367722:A:G
37369583	chr6:37369583:T:C
37369740	chr6:37369740:G:A
37370258	chr6:37370258:G:A
37370566	chr6:37370566:G:A
37370573	chr6:37370573:A:T
37371110	chr6:37371110:G:A
37371172	chr6:37371172:T:C
37371193	chr6:37371193:G:C
37371241	chr6:37371241:A:G
37371343	chr6:37371343:T:C
37371454	chr6:37371454:G:A
37371591	chr6:37371591:A:G
37371975	chr6:37371975:T:C
37372545	chr6:37372545:G:A
37372838	chr6:37372838:G:A
37372841	chr6:37372841:T:C
37372996	chr6:37372996:A:G
37373249	chr6:37373249:C:CCTT
37373458	chr6:37373458:G:A
37373646	chr6:37373646:C:G
37373850	chr6:37373850:A:G
37373876	chr6:37373876:T:G
37374082	chr6:37374082:T:C
37374144	chr6:37374144:A:G
37374414	chr6:37374414:G:A
37374995	chr6:37374995:A:T
37375083	chr6:37375083:T:C
37375392	chr6:37375392:A:G
37375924	chr6:37375924:C:T
37375928	chr6:37375928:G:C
37375982	chr6:37375982:G:A
37375983	chr6:37375983:G:T
37376070	chr6:37376070:T:C
37376399	chr6:37376399:A:C
37376546	chr6:37376546:G:C
37377367	chr6:37377367:A:G
37377674	chr6:37377674:G:T
37377928	chr6:37377928:T:C
37378225	chr6:37378225:C:T
37378336	chr6:37378336:C:T
37378375	chr6:37378375:C:T
37378494	chr6:37378494:G:A
37379102	chr6:37379102:C:T
37379457	chr6:37379457:G:A
37379527	chr6:37379527:A:G
37379763	chr6:37379763:G:A
37380540	chr6:37380540:A:G
37380543	chr6:37380543:C:T
37380583	chr6:37380583:A:C
37381144	chr6:37381144:C:T
37381257	chr6:37381257:G:A
37381290	chr6:37381290:G:A
37381542	chr6:37381542:C:T
37382685	chr6:37382685:C:G
37383705	chr6:37383705:G:A
37383921	chr6:37383921:C:G
37383951	chr6:37383951:G:A
37385035	chr6:37385035:T:C
37385080	chr6:37385080:C:G
37385164	chr6:37385164:C:T
37386075	chr6:37386075:A:G
37386182	chr6:37386182:T:TGCCAATCACTCTTATTGGCACC
37386283	chr6:37386283:A:T
37386422	chr6:37386422:C:T
37386639	chr6:37386639:A:G
37386659	chr6:37386659:C:T
37387482	chr6:37387482:A:G
37387489	chr6:37387489:C:T
37387577	chr6:37387577:T:C
37388106	chr6:37388106:A:G
37388522	chr6:37388522:G:C
37388642	chr6:37388642:G:A
37389140	chr6:37389140:G:C
37389216	chr6:37389216:A:G
37389328	chr6:37389328:G:A
37390246	chr6:37390246:A:C
37390283	chr6:37390283:GGGTGAT:G
37390626	chr6:37390626:A:G
37391130	chr6:37391130:C:T
37391446	chr6:37391446:A:G
37391539	chr6:37391539:C:T
37392170	chr6:37392170:A:G
37392674	chr6:37392674:G:A
37392781	chr6:37392781:T:C
37393733	chr6:37393733:C:T
37395079	chr6:37395079:T:C
37395218	chr6:37395218:G:C
37395418	chr6:37395418:G:A
37395945	chr6:37395945:G:C
37396555	chr6:37396555:G:A
37396853	chr6:37396853:A:C
37397614	chr6:37397614:G:C
37397701	chr6:37397701:C:T
37397746	chr6:37397746:C:T
37398275	chr6:37398275:A:AC
37398853	chr6:37398853:T:C
37399423	chr6:37399423:GGATGTATA:G
37399831	chr6:37399831:T:G
37399843	chr6:37399843:G:A
37399872	chr6:37399872:C:T
37400273	chr6:37400273:G:A
37400586	chr6:37400586:C:T
37400676	chr6:37400676:G:A
37401063	chr6:37401063:T:C
37401162	chr6:37401162:C:G
37401199	chr6:37401199:A:G
37401241	chr6:37401241:T:C
37401338	chr6:37401338:T:A
37401466	chr6:37401466:G:A
37401723	chr6:37401723:G:A
37402368	chr6:37402368:A:G
37402510	chr6:37402510:T:C
37402651	chr6:37402651:T:G
37402732	chr6:37402732:C:A
37402790	chr6:37402790:T:G
37402912	chr6:37402912:A:G
37403126	chr6:37403126:T:G
37403148	chr6:37403148:A:G
37403453	chr6:37403453:TTA:T
37404084	chr6:37404084:G:A
37404234	chr6:37404234:C:T
37404243	chr6:37404243:G:GC
37404258	chr6:37404258:C:T
37405022	chr6:37405022:A:G
37405175	chr6:37405175:C:T
37405266	chr6:37405266:GA:G
37405621	chr6:37405621:A:G
37405707	chr6:37405707:A:C
37405895	chr6:37405895:T:G
37406018	chr6:37406018:T:TCTTG
37406168	chr6:37406168:G:C
37406539	chr6:37406539:A:G
37406548	chr6:37406548:G:A
37406841	chr6:37406841:G:C
37407163	chr6:37407163:T:C
37407172	chr6:37407172:G:A
37407265	chr6:37407265:A:G
37407559	chr6:37407559:A:G
37407891	chr6:37407891:A:G
37408238	chr6:37408238:C:T
37408482	chr6:37408482:G:A
37408517	chr6:37408517:A:T
37408739	chr6:37408739:C:G
37408752	chr6:37408752:T:A
37408902	chr6:37408902:G:A
37409762	chr6:37409762:G:A
37409904	chr6:37409904:A:C
37410048	chr6:37410048:C:G
37410189	chr6:37410189:C:T
37410262	chr6:37410262:G:A
37410445	chr6:37410445:C:T
37411142	chr6:37411142:C:A
37411282	chr6:37411282:C:A
37411658	chr6:37411658:A:G
37412377	chr6:37412377:C:T
37412382	chr6:37412382:A:G
37412418	chr6:37412418:TG:T
37412548	chr6:37412548:T:C
37412863	chr6:37412863:T:C
37413320	chr6:37413320:G:T
37413464	chr6:37413464:T:G
37414049	chr6:37414049:C:T
37414127	chr6:37414127:G:A
37414128	chr6:37414128:T:C
37414579	chr6:37414579:C:T
37414659	chr6:37414659:C:T
37414817	chr6:37414817:A:G
37415247	chr6:37415247:T:C
37415543	chr6:37415543:A:G
37415545	chr6:37415545:A:G
37415549	chr6:37415549:A:G
37415761	chr6:37415761:C:T
37415972	chr6:37415972:T:C
37416385	chr6:37416385:C:A
37416570	chr6:37416570:AT:A
37416858	chr6:37416858:C:T
37416930	chr6:37416930:G:A
37416959	chr6:37416959:C:T
37417017	chr6:37417017:G:A
37417255	chr6:37417255:G:A
37417283	chr6:37417283:A:G
37417411	chr6:37417411:C:T
37417414	chr6:37417414:C:G
37417933	chr6:37417933:T:C
37418244	chr6:37418244:C:T
37418605	chr6:37418605:C:T
37418896	chr6:37418896:G:T
37420174	chr6:37420174:G:A
37420180	chr6:37420180:G:A
37420227	chr6:37420227:G:A
37420418	chr6:37420418:C:T
37420430	chr6:37420430:C:T
37420496	chr6:37420496:G:A
37420960	chr6:37420960:T:C
37421142	chr6:37421142:C:T
37421146	chr6:37421146:A:G
37421164	chr6:37421164:C:T
37421388	chr6:37421388:A:G
37422178	chr6:37422178:T:C
37422220	chr6:37422220:T:C
37422227	chr6:37422227:T:A
37422229	chr6:37422229:T:A
37422435	chr6:37422435:A:G
37422530	chr6:37422530:G:A
37422596	chr6:37422596:C:A
37424001	chr6:37424001:G:A
37424079	chr6:37424079:G:A
37424137	chr6:37424137:G:A
37425209	chr6:37425209:TG:T
37425448	chr6:37425448:C:T
37425776	chr6:37425776:A:G
37426271	chr6:37426271:C:T
37426632	chr6:37426632:C:T
37426682	chr6:37426682:C:T
37427097	chr6:37427097:G:A
37427212	chr6:37427212:C:T
37427728	chr6:37427728:G:A
37427796	chr6:37427796:C:T
37427812	chr6:37427812:T:C
37428332	chr6:37428332:C:T
37428885	chr6:37428885:TG:T
37429364	chr6:37429364:C:T
37429582	chr6:37429582:G:T
37429927	chr6:37429927:G:C
37429951	chr6:37429951:A:T
37430141	chr6:37430141:C:T
37431485	chr6:37431485:A:G
37431793	chr6:37431793:T:A
37432536	chr6:37432536:T:C
37432787	chr6:37432787:C:G
37433131	chr6:37433131:A:G
37433227	chr6:37433227:C:T
37433348	chr6:37433348:C:T
37434002	chr6:37434002:A:G
37434005	chr6:37434005:C:T
37434006	chr6:37434006:T:TC
37434294	chr6:37434294:C:G
37434686	chr6:37434686:T:C
37435324	chr6:37435324:A:T
37435591	chr6:37435591:A:C
37435815	chr6:37435815:A:G
37435899	chr6:37435899:G:A
37436098	chr6:37436098:T:C
37436456	chr6:37436456:G:A
37437035	chr6:37437035:C:T
37437485	chr6:37437485:C:T
37437850	chr6:37437850:T:C
37438315	chr6:37438315:G:A
37438341	chr6:37438341:C:T
37438365	chr6:37438365:A:G
37439341	chr6:37439341:C:T
37439398	chr6:37439398:G:A
37440039	chr6:37440039:CT:C
37440983	chr6:37440983:A:G
37441252	chr6:37441252:A:G
37441281	chr6:37441281:G:A
37441351	chr6:37441351:C:T
37441495	chr6:37441495:A:G
37441790	chr6:37441790:G:A
37441858	chr6:37441858:A:C
37442131	chr6:37442131:G:A
37442727	chr6:37442727:T:C
37443201	chr6:37443201:C:A
37444160	chr6:37444160:C:T
37444751	chr6:37444751:G:A
37444762	chr6:37444762:C:T
37444959	chr6:37444959:G:A
37444960	chr6:37444960:A:T
37445612	chr6:37445612:C:T
37445633	chr6:37445633:T:C
37445751	chr6:37445751:CCAAAGTGCTGG:C
37445949	chr6:37445949:A:G
37446528	chr6:37446528:A:G
37446579	chr6:37446579:G:C
37447300	chr6:37447300:G:A
37447349	chr6:37447349:T:C
37447706	chr6:37447706:C:T
37447900	chr6:37447900:C:A
37447975	chr6:37447975:C:T
37448443	chr6:37448443:C:G
37449780	chr6:37449780:G:A
37450487	chr6:37450487:A:G
37450551	chr6:37450551:A:G
37450752	chr6:37450752:G:A
37450799	chr6:37450799:G:A
37451165	chr6:37451165:T:C
37451444	chr6:37451444:G:A
37451923	chr6:37451923:G:T
37452336	chr6:37452336:T:A
37452373	chr6:37452373:T:C
37452438	chr6:37452438:G:A
37453378	chr6:37453378:A:G
37454021	chr6:37454021:G:A
37454342	chr6:37454342:C:T
37454380	chr6:37454380:T:C
37454657	chr6:37454657:A:G
37454661	chr6:37454661:G:A
37454763	chr6:37454763:T:C
37454906	chr6:37454906:A:G
37454980	chr6:37454980:A:G
37455882	chr6:37455882:A:G
37456244	chr6:37456244:C:T
37456899	chr6:37456899:A:G
37457212	chr6:37457212:G:A
37457426	chr6:37457426:C:T
37457528	chr6:37457528:A:G
37457577	chr6:37457577:A:C
37457866	chr6:37457866:A:G
37458346	chr6:37458346:C:T
37458653	chr6:37458653:T:C
37459832	chr6:37459832:A:G
37460040	chr6:37460040:G:A
37460157	chr6:37460157:T:C
37460441	chr6:37460441:A:G
37460544	chr6:37460544:A:G
37460671	chr6:37460671:G:A
37460801	chr6:37460801:G:A
37460996	chr6:37460996:T:G
37461709	chr6:37461709:A:G
37462712	chr6:37462712:G:A
37463793	chr6:37463793:T:C
37463981	chr6:37463981:T:C
37464032	chr6:37464032:A:G
37464059	chr6:37464059:C:G
37464271	chr6:37464271:C:T
37464570	chr6:37464570:C:T
37465256	chr6:37465256:ACT:A
37466048	chr6:37466048:G:T
37466177	chr6:37466177:A:G
37466332	chr6:37466332:C:T
37466429	chr6:37466429:C:T
37466587	chr6:37466587:T:C
37467064	chr6:37467064:G:A
37467081	chr6:37467081:T:C
37467121	chr6:37467121:C:T
37467272	chr6:37467272:T:C
37467396	chr6:37467396:T:C
37467824	chr6:37467824:C:T
37468451	chr6:37468451:C:T
37468698	chr6:37468698:A:T
37468942	chr6:37468942:G:A
37469511	chr6:37469511:T:C
37469514	chr6:37469514:T:G
37470051	chr6:37470051:C:T
37470392	chr6:37470392:C:T
37470562	chr6:37470562:C:G
37470991	chr6:37470991:C:T
37471435	chr6:37471435:C:T
37471588	chr6:37471588:C:T
37471589	chr6:37471589:G:A
37471600	chr6:37471600:A:G
37471735	chr6:37471735:C:T
37472089	chr6:37472089:G:T
37472410	chr6:37472410:T:C
37472690	chr6:37472690:C:T
37472691	chr6:37472691:G:A
37472872	chr6:37472872:G:A
37474541	chr6:37474541:A:G
37474849	chr6:37474849:G:A
37476018	chr6:37476018:C:T
37476174	chr6:37476174:G:A
37476640	chr6:37476640:TTAGA:T
37476696	chr6:37476696:C:G
37477037	chr6:37477037:G:A
37477087	chr6:37477087:C:T
37477216	chr6:37477216:C:T
37477303	chr6:37477303:C:T
37477325	chr6:37477325:C:T
37477368	chr6:37477368:C:T
37477589	chr6:37477589:C:T
37477972	chr6:37477972:A:G
37478097	chr6:37478097:T:C
37478127	chr6:37478127:C:T
37478285	chr6:37478285:TCA:T
37478387	chr6:37478387:C:T
37478572	chr6:37478572:C:T
37478675	chr6:37478675:C:A
37478763	chr6:37478763:G:A
37479299	chr6:37479299:G:A
37479359	chr6:37479359:G:C
37479518	chr6:37479518:G:A
37479526	chr6:37479526:C:T
37479541	chr6:37479541:C:T
37479571	chr6:37479571:T:C
37479918	chr6:37479918:A:G
37480218	chr6:37480218:C:G
37480232	chr6:37480232:C:T
37480336	chr6:37480336:T:G
37480337	chr6:37480337:T:G
37480338	chr6:37480338:C:CCCAGAGAA
37480390	chr6:37480390:GA:G
37480447	chr6:37480447:G:C
37480928	chr6:37480928:G:A
37480987	chr6:37480987:G:A
37481033	chr6:37481033:C:T
37481941	chr6:37481941:G:C
37482114	chr6:37482114:T:C
37482174	chr6:37482174:T:C
37482879	chr6:37482879:C:T
37483027	chr6:37483027:C:G
37483133	chr6:37483133:C:G
37483331	chr6:37483331:G:A
37483335	chr6:37483335:C:T
37483746	chr6:37483746:A:G
37483920	chr6:37483920:G:T
37483982	chr6:37483982:G:C
37484078	chr6:37484078:G:T
37484215	chr6:37484215:T:C
37484349	chr6:37484349:C:T
37485525	chr6:37485525:C:T
37485598	chr6:37485598:G:A
37485647	chr6:37485647:C:T
37486015	chr6:37486015:C:G
37486310	chr6:37486310:C:T
37486483	chr6:37486483:A:C
37486683	chr6:37486683:A:G
37486783	chr6:37486783:T:G
37487429	chr6:37487429:C:G
37487511	chr6:37487511:C:T
37487585	chr6:37487585:G:A
37487866	chr6:37487866:T:G
37488064	chr6:37488064:C:T
37488354	chr6:37488354:G:A
37488433	chr6:37488433:C:T
37489097	chr6:37489097:G:A
37489108	chr6:37489108:C:T
37489256	chr6:37489256:A:AC
37489329	chr6:37489329:C:T
37489844	chr6:37489844:C:A
37490252	chr6:37490252:T:A
37490830	chr6:37490830:TC:T
37490898	chr6:37490898:C:T
37490961	chr6:37490961:G:A
37491045	chr6:37491045:G:A
37491800	chr6:37491800:C:T
37491917	chr6:37491917:C:A
37492057	chr6:37492057:C:T
37492574	chr6:37492574:C:A
37492998	chr6:37492998:T:C
37493196	chr6:37493196:A:G
37493242	chr6:37493242:G:A
37493325	chr6:37493325:C:T
37494142	chr6:37494142:C:T
37494264	chr6:37494264:C:T
37494754	chr6:37494754:C:T
37494793	chr6:37494793:A:G
37494940	chr6:37494940:C:T
37495026	chr6:37495026:C:T
37495095	chr6:37495095:T:C
37495096	chr6:37495096:G:A
37495248	chr6:37495248:C:T
37496393	chr6:37496393:C:T
37496558	chr6:37496558:A:G
37496662	chr6:37496662:G:A
37496866	chr6:37496866:G:C
37496948	chr6:37496948:C:T
37497217	chr6:37497217:G:A
37497278	chr6:37497278:G:A
37498043	chr6:37498043:T:C
37498140	chr6:37498140:T:C
37498456	chr6:37498456:A:G
37498600	chr6:37498600:C:T
37498838	chr6:37498838:C:T
37499558	chr6:37499558:G:A
37499760	chr6:37499760:C:T
37501300	chr6:37501300:C:T
37501340	chr6:37501340:C:G
37501614	chr6:37501614:C:T
37502008	chr6:37502008:T:A
37502792	chr6:37502792:C:G
37503235	chr6:37503235:C:G
37503321	chr6:37503321:G:A
37503380	chr6:37503380:AT:A
37504724	chr6:37504724:C:G
37505299	chr6:37505299:A:G
37505422	chr6:37505422:C:T
37505853	chr6:37505853:C:T
37506048	chr6:37506048:C:A
37506245	chr6:37506245:A:C
37506335	chr6:37506335:G:A
37506421	chr6:37506421:G:A
37506782	chr6:37506782:A:G
37506799	chr6:37506799:T:C
37507015	chr6:37507015:T:C
37507099	chr6:37507099:A:G
37507297	chr6:37507297:A:G
37507413	chr6:37507413:C:A
37507427	chr6:37507427:T:C
37507467	chr6:37507467:C:T
37507498	chr6:37507498:A:T
37508830	chr6:37508830:C:T
37509224	chr6:37509224:C:A
37509338	chr6:37509338:G:A
37509486	chr6:37509486:T:C
37510014	chr6:37510014:T:C
37510627	chr6:37510627:GA:G
37510895	chr6:37510895:T:G
37510908	chr6:37510908:A:T
37511191	chr6:37511191:T:A
37511365	chr6:37511365:C:T
37511503	chr6:37511503:CACA:C
37511820	chr6:37511820:G:T
37511914	chr6:37511914:C:T
37512077	chr6:37512077:A:G
37512186	chr6:37512186:C:T
37512196	chr6:37512196:G:A
37512407	chr6:37512407:C:T
37512415	chr6:37512415:GT:G
37512616	chr6:37512616:A:G
37512628	chr6:37512628:C:T
37512729	chr6:37512729:G:A
37512828	chr6:37512828:T:C
37512907	chr6:37512907:T:C
37513096	chr6:37513096:C:G
37513110	chr6:37513110:T:C
37513274	chr6:37513274:G:C
37513337	chr6:37513337:C:T
37513373	chr6:37513373:C:T
37513408	chr6:37513408:G:C
37513422	chr6:37513422:A:G
37513549	chr6:37513549:A:G
37513568	chr6:37513568:G:A
37513572	chr6:37513572:CAG:C
37513661	chr6:37513661:C:T
37513747	chr6:37513747:G:C
37513983	chr6:37513983:A:G
37514323	chr6:37514323:C:T
37514562	chr6:37514562:A:G
37514928	chr6:37514928:C:T
37515095	chr6:37515095:C:T
37515158	chr6:37515158:C:A
37515166	chr6:37515166:C:T
37515333	chr6:37515333:T:C
37515366	chr6:37515366:A:G
37515421	chr6:37515421:G:A
37515519	chr6:37515519:C:T
37515759	chr6:37515759:G:A
37515819	chr6:37515819:C:T
37515844	chr6:37515844:T:G
37515937	chr6:37515937:C:T
37516016	chr6:37516016:C:T
37516032	chr6:37516032:A:G
37516327	chr6:37516327:A:G
37516335	chr6:37516335:A:G
37516438	chr6:37516438:G:T
37516579	chr6:37516579:G:A
37516922	chr6:37516922:C:G
37516953	chr6:37516953:G:A
37517014	chr6:37517014:T:C
37517072	chr6:37517072:C:T
37517143	chr6:37517143:C:G
37517194	chr6:37517194:A:C
37517240	chr6:37517240:GA:G
37517283	chr6:37517283:C:A
37517403	chr6:37517403:G:A
37517708	chr6:37517708:A:G
37517963	chr6:37517963:G:A
37518040	chr6:37518040:C:T
37518276	chr6:37518276:G:A
37518369	chr6:37518369:T:C
37518475	chr6:37518475:G:A
37518534	chr6:37518534:A:G
37518594	chr6:37518594:C:T
37518688	chr6:37518688:C:T
37518863	chr6:37518863:G:A
37518918	chr6:37518918:T:C
37518974	chr6:37518974:A:G
37519268	chr6:37519268:T:C
37519300	chr6:37519300:G:T
37519346	chr6:37519346:C:G
37519385	chr6:37519385:A:G
37519564	chr6:37519564:T:C
37519638	chr6:37519638:T:A
37519898	chr6:37519898:T:C
37519946	chr6:37519946:G:A
37519975	chr6:37519975:A:T
37519994	chr6:37519994:G:A
37520225	chr6:37520225:C:A
37520340	chr6:37520340:A:T
37520395	chr6:37520395:G:A
37520545	chr6:37520545:T:A
37520590	chr6:37520590:C:T
37520699	chr6:37520699:C:T
37520729	chr6:37520729:T:C
37520798	chr6:37520798:G:A
37520846	chr6:37520846:C:T
37520967	chr6:37520967:A:T
37521099	chr6:37521099:C:T
37521219	chr6:37521219:T:G
37521613	chr6:37521613:C:T
37521629	chr6:37521629:A:G
37521711	chr6:37521711:G:A
37521827	chr6:37521827:T:C
37522294	chr6:37522294:G:A
37522327	chr6:37522327:C:G
37522636	chr6:37522636:G:A
37522734	chr6:37522734:G:C
37522755	chr6:37522755:A:G
37523661	chr6:37523661:G:C
37523740	chr6:37523740:C:T
37523776	chr6:37523776:C:T
37523993	chr6:37523993:C:T
37524282	chr6:37524282:G:A
37524642	chr6:37524642:G:A
37524656	chr6:37524656:C:T
37524768	chr6:37524768:T:A
37525021	chr6:37525021:T:C
37525178	chr6:37525178:C:T
37525677	chr6:37525677:G:A
37525786	chr6:37525786:T:G
37525826	chr6:37525826:G:A
37525875	chr6:37525875:G:A
37525885	chr6:37525885:T:A
37525892	chr6:37525892:A:G
37525962	chr6:37525962:C:T
37526250	chr6:37526250:A:T
37526532	chr6:37526532:G:A
37526629	chr6:37526629:T:C
37526674	chr6:37526674:C:T
37526767	chr6:37526767:C:T
37526901	chr6:37526901:C:T
37526927	chr6:37526927:T:C
37526943	chr6:37526943:G:A
37527016	chr6:37527016:G:A
37527618	chr6:37527618:T:G
37527721	chr6:37527721:C:A
37528007	chr6:37528007:C:A
37528411	chr6:37528411:C:T
37528515	chr6:37528515:A:C
37529039	chr6:37529039:G:A
37529102	chr6:37529102:C:G
37529197	chr6:37529197:A:G
37529387	chr6:37529387:A:G
37529573	chr6:37529573:C:T
37529589	chr6:37529589:C:A
37529592	chr6:37529592:C:T
37529646	chr6:37529646:G:T
37529735	chr6:37529735:A:G
37529980	chr6:37529980:C:T
37530136	chr6:37530136:G:A
37530231	chr6:37530231:G:A
37530293	chr6:37530293:G:A
37530645	chr6:37530645:C:A
37530844	chr6:37530844:G:A
37531103	chr6:37531103:G:A
37531208	chr6:37531208:A:G
37531678	chr6:37531678:G:A
37532066	chr6:37532066:G:A
37532497	chr6:37532497:G:A
37532544	chr6:37532544:T:C
37532764	chr6:37532764:G:A
37532778	chr6:37532778:G:C
37532805	chr6:37532805:G:C
37532984	chr6:37532984:C:G
37533158	chr6:37533158:C:T
37533159	chr6:37533159:G:A
37533536	chr6:37533536:C:G
37534090	chr6:37534090:A:G
37534566	chr6:37534566:C:T
37534809	chr6:37534809:C:A
37535093	chr6:37535093:C:T
37535457	chr6:37535457:C:T
37536087	chr6:37536087:T:C
37536105	chr6:37536105:C:T
37536182	chr6:37536182:C:A
37536231	chr6:37536231:C:T
37536260	chr6:37536260:T:C
37536429	chr6:37536429:C:T
37536642	chr6:37536642:C:CAG
37536731	chr6:37536731:C:T
37536778	chr6:37536778:G:A
37536961	chr6:37536961:G:A
37537257	chr6:37537257:T:C
37537717	chr6:37537717:G:A
37537920	chr6:37537920:T:C
37538269	chr6:37538269:C:T
37538508	chr6:37538508:C:A
37538526	chr6:37538526:G:T
37538639	chr6:37538639:T:C
37538962	chr6:37538962:C:G
37538998	chr6:37538998:C:T
37539151	chr6:37539151:G:A
37539375	chr6:37539375:T:C
37539679	chr6:37539679:G:A
37540299	chr6:37540299:T:C
37540303	chr6:37540303:G:A
37540330	chr6:37540330:C:T
37540483	chr6:37540483:A:G
37540599	chr6:37540599:C:A
37540600	chr6:37540600:A:C
37540809	chr6:37540809:C:T
37540853	chr6:37540853:G:A
37540918	chr6:37540918:T:G
37541038	chr6:37541038:G:A
37541043	chr6:37541043:G:A
37541224	chr6:37541224:T:C
37541769	chr6:37541769:G:T
37541852	chr6:37541852:T:C
37542230	chr6:37542230:T:C
37542385	chr6:37542385:T:C
37542421	chr6:37542421:T:C
37542568	chr6:37542568:C:A
37543138	chr6:37543138:C:A
37543181	chr6:37543181:G:A
37543464	chr6:37543464:G:A
37543903	chr6:37543903:G:C
37543912	chr6:37543912:T:A
37543956	chr6:37543956:G:T
37544227	chr6:37544227:A:G
37544378	chr6:37544378:C:T
37544379	chr6:37544379:G:A
37544467	chr6:37544467:A:T
37544562	chr6:37544562:T:C
37544738	chr6:37544738:C:CTGT
37545261	chr6:37545261:G:A
37545384	chr6:37545384:C:T
37545400	chr6:37545400:A:G
37545477	chr6:37545477:C:T
37545906	chr6:37545906:G:A
37545935	chr6:37545935:C:A
37546169	chr6:37546169:A:G
37546327	chr6:37546327:G:T
37546474	chr6:37546474:G:C
37547052	chr6:37547052:G:A
37547185	chr6:37547185:C:T
37547205	chr6:37547205:T:G
37547362	chr6:37547362:A:G
37547410	chr6:37547410:A:G
37547466	chr6:37547466:G:A
37547554	chr6:37547554:C:G
37547717	chr6:37547717:G:A
37547820	chr6:37547820:A:C
37548177	chr6:37548177:C:T
37548215	chr6:37548215:A:G
37548745	chr6:37548745:A:G
37548822	chr6:37548822:C:T
37548948	chr6:37548948:C:T
37548988	chr6:37548988:G:T
37549709	chr6:37549709:A:G
37550094	chr6:37550094:C:T
37550095	chr6:37550095:G:A
37550194	chr6:37550194:C:T
37550307	chr6:37550307:T:C
37550405	chr6:37550405:C:T
37550465	chr6:37550465:C:T
37550689	chr6:37550689:G:A
37550793	chr6:37550793:G:A
37551058	chr6:37551058:C:T
37551426	chr6:37551426:C:T
37551596	chr6:37551596:C:T
37551597	chr6:37551597:G:A
37551624	chr6:37551624:G:A
37551892	chr6:37551892:AAGG:A
37552190	chr6:37552190:CA:C
37552377	chr6:37552377:G:A
37552494	chr6:37552494:C:T
37552877	chr6:37552877:G:A
37552968	chr6:37552968:G:A
37552998	chr6:37552998:G:C
37553011	chr6:37553011:C:T
37553130	chr6:37553130:C:T
37553144	chr6:37553144:T:A
37553213	chr6:37553213:A:G
37553459	chr6:37553459:G:T
37553668	chr6:37553668:G:T
37553734	chr6:37553734:G:A
37553934	chr6:37553934:T:TA
37553988	chr6:37553988:T:G
37554081	chr6:37554081:C:T
37554543	chr6:37554543:T:C
37554675	chr6:37554675:C:T
37555190	chr6:37555190:T:C
37555648	chr6:37555648:G:T
37555734	chr6:37555734:A:C
37555749	chr6:37555749:C:T
37555799	chr6:37555799:C:T
37556030	chr6:37556030:G:A
37556435	chr6:37556435:T:C
37556680	chr6:37556680:C:T
37556918	chr6:37556918:G:A
37557210	chr6:37557210:A:G
37557373	chr6:37557373:G:A
37557436	chr6:37557436:T:C
37557462	chr6:37557462:C:T
37557484	chr6:37557484:C:T
37557621	chr6:37557621:T:C
37557696	chr6:37557696:C:T
37558248	chr6:37558248:G:A
37558444	chr6:37558444:G:A
37558448	chr6:37558448:A:G
37558610	chr6:37558610:T:G
37558784	chr6:37558784:C:T
37559045	chr6:37559045:T:C
37559098	chr6:37559098:T:C
37559319	chr6:37559319:C:T
37559610	chr6:37559610:G:A
37559722	chr6:37559722:G:T
37559982	chr6:37559982:C:T
37560001	chr6:37560001:T:C
37560016	chr6:37560016:G:C
37560201	chr6:37560201:A:G
37560277	chr6:37560277:A:G
37560316	chr6:37560316:A:G
37560682	chr6:37560682:C:T
37560693	chr6:37560693:T:C
37560712	chr6:37560712:T:A
37560829	chr6:37560829:C:T
37561023	chr6:37561023:A:G
37561191	chr6:37561191:C:T
37561207	chr6:37561207:A:G
37561497	chr6:37561497:C:T
37561521	chr6:37561521:G:A
37561564	chr6:37561564:G:C
37561757	chr6:37561757:G:T
37562017	chr6:37562017:C:A
37562058	chr6:37562058:C:T
37562076	chr6:37562076:C:T
37562158	chr6:37562158:T:C
37562469	chr6:37562469:G:C
37562494	chr6:37562494:G:A
37562542	chr6:37562542:T:C
37562679	chr6:37562679:T:C
37562770	chr6:37562770:G:A
37562781	chr6:37562781:C:T
37563012	chr6:37563012:C:T
37563075	chr6:37563075:C:T
37563477	chr6:37563477:C:T
37563922	chr6:37563922:G:A
37564047	chr6:37564047:G:A
37564327	chr6:37564327:G:A
37564376	chr6:37564376:C:T
37564708	chr6:37564708:G:A
37564773	chr6:37564773:TC:T
37564940	chr6:37564940:C:T
37564951	chr6:37564951:C:T
37564978	chr6:37564978:C:A
37565254	chr6:37565254:A:G
37565286	chr6:37565286:G:T
37565426	chr6:37565426:G:A
37565518	chr6:37565518:G:A
37565653	chr6:37565653:C:T
37566021	chr6:37566021:C:T
37566104	chr6:37566104:C:G
37566140	chr6:37566140:T:G
37566146	chr6:37566146:C:A
37566620	chr6:37566620:C:A
37566662	chr6:37566662:C:T
37566764	chr6:37566764:C:T
37567166	chr6:37567166:T:C
37567516	chr6:37567516:A:G
37567763	chr6:37567763:C:T
37567808	chr6:37567808:G:A
37567912	chr6:37567912:C:T
37567954	chr6:37567954:A:C
37568345	chr6:37568345:T:C
37569061	chr6:37569061:A:G
37569149	chr6:37569149:G:A
37569170	chr6:37569170:G:C
37569311	chr6:37569311:A:G
37569737	chr6:37569737:G:A
37569819	chr6:37569819:C:T
37570019	chr6:37570019:T:C
37570338	chr6:37570338:G:T
37570412	chr6:37570412:C:T
37570753	chr6:37570753:C:T
37571609	chr6:37571609:C:T
37571706	chr6:37571706:C:T
37571915	chr6:37571915:T:C
37572159	chr6:37572159:T:C
37573094	chr6:37573094:G:A
37573335	chr6:37573335:T:C
37573528	chr6:37573528:A:G
37573739	chr6:37573739:C:T
37573810	chr6:37573810:A:G
37575892	chr6:37575892:T:C
37576076	chr6:37576076:G:A
37576086	chr6:37576086:G:A
37576208	chr6:37576208:C:T
37576407	chr6:37576407:G:A
37576644	chr6:37576644:C:T
37576663	chr6:37576663:C:T
37576842	chr6:37576842:C:T
37576954	chr6:37576954:C:T
37577154	chr6:37577154:A:G
37577712	chr6:37577712:C:T
37577777	chr6:37577777:G:A
37577822	chr6:37577822:G:A
37578147	chr6:37578147:T:C
37578193	chr6:37578193:C:T
37578512	chr6:37578512:G:A
37578621	chr6:37578621:T:C
37578660	chr6:37578660:A:G
37578662	chr6:37578662:A:G
37578817	chr6:37578817:A:G
37578936	chr6:37578936:G:A
37578990	chr6:37578990:T:C
37579297	chr6:37579297:C:A
37579486	chr6:37579486:A:G
37579538	chr6:37579538:T:C
37579626	chr6:37579626:C:T
37579691	chr6:37579691:A:G
37579737	chr6:37579737:T:C
37579782	chr6:37579782:C:T
37579805	chr6:37579805:CAT:C
37580151	chr6:37580151:G:A
37580578	chr6:37580578:A:G
37580631	chr6:37580631:A:G
37580638	chr6:37580638:G:A
37580680	chr6:37580680:A:G
37581089	chr6:37581089:C:T
37581568	chr6:37581568:A:C
37581604	chr6:37581604:A:G
37581771	chr6:37581771:T:C
37581775	chr6:37581775:C:T
37581962	chr6:37581962:T:A
37582298	chr6:37582298:A:C
37582633	chr6:37582633:C:T
37582754	chr6:37582754:G:T
37583229	chr6:37583229:G:A
37583840	chr6:37583840:C:T
37584061	chr6:37584061:C:T
37584141	chr6:37584141:G:C
37584216	chr6:37584216:A:G
37584225	chr6:37584225:G:A
37584273	chr6:37584273:T:A
37584379	chr6:37584379:C:T
37584383	chr6:37584383:T:C
37584665	chr6:37584665:T:C
37584700	chr6:37584700:G:A
37584707	chr6:37584707:ATC:A
37584787	chr6:37584787:G:A
37584788	chr6:37584788:A:G
37584842	chr6:37584842:C:T
37584884	chr6:37584884:G:T
37585209	chr6:37585209:C:T
37585326	chr6:37585326:G:A
37585419	chr6:37585419:T:C
37585478	chr6:37585478:C:T
37585619	chr6:37585619:T:C
37586018	chr6:37586018:T:TC
37586173	chr6:37586173:T:C
37586209	chr6:37586209:C:T
37586300	chr6:37586300:A:G
37586422	chr6:37586422:T:C
37586558	chr6:37586558:C:A
37586602	chr6:37586602:A:G
37586623	chr6:37586623:G:A
37586629	chr6:37586629:A:G
37586651	chr6:37586651:G:A
37586668	chr6:37586668:A:G
37587141	chr6:37587141:T:C
37587400	chr6:37587400:T:C
37587439	chr6:37587439:G:A
37587626	chr6:37587626:T:C
37587695	chr6:37587695:G:C
37587920	chr6:37587920:G:A
37587957	chr6:37587957:T:C
37588728	chr6:37588728:A:G
37588779	chr6:37588779:C:T
37588852	chr6:37588852:T:C
37589310	chr6:37589310:G:A
37589615	chr6:37589615:G:T
37589785	chr6:37589785:G:A
37590202	chr6:37590202:G:A
37590785	chr6:37590785:C:T
37590906	chr6:37590906:T:C
37591000	chr6:37591000:G:A
37591462	chr6:37591462:G:A
37591663	chr6:37591663:C:T
37591672	chr6:37591672:G:A
37591712	chr6:37591712:T:C
37591939	chr6:37591939:C:T
37592292	chr6:37592292:G:A
37592467	chr6:37592467:G:A
37592692	chr6:37592692:G:A
37593005	chr6:37593005:G:A
37593076	chr6:37593076:C:T
37593193	chr6:37593193:A:G
37593942	chr6:37593942:C:T
37594089	chr6:37594089:A:C
37594257	chr6:37594257:T:C
37594309	chr6:37594309:G:A
37594573	chr6:37594573:C:T
37594774	chr6:37594774:T:C
37594801	chr6:37594801:C:T
37595303	chr6:37595303:C:T
37595306	chr6:37595306:C:T
37595368	chr6:37595368:G:A
37595430	chr6:37595430:G:A
37595470	chr6:37595470:G:T
37595561	chr6:37595561:C:T
37595597	chr6:37595597:G:A
37595617	chr6:37595617:T:A
37595837	chr6:37595837:G:A
37595976	chr6:37595976:C:T
37596244	chr6:37596244:G:A
37596414	chr6:37596414:G:A
37596485	chr6:37596485:G:A
37596509	chr6:37596509:C:A
37596742	chr6:37596742:C:T
37597176	chr6:37597176:A:G
37597204	chr6:37597204:C:T
37597302	chr6:37597302:C:T
37597326	chr6:37597326:G:A
37597500	chr6:37597500:T:A
37597531	chr6:37597531:T:C
37597851	chr6:37597851:C:T
37598106	chr6:37598106:C:T
37598270	chr6:37598270:A:G
37598638	chr6:37598638:C:T
37598754	chr6:37598754:A:G
37598787	chr6:37598787:T:C
37598846	chr6:37598846:C:T
37598886	chr6:37598886:T:G
37599083	chr6:37599083:T:C
37599139	chr6:37599139:C:T
37599216	chr6:37599216:A:G
37599413	chr6:37599413:A:T
37600020	chr6:37600020:C:T
37600474	chr6:37600474:A:C
37601047	chr6:37601047:G:A
37601095	chr6:37601095:C:T
37601145	chr6:37601145:G:A
37601169	chr6:37601169:C:G
37601317	chr6:37601317:C:T
37601677	chr6:37601677:C:T
37601692	chr6:37601692:G:A
37601701	chr6:37601701:CT:C
37601724	chr6:37601724:C:G
37601789	chr6:37601789:G:A
37601856	chr6:37601856:C:T
37601917	chr6:37601917:C:T
37601994	chr6:37601994:C:T
37602098	chr6:37602098:C:T
37602268	chr6:37602268:C:T
37602284	chr6:37602284:T:A
37602615	chr6:37602615:A:G
37602686	chr6:37602686:A:G
37602793	chr6:37602793:T:A
37603066	chr6:37603066:G:C
37603212	chr6:37603212:C:A
37603259	chr6:37603259:G:A
37603485	chr6:37603485:A:G
37603533	chr6:37603533:C:A
37603577	chr6:37603577:G:C
37603677	chr6:37603677:A:G
37603847	chr6:37603847:A:G
37603867	chr6:37603867:A:C
37604052	chr6:37604052:A:G
37604305	chr6:37604305:T:A
37604325	chr6:37604325:T:C
37604368	chr6:37604368:T:G
37604382	chr6:37604382:G:A
37604558	chr6:37604558:T:C
37604722	chr6:37604722:T:C
37604767	chr6:37604767:T:C
37604996	chr6:37604996:C:T
37605141	chr6:37605141:G:A
37605240	chr6:37605240:T:A
37605643	chr6:37605643:A:G
37605672	chr6:37605672:G:A
37605951	chr6:37605951:A:C
37606059	chr6:37606059:T:C
37606156	chr6:37606156:C:T
37606342	chr6:37606342:C:T
37606437	chr6:37606437:A:G
37606469	chr6:37606469:T:C
37606796	chr6:37606796:A:G
37607035	chr6:37607035:A:C
37607271	chr6:37607271:T:C
37607572	chr6:37607572:T:C
37607773	chr6:37607773:T:C
37607776	chr6:37607776:A:G
37607878	chr6:37607878:C:T
37608229	chr6:37608229:T:C
37608387	chr6:37608387:G:T
37608481	chr6:37608481:A:C
37608499	chr6:37608499:C:G
37608561	chr6:37608561:A:G
37608767	chr6:37608767:A:G
37609108	chr6:37609108:C:T
37609205	chr6:37609205:C:T
37609762	chr6:37609762:A:G
37609940	chr6:37609940:T:A
37610051	chr6:37610051:G:A
37610145	chr6:37610145:G:C
37610242	chr6:37610242:A:G
37610296	chr6:37610296:G:A
37610436	chr6:37610436:C:T
37610468	chr6:37610468:G:C
37610546	chr6:37610546:T:C
37610904	chr6:37610904:T:C
37611107	chr6:37611107:A:T
37611254	chr6:37611254:C:T
37611596	chr6:37611596:T:C
37611599	chr6:37611599:T:G
37611621	chr6:37611621:A:G
37612143	chr6:37612143:T:C
37612162	chr6:37612162:A:T
37612196	chr6:37612196:C:T
37612698	chr6:37612698:G:A
37612703	chr6:37612703:G:C
37613139	chr6:37613139:G:A
37613162	chr6:37613162:G:A
37613242	chr6:37613242:T:C
37613329	chr6:37613329:G:A
37613375	chr6:37613375:G:A
37613424	chr6:37613424:G:A
37613504	chr6:37613504:A:G
37613511	chr6:37613511:A:T
37613736	chr6:37613736:A:G
37614333	chr6:37614333:G:A
37614570	chr6:37614570:C:G
37614735	chr6:37614735:C:G
37614771	chr6:37614771:G:A
37614863	chr6:37614863:C:T
37614930	chr6:37614930:C:T
37615081	chr6:37615081:G:T
37615400	chr6:37615400:C:T
37615468	chr6:37615468:C:A
37615582	chr6:37615582:G:T
37615593	chr6:37615593:A:G
37615643	chr6:37615643:A:G
37615980	chr6:37615980:T:A
37616039	chr6:37616039:C:T
37616065	chr6:37616065:C:T
37616120	chr6:37616120:C:T
37616135	chr6:37616135:T:C
37616211	chr6:37616211:A:G
37616323	chr6:37616323:T:C
37616326	chr6:37616326:GGCCCCTGCCCATCTCCAGGCAGGTA:G
37616405	chr6:37616405:C:T
37616432	chr6:37616432:G:T
37616465	chr6:37616465:T:C
37616468	chr6:37616468:T:C
37616517	chr6:37616517:T:C
37616587	chr6:37616587:C:T
37616745	chr6:37616745:T:A
37616787	chr6:37616787:C:T
37616950	chr6:37616950:C:T
37616973	chr6:37616973:G:A
37617121	chr6:37617121:T:C
37617123	chr6:37617123:C:T
37617138	chr6:37617138:G:A
37617278	chr6:37617278:A:G
37617353	chr6:37617353:C:A
37617445	chr6:37617445:C:T
37617541	chr6:37617541:A:C
37617549	chr6:37617549:G:C
37617582	chr6:37617582:C:G
37617621	chr6:37617621:A:C
37617751	chr6:37617751:G:A
37617790	chr6:37617790:C:T
37617841	chr6:37617841:C:T
37617876	chr6:37617876:G:T
37617886	chr6:37617886:C:T
37617895	chr6:37617895:G:A
37617991	chr6:37617991:T:C
37618116	chr6:37618116:T:C
37618137	chr6:37618137:G:A
37618262	chr6:37618262:A:G
37618283	chr6:37618283:G:A
37618514	chr6:37618514:G:C
37618561	chr6:37618561:C:T
37618630	chr6:37618630:G:A
37618712	chr6:37618712:G:A
37619045	chr6:37619045:G:GTGCTGCAGGGCAGAGGGGC
37619599	chr6:37619599:C:T
37619683	chr6:37619683:A:G
37619713	chr6:37619713:A:G
37619874	chr6:37619874:G:A
37620320	chr6:37620320:G:A
37620521	chr6:37620521:G:C
37620787	chr6:37620787:C:A
37621052	chr6:37621052:T:C
37621077	chr6:37621077:A:G
37621494	chr6:37621494:C:T
37621576	chr6:37621576:G:A
37621614	chr6:37621614:G:A
37621891	chr6:37621891:A:G
37622003	chr6:37622003:AC:A
37622021	chr6:37622021:G:T
37622174	chr6:37622174:T:C
37622280	chr6:37622280:T:TC
37622328	chr6:37622328:T:C
37622409	chr6:37622409:A:G
37622455	chr6:37622455:A:G
37623005	chr6:37623005:C:T
37623006	chr6:37623006:G:A
37623078	chr6:37623078:T:C
37623197	chr6:37623197:A:G
37623240	chr6:37623240:G:A
37623348	chr6:37623348:G:A
37623410	chr6:37623410:G:A
37624058	chr6:37624058:C:T
37624213	chr6:37624213:C:G
37624716	chr6:37624716:T:G
37625063	chr6:37625063:C:T
37625188	chr6:37625188:G:A
37625220	chr6:37625220:C:T
37625242	chr6:37625242:T:C
37625326	chr6:37625326:C:A
37625389	chr6:37625389:T:C
37625610	chr6:37625610:C:T
37625990	chr6:37625990:G:A
37626010	chr6:37626010:A:T
37626537	chr6:37626537:G:A
37626786	chr6:37626786:G:GCAC
37626919	chr6:37626919:G:A
37627044	chr6:37627044:G:A
37628111	chr6:37628111:A:G
37628216	chr6:37628216:T:C
37628485	chr6:37628485:A:G
37628742	chr6:37628742:A:G
37628947	chr6:37628947:G:A
37629194	chr6:37629194:G:A
37629206	chr6:37629206:C:T
37629353	chr6:37629353:C:T
37629803	chr6:37629803:G:A
37629920	chr6:37629920:A:G
37630026	chr6:37630026:A:G
37630427	chr6:37630427:G:A
37630548	chr6:37630548:T:C
37630578	chr6:37630578:G:A
37630876	chr6:37630876:C:T
37630964	chr6:37630964:G:A
37631013	chr6:37631013:A:G
37631179	chr6:37631179:G:A
37631212	chr6:37631212:A:C
37631317	chr6:37631317:T:C
37631369	chr6:37631369:C:T
37631582	chr6:37631582:A:G
37631592	chr6:37631592:G:C
37632186	chr6:37632186:T:C
37632209	chr6:37632209:C:T
37632344	chr6:37632344:T:C
37632396	chr6:37632396:C:T
37632696	chr6:37632696:C:T
37632844	chr6:37632844:C:A
37632994	chr6:37632994:G:T
37632998	chr6:37632998:G:T
37633089	chr6:37633089:T:G
37633678	chr6:37633678:C:T
37633746	chr6:37633746:G:A
37634565	chr6:37634565:T:C
37634630	chr6:37634630:C:A
37634684	chr6:37634684:T:C
37635326	chr6:37635326:T:C
37635327	chr6:37635327:G:A
37635400	chr6:37635400:C:T
37635737	chr6:37635737:A:G
37635740	chr6:37635740:G:A
37635759	chr6:37635759:C:T
37635931	chr6:37635931:C:T
37636078	chr6:37636078:T:C
37636158	chr6:37636158:T:TC
37636181	chr6:37636181:C:T
37636520	chr6:37636520:G:A
37636559	chr6:37636559:C:A
37636731	chr6:37636731:A:G
37636832	chr6:37636832:G:T
37636844	chr6:37636844:C:T
37636897	chr6:37636897:G:A
37636925	chr6:37636925:G:A
37637109	chr6:37637109:A:G
37637535	chr6:37637535:C:T
37637655	chr6:37637655:G:A
37638156	chr6:37638156:G:A
37638260	chr6:37638260:A:G
37638506	chr6:37638506:G:A
37638528	chr6:37638528:C:T
37638529	chr6:37638529:G:A
37638977	chr6:37638977:C:A
37639028	chr6:37639028:C:T
37639029	chr6:37639029:G:A
37639051	chr6:37639051:C:G
37639437	chr6:37639437:T:A
37639611	chr6:37639611:G:T
37639801	chr6:37639801:C:T
37639804	chr6:37639804:G:A
37639952	chr6:37639952:A:C
37639958	chr6:37639958:T:C
37639974	chr6:37639974:T:C
37640366	chr6:37640366:C:T
37640596	chr6:37640596:C:T
37640697	chr6:37640697:A:G
37640729	chr6:37640729:C:T
37640962	chr6:37640962:C:T
37640989	chr6:37640989:G:A
37641197	chr6:37641197:T:C
37641200	chr6:37641200:G:T
37641262	chr6:37641262:T:C
37641529	chr6:37641529:T:C
37641681	chr6:37641681:G:C
37641965	chr6:37641965:C:T
37641997	chr6:37641997:T:C
37642182	chr6:37642182:T:TC
37642330	chr6:37642330:C:T
37642434	chr6:37642434:A:T
37642451	chr6:37642451:T:C
37642468	chr6:37642468:G:A
37642573	chr6:37642573:G:A
37642585	chr6:37642585:C:A
37643020	chr6:37643020:A:C
37643128	chr6:37643128:C:T
37643296	chr6:37643296:G:C
37643438	chr6:37643438:A:T
37643472	chr6:37643472:G:A
37643572	chr6:37643572:C:T
37643605	chr6:37643605:A:T
37643999	chr6:37643999:A:G
37644324	chr6:37644324:T:C
37644388	chr6:37644388:G:A
37644723	chr6:37644723:C:T
37644946	chr6:37644946:A:G
37645082	chr6:37645082:T:C
37645273	chr6:37645273:C:A
37645816	chr6:37645816:G:A
37645903	chr6:37645903:G:A
37645971	chr6:37645971:G:A
37646140	chr6:37646140:A:T
37646180	chr6:37646180:G:A
37646268	chr6:37646268:C:G
37646686	chr6:37646686:T:C
37647423	chr6:37647423:A:G
37647476	chr6:37647476:G:A
37647482	chr6:37647482:A:G
37647696	chr6:37647696:G:A
37647831	chr6:37647831:G:A
37648300	chr6:37648300:C:T
37648411	chr6:37648411:C:T
37648670	chr6:37648670:T:C
37648680	chr6:37648680:T:A
37648719	chr6:37648719:C:A
37649743	chr6:37649743:A:C
37649753	chr6:37649753:T:C
37649793	chr6:37649793:C:T
37649812	chr6:37649812:C:G
37649881	chr6:37649881:G:A
37650116	chr6:37650116:G:A
37650426	chr6:37650426:A:G
37650531	chr6:37650531:G:C
37650651	chr6:37650651:C:A
37650815	chr6:37650815:C:A
37651018	chr6:37651018:T:A
37651385	chr6:37651385:A:G
37651416	chr6:37651416:C:T
37651691	chr6:37651691:C:T
37651744	chr6:37651744:T:C
37651824	chr6:37651824:G:A
37652054	chr6:37652054:G:A
37652353	chr6:37652353:G:A
37653000	chr6:37653000:G:A
37653321	chr6:37653321:A:T
37653597	chr6:37653597:A:T
37654699	chr6:37654699:T:A
37655022	chr6:37655022:A:G
37655093	chr6:37655093:C:G
37655790	chr6:37655790:C:T
37655808	chr6:37655808:A:G
37656109	chr6:37656109:T:C
37656385	chr6:37656385:T:C
37656492	chr6:37656492:C:T
37656508	chr6:37656508:G:T
37656513	chr6:37656513:C:T
37656632	chr6:37656632:T:C
37656633	chr6:37656633:G:A
37656698	chr6:37656698:C:T
37656894	chr6:37656894:T:G
37656950	chr6:37656950:G:A
37656977	chr6:37656977:T:G
37657166	chr6:37657166:AT:A
37657229	chr6:37657229:C:T
37657262	chr6:37657262:A:G
37657310	chr6:37657310:G:A
37657338	chr6:37657338:G:A
37657472	chr6:37657472:T:G
37657613	chr6:37657613:T:A
37657786	chr6:37657786:C:T
37657887	chr6:37657887:G:A
37657914	chr6:37657914:T:C
37657950	chr6:37657950:G:A
37658001	chr6:37658001:A:G
37658012	chr6:37658012:C:G
37658184	chr6:37658184:G:C
37659030	chr6:37659030:G:C
37659162	chr6:37659162:C:G
37659641	chr6:37659641:A:G
37659677	chr6:37659677:T:G
37659686	chr6:37659686:G:A
37659852	chr6:37659852:T:G
37660214	chr6:37660214:C:T
37660421	chr6:37660421:C:A
37660457	chr6:37660457:C:G
37660509	chr6:37660509:A:AT
37660598	chr6:37660598:C:T
37660812	chr6:37660812:G:T
37661003	chr6:37661003:A:G
37661277	chr6:37661277:C:T
37661573	chr6:37661573:G:A
37661623	chr6:37661623:A:G
37661862	chr6:37661862:A:G
37661874	chr6:37661874:G:T
37661906	chr6:37661906:G:A
37662031	chr6:37662031:C:T
37662032	chr6:37662032:G:A
37662357	chr6:37662357:C:T
37662477	chr6:37662477:C:A
37662538	chr6:37662538:A:T
37662655	chr6:37662655:G:A
37662754	chr6:37662754:T:G
37662812	chr6:37662812:G:A
37662931	chr6:37662931:C:T
37662997	chr6:37662997:T:C
37663094	chr6:37663094:T:C
37663219	chr6:37663219:A:G
37663235	chr6:37663235:C:T
37663377	chr6:37663377:C:T
37663422	chr6:37663422:T:C
37663505	chr6:37663505:G:A
37663864	chr6:37663864:C:T
37664087	chr6:37664087:G:A
37664159	chr6:37664159:A:T
37664304	chr6:37664304:G:A
37664458	chr6:37664458:T:C
37664546	chr6:37664546:G:C
37665127	chr6:37665127:G:A
37665163	chr6:37665163:T:A
37665268	chr6:37665268:G:C
37665564	chr6:37665564:G:A
37665600	chr6:37665600:G:A
37665642	chr6:37665642:G:C
37665732	chr6:37665732:C:T
37665776	chr6:37665776:A:C
37665807	chr6:37665807:A:C
37666091	chr6:37666091:T:C
37666126	chr6:37666126:T:A
37666167	chr6:37666167:G:GA
37666398	chr6:37666398:G:A
37666502	chr6:37666502:G:A
37666586	chr6:37666586:G:A
37666784	chr6:37666784:C:T
37666982	chr6:37666982:G:C
37667037	chr6:37667037:G:A
37667043	chr6:37667043:TA:T
37667157	chr6:37667157:T:G
37667253	chr6:37667253:C:T
37667583	chr6:37667583:A:G
37667783	chr6:37667783:C:T
37667853	chr6:37667853:A:G
37667903	chr6:37667903:A:G
37667932	chr6:37667932:G:A
37667933	chr6:37667933:G:C
37668105	chr6:37668105:G:T
37668136	chr6:37668136:A:G
37668578	chr6:37668578:T:C
37668769	chr6:37668769:C:G
37668824	chr6:37668824:T:C
37668871	chr6:37668871:G:A
37668940	chr6:37668940:T:C
37669037	chr6:37669037:G:A
37669048	chr6:37669048:G:A
37669157	chr6:37669157:C:T
37669364	chr6:37669364:G:T
37669528	chr6:37669528:G:T
37670292	chr6:37670292:T:C
37670299	chr6:37670299:G:A
37670520	chr6:37670520:T:C
37670966	chr6:37670966:G:A
37671211	chr6:37671211:C:T
37671411	chr6:37671411:A:G
37671449	chr6:37671449:T:C
37671574	chr6:37671574:C:T
37671587	chr6:37671587:T:C
37671593	chr6:37671593:T:C
37671823	chr6:37671823:G:A
37671889	chr6:37671889:C:T
37672137	chr6:37672137:T:C
37672172	chr6:37672172:C:T
37672298	chr6:37672298:T:A
37672318	chr6:37672318:T:C
37672387	chr6:37672387:C:T
37672832	chr6:37672832:G:A
37672899	chr6:37672899:AGG:A
37673021	chr6:37673021:C:G
37673254	chr6:37673254:T:C
37673353	chr6:37673353:C:T
37673376	chr6:37673376:A:G
37673667	chr6:37673667:G:A
37673682	chr6:37673682:T:G
37673938	chr6:37673938:C:T
37673939	chr6:37673939:C:T
37674029	chr6:37674029:T:C
37674054	chr6:37674054:G:A
37674265	chr6:37674265:G:A
37674350	chr6:37674350:A:G
37674424	chr6:37674424:T:C
37674534	chr6:37674534:G:A
37674831	chr6:37674831:G:A
37674930	chr6:37674930:G:A
37675164	chr6:37675164:T:G
37675597	chr6:37675597:G:T
37675910	chr6:37675910:A:G
37675930	chr6:37675930:A:G
37675965	chr6:37675965:A:G
37676277	chr6:37676277:A:C
37676455	chr6:37676455:C:T
37676493	chr6:37676493:G:A
37676708	chr6:37676708:G:C
37676793	chr6:37676793:A:G
37676845	chr6:37676845:T:C
37677069	chr6:37677069:T:C
37677393	chr6:37677393:T:G
37677397	chr6:37677397:T:C
37677736	chr6:37677736:T:C
37677802	chr6:37677802:G:A
37677921	chr6:37677921:G:A
37677940	chr6:37677940:C:T
37678005	chr6:37678005:G:A
37678061	chr6:37678061:G:C
37678348	chr6:37678348:C:A
37678369	chr6:37678369:C:T
37678443	chr6:37678443:T:C
37678563	chr6:37678563:G:A
37678621	chr6:37678621:T:C
37678634	chr6:37678634:A:G
37678676	chr6:37678676:A:G
37678795	chr6:37678795:G:A
37679191	chr6:37679191:G:A
37679197	chr6:37679197:GA:G
37679359	chr6:37679359:G:A
37679365	chr6:37679365:T:C
37679585	chr6:37679585:C:T
37679868	chr6:37679868:T:C
37680145	chr6:37680145:G:A
37680435	chr6:37680435:G:A
37680839	chr6:37680839:C:T
37680951	chr6:37680951:A:G
37681162	chr6:37681162:T:C
37681244	chr6:37681244:T:C
37681365	chr6:37681365:T:C
37681568	chr6:37681568:G:A
37681661	chr6:37681661:G:A
37681862	chr6:37681862:A:G
37681909	chr6:37681909:T:C
37682048	chr6:37682048:C:T
37682315	chr6:37682315:T:C
37682497	chr6:37682497:A:G
37682611	chr6:37682611:CTT:C
37682863	chr6:37682863:T:C
37682955	chr6:37682955:G:A
37682969	chr6:37682969:G:A
37683251	chr6:37683251:T:C
37683446	chr6:37683446:C:T
37683520	chr6:37683520:CT:C
37683787	chr6:37683787:G:A
37684058	chr6:37684058:T:C
37684202	chr6:37684202:G:A
37684410	chr6:37684410:A:G
37685067	chr6:37685067:C:T
37685096	chr6:37685096:A:G
37685300	chr6:37685300:A:T
37685707	chr6:37685707:G:A
37685732	chr6:37685732:C:T
37685996	chr6:37685996:G:C
37686110	chr6:37686110:C:T
37686164	chr6:37686164:C:T
37686405	chr6:37686405:T:C
37686446	chr6:37686446:G:A
37686496	chr6:37686496:G:A
37686563	chr6:37686563:A:G
37686673	chr6:37686673:C:T
37686678	chr6:37686678:T:C
37686871	chr6:37686871:C:A
37687304	chr6:37687304:C:A
37687534	chr6:37687534:T:A
37688005	chr6:37688005:T:C
37688024	chr6:37688024:T:C
37688035	chr6:37688035:T:C
37688196	chr6:37688196:G:A
37688246	chr6:37688246:G:A
37688575	chr6:37688575:C:T
37688705	chr6:37688705:G:A
```
