## Supplementary material for "Characterization of shared and ancestry-specific signals driving complex traits using multi-ancestry fine-mapping": susiex_nc3.cs80.cs

```
CS_ID	SNP	BP	REF_ALLELE	ALT_ALLELE	REF_FRQ	BETA	SE	-LOG10P	CS_PIP	OVRL_PIP
1	chr6:37179866:C:T	37179866	NA,T	NA,C	NA,1	NA,inf	NA,inf	NA,4.61432	0.155224	0.155224
1	chr6:37176648:G:A	37176648	NA,A	NA,G	NA,1	NA,inf	NA,inf	NA,4.51752	0.12908	0.12908
1	chr6:37177297:T:C	37177297	NA,C	NA,T	NA,1	NA,inf	NA,inf	NA,3.86212	0.0336374	0.0336374
1	chr6:37164681:T:C	37164681	NA,C	NA,T	NA,1	NA,inf	NA,inf	NA,3.4037	0.0123886	0.0123886
1	chr6:37601789:G:A	37601789	A,A	G,G	1,1	inf,inf	inf,inf	1.14434,2.95959	0.0119119	0.0119119
1	chr6:37677802:G:A	37677802	A,A	G,G	1,1	-inf,-inf	inf,inf	1.83582,2.7428	0.010003	0.010003
1	chr6:36682490:G:A	36682490	A,A	G,G	1,1	inf,-inf	inf,inf	0.457557,3.54318	0.00936453	0.00936453
1	chr6:37180658:C:T	37180658	NA,T	NA,C	NA,1	NA,inf	NA,inf	NA,3.23164	0.00935857	0.00935857
1	chr6:37173846:T:C	37173846	NA,C	NA,T	NA,1	NA,inf	NA,inf	NA,3.05197	0.00616191	0.00616191
1	chr6:37598106:C:T	37598106	T,T	C,C	1,1	inf,inf	inf,inf	1.22138,2.4694	0.00512422	0.00512422
1	chr6:36646549:A:C	36646549	C,C	A,A	1,1	-inf,-inf	inf,inf	0.370361,3.79236	0.00470043	0.00470043
1	chr6:36569956:A:G	36569956	G,G	A,A	1,1	inf,inf	inf,inf	2.67805,1.85597	0.00437887	0.00437887
1	chr6:36579164:T:G	36579164	G,G	T,T	1,1	inf,inf	inf,inf	2.54068,2.283	0.00384226	0.00384226
1	chr6:37100793:C:T	37100793	NA,T	NA,C	NA,1	NA,inf	NA,inf	NA,2.66076	0.00363328	0.00363328
1	chr6:37602268:C:T	37602268	T,T	C,C	1,1	inf,inf	inf,inf	1.23074,2.2659	0.00362698	0.00362698
1	chr6:37602615:A:G	37602615	G,G	A,A	1,1	inf,inf	inf,inf	1.18033,2.2659	0.00327778	0.00327778
1	chr6:37168521:T:A	37168521	NA,A	NA,T	NA,1	NA,-inf	NA,inf	NA,2.66724	0.0031775	0.0031775
1	chr6:37152972:C:T	37152972	NA,T	NA,C	NA,1	NA,inf	NA,inf	NA,2.64822	0.00288739	0.00288739
1	chr6:36427032:CAG:C	36427032	C,C	CAG,CAG	1,1	-inf,-inf	inf,inf	1.05643,1.08922	0.00285922	0.00285922
1	chr6:37177418:G:A	37177418	NA,A	NA,G	NA,1	NA,inf	NA,inf	NA,2.62988	0.0028388	0.0028388
1	chr6:37180997:C:T	37180997	NA,T	NA,C	NA,1	NA,-inf	NA,inf	NA,2.59103	0.00274952	0.00274952
1	chr6:37165524:G:A	37165524	NA,A	NA,G	NA,1	NA,-inf	NA,inf	NA,2.5695	0.00263201	0.00263201
1	chr6:37162318:G:A	37162318	NA,A	NA,G	NA,1	NA,-inf	NA,inf	NA,2.56208	0.00259411	0.00259411
1	chr6:37601317:C:T	37601317	T,T	C,C	1,1	inf,inf	inf,inf	1.04492,2.2915	0.00259354	0.00259354
1	chr6:37202646:G:A	37202646	A,A	G,G	1,1	-inf,inf	inf,inf	0.139956,3.27285	0.00255038	0.00255038
1	chr6:37146782:C:T	37146782	T,T	C,C	1,1	inf,inf	inf,inf	0.498069,3.22551	0.00251024	0.00251024
1	chr6:37168984:T:A	37168984	NA,A	NA,T	NA,1	NA,-inf	NA,inf	NA,2.53259	0.00244346	0.00244346
1	chr6:37168977:TG:T	37168977	NA,T	NA,TG	NA,1	NA,-inf	NA,inf	NA,2.52902	0.00242513	0.00242513
1	chr6:37157964:C:T	37157964	NA,T	NA,C	NA,1	NA,-inf	NA,inf	NA,2.50436	0.00233304	0.00233304
1	chr6:37553734:G:A	37553734	A,A	G,G	1,1	-inf,inf	inf,inf	2.45603,0.668109	0.00216563	0.00216563
1	chr6:36644760:C:T	36644760	NA,T	NA,C	NA,1	NA,inf	NA,inf	NA,2.55941	0.00212923	0.00212923
1	chr6:37189093:A:AT	37189093	NA,AT	NA,A	NA,1	NA,inf	NA,inf	NA,2.42152	0.00212101	0.00212101
1	chr6:37208516:G:A	37208516	A,A	G,G	1,1	-inf,inf	inf,inf	0.522916,3.0459	0.00202205	0.00202205
1	chr6:37531208:A:G	37531208	NA,G	NA,A	NA,1	NA,-inf	NA,inf	NA,2.43041	0.00197465	0.00197465
1	chr6:36489577:C:T	36489577	T,T	C,C	1,1	-inf,-inf	inf,inf	1.10377,0.759327	0.00196791	0.00196791
1	chr6:36681197:C:T	36681197	NA,T	NA,C	NA,1	NA,inf	NA,inf	NA,2.38543	0.00194485	0.00194485
1	chr6:36526451:G:A	36526451	A,A	G,G	1,1	-inf,-inf	inf,inf	1.08208,0.774081	0.00190313	0.00190313
1	chr6:36519336:A:G	36519336	G,G	A,A	1,1	-inf,-inf	inf,inf	1.09373,0.752885	0.00187791	0.00187791
1	chr6:37177747:G:T	37177747	NA,T	NA,G	NA,1	NA,inf	NA,inf	NA,2.38646	0.00185071	0.00185071
1	chr6:37324667:G:C	37324667	NA,C	NA,G	NA,1	NA,inf	NA,inf	NA,2.41262	0.00183904	0.00183904
1	chr6:36527282:A:G	36527282	G,G	A,A	1,1	-inf,-inf	inf,inf	1.11248,0.705058	0.00179996	0.00179996
1	chr6:36661740:T:C	36661740	C,C	T,T	1,1	-inf,inf	inf,inf	0.134493,3.99146	0.00178843	0.00178843
1	chr6:36528203:T:C	36528203	C,C	T,T	1,1	-inf,-inf	inf,inf	1.04613,0.792652	0.00177413	0.00177413
1	chr6:36456681:G:A	36456681	A,A	G,G	1,1	-inf,-inf	inf,inf	1.05696,0.761943	0.00173032	0.00173032
1	chr6:36501974:G:T	36501974	T,T	G,G	1,1	-inf,-inf	inf,inf	1.04899,0.774583	0.0017173	0.0017173
1	chr6:36510657:CT:C	36510657	C,C	CT,CT	1,1	-inf,-inf	inf,inf	1.05361,0.76506	0.00170511	0.00170511
1	chr6:36537813:C:T	36537813	T,T	C,C	1,1	-inf,-inf	inf,inf	1.06097,0.745495	0.00168687	0.00168687
1	chr6:36525047:A:G	36525047	G,G	A,A	1,1	-inf,-inf	inf,inf	1.04512,0.771983	0.00168681	0.00168681
1	chr6:36498747:C:G	36498747	G,G	C,C	1,1	-inf,-inf	inf,inf	1.05398,0.749612	0.00165617	0.00165617
1	chr6:36525326:AT:A	36525326	A,A	AT,AT	1,1	-inf,-inf	inf,inf	1.05331,0.748932	0.00165605	0.00165605
1	chr6:37175996:GTC:G	37175996	NA,G	NA,GTC	NA,1	NA,-inf	NA,inf	NA,2.33659	0.00164161	0.00164161
1	chr6:36509520:A:G	36509520	G,G	A,A	1,1	-inf,-inf	inf,inf	1.02292,0.783806	0.00161478	0.00161478
1	chr6:36504157:C:T	36504157	T,T	C,C	1,1	-inf,-inf	inf,inf	1.03608,0.764222	0.00161451	0.00161451
1	chr6:36511021:C:A	36511021	A,A	C,C	1,1	-inf,-inf	inf,inf	1.04883,0.739558	0.00161394	0.00161394
1	chr6:37180775:C:T	37180775	NA,T	NA,C	NA,1	NA,-inf	NA,inf	NA,2.32383	0.00160718	0.00160718
1	chr6:36651044:C:T	36651044	T,T	C,C	1,1	inf,-inf	inf,inf	2.13934,1.62992	0.00159994	0.00159994
1	chr6:36664207:G:A	36664207	A,A	G,G	1,1	-inf,inf	inf,inf	0.143526,3.91171	0.00157482	0.00157482
1	chr6:36531372:GA:G	36531372	G,G	GA,GA	1,1	-inf,-inf	inf,inf	1.042,0.739218	0.00156341	0.00156341
1	chr6:36516616:C:A	36516616	A,A	C,C	1,1	-inf,-inf	inf,inf	1.02405,0.762135	0.00155125	0.00155125
1	chr6:36503808:A:AT	36503808	AT,AT	A,A	1,1	-inf,-inf	inf,inf	1.03524,0.743986	0.00154601	0.00154601
1	chr6:36522356:G:A	36522356	A,A	G,G	1,1	-inf,-inf	inf,inf	1.02128,0.763795	0.00154179	0.00154179
1	chr6:36510409:A:G	36510409	G,G	A,A	1,1	-inf,-inf	inf,inf	1.02825,0.752579	0.00153782	0.00153782
1	chr6:36504572:A:G	36504572	G,G	A,A	1,1	-inf,-inf	inf,inf	1.02135,0.760587	0.00153146	0.00153146
1	chr6:36527925:C:T	36527925	T,T	C,C	1,1	-inf,-inf	inf,inf	1.04283,0.720604	0.00152503	0.00152503
1	chr6:37314423:C:T	37314423	T,T	C,C	1,1	inf,inf	inf,inf	0.911484,2.28183	0.00152146	0.00152146
1	chr6:36500839:T:C	36500839	C,C	T,T	1,1	-inf,-inf	inf,inf	1.01727,0.761374	0.00151475	0.00151475
1	chr6:36455308:C:T	36455308	T,T	C,C	1,1	-inf,-inf	inf,inf	1.01918,0.7485	0.00151165	0.00151165
1	chr6:36532500:A:G	36532500	G,G	A,A	1,1	-inf,-inf	inf,inf	1.01469,0.763444	0.00150922	0.00150922
1	chr6:36494230:G:A	36494230	A,A	G,G	1,1	-inf,-inf	inf,inf	1.00919,0.769075	0.00150253	0.00150253
1	chr6:36531852:C:T	36531852	T,T	C,C	1,1	-inf,-inf	inf,inf	1.02708,0.736834	0.001487	0.001487
1	chr6:37323925:T:G	37323925	NA,G	NA,T	NA,1	NA,inf	NA,inf	NA,2.30951	0.00148009	0.00148009
1	chr6:36523650:C:T	36523650	T,T	C,C	1,1	-inf,-inf	inf,inf	1.01353,0.754692	0.0014798	0.0014798
1	chr6:37547205:T:G	37547205	NA,G	NA,T	NA,1	NA,inf	NA,inf	NA,2.24416	0.00147887	0.00147887
1	chr6:37178789:A:G	37178789	NA,G	NA,A	NA,1	NA,inf	NA,inf	NA,2.28984	0.00147802	0.00147802
1	chr6:36529135:C:G	36529135	G,G	C,C	1,1	-inf,-inf	inf,inf	1.02077,0.7391	0.00147487	0.00147487
1	chr6:36503862:T:C	36503862	C,C	T,T	1,1	-inf,-inf	inf,inf	1.01187,0.752249	0.00146367	0.00146367
1	chr6:37526674:C:T	37526674	NA,T	NA,C	NA,1	NA,-inf	NA,inf	NA,2.26983	0.00145425	0.00145425
1	chr6:36424113:A:C	36424113	C,C	A,A	1,1	-inf,-inf	inf,inf	0.888122,0.943025	0.00143575	0.00143575
1	chr6:37523740:C:T	37523740	NA,T	NA,C	NA,1	NA,-inf	NA,inf	NA,2.26353	0.00143451	0.00143451
1	chr6:37180525:G:A	37180525	NA,A	NA,G	NA,1	NA,inf	NA,inf	NA,2.26991	0.00142727	0.00142727
1	chr6:37516016:C:T	37516016	NA,T	NA,C	NA,1	NA,-inf	NA,inf	NA,2.26059	0.00142028	0.00142028
1	chr6:36873810:C:G	36873810	G,NA	C,NA	1,NA	-inf,NA	inf,NA	2.18183,NA	0.00141985	0.00141985
1	chr6:36486569:A:G	36486569	G,G	A,A	1,1	-inf,-inf	inf,inf	1.01421,0.731051	0.00141369	0.00141369
1	chr6:36436748:A:G	36436748	G,G	A,A	1,1	-inf,-inf	inf,inf	0.914758,0.889431	0.00140913	0.00140913
1	chr6:36531691:G:A	36531691	A,A	G,G	1,1	-inf,-inf	inf,inf	1.00239,0.745672	0.00140622	0.00140622
1	chr6:36484000:C:T	36484000	T,T	C,C	1,1	-inf,-inf	inf,inf	1.01054,0.708153	0.00137762	0.00137762
1	chr6:37556918:G:A	37556918	A,NA	G,NA	1,NA	-inf,NA	inf,NA	2.13075,NA	0.00137097	0.00137097
1	chr6:36520664:T:C	36520664	C,C	T,T	1,1	-inf,-inf	inf,inf	0.991128,0.750175	0.00136379	0.00136379
1	chr6:37595837:G:A	37595837	A,A	G,G	1,1	inf,inf	inf,inf	1.15486,1.88215	0.00136047	0.00136047
1	chr6:37185624:C:T	37185624	NA,T	NA,C	NA,1	NA,-inf	NA,inf	NA,2.26382	0.00135041	0.00135041
1	chr6:37005222:G:A	37005222	A,A	G,G	1,1	-inf,inf	inf,inf	3.37097,0.114093	0.00132637	0.00132637
1	chr6:36519140:A:G	36519140	G,G	A,A	1,1	-inf,inf	inf,inf	0.959007,0.472709	0.00132616	0.00132616
1	chr6:36545085:T:G	36545085	G,G	T,T	1,1	-inf,-inf	inf,inf	0.995291,0.701045	0.0012791	0.0012791
1	chr6:36541599:C:T	36541599	T,T	C,C	1,1	-inf,-inf	inf,inf	0.976717,0.733483	0.00126432	0.00126432
1	chr6:37325957:G:A	37325957	A,A	G,G	1,1	inf,inf	inf,inf	0.818308,2.30235	0.00126171	0.00126171
1	chr6:36540545:G:C	36540545	C,C	G,G	1,1	-inf,-inf	inf,inf	0.970597,0.738533	0.00125366	0.00125366
1	chr6:36540447:A:G	36540447	G,G	A,A	1,1	-inf,-inf	inf,inf	0.962361,0.74987	0.00125008	0.00125008
1	chr6:36513446:G:A	36513446	A,A	G,G	1,1	-inf,inf	inf,inf	0.936442,0.473894	0.0012281	0.0012281
1	chr6:36434531:A:G	36434531	G,G	A,A	1,1	-inf,-inf	inf,inf	0.888806,0.86328	0.00122801	0.00122801
1	chr6:36430162:G:A	36430162	A,A	G,G	1,1	-inf,-inf	inf,inf	0.875446,0.877088	0.00121242	0.00121242
1	chr6:37045593:T:A	37045593	NA,A	NA,T	NA,1	NA,inf	NA,inf	NA,2.15305	0.00119805	0.00119805
1	chr6:36509483:G:A	36509483	A,A	G,G	1,1	-inf,-inf	inf,inf	0.970065,0.71293	0.00119116	0.00119116
1	chr6:37557373:G:A	37557373	NA,A	NA,G	NA,1	NA,-inf	NA,inf	NA,2.17195	0.00117134	0.00117134
1	chr6:36479198:G:C	36479198	C,C	G,G	1,1	-inf,inf	inf,inf	0.933839,0.496967	0.00116742	0.00116742
1	chr6:36450460:C:T	36450460	T,T	C,C	1,1	-inf,-inf	inf,inf	0.995008,0.640822	0.00115483	0.00115483
1	chr6:36632035:C:T	36632035	NA,T	NA,C	NA,1	NA,-inf	NA,inf	NA,5.62802	0.00114164	0.00114164
1	chr6:36450143:A:G	36450143	G,G	A,A	1,1	-inf,-inf	inf,inf	4.84959,1.01029	0.00112963	0.00112963
1	chr6:37204215:A:G	37204215	NA,G	NA,A	NA,1	NA,-inf	NA,inf	NA,2.24887	0.0011279	0.0011279
1	chr6:37182519:T:C	37182519	NA,C	NA,T	NA,1	NA,-inf	NA,inf	NA,2.17973	0.00111334	0.00111334
1	chr6:36520699:T:C	36520699	C,C	T,T	1,1	-inf,-inf	inf,inf	0.964399,0.653493	0.00106869	0.00106869
1	chr6:36654507:T:A	36654507	NA,A	NA,T	NA,1	NA,-inf	NA,inf	NA,2.05328	0.00105031	0.00105031
1	chr6:36654508:A:T	36654508	NA,T	NA,A	NA,1	NA,-inf	NA,inf	NA,2.04479	0.00103304	0.00103304
1	chr6:37588852:T:C	37588852	C,C	T,T	1,1	inf,inf	inf,inf	1.07695,1.8279	0.00102725	0.00102725
1	chr6:37200318:A:C	37200318	NA,C	NA,A	NA,1	NA,-inf	NA,inf	NA,2.16018	0.00102248	0.00102248
1	chr6:36473697:T:C	36473697	C,C	T,T	1,1	-inf,-inf	inf,inf	0.917938,0.698492	0.0010215	0.0010215
1	chr6:36511418:G:A	36511418	A,A	G,G	1,1	-inf,-inf	inf,inf	0.961531,0.625673	0.00100182	0.00100182
1	chr6:36674527:A:G	36674527	NA,G	NA,A	NA,1	NA,inf	NA,inf	NA,2.18925	0.00100144	0.00100144
1	chr6:36539112:G:GCA	36539112	GCA,GCA	G,G	1,1	-inf,inf	inf,inf	0.896412,0.518906	0.000994071	0.000994071
1	chr6:37592692:G:A	37592692	A,A	G,G	1,1	inf,inf	inf,inf	1.05792,1.82443	0.000972561	0.000972561
1	chr6:36365391:A:G	36365391	G,NA	A,NA	1,NA	-inf,NA	inf,NA	1.81856,NA	0.000964548	0.000964548
1	chr6:36595352:T:C	36595352	NA,C	NA,T	NA,1	NA,-inf	NA,inf	NA,5.75276	0.000934412	0.000934412
1	chr6:36491689:C:T	36491689	T,T	C,C	1,1	-inf,-inf	inf,inf	0.751727,0.943447	0.000910054	0.000910054
1	chr6:36450593:C:T	36450593	T,T	C,C	1,1	-inf,inf	inf,inf	1.09147,0.230255	0.000884649	0.000884649
1	chr6:37293603:A:G	37293603	NA,G	NA,A	NA,1	NA,inf	NA,inf	NA,2.06009	0.000880323	0.000880323
1	chr6:36414267:A:G	36414267	G,G	A,A	1,1	-inf,-inf	inf,inf	0.775554,0.871951	0.000874458	0.000874458
1	chr6:37322005:T:C	37322005	C,C	T,T	1,1	inf,inf	inf,inf	0.665167,2.25428	0.000870813	0.000870813
1	chr6:36545190:G:A	36545190	A,A	G,G	1,1	-inf,-inf	inf,inf	0.891946,0.639695	0.000856069	0.000856069
1	chr6:36154795:C:T	36154795	T,NA	C,NA	1,NA	inf,NA	inf,NA	2.17796,NA	0.000855889	0.000855889
1	chr6:37332619:G:T	37332619	NA,T	NA,G	NA,1	NA,inf	NA,inf	NA,2.01584	0.00085226	0.00085226
1	chr6:37207580:G:GACTC	37207580	GACTC,GACTC	G,G	1,1	-inf,inf	inf,inf	0.34674,2.69963	0.00083026	0.00083026
1	chr6:36444881:C:T	36444881	T,T	C,C	1,1	-inf,-inf	inf,inf	0.752157,0.894719	0.000830232	0.000830232
1	chr6:36541275:T:C	36541275	C,C	T,T	1,1	-inf,-inf	inf,inf	0.894195,0.633063	0.000826075	0.000826075
1	chr6:36482648:GGACGT:G	36482648	G,G	GGACGT,GGACGT	1,1	-inf,-inf	inf,inf	0.782526,0.815667	0.00081613	0.00081613
1	chr6:37187926:T:C	37187926	NA,C	NA,T	NA,1	NA,-inf	NA,inf	NA,1.99294	0.000811338	0.000811338
1	chr6:36510312:C:T	36510312	T,T	C,C	1,1	-inf,-inf	inf,inf	1.01861,0.437568	0.000810737	0.000810737
1	chr6:37039566:C:T	37039566	T,NA	C,NA	1,NA	-inf,NA	inf,NA	1.85875,NA	0.0008079	0.0008079
1	chr6:36677919:A:G	36677919	G,G	A,A	1,1	inf,-inf	inf,inf	2.02605,2.61575	0.000802972	0.000802972
1	chr6:36559909:C:T	36559909	NA,T	NA,C	NA,1	NA,-inf	NA,inf	NA,1.93886	0.000796344	0.000796344
1	chr6:37241690:G:A	37241690	NA,A	NA,G	NA,1	NA,inf	NA,inf	NA,1.99896	0.000782401	0.000782401
1	chr6:37203403:G:A	37203403	A,A	G,G	1,1	-inf,inf	inf,inf	0.272347,2.70555	0.000774084	0.000774084
1	chr6:37602793:T:A	37602793	A,A	T,T	1,1	inf,inf	inf,inf	1.17189,1.50165	0.000770796	0.000770796
1	chr6:37181095:A:C	37181095	NA,C	NA,A	NA,1	NA,-inf	NA,inf	NA,1.98966	0.000765679	0.000765679
1	chr6:36529297:T:C	36529297	C,NA	T,NA	1,NA	inf,NA	inf,NA	2.00677,NA	0.0007618	0.0007618
1	chr6:36461993:A:G	36461993	G,G	A,A	1,1	-inf,inf	inf,inf	1.05757,0.276621	0.000759117	0.000759117
1	chr6:37160740:G:A	37160740	NA,A	NA,G	NA,1	NA,inf	NA,inf	NA,1.96269	0.00075754	0.00075754
1	chr6:37151768:C:T	37151768	NA,T	NA,C	NA,1	NA,-inf	NA,inf	NA,1.94518	0.000757084	0.000757084
1	chr6:37550094:C:T	37550094	NA,T	NA,C	NA,1	NA,inf	NA,inf	NA,1.89893	0.000752153	0.000752153
1	chr6:37284434:C:T	37284434	T,T	C,C	1,1	inf,inf	inf,inf	0.729811,2.12514	0.000750454	0.000750454
1	chr6:37152370:A:G	37152370	NA,G	NA,A	NA,1	NA,-inf	NA,inf	NA,1.93975	0.000749536	0.000749536
1	chr6:37349188:G:A	37349188	NA,A	NA,G	NA,1	NA,-inf	NA,inf	NA,1.99048	0.00074545	0.00074545
1	chr6:36509902:G:A	36509902	A,A	G,G	1,1	-inf,-inf	inf,inf	0.743265,0.855198	0.00074417	0.00074417
1	chr6:36427300:C:T	36427300	NA,T	NA,C	NA,1	NA,-inf	NA,inf	NA,1.89693	0.000738144	0.000738144
1	chr6:36509803:A:C	36509803	C,NA	A,NA	1,NA	inf,NA	inf,NA	1.98866,NA	0.000735953	0.000735953
1	chr6:36409932:C:T	36409932	T,NA	C,NA	1,NA	-inf,NA	inf,NA	0.664652,NA	0.000732275	0.000732275
1	chr6:36542850:A:G	36542850	G,G	A,A	1,1	-inf,inf	inf,inf	0.841323,0.656042	0.000729758	0.000729758
1	chr6:36558620:T:C	36558620	C,C	T,T	1,1	inf,inf	inf,inf	2.12722,1.01902	0.000721967	0.000721967
1	chr6:36461311:T:A	36461311	A,A	T,T	1,1	-inf,inf	inf,inf	1.04022,0.29469	0.000706359	0.000706359
1	chr6:36508629:T:C	36508629	C,NA	T,NA	1,NA	inf,NA	inf,NA	1.96362,NA	0.000700621	0.000700621
1	chr6:36376941:G:C	36376941	C,NA	G,NA	1,NA	inf,NA	inf,NA	1.71125,NA	0.000700009	0.000700009
1	chr6:36465115:A:G	36465115	G,G	A,A	1,1	-inf,-inf	inf,inf	0.749065,0.810866	0.000693995	0.000693995
1	chr6:36534104:A:G	36534104	G,NA	A,NA	1,NA	inf,NA	inf,NA	1.95686,NA	0.000692994	0.000692994
1	chr6:36512660:C:T	36512660	T,T	C,C	1,1	-inf,inf	inf,inf	0.835033,0.807115	0.000692956	0.000692956
1	chr6:37668136:A:G	37668136	NA,G	NA,A	NA,1	NA,-inf	NA,inf	NA,1.93064	0.0006553	0.0006553
1	chr6:36468502:T:G	36468502	G,NA	T,NA	1,NA	inf,NA	inf,NA	1.91772,NA	0.000641895	0.000641895
1	chr6:36454730:C:T	36454730	T,NA	C,NA	1,NA	inf,NA	inf,NA	1.92022,NA	0.000640363	0.000640363
1	chr6:37601994:C:T	37601994	T,T	C,C	1,1	inf,inf	inf,inf	1.25672,1.35143	0.00063404	0.00063404
1	chr6:36862888:G:A	36862888	A,NA	G,NA	1,NA	inf,NA	inf,NA	2.0527,NA	0.000632605	0.000632605
1	chr6:36470072:G:T	36470072	T,NA	G,NA	1,NA	inf,NA	inf,NA	1.90864,NA	0.000630698	0.000630698
1	chr6:37164888:A:G	37164888	G,NA	A,NA	1,NA	-inf,NA	inf,NA	1.66316,NA	0.000627354	0.000627354
1	chr6:36659822:T:C	36659822	C,C	T,T	1,1	inf,-inf	inf,inf	1.49397,1.67893	0.000621836	0.000621836
1	chr6:36496174:G:T	36496174	T,NA	G,NA	1,NA	inf,NA	inf,NA	1.89816,NA	0.000618805	0.000618805
1	chr6:36420788:C:T	36420788	T,T	C,C	1,1	-inf,-inf	inf,inf	0.652637,0.684144	0.000612576	0.000612576
1	chr6:36499335:C:T	36499335	T,NA	C,NA	1,NA	inf,NA	inf,NA	1.8899,NA	0.000609058	0.000609058
1	chr6:37547185:C:T	37547185	NA,T	NA,C	NA,1	NA,inf	NA,inf	NA,1.79694	0.000605529	0.000605529
1	chr6:37688035:T:C	37688035	NA,C	NA,T	NA,1	NA,-inf	NA,inf	NA,1.85253	0.000596657	0.000596657
1	chr6:36461500:A:G	36461500	G,NA	A,NA	1,NA	-inf,NA	inf,NA	1.65344,NA	0.000588796	0.000588796
1	chr6:36454677:T:C	36454677	C,C	T,T	1,1	-inf,-inf	inf,inf	4.25639,0.733186	0.000575646	0.000575646
1	chr6:36479510:A:G	36479510	G,G	A,A	1,1	-inf,inf	inf,inf	0.841315,0.843245	0.000570687	0.000570687
1	chr6:36535413:C:CA	36535413	CA,CA	C,C	1,1	-inf,-inf	inf,inf	0.787275,0.632389	0.000569487	0.000569487
1	chr6:36646495:G:A	36646495	A,A	G,G	1,1	-inf,inf	inf,inf	0.760729,1.8275	0.000565668	0.000565668
1	chr6:36414020:T:G	36414020	G,NA	T,NA	1,NA	inf,NA	inf,NA	1.83453,NA	0.000554621	0.000554621
1	chr6:36575203:C:T	36575203	NA,T	NA,C	NA,1	NA,inf	NA,inf	NA,1.81004	0.000549466	0.000549466
1	chr6:36527020:T:C	36527020	C,C	T,T	1,1	-inf,inf	inf,inf	0.823073,0.814556	0.000548921	0.000548921
1	chr6:36498891:T:C	36498891	C,C	T,T	1,1	-inf,inf	inf,inf	0.832286,0.846736	0.000547985	0.000547985
1	chr6:36577478:C:G	36577478	NA,G	NA,C	NA,1	NA,inf	NA,inf	NA,1.80843	0.000547746	0.000547746
1	chr6:36894032:AAAAAAAGG:A	36894032	NA,A	NA,AAAAAAAGG	NA,1	NA,-inf	NA,inf	NA,1.65641	0.000546928	0.000546928
1	chr6:36427603:ATATTT:A	36427603	A,NA	ATATTT,NA	1,NA	inf,NA	inf,NA	1.82264,NA	0.000543293	0.000543293
1	chr6:36437103:C:T	36437103	T,NA	C,NA	1,NA	inf,NA	inf,NA	1.81974,NA	0.000538559	0.000538559
1	chr6:37213313:G:A	37213313	NA,A	NA,G	NA,1	NA,-inf	NA,inf	NA,1.78753	0.000537584	0.000537584
1	chr6:37468451:C:T	37468451	T,NA	C,NA	1,NA	-inf,NA	inf,NA	1.66303,NA	0.00053599	0.00053599
1	chr6:36459547:A:G	36459547	G,NA	A,NA	1,NA	inf,NA	inf,NA	1.82269,NA	0.00053472	0.00053472
1	chr6:36525553:C:T	36525553	T,T	C,C	1,1	-inf,inf	inf,inf	0.817717,0.823567	0.000532909	0.000532909
1	chr6:36786269:G:A	36786269	NA,A	NA,G	NA,1	NA,inf	NA,inf	NA,1.91227	0.000532633	0.000532633
1	chr6:37389140:G:C	37389140	NA,C	NA,G	NA,1	NA,-inf	NA,inf	NA,1.81853	0.000530738	0.000530738
1	chr6:37157984:G:T	37157984	NA,T	NA,G	NA,1	NA,inf	NA,inf	NA,1.77315	0.000528449	0.000528449
1	chr6:36522702:G:A	36522702	A,A	G,G	1,1	-inf,inf	inf,inf	0.814699,0.830535	0.000522295	0.000522295
1	chr6:36646638:T:C	36646638	NA,C	NA,T	NA,1	NA,-inf	NA,inf	NA,2.69586	0.000519473	0.000519473
1	chr6:36506364:G:A	36506364	A,A	G,G	1,1	-inf,inf	inf,inf	0.807494,0.822994	0.000512643	0.000512643
1	chr6:37212360:G:C	37212360	C,C	G,G	1,1	-inf,inf	inf,inf	0.628942,2.30932	0.0005099	0.0005099
1	chr6:37556030:G:A	37556030	NA,A	NA,G	NA,1	NA,-inf	NA,inf	NA,1.78729	0.000509887	0.000509887
1	chr6:37149478:C:T	37149478	NA,T	NA,C	NA,1	NA,-inf	NA,inf	NA,1.73435	0.000505633	0.000505633
1	chr6:36461596:A:G	36461596	G,G	A,A	1,1	-inf,-inf	inf,inf	0.764806,0.599097	0.000500704	0.000500704
1	chr6:36400499:C:T	36400499	T,NA	C,NA	1,NA	inf,NA	inf,NA	1.7777,NA	0.000497428	0.000497428
1	chr6:36458494:G:T	36458494	T,T	G,G	1,1	-inf,inf	inf,inf	0.979328,0.581441	0.000496908	0.000496908
1	chr6:36483628:T:C	36483628	C,C	T,T	1,1	-inf,inf	inf,inf	0.795013,0.816063	0.000494758	0.000494758
1	chr6:37261509:A:G	37261509	G,G	A,A	1,1	inf,inf	inf,inf	0.569475,2.06805	0.000493631	0.000493631
1	chr6:37640989:G:A	37640989	NA,A	NA,G	NA,1	NA,-inf	NA,inf	NA,1.8059	0.00049273	0.00049273
1	chr6:37521613:C:T	37521613	T,NA	C,NA	1,NA	-inf,NA	inf,NA	1.60815,NA	0.000489026	0.000489026
1	chr6:36775357:C:T	36775357	T,T	C,C	1,1	inf,-inf	inf,inf	1.29502,2.00766	0.00048829	0.00048829
1	chr6:36893832:C:T	36893832	T,NA	C,NA	1,NA	inf,NA	inf,NA	1.90622,NA	0.00048826	0.00048826
1	chr6:36454795:G:A	36454795	A,A	G,G	1,1	-inf,inf	inf,inf	0.899502,0.229327	0.000487867	0.000487867
1	chr6:36507423:T:C	36507423	C,C	T,T	1,1	-inf,inf	inf,inf	0.793507,0.833887	0.000484959	0.000484959
1	chr6:37092892:G:C	37092892	C,NA	G,NA	1,NA	inf,NA	inf,NA	1.20796,NA	0.000480187	0.000480187
1	chr6:37208081:G:T	37208081	NA,T	NA,G	NA,1	NA,-inf	NA,inf	NA,1.82217	0.000480014	0.000480014
1	chr6:37327099:G:A	37327099	A,A	G,G	1,1	inf,inf	inf,inf	0.279328,2.29109	0.000477622	0.000477622
1	chr6:36986004:G:A	36986004	NA,A	NA,G	NA,1	NA,-inf	NA,inf	NA,1.68597	0.00047671	0.00047671
1	chr6:36551522:C:T	36551522	T,NA	C,NA	1,NA	inf,NA	inf,NA	1.75903,NA	0.000476208	0.000476208
1	chr6:36835291:C:A	36835291	A,NA	C,NA	1,NA	inf,NA	inf,NA	1.68144,NA	0.000476104	0.000476104
1	chr6:36448126:G:A	36448126	A,A	G,G	1,1	-inf,inf	inf,inf	0.934237,0.367108	0.000468841	0.000468841
1	chr6:36673503:G:A	36673503	NA,A	NA,G	NA,1	NA,inf	NA,inf	NA,1.78982	0.000468352	0.000468352
1	chr6:36532083:A:G	36532083	G,G	A,A	1,1	-inf,inf	inf,inf	0.782835,0.836398	0.00046697	0.00046697
1	chr6:36533083:G:A	36533083	A,NA	G,NA	1,NA	-inf,NA	inf,NA	2.85862,NA	0.000461207	0.000461207
1	chr6:37018886:G:A	37018886	NA,A	NA,G	NA,1	NA,inf	NA,inf	NA,1.66752	0.000454036	0.000454036
1	chr6:37547052:G:A	37547052	NA,A	NA,G	NA,1	NA,inf	NA,inf	NA,1.6453	0.000452431	0.000452431
1	chr6:37216635:G:A	37216635	NA,A	NA,G	NA,1	NA,-inf	NA,inf	NA,1.78224	0.000452083	0.000452083
1	chr6:36469781:A:T	36469781	T,T	A,A	1,1	-inf,inf	inf,inf	0.774369,0.848112	0.000448843	0.000448843
1	chr6:37092893:G:A	37092893	A,NA	G,NA	1,NA	inf,NA	inf,NA	1.1783,NA	0.000447747	0.000447747
1	chr6:37603847:A:G	37603847	NA,G	NA,A	NA,1	NA,inf	NA,inf	NA,1.8275	0.000445627	0.000445627
1	chr6:36610408:A:G	36610408	G,G	A,A	1,1	inf,inf	inf,inf	2.12293,1.36737	0.000432072	0.000432072
1	chr6:37101669:C:T	37101669	NA,T	NA,C	NA,1	NA,inf	NA,inf	NA,1.64389	0.000430004	0.000430004
1	chr6:36446220:A:G	36446220	G,G	A,A	1,1	-inf,-inf	inf,inf	4.11207,0.650245	0.000429365	0.000429365
1	chr6:36485787:T:C	36485787	C,C	T,T	1,1	-inf,-inf	inf,inf	3.52303,0.719667	0.000427231	0.000427231
1	chr6:36655190:C:T	36655190	NA,T	NA,C	NA,1	NA,inf	NA,inf	NA,2.07593	0.000427021	0.000427021
1	chr6:37010687:A:G	37010687	G,G	A,A	1,1	-inf,-inf	inf,inf	1.27993,1.28837	0.000422716	0.000422716
1	chr6:37281839:G:C	37281839	C,C	G,G	1,1	inf,inf	inf,inf	0.667796,1.90814	0.000422608	0.000422608
1	chr6:36458406:T:C	36458406	C,C	T,T	1,1	-inf,inf	inf,inf	0.931108,0.602864	0.000422183	0.000422183
1	chr6:36538710:A:G	36538710	G,G	A,A	1,1	-inf,inf	inf,inf	0.756619,0.860102	0.000415981	0.000415981
1	chr6:37411658:A:G	37411658	NA,G	NA,A	NA,1	NA,inf	NA,inf	NA,1.69579	0.000413255	0.000413255
1	chr6:36472599:AATGT:A	36472599	A,A	AATGT,AATGT	1,1	-inf,inf	inf,inf	0.744032,0.828394	0.000411194	0.000411194
1	chr6:36497181:G:A	36497181	A,A	G,G	1,1	-inf,-inf	inf,inf	3.49004,0.722219	0.000410954	0.000410954
1	chr6:37213959:A:G	37213959	NA,G	NA,A	NA,1	NA,-inf	NA,inf	NA,1.59383	0.000410584	0.000410584
1	chr6:36482737:A:G	36482737	G,G	A,A	1,1	-inf,inf	inf,inf	0.745104,0.834982	0.000410505	0.000410505
1	chr6:36510149:A:G	36510149	G,G	A,A	1,1	-inf,-inf	inf,inf	3.50174,0.693276	0.000404827	0.000404827
1	chr6:37187389:G:A	37187389	NA,A	NA,G	NA,1	NA,inf	NA,inf	NA,1.57725	0.00040395	0.00040395
1	chr6:36386394:G:T	36386394	NA,T	NA,G	NA,1	NA,inf	NA,inf	NA,1.98174	0.000403201	0.000403201
1	chr6:36396930:G:A	36396930	A,A	G,G	1,1	inf,-inf	inf,inf	1.28853,1.53088	0.000402508	0.000402508
1	chr6:36471614:A:G	36471614	G,G	A,A	1,1	-inf,-inf	inf,inf	3.46081,0.27731	0.000400989	0.000400989
1	chr6:36842786:A:G	36842786	NA,G	NA,A	NA,1	NA,-inf	NA,inf	NA,1.47516	0.000396462	0.000396462
1	chr6:36650003:T:C	36650003	C,C	T,T	1,1	-inf,inf	inf,inf	0.569475,1.87634	0.000394239	0.000394239
1	chr6:36932884:C:T	36932884	NA,T	NA,C	NA,1	NA,inf	NA,inf	NA,1.52087	0.000391514	0.000391514
1	chr6:37174186:C:A	37174186	A,NA	C,NA	1,NA	-inf,NA	inf,NA	1.37058,NA	0.000388778	0.000388778
1	chr6:36656803:T:C	36656803	NA,C	NA,T	NA,1	NA,-inf	NA,inf	NA,2.49553	0.000381231	0.000381231
1	chr6:37206235:C:T	37206235	NA,T	NA,C	NA,1	NA,inf	NA,inf	NA,1.60083	0.000381003	0.000381003
1	chr6:37164046:G:A	37164046	A,A	G,G	1,1	inf,-inf	inf,inf	0.747783,1.97345	0.000380487	0.000380487
1	chr6:36462811:A:G	36462811	G,G	A,A	1,1	-inf,inf	inf,inf	0.893588,0.547892	0.000376835	0.000376835
1	chr6:37266484:C:T	37266484	T,T	C,C	1,1	inf,inf	inf,inf	0.583479,1.90755	0.000376438	0.000376438
1	chr6:37206272:T:A	37206272	NA,A	NA,T	NA,1	NA,inf	NA,inf	NA,1.59453	0.000376308	0.000376308
1	chr6:37213614:G:A	37213614	NA,A	NA,G	NA,1	NA,-inf	NA,inf	NA,1.59898	0.000373823	0.000373823
1	chr6:37179518:T:C	37179518	NA,C	NA,T	NA,1	NA,inf	NA,inf	NA,1.65157	0.000373302	0.000373302
1	chr6:36679145:T:G	36679145	NA,G	NA,T	NA,1	NA,-inf	NA,inf	NA,1.60525	0.000369945	0.000369945
1	chr6:37207152:G:T	37207152	NA,T	NA,G	NA,1	NA,-inf	NA,inf	NA,1.69218	0.000369492	0.000369492
1	chr6:36644546:G:A	36644546	A,A	G,G	1,1	-inf,inf	inf,inf	3.24954,1.65109	0.000365564	0.000365564
1	chr6:37576644:C:T	37576644	T,NA	C,NA	1,NA	-inf,NA	inf,NA	1.34908,NA	0.000364716	0.000364716
1	chr6:37590906:T:C	37590906	C,C	T,T	1,1	inf,inf	inf,inf	1.46769,0.838752	0.000359117	0.000359117
1	chr6:36249383:G:A	36249383	A,A	G,G	1,1	inf,-inf	inf,inf	1.40787,1.06416	0.000352971	0.000352971
1	chr6:36657785:G:A	36657785	A,A	G,G	1,1	inf,-inf	inf,inf	1.64209,2.00222	0.000352051	0.000352051
1	chr6:37595430:G:A	37595430	A,A	G,G	1,1	-inf,-inf	inf,inf	1.50688,1.06853	0.000350089	0.000350089
1	chr6:36452861:C:T	36452861	T,T	C,C	1,1	-inf,-inf	inf,inf	4.01645,0.530272	0.000348126	0.000348126
1	chr6:36661176:G:A	36661176	A,A	G,G	1,1	inf,-inf	inf,inf	1.53513,2.12959	0.000347549	0.000347549
1	chr6:37641997:T:C	37641997	C,NA	T,NA	1,NA	inf,NA	inf,NA	1.65217,NA	0.000347335	0.000347335
1	chr6:36796399:A:G	36796399	NA,G	NA,A	NA,1	NA,inf	NA,inf	NA,1.60336	0.000344458	0.000344458
1	chr6:36534809:A:AC	36534809	AC,AC	A,A	1,1	-inf,-inf	inf,inf	3.40708,0.67365	0.000344106	0.000344106
1	chr6:37304988:T:C	37304988	NA,C	NA,T	NA,1	NA,inf	NA,inf	NA,1.57125	0.000342812	0.000342812
1	chr6:36476679:T:C	36476679	C,C	T,T	1,1	-inf,-inf	inf,inf	3.414,0.653856	0.000341271	0.000341271
1	chr6:36427713:G:A	36427713	NA,A	NA,G	NA,1	NA,inf	NA,inf	NA,1.56092	0.000339395	0.000339395
1	chr6:37248351:T:C	37248351	NA,C	NA,T	NA,1	NA,-inf	NA,inf	NA,1.60994	0.000336564	0.000336564
1	chr6:36383230:A:G	36383230	NA,G	NA,A	NA,1	NA,inf	NA,inf	NA,1.87711	0.000336064	0.000336064
1	chr6:36531794:C:T	36531794	T,T	C,C	1,1	-inf,-inf	inf,inf	3.41409,0.639616	0.000334879	0.000334879
1	chr6:37145512:C:T	37145512	NA,T	NA,C	NA,1	NA,-inf	NA,inf	NA,1.59501	0.000331175	0.000331175
1	chr6:36807545:C:A	36807545	A,NA	C,NA	1,NA	inf,NA	inf,NA	1.74748,NA	0.000330814	0.000330814
1	chr6:37280743:A:G	37280743	G,NA	A,NA	1,NA	-inf,NA	inf,NA	1.43037,NA	0.000329347	0.000329347
1	chr6:36392431:G:C	36392431	NA,C	NA,G	NA,1	NA,inf	NA,inf	NA,1.54795	0.000328231	0.000328231
1	chr6:36632659:G:A	36632659	A,NA	G,NA	1,NA	inf,NA	inf,NA	1.65847,NA	0.000326621	0.000326621
1	chr6:37508830:C:T	37508830	NA,T	NA,C	NA,1	NA,inf	NA,inf	NA,1.5508	0.000324281	0.000324281
1	chr6:37362263:T:C	37362263	C,NA	T,NA	1,NA	inf,NA	inf,NA	1.619,NA	0.000322149	0.000322149
1	chr6:36610314:A:G	36610314	G,G	A,A	1,1	inf,inf	inf,inf	2.1208,1.26654	0.000319347	0.000319347
1	chr6:36559332:T:C	36559332	NA,C	NA,T	NA,1	NA,inf	NA,inf	NA,1.5309	0.000317707	0.000317707
1	chr6:36384106:C:T	36384106	T,NA	C,NA	1,NA	inf,NA	inf,NA	1.98235,NA	0.000316593	0.000316593
1	chr6:37212461:G:A	37212461	A,A	G,G	1,1	inf,inf	inf,inf	0.0301516,2.1671	0.000314472	0.000314472
1	chr6:36410043:G:A	36410043	A,A	G,G	1,1	-inf,-inf	inf,inf	0.808387,0.296522	0.000313629	0.000313629
1	chr6:36927445:C:T	36927445	NA,T	NA,C	NA,1	NA,-inf	NA,inf	NA,1.40064	0.000312597	0.000312597
1	chr6:37591462:G:A	37591462	A,A	G,G	1,1	inf,inf	inf,inf	1.49812,0.701308	0.000311924	0.000311924
1	chr6:36569127:C:T	36569127	NA,T	NA,C	NA,1	NA,inf	NA,inf	NA,1.18153	0.000310796	0.000310796
1	chr6:36467526:C:T	36467526	T,NA	C,NA	1,NA	inf,NA	inf,NA	1.60487,NA	0.000309843	0.000309843
1	chr6:36422813:T:G	36422813	NA,G	NA,T	NA,1	NA,inf	NA,inf	NA,1.51431	0.000309762	0.000309762
1	chr6:36435617:A:T	36435617	T,T	A,A	1,1	-inf,inf	inf,inf	0.82378,0.356905	0.000308977	0.000308977
1	chr6:36604153:C:T	36604153	NA,T	NA,C	NA,1	NA,-inf	NA,inf	NA,1.45472	0.000307895	0.000307895
1	chr6:36525343:C:T	36525343	T,NA	C,NA	1,NA	inf,NA	inf,NA	1.97463,NA	0.000307028	0.000307028
1	chr6:37477216:C:T	37477216	NA,T	NA,C	NA,1	NA,inf	NA,inf	NA,1.48246	0.000304636	0.000304636
1	chr6:37389328:G:A	37389328	NA,A	NA,G	NA,1	NA,-inf	NA,inf	NA,1.54468	0.000304378	0.000304378
1	chr6:37026574:G:T	37026574	T,NA	G,NA	1,NA	-inf,NA	inf,NA	1.35414,NA	0.000303251	0.000303251
1	chr6:36440217:G:A	36440217	A,A	G,G	1,1	-inf,inf	inf,inf	0.8167,0.364079	0.000300687	0.000300687
1	chr6:36608701:C:T	36608701	T,T	C,C	1,1	inf,inf	inf,inf	2.23826,1.13268	0.000299759	0.000299759
1	chr6:36743558:G:A	36743558	NA,A	NA,G	NA,1	NA,inf	NA,inf	NA,0.983372	0.000297718	0.000297718
1	chr6:36655494:C:T	36655494	NA,T	NA,C	NA,1	NA,-inf	NA,inf	NA,1.49291	0.000296345	0.000296345
1	chr6:36402617:A:C	36402617	C,C	A,A	1,1	-inf,-inf	inf,inf	0.790064,0.293861	0.000295631	0.000295631
1	chr6:36531397:G:A	36531397	A,NA	G,NA	1,NA	inf,NA	inf,NA	1.94681,NA	0.00029341	0.00029341
1	chr6:36605773:A:C	36605773	C,C	A,A	1,1	inf,inf	inf,inf	2.27235,1.08891	0.000290519	0.000290519
1	chr6:36420820:A:G	36420820	NA,G	NA,A	NA,1	NA,inf	NA,inf	NA,1.47895	0.000289768	0.000289768
1	chr6:37386182:T:TGCCAATCACTCTTATTGGCACC	37386182	TGCCAATCACTCTTATTGGCACC,NA	T,NA	1,NA	inf,NA	inf,NA	1.56776,NA	0.000289153	0.000289153
1	chr6:37496662:G:A	37496662	NA,A	NA,G	NA,1	NA,inf	NA,inf	NA,1.45246	0.000285951	0.000285951
1	chr6:36575476:G:A	36575476	NA,A	NA,G	NA,1	NA,inf	NA,inf	NA,1.51461	0.000285229	0.000285229
1	chr6:36401483:C:T	36401483	T,T	C,C	1,1	-inf,-inf	inf,inf	0.763149,0.319622	0.000283615	0.000283615
1	chr6:37140132:G:A	37140132	A,NA	G,NA	1,NA	-inf,NA	inf,NA	1.27585,NA	0.000283295	0.000283295
1	chr6:36415046:G:A	36415046	NA,A	NA,G	NA,1	NA,inf	NA,inf	NA,1.46522	0.000282358	0.000282358
1	chr6:36412771:G:C	36412771	NA,C	NA,G	NA,1	NA,inf	NA,inf	NA,1.4639	0.000281444	0.000281444
1	chr6:36411224:T:C	36411224	NA,C	NA,T	NA,1	NA,inf	NA,inf	NA,1.46104	0.000279846	0.000279846
1	chr6:37401338:T:A	37401338	NA,A	NA,T	NA,1	NA,inf	NA,inf	NA,1.47005	0.000279719	0.000279719
1	chr6:36998409:A:G	36998409	G,NA	A,NA	1,NA	inf,NA	inf,NA	0.689329,NA	0.000279548	0.000279548
1	chr6:37187210:C:T	37187210	NA,T	NA,C	NA,1	NA,inf	NA,inf	NA,1.38577	0.000278193	0.000278193
1	chr6:36946430:G:A	36946430	A,NA	G,NA	1,NA	-inf,NA	inf,NA	1.32268,NA	0.000277654	0.000277654
1	chr6:36286767:C:T	36286767	T,T	C,C	1,1	-inf,inf	inf,inf	1.27151,1.23393	0.000277602	0.000277602
1	chr6:36567833:A:C	36567833	NA,C	NA,A	NA,1	NA,inf	NA,inf	NA,1.12589	0.000277124	0.000277124
1	chr6:36403539:C:A	36403539	A,A	C,C	1,1	-inf,-inf	inf,inf	0.750595,0.327165	0.000276031	0.000276031
1	chr6:36984089:C:T	36984089	T,NA	C,NA	1,NA	inf,NA	inf,NA	0.679965,NA	0.00027466	0.00027466
1	chr6:36773276:C:G	36773276	G,G	C,C	1,1	-inf,inf	inf,inf	1.77636,1.7005	0.000272092	0.000272092
1	chr6:37682048:C:T	37682048	NA,T	NA,C	NA,1	NA,-inf	NA,inf	NA,1.44382	0.000271477	0.000271477
1	chr6:36403924:A:G	36403924	NA,G	NA,A	NA,1	NA,inf	NA,inf	NA,1.44104	0.000270618	0.000270618
1	chr6:36664753:A:G	36664753	G,G	A,A	1,1	-inf,inf	inf,inf	0.14919,2.90565	0.000270008	0.000270008
1	chr6:36406017:C:A	36406017	A,A	C,C	1,1	-inf,-inf	inf,inf	0.745036,0.325888	0.000269801	0.000269801
1	chr6:36400100:T:A	36400100	NA,A	NA,T	NA,1	NA,inf	NA,inf	NA,1.43908	0.000269625	0.000269625
1	chr6:36595066:G:C	36595066	C,C	G,G	1,1	inf,inf	inf,inf	2.22189,1.08768	0.00026949	0.00026949
1	chr6:36401734:A:G	36401734	NA,G	NA,A	NA,1	NA,inf	NA,inf	NA,1.43663	0.000268377	0.000268377
1	chr6:37183198:A:G	37183198	G,G	A,A	1,1	inf,inf	inf,inf	0.0238763,1.73869	0.000268196	0.000268196
1	chr6:36575324:G:A	36575324	A,NA	G,NA	1,NA	inf,NA	inf,NA	2.27879,NA	0.000267398	0.000267398
1	chr6:36314136:A:T	36314136	NA,T	NA,A	NA,1	NA,-inf	NA,inf	NA,1.38961	0.000266831	0.000266831
1	chr6:36404830:C:T	36404830	T,T	C,C	1,1	-inf,-inf	inf,inf	0.739665,0.327208	0.00026592	0.00026592
1	chr6:37364023:T:C	37364023	NA,C	NA,T	NA,1	NA,-inf	NA,inf	NA,1.40739	0.000264395	0.000264395
1	chr6:36414035:G:A	36414035	NA,A	NA,G	NA,1	NA,inf	NA,inf	NA,1.42735	0.000263831	0.000263831
1	chr6:36249336:TATC:T	36249336	T,T	TATC,TATC	1,1	-inf,inf	inf,inf	0.644331,1.99743	0.000263252	0.000263252
1	chr6:36405674:T:A	36405674	A,A	T,T	1,1	-inf,-inf	inf,inf	0.735965,0.327203	0.00026284	0.00026284
1	chr6:36567569:A:C	36567569	NA,C	NA,A	NA,1	NA,inf	NA,inf	NA,1.09923	0.000262787	0.000262787
1	chr6:36375285:A:G	36375285	NA,G	NA,A	NA,1	NA,inf	NA,inf	NA,1.475	0.000262472	0.000262472
1	chr6:36666384:CT:C	36666384	C,C	CT,CT	1,1	-inf,inf	inf,inf	0.149605,2.88127	0.000260475	0.000260475
1	chr6:36567077:T:C	36567077	NA,C	NA,T	NA,1	NA,inf	NA,inf	NA,1.09078	0.00025871	0.00025871
1	chr6:36376732:T:C	36376732	NA,C	NA,T	NA,1	NA,-inf	NA,inf	NA,0.281305	0.00025782	0.00025782
1	chr6:37581089:C:T	37581089	T,T	C,C	1,1	inf,inf	inf,inf	1.20278,1.0215	0.000257049	0.000257049
1	chr6:36248968:T:C	36248968	C,C	T,T	1,1	inf,-inf	inf,inf	1.30276,0.980721	0.000257033	0.000257033
1	chr6:37552968:G:A	37552968	NA,A	NA,G	NA,1	NA,-inf	NA,inf	NA,1.47957	0.000257	0.000257
1	chr6:36409365:C:A	36409365	NA,A	NA,C	NA,1	NA,-inf	NA,inf	NA,0.426635	0.000255769	0.000255769
1	chr6:36641298:T:C	36641298	C,NA	T,NA	1,NA	inf,NA	inf,NA	2.17014,NA	0.000255284	0.000255284
1	chr6:37558784:C:T	37558784	T,T	C,C	1,1	-inf,-inf	inf,inf	1.58272,0.633767	0.000255125	0.000255125
1	chr6:37047038:C:T	37047038	NA,T	NA,C	NA,1	NA,inf	NA,inf	NA,1.43146	0.000253926	0.000253926
1	chr6:36400252:C:T	36400252	NA,T	NA,C	NA,1	NA,inf	NA,inf	NA,1.40659	0.000253664	0.000253664
1	chr6:36636421:C:T	36636421	T,T	C,C	1,1	-inf,-inf	inf,inf	3.14901,1.93331	0.000252962	0.000252962
1	chr6:36393632:G:A	36393632	A,A	G,G	1,1	-inf,-inf	inf,inf	0.710644,0.34761	0.000252918	0.000252918
1	chr6:37204680:C:G	37204680	NA,G	NA,C	NA,1	NA,-inf	NA,inf	NA,1.36464	0.000252772	0.000252772
1	chr6:36568645:T:C	36568645	NA,C	NA,T	NA,1	NA,inf	NA,inf	NA,1.08411	0.000252708	0.000252708
1	chr6:37434686:T:C	37434686	NA,C	NA,T	NA,1	NA,inf	NA,inf	NA,1.39238	0.000251842	0.000251842
1	chr6:36277183:A:G	36277183	NA,G	NA,A	NA,1	NA,inf	NA,inf	NA,1.41121	0.00025165	0.00025165
1	chr6:36510690:C:T	36510690	NA,T	NA,C	NA,1	NA,inf	NA,inf	NA,1.40727	0.000251024	0.000251024
1	chr6:36580691:G:A	36580691	A,A	G,G	1,1	inf,inf	inf,inf	1.64286,1.61553	0.000249519	0.000249519
1	chr6:36179467:A:G	36179467	G,G	A,A	1,1	-inf,inf	inf,inf	2.30098,0.0271442	0.000248706	0.000248706
1	chr6:37310623:G:A	37310623	NA,A	NA,G	NA,1	NA,inf	NA,inf	NA,1.43508	0.000248577	0.000248577
1	chr6:37564940:C:T	37564940	NA,T	NA,C	NA,1	NA,inf	NA,inf	NA,1.43895	0.000247746	0.000247746
1	chr6:36641296:C:CA	36641296	CA,NA	C,NA	1,NA	inf,NA	inf,NA	2.15106,NA	0.000247705	0.000247705
1	chr6:37591672:G:A	37591672	A,A	G,G	1,1	inf,inf	inf,inf	1.3991,0.691075	0.000246818	0.000246818
1	chr6:37406841:G:C	37406841	NA,C	NA,G	NA,1	NA,inf	NA,inf	NA,1.39834	0.000245587	0.000245587
1	chr6:37507467:C:T	37507467	NA,T	NA,C	NA,1	NA,inf	NA,inf	NA,1.40091	0.000244898	0.000244898
1	chr6:37150506:A:C	37150506	NA,C	NA,A	NA,1	NA,-inf	NA,inf	NA,1.35175	0.000244042	0.000244042
1	chr6:36568056:C:T	36568056	NA,T	NA,C	NA,1	NA,inf	NA,inf	NA,1.06487	0.000242904	0.000242904
1	chr6:36567580:G:C	36567580	NA,C	NA,G	NA,1	NA,inf	NA,inf	NA,1.06308	0.000242667	0.000242667
1	chr6:36396231:C:T	36396231	NA,T	NA,C	NA,1	NA,inf	NA,inf	NA,1.38509	0.000242592	0.000242592
1	chr6:36422912:T:C	36422912	NA,C	NA,T	NA,1	NA,inf	NA,inf	NA,1.38653	0.000242501	0.000242501
1	chr6:37195499:G:A	37195499	NA,A	NA,G	NA,1	NA,-inf	NA,inf	NA,1.42287	0.000242372	0.000242372
1	chr6:36673317:C:T	36673317	NA,T	NA,C	NA,1	NA,-inf	NA,inf	NA,1.30634	0.000241297	0.000241297
1	chr6:36674226:A:G	36674226	NA,G	NA,A	NA,1	NA,-inf	NA,inf	NA,1.30442	0.000240337	0.000240337
1	chr6:37338878:A:G	37338878	G,NA	A,NA	1,NA	inf,NA	inf,NA	0.327844,NA	0.000240176	0.000240176
1	chr6:36988532:C:CT	36988532	NA,CT	NA,C	NA,1	NA,-inf	NA,inf	NA,1.28826	0.000240128	0.000240128
1	chr6:37115271:G:A	37115271	A,A	G,G	1,1	inf,inf	inf,inf	1.43024,0.0060186	0.000239795	0.000239795
1	chr6:36615158:C:T	36615158	T,NA	C,NA	1,NA	inf,NA	inf,NA	2.22034,NA	0.000238867	0.000238867
1	chr6:36454662:G:A	36454662	NA,A	NA,G	NA,1	NA,inf	NA,inf	NA,1.37501	0.000237286	0.000237286
1	chr6:36659276:A:G	36659276	G,G	A,A	1,1	inf,-inf	inf,inf	1.56403,1.83627	0.00023601	0.00023601
1	chr6:36568106:C:T	36568106	NA,T	NA,C	NA,1	NA,inf	NA,inf	NA,1.0483	0.000235465	0.000235465
1	chr6:37350944:G:A	37350944	A,A	G,G	1,1	-inf,inf	inf,inf	0.829726,1.45996	0.000233641	0.000233641
1	chr6:36986651:C:T	36986651	NA,T	NA,C	NA,1	NA,-inf	NA,inf	NA,1.33559	0.000233066	0.000233066
1	chr6:36659106:G:A	36659106	NA,A	NA,G	NA,1	NA,inf	NA,inf	NA,3.04771	0.0002324	0.0002324
1	chr6:36602930:G:C	36602930	C,NA	G,NA	1,NA	inf,NA	inf,NA	2.23758,NA	0.000231225	0.000231225
1	chr6:36185597:A:G	36185597	NA,G	NA,A	NA,1	NA,-inf	NA,inf	NA,1.40593	0.000230671	0.000230671
1	chr6:36996897:A:G	36996897	NA,G	NA,A	NA,1	NA,-inf	NA,inf	NA,1.31268	0.000229705	0.000229705
1	chr6:36994685:G:A	36994685	NA,A	NA,G	NA,1	NA,-inf	NA,inf	NA,1.31159	0.000229399	0.000229399
1	chr6:36668303:T:C	36668303	C,C	T,T	1,1	inf,-inf	inf,inf	1.75973,1.78243	0.000228896	0.000228896
1	chr6:36564114:G:A	36564114	A,NA	G,NA	1,NA	-inf,NA	inf,NA	1.17402,NA	0.000227549	0.000227549
1	chr6:36394664:A:C	36394664	C,C	A,A	1,1	-inf,-inf	inf,inf	0.680331,0.333699	0.000226401	0.000226401
1	chr6:36285433:T:C	36285433	C,C	T,T	1,1	inf,-inf	inf,inf	1.01434,1.08586	0.000225329	0.000225329
1	chr6:36598586:G:A	36598586	A,A	G,G	1,1	inf,inf	inf,inf	2.21159,0.997146	0.00022493	0.00022493
1	chr6:36639319:A:G	36639319	G,NA	A,NA	1,NA	inf,NA	inf,NA	2.07965,NA	0.000224036	0.000224036
1	chr6:37594801:C:T	37594801	NA,T	NA,C	NA,1	NA,inf	NA,inf	NA,1.39957	0.00022386	0.00022386
1	chr6:37356892:C:T	37356892	NA,T	NA,C	NA,1	NA,-inf	NA,inf	NA,1.27064	0.000223506	0.000223506
1	chr6:36652900:C:T	36652900	NA,T	NA,C	NA,1	NA,inf	NA,inf	NA,1.54854	0.000223387	0.000223387
1	chr6:36653223:G:A	36653223	NA,A	NA,G	NA,1	NA,-inf	NA,inf	NA,2.37361	0.000222759	0.000222759
1	chr6:37201263:T:C	37201263	C,NA	T,NA	1,NA	inf,NA	inf,NA	1.39427,NA	0.000222176	0.000222176
1	chr6:36414708:G:GA	36414708	NA,GA	NA,G	NA,1	NA,inf	NA,inf	NA,1.35498	0.000222127	0.000222127
1	chr6:37397701:C:T	37397701	NA,T	NA,C	NA,1	NA,-inf	NA,inf	NA,1.26774	0.000221858	0.000221858
1	chr6:36616837:T:C	36616837	C,C	T,T	1,1	inf,inf	inf,inf	2.19924,0.999496	0.000220418	0.000220418
1	chr6:36567911:G:A	36567911	A,A	G,G	1,1	-inf,inf	inf,inf	3.64209,1.11271	0.000219868	0.000219868
1	chr6:36184408:CTTCT:C	36184408	NA,C	NA,CTTCT	NA,1	NA,inf	NA,inf	NA,1.44391	0.000218397	0.000218397
1	chr6:36535081:AGATT:A	36535081	NA,A	NA,AGATT	NA,1	NA,-inf	NA,inf	NA,0.40286	0.000218133	0.000218133
1	chr6:36825522:C:A	36825522	NA,A	NA,C	NA,1	NA,inf	NA,inf	NA,1.16249	0.000217431	0.000217431
1	chr6:36650239:G:A	36650239	A,A	G,G	1,1	-inf,inf	inf,inf	0.613232,0.812189	0.000216912	0.000216912
1	chr6:36568401:T:C	36568401	NA,C	NA,T	NA,1	NA,inf	NA,inf	NA,1.01197	0.000216896	0.000216896
1	chr6:36616962:A:G	36616962	G,G	A,A	1,1	inf,inf	inf,inf	2.11851,1.05048	0.000216619	0.000216619
1	chr6:37648411:C:T	37648411	T,NA	C,NA	1,NA	inf,NA	inf,NA	1.39011,NA	0.000216469	0.000216469
1	chr6:36224091:G:C	36224091	NA,C	NA,G	NA,1	NA,inf	NA,inf	NA,1.43488	0.000216435	0.000216435
1	chr6:37336719:G:A	37336719	NA,A	NA,G	NA,1	NA,-inf	NA,inf	NA,1.36327	0.000216093	0.000216093
1	chr6:37204740:C:T	37204740	NA,T	NA,C	NA,1	NA,-inf	NA,inf	NA,1.28092	0.000216032	0.000216032
1	chr6:36566927:G:C	36566927	C,NA	G,NA	1,NA	inf,NA	inf,NA	2.19846,NA	0.000214941	0.000214941
1	chr6:37183762:A:G	37183762	NA,G	NA,A	NA,1	NA,inf	NA,inf	NA,1.29775	0.000214716	0.000214716
1	chr6:36641821:C:T	36641821	T,NA	C,NA	1,NA	inf,NA	inf,NA	2.05215,NA	0.000213966	0.000213966
1	chr6:36936123:T:G	36936123	G,NA	T,NA	1,NA	inf,NA	inf,NA	1.24548,NA	0.000213721	0.000213721
1	chr6:37683446:C:T	37683446	NA,T	NA,C	NA,1	NA,-inf	NA,inf	NA,1.406	0.000213574	0.000213574
1	chr6:36172246:C:T	36172246	T,NA	C,NA	1,NA	inf,NA	inf,NA	1.26091,NA	0.000211905	0.000211905
1	chr6:37003076:A:G	37003076	NA,G	NA,A	NA,1	NA,-inf	NA,inf	NA,1.27258	0.000211641	0.000211641
1	chr6:37003129:G:T	37003129	NA,T	NA,G	NA,1	NA,-inf	NA,inf	NA,1.27194	0.000211409	0.000211409
1	chr6:37003429:G:A	37003429	NA,A	NA,G	NA,1	NA,-inf	NA,inf	NA,1.27194	0.000211409	0.000211409
1	chr6:36389483:T:C	36389483	NA,C	NA,T	NA,1	NA,inf	NA,inf	NA,1.62382	0.000210739	0.000210739
1	chr6:37002947:T:C	37002947	NA,C	NA,T	NA,1	NA,-inf	NA,inf	NA,1.26988	0.000210594	0.000210594
1	chr6:36886319:A:G	36886319	NA,G	NA,A	NA,1	NA,-inf	NA,inf	NA,1.28633	0.000210547	0.000210547
1	chr6:37103597:AAT:A	37103597	NA,A	NA,AAT	NA,1	NA,inf	NA,inf	NA,1.31622	0.000209009	0.000209009
1	chr6:37001107:C:A	37001107	NA,A	NA,C	NA,1	NA,-inf	NA,inf	NA,1.26276	0.000207797	0.000207797
1	chr6:36636907:C:T	36636907	T,NA	C,NA	1,NA	-inf,NA	inf,NA	1.16844,NA	0.000207537	0.000207537
1	chr6:36638709:AGTT:A	36638709	A,A	AGTT,AGTT	1,1	-inf,-inf	inf,inf	2.97149,1.40483	0.000207433	0.000207433
1	chr6:36550631:A:G	36550631	NA,G	NA,A	NA,1	NA,inf	NA,inf	NA,1.28732	0.000206102	0.000206102
1	chr6:36837246:C:T	36837246	T,NA	C,NA	1,NA	-inf,NA	inf,NA	1.12339,NA	0.000206092	0.000206092
1	chr6:37340751:CT:C	37340751	NA,C	NA,CT	NA,1	NA,-inf	NA,inf	NA,1.33314	0.000203755	0.000203755
1	chr6:36664499:G:C	36664499	C,C	G,G	1,1	-inf,inf	inf,inf	0.120397,2.75948	0.000203605	0.000203605
1	chr6:37344629:GTC:G	37344629	NA,G	NA,GTC	NA,1	NA,-inf	NA,inf	NA,1.32217	0.000200812	0.000200812
1	chr6:37585209:C:T	37585209	NA,T	NA,C	NA,1	NA,inf	NA,inf	NA,1.31233	0.000200271	0.000200271
1	chr6:36407661:G:A	36407661	A,A	G,G	1,1	-inf,-inf	inf,inf	0.627482,0.361435	0.000198623	0.000198623
1	chr6:36998951:G:A	36998951	A,NA	G,NA	1,NA	inf,NA	inf,NA	0.554369,NA	0.000197983	0.000197983
1	chr6:36845165:C:T	36845165	NA,T	NA,C	NA,1	NA,inf	NA,inf	NA,1.5087	0.000197832	0.000197832
1	chr6:37253168:T:A	37253168	NA,A	NA,T	NA,1	NA,inf	NA,inf	NA,1.31583	0.000197498	0.000197498
1	chr6:37003262:C:T	37003262	NA,T	NA,C	NA,1	NA,-inf	NA,inf	NA,1.23399	0.000197459	0.000197459
1	chr6:36633435:C:T	36633435	T,T	C,C	1,1	inf,inf	inf,inf	1.88129,1.1711	0.000197232	0.000197232
1	chr6:36667816:G:T	36667816	NA,T	NA,G	NA,1	NA,inf	NA,inf	NA,1.98366	0.000196811	0.000196811
1	chr6:36829376:A:C	36829376	NA,C	NA,A	NA,1	NA,inf	NA,inf	NA,1.11554	0.000196615	0.000196615
1	chr6:36658083:G:A	36658083	NA,A	NA,G	NA,1	NA,inf	NA,inf	NA,1.99147	0.000196513	0.000196513
1	chr6:37096411:A:C	37096411	NA,C	NA,A	NA,1	NA,inf	NA,inf	NA,1.29463	0.000196101	0.000196101
1	chr6:37684058:T:C	37684058	C,NA	T,NA	1,NA	inf,NA	inf,NA	0.20988,NA	0.000195458	0.000195458
1	chr6:37132995:C:T	37132995	NA,T	NA,C	NA,1	NA,inf	NA,inf	NA,1.25669	0.000195369	0.000195369
1	chr6:37003794:G:C	37003794	NA,C	NA,G	NA,1	NA,-inf	NA,inf	NA,1.22636	0.000195096	0.000195096
1	chr6:36573609:A:G	36573609	NA,G	NA,A	NA,1	NA,inf	NA,inf	NA,0.971509	0.000194292	0.000194292
1	chr6:37129598:G:T	37129598	T,T	G,G	1,1	inf,inf	inf,inf	1.12412,0.252471	0.000192927	0.000192927
1	chr6:37357916:A:C	37357916	NA,C	NA,A	NA,1	NA,-inf	NA,inf	NA,1.20925	0.000192778	0.000192778
1	chr6:37363273:C:G	37363273	G,NA	C,NA	1,NA	inf,NA	inf,NA	1.34254,NA	0.000192211	0.000192211
1	chr6:36989444:C:T	36989444	T,NA	C,NA	1,NA	inf,NA	inf,NA	0.554095,NA	0.000191704	0.000191704
1	chr6:37342150:A:G	37342150	NA,G	NA,A	NA,1	NA,-inf	NA,inf	NA,1.29464	0.000191461	0.000191461
1	chr6:36479217:A:C	36479217	NA,C	NA,A	NA,1	NA,-inf	NA,inf	NA,0.421079	0.00019141	0.00019141
1	chr6:36666969:G:C	36666969	NA,C	NA,G	NA,1	NA,-inf	NA,inf	NA,1.22886	0.000190796	0.000190796
1	chr6:37548215:A:G	37548215	NA,G	NA,A	NA,1	NA,-inf	NA,inf	NA,1.2944	0.000190562	0.000190562
1	chr6:36247916:A:G	36247916	G,G	A,A	1,1	inf,-inf	inf,inf	1.33155,0.746263	0.000190231	0.000190231
1	chr6:37148217:A:G	37148217	NA,G	NA,A	NA,1	NA,-inf	NA,inf	NA,1.25093	0.000190221	0.000190221
1	chr6:36978169:G:A	36978169	A,NA	G,NA	1,NA	inf,NA	inf,NA	1.33489,NA	0.000190074	0.000190074
1	chr6:36569079:C:T	36569079	NA,T	NA,C	NA,1	NA,inf	NA,inf	NA,1.27012	0.000189054	0.000189054
1	chr6:37365394:G:T	37365394	NA,T	NA,G	NA,1	NA,-inf	NA,inf	NA,1.2209	0.000188938	0.000188938
1	chr6:36441868:C:CTGAAA	36441868	CTGAAA,CTGAAA	C,C	1,1	-inf,inf	inf,inf	0.670193,0.418246	0.000188348	0.000188348
1	chr6:36573768:C:T	36573768	NA,T	NA,C	NA,1	NA,inf	NA,inf	NA,0.95736	0.00018792	0.00018792
1	chr6:36640504:C:T	36640504	NA,T	NA,C	NA,1	NA,-inf	NA,inf	NA,1.23896	0.000187861	0.000187861
1	chr6:37365674:A:G	37365674	NA,G	NA,A	NA,1	NA,-inf	NA,inf	NA,1.21751	0.000187764	0.000187764
1	chr6:36547761:A:C	36547761	NA,C	NA,A	NA,1	NA,inf	NA,inf	NA,1.23667	0.000187715	0.000187715
1	chr6:37342154:T:G	37342154	NA,G	NA,T	NA,1	NA,-inf	NA,inf	NA,1.22982	0.00018765	0.00018765
1	chr6:36396042:C:T	36396042	T,T	C,C	1,1	inf,inf	inf,inf	2.60099,2.26029	0.000187124	0.000187124
1	chr6:37582633:C:T	37582633	T,T	C,C	1,1	inf,inf	inf,inf	1.12363,0.95072	0.000187041	0.000187041
1	chr6:36650641:A:G	36650641	NA,G	NA,A	NA,1	NA,-inf	NA,inf	NA,1.21434	0.000186671	0.000186671
1	chr6:36573545:G:A	36573545	NA,A	NA,G	NA,1	NA,inf	NA,inf	NA,0.95187	0.000185876	0.000185876
1	chr6:36266077:G:A	36266077	A,A	G,G	1,1	-inf,-inf	inf,inf	0.888866,1.57316	0.000185861	0.000185861
1	chr6:37272089:A:T	37272089	T,NA	A,NA	1,NA	inf,NA	inf,NA	0.247985,NA	0.000185847	0.000185847
1	chr6:37179915:C:T	37179915	T,T	C,C	1,1	inf,inf	inf,inf	0.083406,1.43429	0.000184914	0.000184914
1	chr6:37346864:T:C	37346864	NA,C	NA,T	NA,1	NA,-inf	NA,inf	NA,1.27584	0.000184668	0.000184668
1	chr6:37342063:T:C	37342063	NA,C	NA,T	NA,1	NA,-inf	NA,inf	NA,1.27662	0.000184302	0.000184302
1	chr6:36586532:A:G	36586532	G,NA	A,NA	1,NA	inf,NA	inf,NA	2.06106,NA	0.000183191	0.000183191
1	chr6:36649227:T:C	36649227	C,NA	T,NA	1,NA	inf,NA	inf,NA	1.27075,NA	0.00018308	0.00018308
1	chr6:36791502:C:T	36791502	NA,T	NA,C	NA,1	NA,-inf	NA,inf	NA,1.03916	0.000182281	0.000182281
1	chr6:37024013:G:T	37024013	NA,T	NA,G	NA,1	NA,inf	NA,inf	NA,1.12213	0.000182244	0.000182244
1	chr6:36324956:C:G	36324956	NA,G	NA,C	NA,1	NA,-inf	NA,inf	NA,1.13679	0.000181937	0.000181937
1	chr6:36593264:A:T	36593264	T,T	A,A	1,1	inf,inf	inf,inf	2.09493,0.97369	0.00018192	0.00018192
1	chr6:37048672:G:C	37048672	NA,C	NA,G	NA,1	NA,inf	NA,inf	NA,1.26246	0.000181894	0.000181894
1	chr6:36662788:T:C	36662788	NA,C	NA,T	NA,1	NA,inf	NA,inf	NA,1.33056	0.000181535	0.000181535
1	chr6:37483335:C:T	37483335	NA,T	NA,C	NA,1	NA,inf	NA,inf	NA,1.2277	0.000181356	0.000181356
1	chr6:36258886:T:G	36258886	G,NA	T,NA	1,NA	-inf,NA	inf,NA	1.08313,NA	0.000180548	0.000180548
1	chr6:37003872:C:T	37003872	NA,T	NA,C	NA,1	NA,-inf	NA,inf	NA,1.18634	0.000180507	0.000180507
1	chr6:36576558:T:A	36576558	NA,A	NA,T	NA,1	NA,inf	NA,inf	NA,1.29217	0.000180457	0.000180457
1	chr6:37329415:G:A	37329415	NA,A	NA,G	NA,1	NA,-inf	NA,inf	NA,1.26293	0.000180117	0.000180117
1	chr6:37606469:T:C	37606469	C,NA	T,NA	1,NA	inf,NA	inf,NA	1.2001,NA	0.000180111	0.000180111
1	chr6:37360388:G:A	37360388	NA,A	NA,G	NA,1	NA,-inf	NA,inf	NA,1.17144	0.000180029	0.000180029
1	chr6:36504653:T:TA	36504653	NA,TA	NA,T	NA,1	NA,inf	NA,inf	NA,1.22296	0.000179988	0.000179988
1	chr6:36588016:A:G	36588016	NA,G	NA,A	NA,1	NA,inf	NA,inf	NA,1.28306	0.000179962	0.000179962
1	chr6:36664360:C:T	36664360	NA,T	NA,C	NA,1	NA,inf	NA,inf	NA,1.92731	0.000179936	0.000179936
1	chr6:36571147:C:T	36571147	NA,T	NA,C	NA,1	NA,inf	NA,inf	NA,0.935573	0.000179926	0.000179926
1	chr6:36410710:A:G	36410710	G,G	A,A	1,1	-inf,-inf	inf,inf	0.561456,0.426859	0.000179397	0.000179397
1	chr6:37222378:G:A	37222378	A,NA	G,NA	1,NA	inf,NA	inf,NA	1.35822,NA	0.000179232	0.000179232
1	chr6:36166198:C:T	36166198	T,NA	C,NA	1,NA	-inf,NA	inf,NA	1.07575,NA	0.000178505	0.000178505
1	chr6:37524282:G:A	37524282	NA,A	NA,G	NA,1	NA,-inf	NA,inf	NA,1.17328	0.000177599	0.000177599
1	chr6:37003866:C:T	37003866	NA,T	NA,C	NA,1	NA,-inf	NA,inf	NA,1.17658	0.000177056	0.000177056
1	chr6:37047176:T:C	37047176	NA,C	NA,T	NA,1	NA,inf	NA,inf	NA,1.24279	0.000176431	0.000176431
1	chr6:37359089:C:CTG	37359089	NA,CTG	NA,C	NA,1	NA,-inf	NA,inf	NA,1.16052	0.000176119	0.000176119
1	chr6:36766927:C:T	36766927	T,T	C,C	1,1	-inf,-inf	inf,inf	2.51696,0.185956	0.000176103	0.000176103
1	chr6:36573144:G:A	36573144	NA,A	NA,G	NA,1	NA,inf	NA,inf	NA,0.925583	0.00017596	0.00017596
1	chr6:36573816:T:C	36573816	NA,C	NA,T	NA,1	NA,inf	NA,inf	NA,0.92678	0.000175885	0.000175885
1	chr6:36202552:A:G	36202552	NA,G	NA,A	NA,1	NA,inf	NA,inf	NA,1.41365	0.000175703	0.000175703
1	chr6:37358823:G:A	37358823	NA,A	NA,G	NA,1	NA,-inf	NA,inf	NA,1.15549	0.000175273	0.000175273
1	chr6:37045824:C:T	37045824	NA,T	NA,C	NA,1	NA,inf	NA,inf	NA,1.2383	0.000174997	0.000174997
1	chr6:37358441:T:A	37358441	NA,A	NA,T	NA,1	NA,-inf	NA,inf	NA,1.15783	0.000174513	0.000174513
1	chr6:36459297:C:T	36459297	NA,T	NA,C	NA,1	NA,-inf	NA,inf	NA,0.30996	0.000174393	0.000174393
1	chr6:36237663:C:T	36237663	T,T	C,C	1,1	-inf,inf	inf,inf	1.23791,0.749998	0.000174129	0.000174129
1	chr6:37470991:C:T	37470991	NA,T	NA,C	NA,1	NA,inf	NA,inf	NA,1.20532	0.000174126	0.000174126
1	chr6:36336064:C:T	36336064	NA,T	NA,C	NA,1	NA,inf	NA,inf	NA,1.22299	0.000174068	0.000174068
1	chr6:36311458:G:A	36311458	NA,A	NA,G	NA,1	NA,-inf	NA,inf	NA,1.12615	0.000174059	0.000174059
1	chr6:36573354:G:A	36573354	NA,A	NA,G	NA,1	NA,inf	NA,inf	NA,0.919646	0.000174015	0.000174015
1	chr6:36546817:A:G	36546817	NA,G	NA,A	NA,1	NA,inf	NA,inf	NA,1.19899	0.000174007	0.000174007
1	chr6:37359618:A:G	37359618	NA,G	NA,A	NA,1	NA,-inf	NA,inf	NA,1.15402	0.000174001	0.000174001
1	chr6:36577719:T:A	36577719	NA,A	NA,T	NA,1	NA,inf	NA,inf	NA,1.26772	0.000172914	0.000172914
1	chr6:36573288:T:C	36573288	NA,C	NA,T	NA,1	NA,inf	NA,inf	NA,0.917014	0.000172846	0.000172846
1	chr6:36926951:C:T	36926951	NA,T	NA,C	NA,1	NA,-inf	NA,inf	NA,1.18231	0.000172828	0.000172828
1	chr6:36571566:T:C	36571566	NA,C	NA,T	NA,1	NA,inf	NA,inf	NA,0.919197	0.000172628	0.000172628
1	chr6:36889588:A:C	36889588	NA,C	NA,A	NA,1	NA,-inf	NA,inf	NA,1.35269	0.000171262	0.000171262
1	chr6:36626648:C:T	36626648	T,NA	C,NA	1,NA	inf,NA	inf,NA	1.98022,NA	0.000170847	0.000170847
1	chr6:36577818:A:AG	36577818	NA,AG	NA,A	NA,1	NA,inf	NA,inf	NA,1.26103	0.00017075	0.00017075
1	chr6:37559098:T:C	37559098	NA,C	NA,T	NA,1	NA,inf	NA,inf	NA,1.19256	0.000170661	0.000170661
1	chr6:36570424:A:G	36570424	NA,G	NA,A	NA,1	NA,inf	NA,inf	NA,0.906857	0.000169362	0.000169362
1	chr6:37129707:A:C	37129707	C,C	A,A	1,1	inf,inf	inf,inf	0.862357,0.614533	0.000169021	0.000169021
1	chr6:37299032:C:T	37299032	NA,T	NA,C	NA,1	NA,-inf	NA,inf	NA,1.22745	0.000168314	0.000168314
1	chr6:36181471:T:C	36181471	C,C	T,T	1,1	-inf,inf	inf,inf	1.42097,0.367758	0.000168155	0.000168155
1	chr6:36336367:C:T	36336367	NA,T	NA,C	NA,1	NA,inf	NA,inf	NA,1.20273	0.000167792	0.000167792
1	chr6:37323819:G:A	37323819	NA,A	NA,G	NA,1	NA,-inf	NA,inf	NA,1.22307	0.000166946	0.000166946
1	chr6:37275165:G:A	37275165	A,A	G,G	1,1	inf,inf	inf,inf	0.350542,1.67869	0.000166812	0.000166812
1	chr6:36761873:A:G	36761873	G,G	A,A	1,1	inf,-inf	inf,inf	1.35379,1.39567	0.000166564	0.000166564
1	chr6:37325121:G:C	37325121	NA,C	NA,G	NA,1	NA,-inf	NA,inf	NA,1.22155	0.000166493	0.000166493
1	chr6:36576621:G:A	36576621	NA,A	NA,G	NA,1	NA,inf	NA,inf	NA,1.24657	0.000166482	0.000166482
1	chr6:36576041:A:C	36576041	NA,C	NA,A	NA,1	NA,inf	NA,inf	NA,1.24631	0.000166264	0.000166264
1	chr6:37226611:C:T	37226611	T,T	C,C	1,1	inf,-inf	inf,inf	1.37921,1.15902	0.000165852	0.000165852
1	chr6:37330688:T:C	37330688	NA,C	NA,T	NA,1	NA,-inf	NA,inf	NA,1.21864	0.000165715	0.000165715
1	chr6:37015161:CTG:C	37015161	NA,C	NA,CTG	NA,1	NA,-inf	NA,inf	NA,1.13581	0.000165674	0.000165674
1	chr6:36572936:T:A	36572936	NA,A	NA,T	NA,1	NA,inf	NA,inf	NA,0.896094	0.000165634	0.000165634
1	chr6:37304454:C:T	37304454	NA,T	NA,C	NA,1	NA,-inf	NA,inf	NA,1.21102	0.000163909	0.000163909
1	chr6:37102445:A:G	37102445	NA,G	NA,A	NA,1	NA,-inf	NA,inf	NA,1.11114	0.000163717	0.000163717
1	chr6:37023334:C:T	37023334	NA,T	NA,C	NA,1	NA,inf	NA,inf	NA,1.0606	0.000163694	0.000163694
1	chr6:37145698:T:G	37145698	NA,G	NA,T	NA,1	NA,-inf	NA,inf	NA,1.1287	0.000163548	0.000163548
1	chr6:37144905:A:G	37144905	NA,G	NA,A	NA,1	NA,-inf	NA,inf	NA,1.12797	0.000163451	0.000163451
1	chr6:36832849:G:A	36832849	NA,A	NA,G	NA,1	NA,-inf	NA,inf	NA,1.13726	0.00016345	0.00016345
1	chr6:36936934:G:A	36936934	NA,A	NA,G	NA,1	NA,-inf	NA,inf	NA,1.14598	0.000162035	0.000162035
1	chr6:36609052:A:C	36609052	C,NA	A,NA	1,NA	inf,NA	inf,NA	1.18322,NA	0.000161785	0.000161785
1	chr6:36443009:T:C	36443009	C,C	T,T	1,1	inf,inf	inf,inf	2.33381,0.176287	0.000161654	0.000161654
1	chr6:36287613:T:C	36287613	NA,C	NA,T	NA,1	NA,inf	NA,inf	NA,1.00397	0.000161517	0.000161517
1	chr6:37147708:C:G	37147708	NA,G	NA,C	NA,1	NA,-inf	NA,inf	NA,1.13888	0.000160665	0.000160665
1	chr6:36245584:G:A	36245584	NA,A	NA,G	NA,1	NA,-inf	NA,inf	NA,1.21757	0.000160514	0.000160514
1	chr6:36315135:T:A	36315135	NA,A	NA,T	NA,1	NA,-inf	NA,inf	NA,0.78142	0.000160447	0.000160447
1	chr6:37348191:A:G	37348191	G,G	A,A	1,1	-inf,-inf	inf,inf	1.42815,0.555179	0.000160435	0.000160435
1	chr6:36577842:T:A	36577842	NA,A	NA,T	NA,1	NA,inf	NA,inf	NA,1.22341	0.000160074	0.000160074
1	chr6:37211121:T:C	37211121	C,C	T,T	1,1	inf,-inf	inf,inf	1.47398,1.00613	0.000159826	0.000159826
1	chr6:36421448:A:G	36421448	G,NA	A,NA	1,NA	-inf,NA	inf,NA	0.983565,NA	0.000158989	0.000158989
1	chr6:36448733:G:A	36448733	A,A	G,G	1,1	inf,inf	inf,inf	2.01768,0.0243809	0.00015861	0.00015861
1	chr6:36757635:T:TA	36757635	TA,NA	T,NA	1,NA	inf,NA	inf,NA	0.905854,NA	0.000158434	0.000158434
1	chr6:36757636:G:A	36757636	A,NA	G,NA	1,NA	inf,NA	inf,NA	0.905572,NA	0.000158361	0.000158361
1	chr6:37056071:C:T	37056071	NA,T	NA,C	NA,1	NA,-inf	NA,inf	NA,1.03322	0.000158298	0.000158298
1	chr6:36575489:T:C	36575489	NA,C	NA,T	NA,1	NA,inf	NA,inf	NA,1.21705	0.000158022	0.000158022
1	chr6:37058005:G:C	37058005	NA,C	NA,G	NA,1	NA,inf	NA,inf	NA,1.12913	0.000157954	0.000157954
1	chr6:37367683:T:C	37367683	NA,C	NA,T	NA,1	NA,-inf	NA,inf	NA,1.09802	0.000157935	0.000157935
1	chr6:36577782:T:C	36577782	NA,C	NA,T	NA,1	NA,inf	NA,inf	NA,1.21582	0.000157718	0.000157718
1	chr6:36576912:G:C	36576912	NA,C	NA,G	NA,1	NA,inf	NA,inf	NA,1.21511	0.000157623	0.000157623
1	chr6:36576052:G:A	36576052	NA,A	NA,G	NA,1	NA,inf	NA,inf	NA,1.21406	0.000157251	0.000157251
1	chr6:36557588:C:T	36557588	NA,T	NA,C	NA,1	NA,inf	NA,inf	NA,1.16562	0.000156741	0.000156741
1	chr6:36501833:G:A	36501833	A,A	G,G	1,1	inf,inf	inf,inf	2.00649,0.0133397	0.000156706	0.000156706
1	chr6:36622126:C:T	36622126	T,NA	C,NA	1,NA	-inf,NA	inf,NA	0.979004,NA	0.000156524	0.000156524
1	chr6:37426632:C:T	37426632	T,NA	C,NA	1,NA	-inf,NA	inf,NA	1.02922,NA	0.000156516	0.000156516
1	chr6:36576669:G:T	36576669	NA,T	NA,G	NA,1	NA,inf	NA,inf	NA,1.20616	0.000155062	0.000155062
1	chr6:37578621:T:C	37578621	C,C	T,T	1,1	-inf,-inf	inf,inf	0.827366,0.937447	0.000154919	0.000154919
1	chr6:36846176:A:G	36846176	NA,G	NA,A	NA,1	NA,inf	NA,inf	NA,1.1747	0.000154767	0.000154767
1	chr6:36591459:C:T	36591459	NA,T	NA,C	NA,1	NA,inf	NA,inf	NA,1.14526	0.000154246	0.000154246
1	chr6:37045349:G:A	37045349	NA,A	NA,G	NA,1	NA,-inf	NA,inf	NA,0.99874	0.00015412	0.00015412
1	chr6:36357508:A:C	36357508	C,C	A,A	1,1	inf,inf	inf,inf	0.23976,0.414223	0.000153841	0.000153841
1	chr6:36563829:C:A	36563829	A,NA	C,NA	1,NA	inf,NA	inf,NA	1.10965,NA	0.000153803	0.000153803
1	chr6:36446903:C:T	36446903	T,NA	C,NA	1,NA	-inf,NA	inf,NA	1.00692,NA	0.000153642	0.000153642
1	chr6:37030659:ATTTTGCC:A	37030659	NA,A	NA,ATTTTGCC	NA,1	NA,inf	NA,inf	NA,1.15091	0.000153478	0.000153478
1	chr6:37471735:C:T	37471735	NA,T	NA,C	NA,1	NA,inf	NA,inf	NA,1.12823	0.00015327	0.00015327
1	chr6:36454432:C:T	36454432	T,T	C,C	1,1	inf,inf	inf,inf	1.99989,0.0259738	0.000153149	0.000153149
1	chr6:36196315:C:T	36196315	T,T	C,C	1,1	-inf,inf	inf,inf	1.39438,0.386494	0.000152539	0.000152539
1	chr6:37550194:C:T	37550194	NA,T	NA,C	NA,1	NA,-inf	NA,inf	NA,1.17202	0.000152529	0.000152529
1	chr6:36411280:G:A	36411280	A,A	G,G	1,1	-inf,-inf	inf,inf	0.663883,0.120774	0.000152495	0.000152495
1	chr6:36235933:C:T	36235933	T,T	C,C	1,1	-inf,inf	inf,inf	1.25505,0.462916	0.000152422	0.000152422
1	chr6:36786472:T:C	36786472	NA,C	NA,T	NA,1	NA,inf	NA,inf	NA,1.28941	0.000152181	0.000152181
1	chr6:37468698:A:T	37468698	NA,T	NA,A	NA,1	NA,inf	NA,inf	NA,1.12585	0.000151983	0.000151983
1	chr6:37632844:C:A	37632844	A,A	C,C	1,1	-inf,-inf	inf,inf	1.25768,1.57547	0.000151771	0.000151771
1	chr6:37686446:G:A	37686446	NA,A	NA,G	NA,1	NA,-inf	NA,inf	NA,1.16451	0.000149733	0.000149733
1	chr6:36561799:C:A	36561799	NA,A	NA,C	NA,1	NA,inf	NA,inf	NA,1.12134	0.000149394	0.000149394
1	chr6:37131121:T:G	37131121	G,G	T,T	1,1	-inf,inf	inf,inf	0.00731058,1.88041	0.000149316	0.000149316
1	chr6:36787214:C:T	36787214	NA,T	NA,C	NA,1	NA,inf	NA,inf	NA,1.01526	0.000149109	0.000149109
1	chr6:37559610:G:A	37559610	A,A	G,G	1,1	-inf,-inf	inf,inf	1.57343,0.116535	0.000148989	0.000148989
1	chr6:36856552:G:A	36856552	NA,A	NA,G	NA,1	NA,inf	NA,inf	NA,1.09381	0.000148977	0.000148977
1	chr6:37068991:G:A	37068991	NA,A	NA,G	NA,1	NA,inf	NA,inf	NA,1.08459	0.000148966	0.000148966
1	chr6:37204647:G:A	37204647	A,A	G,G	1,1	-inf,inf	inf,inf	0.313762,1.83978	0.000148732	0.000148732
1	chr6:36557578:G:A	36557578	A,A	G,G	1,1	inf,inf	inf,inf	0.0723003,1.86717	0.000148709	0.000148709
1	chr6:36275786:C:T	36275786	NA,T	NA,C	NA,1	NA,inf	NA,inf	NA,1.17167	0.00014801	0.00014801
1	chr6:37454657:A:G	37454657	NA,G	NA,A	NA,1	NA,inf	NA,inf	NA,1.11077	0.000147936	0.000147936
1	chr6:37440983:A:G	37440983	NA,G	NA,A	NA,1	NA,inf	NA,inf	NA,1.10975	0.000147618	0.000147618
1	chr6:37669048:G:A	37669048	NA,A	NA,G	NA,1	NA,-inf	NA,inf	NA,1.13525	0.000147571	0.000147571
1	chr6:37464570:C:T	37464570	NA,T	NA,C	NA,1	NA,inf	NA,inf	NA,1.10947	0.000147546	0.000147546
1	chr6:37437035:C:T	37437035	NA,T	NA,C	NA,1	NA,inf	NA,inf	NA,1.10947	0.000147546	0.000147546
1	chr6:37438341:C:T	37438341	NA,T	NA,C	NA,1	NA,inf	NA,inf	NA,1.10947	0.000147546	0.000147546
1	chr6:37441790:G:A	37441790	NA,A	NA,G	NA,1	NA,inf	NA,inf	NA,1.10947	0.000147546	0.000147546
1	chr6:36574700:T:C	36574700	NA,C	NA,T	NA,1	NA,inf	NA,inf	NA,1.18055	0.00014752	0.00014752
1	chr6:37450752:G:A	37450752	NA,A	NA,G	NA,1	NA,inf	NA,inf	NA,1.10921	0.000147477	0.000147477
1	chr6:37149990:A:G	37149990	NA,G	NA,A	NA,1	NA,-inf	NA,inf	NA,1.09417	0.000147335	0.000147335
1	chr6:36435189:C:T	36435189	NA,T	NA,C	NA,1	NA,inf	NA,inf	NA,1.1137	0.000146837	0.000146837
1	chr6:37058767:T:C	37058767	NA,C	NA,T	NA,1	NA,inf	NA,inf	NA,1.07071	0.000146412	0.000146412
1	chr6:37591663:C:T	37591663	NA,T	NA,C	NA,1	NA,-inf	NA,inf	NA,1.12521	0.000146398	0.000146398
1	chr6:37584787:G:A	37584787	NA,A	NA,G	NA,1	NA,inf	NA,inf	NA,1.13426	0.000146216	0.000146216
1	chr6:37547820:A:C	37547820	NA,C	NA,A	NA,1	NA,-inf	NA,inf	NA,1.15188	0.000145668	0.000145668
1	chr6:37592467:G:A	37592467	NA,A	NA,G	NA,1	NA,inf	NA,inf	NA,1.14286	0.000145271	0.000145271
1	chr6:37490252:T:A	37490252	NA,A	NA,T	NA,1	NA,inf	NA,inf	NA,1.10223	0.000145234	0.000145234
1	chr6:37490961:G:A	37490961	NA,A	NA,G	NA,1	NA,inf	NA,inf	NA,1.10071	0.000144838	0.000144838
1	chr6:36845159:C:G	36845159	G,NA	C,NA	1,NA	-inf,NA	inf,NA	0.919463,NA	0.000144828	0.000144828
1	chr6:36372386:C:T	36372386	NA,T	NA,C	NA,1	NA,-inf	NA,inf	NA,1.15541	0.000144539	0.000144539
1	chr6:36163497:C:T	36163497	T,T	C,C	1,1	-inf,inf	inf,inf	1.18293,1.20784	0.000144514	0.000144514
1	chr6:36436323:G:A	36436323	NA,A	NA,G	NA,1	NA,inf	NA,inf	NA,1.10445	0.000144421	0.000144421
1	chr6:37180610:T:C	37180610	C,C	T,T	1,1	inf,inf	inf,inf	0.0130332,1.43282	0.000144363	0.000144363
1	chr6:37149553:C:T	37149553	NA,T	NA,C	NA,1	NA,-inf	NA,inf	NA,1.08027	0.00014433	0.00014433
1	chr6:37595597:G:A	37595597	A,A	G,G	1,1	inf,-inf	inf,inf	1.59804,0.036597	0.000144014	0.000144014
1	chr6:36787120:G:A	36787120	NA,A	NA,G	NA,1	NA,inf	NA,inf	NA,0.998037	0.000143921	0.000143921
1	chr6:37562076:C:T	37562076	NA,T	NA,C	NA,1	NA,inf	NA,inf	NA,1.02787	0.000143788	0.000143788
1	chr6:37175918:A:G	37175918	G,G	A,A	1,1	inf,inf	inf,inf	0.00962095,1.43442	0.000143592	0.000143592
1	chr6:37299598:A:C	37299598	NA,C	NA,A	NA,1	NA,-inf	NA,inf	NA,1.05064	0.00014282	0.00014282
1	chr6:36594991:G:A	36594991	NA,A	NA,G	NA,1	NA,inf	NA,inf	NA,1.14299	0.000142734	0.000142734
1	chr6:37483746:A:G	37483746	NA,G	NA,A	NA,1	NA,inf	NA,inf	NA,1.08721	0.000142536	0.000142536
1	chr6:37470051:C:T	37470051	NA,T	NA,C	NA,1	NA,inf	NA,inf	NA,1.03463	0.000142284	0.000142284
1	chr6:37367565:G:A	37367565	NA,A	NA,G	NA,1	NA,-inf	NA,inf	NA,1.02323	0.000142254	0.000142254
1	chr6:37478675:C:A	37478675	NA,A	NA,C	NA,1	NA,inf	NA,inf	NA,1.08499	0.000141966	0.000141966
1	chr6:36626099:C:A	36626099	A,NA	C,NA	1,NA	inf,NA	inf,NA	1.16101,NA	0.000141913	0.000141913
1	chr6:37605672:G:A	37605672	A,NA	G,NA	1,NA	inf,NA	inf,NA	1.17362,NA	0.00014187	0.00014187
1	chr6:36861774:G:A	36861774	A,A	G,G	1,1	inf,-inf	inf,inf	0.359667,1.65932	0.000141573	0.000141573
1	chr6:37477972:A:G	37477972	NA,G	NA,A	NA,1	NA,inf	NA,inf	NA,1.09909	0.000141297	0.000141297
1	chr6:36629383:C:T	36629383	NA,T	NA,C	NA,1	NA,-inf	NA,inf	NA,1.01492	0.000141138	0.000141138
1	chr6:36659706:C:T	36659706	T,T	C,C	1,1	-inf,inf	inf,inf	3.47609,1.44187	0.00014108	0.00014108
1	chr6:37452373:T:C	37452373	NA,C	NA,T	NA,1	NA,inf	NA,inf	NA,1.08393	0.000140914	0.000140914
1	chr6:37206486:G:A	37206486	NA,A	NA,G	NA,1	NA,inf	NA,inf	NA,1.1235	0.000140781	0.000140781
1	chr6:37051840:G:A	37051840	A,A	G,G	1,1	-inf,-inf	inf,inf	1.25811,1.12127	0.000140175	0.000140175
1	chr6:36616597:CAA:C	36616597	C,NA	CAA,NA	1,NA	-inf,NA	inf,NA	0.948537,NA	0.000140158	0.000140158
1	chr6:36430580:C:T	36430580	NA,T	NA,C	NA,1	NA,inf	NA,inf	NA,1.08398	0.000140063	0.000140063
1	chr6:37175784:T:C	37175784	C,C	T,T	1,1	inf,inf	inf,inf	0.00118423,1.43516	0.000139647	0.000139647
1	chr6:37182939:G:A	37182939	A,NA	G,NA	1,NA	inf,NA	inf,NA	1.11141,NA	0.000139442	0.000139442
1	chr6:37004989:G:A	37004989	A,NA	G,NA	1,NA	-inf,NA	inf,NA	0.848325,NA	0.000139288	0.000139288
1	chr6:36400838:C:T	36400838	NA,T	NA,C	NA,1	NA,inf	NA,inf	NA,1.0761	0.000139179	0.000139179
1	chr6:36409789:G:A	36409789	NA,A	NA,G	NA,1	NA,inf	NA,inf	NA,1.07482	0.000139138	0.000139138
1	chr6:37101577:T:C	37101577	C,NA	T,NA	1,NA	inf,NA	inf,NA	0.725561,NA	0.000138906	0.000138906
1	chr6:37011103:T:C	37011103	C,C	T,T	1,1	inf,inf	inf,inf	0.421827,1.35192	0.00013889	0.00013889
1	chr6:37210405:A:T	37210405	NA,T	NA,A	NA,1	NA,-inf	NA,inf	NA,1.16912	0.000138804	0.000138804
1	chr6:36293470:G:GC	36293470	NA,GC	NA,G	NA,1	NA,-inf	NA,inf	NA,1.13713	0.000138766	0.000138766
1	chr6:37629206:C:T	37629206	T,T	C,C	1,1	inf,-inf	inf,inf	0.17803,1.55749	0.000138594	0.000138594
1	chr6:37521629:A:G	37521629	NA,G	NA,A	NA,1	NA,-inf	NA,inf	NA,1.07954	0.000138479	0.000138479
1	chr6:37051825:A:G	37051825	G,G	A,A	1,1	-inf,-inf	inf,inf	1.25176,1.11971	0.00013841	0.00013841
1	chr6:36924755:C:G	36924755	NA,G	NA,C	NA,1	NA,inf	NA,inf	NA,1.15107	0.000138337	0.000138337
1	chr6:37363680:A:ATTAC	37363680	NA,ATTAC	NA,A	NA,1	NA,-inf	NA,inf	NA,1.07314	0.000138317	0.000138317
1	chr6:37180404:A:C	37180404	C,C	A,A	1,1	inf,inf	inf,inf	0.0297076,1.38	0.000138196	0.000138196
1	chr6:36432392:T:C	36432392	NA,C	NA,T	NA,1	NA,inf	NA,inf	NA,1.07601	0.000137615	0.000137615
1	chr6:37476018:C:T	37476018	NA,T	NA,C	NA,1	NA,inf	NA,inf	NA,1.06366	0.000137158	0.000137158
1	chr6:37259320:T:G	37259320	NA,G	NA,T	NA,1	NA,inf	NA,inf	NA,1.10498	0.00013714	0.00013714
1	chr6:36597827:T:G	36597827	G,G	T,T	1,1	inf,inf	inf,inf	2.12105,0.831481	0.000136988	0.000136988
1	chr6:36408209:G:A	36408209	A,NA	G,NA	1,NA	-inf,NA	inf,NA	0.904459,NA	0.000136867	0.000136867
1	chr6:36247047:C:G	36247047	G,NA	C,NA	1,NA	-inf,NA	inf,NA	0.929124,NA	0.000136597	0.000136597
1	chr6:36916290:A:G	36916290	G,NA	A,NA	1,NA	-inf,NA	inf,NA	0.891011,NA	0.000136531	0.000136531
1	chr6:36883649:T:C	36883649	NA,C	NA,T	NA,1	NA,inf	NA,inf	NA,1.14545	0.000136477	0.000136477
1	chr6:36733951:C:T	36733951	NA,T	NA,C	NA,1	NA,-inf	NA,inf	NA,1.04734	0.000136208	0.000136208
1	chr6:37379527:A:G	37379527	NA,G	NA,A	NA,1	NA,inf	NA,inf	NA,1.06152	0.000136084	0.000136084
1	chr6:36618815:C:G	36618815	G,NA	C,NA	1,NA	-inf,NA	inf,NA	0.903829,NA	0.000136061	0.000136061
1	chr6:37333341:A:G	37333341	NA,G	NA,A	NA,1	NA,-inf	NA,inf	NA,1.06333	0.000136022	0.000136022
1	chr6:36928665:A:G	36928665	G,NA	A,NA	1,NA	-inf,NA	inf,NA	0.978225,NA	0.000135556	0.000135556
1	chr6:36409909:G:A	36409909	NA,A	NA,G	NA,1	NA,inf	NA,inf	NA,1.06179	0.000134923	0.000134923
1	chr6:36527992:C:T	36527992	T,NA	C,NA	1,NA	-inf,NA	inf,NA	0.891945,NA	0.000134549	0.000134549
1	chr6:37189842:C:T	37189842	T,NA	C,NA	1,NA	-inf,NA	inf,NA	0.8863,NA	0.000134475	0.000134475
1	chr6:37579486:A:G	37579486	G,G	A,A	1,1	-inf,-inf	inf,inf	0.767781,0.934747	0.000134235	0.000134235
1	chr6:37127661:G:A	37127661	A,A	G,G	1,1	inf,inf	inf,inf	0.861582,0.555459	0.000133961	0.000133961
1	chr6:36743273:A:G	36743273	G,G	A,A	1,1	-inf,-inf	inf,inf	1.08988,0.355959	0.000133811	0.000133811
1	chr6:37373249:C:CCTT	37373249	CCTT,CCTT	C,C	1,1	-inf,-inf	inf,inf	0.0641346,1.82015	0.000133596	0.000133596
1	chr6:36579504:T:C	36579504	NA,C	NA,T	NA,1	NA,inf	NA,inf	NA,1.12031	0.00013359	0.00013359
1	chr6:37089553:C:T	37089553	NA,T	NA,C	NA,1	NA,inf	NA,inf	NA,1.1046	0.000133581	0.000133581
1	chr6:37176570:T:C	37176570	NA,C	NA,T	NA,1	NA,inf	NA,inf	NA,0.998971	0.000133559	0.000133559
1	chr6:36335305:A:C	36335305	C,C	A,A	1,1	inf,inf	inf,inf	0.105718,0.660548	0.000133076	0.000133076
1	chr6:36413647:T:G	36413647	NA,G	NA,T	NA,1	NA,inf	NA,inf	NA,1.04842	0.00013288	0.00013288
1	chr6:37567516:A:G	37567516	G,G	A,A	1,1	-inf,-inf	inf,inf	0.789075,0.773042	0.000132377	0.000132377
1	chr6:37377928:T:C	37377928	C,C	T,T	1,1	-inf,-inf	inf,inf	0.0429852,1.8183	0.000132019	0.000132019
1	chr6:37591939:C:T	37591939	NA,T	NA,C	NA,1	NA,-inf	NA,inf	NA,1.06971	0.000131874	0.000131874
1	chr6:36259800:A:G	36259800	NA,G	NA,A	NA,1	NA,-inf	NA,inf	NA,1.2822	0.000131817	0.000131817
1	chr6:37520545:T:A	37520545	NA,A	NA,T	NA,1	NA,-inf	NA,inf	NA,1.03848	0.000131798	0.000131798
1	chr6:36381211:A:G	36381211	NA,G	NA,A	NA,1	NA,inf	NA,inf	NA,1.06415	0.000131749	0.000131749
1	chr6:37492057:C:T	37492057	NA,T	NA,C	NA,1	NA,inf	NA,inf	NA,1.05367	0.000131513	0.000131513
1	chr6:36407004:T:A	36407004	NA,A	NA,T	NA,1	NA,inf	NA,inf	NA,1.04078	0.000131106	0.000131106
1	chr6:36884923:C:T	36884923	NA,T	NA,C	NA,1	NA,inf	NA,inf	NA,1.1209	0.000130789	0.000130789
1	chr6:36281623:C:G	36281623	NA,G	NA,C	NA,1	NA,-inf	NA,inf	NA,1.23415	0.000130659	0.000130659
1	chr6:37261669:G:A	37261669	NA,A	NA,G	NA,1	NA,-inf	NA,inf	NA,0.992364	0.000130624	0.000130624
1	chr6:36259563:C:T	36259563	T,T	C,C	1,1	-inf,inf	inf,inf	1.27226,1.59143	0.000130389	0.000130389
1	chr6:36793001:G:A	36793001	A,A	G,G	1,1	inf,inf	inf,inf	0.987914,1.25346	0.000130314	0.000130314
1	chr6:36429997:A:ACTCT	36429997	NA,ACTCT	NA,A	NA,1	NA,inf	NA,inf	NA,2.33138	0.000129769	0.000129769
1	chr6:36269718:C:T	36269718	T,NA	C,NA	1,NA	-inf,NA	inf,NA	0.939814,NA	0.000129463	0.000129463
1	chr6:36438578:A:G	36438578	G,NA	A,NA	1,NA	-inf,NA	inf,NA	0.913485,NA	0.000129414	0.000129414
1	chr6:36938397:C:T	36938397	NA,T	NA,C	NA,1	NA,inf	NA,inf	NA,1.12233	0.000129154	0.000129154
1	chr6:36769722:G:A	36769722	A,A	G,G	1,1	-inf,inf	inf,inf	2.22623,0.490018	0.000129149	0.000129149
1	chr6:37179810:G:A	37179810	A,A	G,G	1,1	inf,inf	inf,inf	0.00451348,1.37633	0.000128951	0.000128951
1	chr6:37593942:C:T	37593942	NA,T	NA,C	NA,1	NA,-inf	NA,inf	NA,1.07002	0.000128911	0.000128911
1	chr6:37579805:CAT:C	37579805	NA,C	NA,CAT	NA,1	NA,inf	NA,inf	NA,1.12663	0.000128654	0.000128654
1	chr6:37569149:G:A	37569149	A,A	G,G	1,1	-inf,inf	inf,inf	1.49518,0.163824	0.000128338	0.000128338
1	chr6:36800343:C:T	36800343	NA,T	NA,C	NA,1	NA,-inf	NA,inf	NA,1.11312	0.000128283	0.000128283
1	chr6:37070871:A:C	37070871	NA,C	NA,A	NA,1	NA,-inf	NA,inf	NA,0.911075	0.000128217	0.000128217
1	chr6:36429998:G:C	36429998	NA,C	NA,G	NA,1	NA,inf	NA,inf	NA,2.31454	0.000128168	0.000128168
1	chr6:37548822:C:T	37548822	NA,T	NA,C	NA,1	NA,-inf	NA,inf	NA,1.0827	0.000127926	0.000127926
1	chr6:37636731:A:G	37636731	NA,G	NA,A	NA,1	NA,inf	NA,inf	NA,0.999044	0.000127901	0.000127901
1	chr6:36982709:C:T	36982709	T,NA	C,NA	1,NA	-inf,NA	inf,NA	0.814158,NA	0.000127718	0.000127718
1	chr6:37186447:C:T	37186447	NA,T	NA,C	NA,1	NA,inf	NA,inf	NA,0.980423	0.00012726	0.00012726
1	chr6:37583840:C:T	37583840	NA,T	NA,C	NA,1	NA,inf	NA,inf	NA,1.11984	0.000127162	0.000127162
1	chr6:37038990:G:C	37038990	NA,C	NA,G	NA,1	NA,-inf	NA,inf	NA,0.906556	0.000127031	0.000127031
1	chr6:37593005:G:A	37593005	NA,A	NA,G	NA,1	NA,inf	NA,inf	NA,1.08982	0.00012677	0.00012677
1	chr6:37506335:G:A	37506335	NA,A	NA,G	NA,1	NA,inf	NA,inf	NA,0.976895	0.000126633	0.000126633
1	chr6:36506422:T:C	36506422	C,C	T,T	1,1	inf,inf	inf,inf	1.89501,0.00174512	0.000126191	0.000126191
1	chr6:36936931:C:T	36936931	NA,T	NA,C	NA,1	NA,inf	NA,inf	NA,1.10312	0.000126004	0.000126004
1	chr6:36653262:A:G	36653262	G,G	A,A	1,1	-inf,inf	inf,inf	4.33952,0.107838	0.000125853	0.000125853
1	chr6:37417017:G:A	37417017	NA,A	NA,G	NA,1	NA,-inf	NA,inf	NA,1.03183	0.00012547	0.00012547
1	chr6:36247561:G:A	36247561	A,NA	G,NA	1,NA	-inf,NA	inf,NA	0.834996,NA	0.000125446	0.000125446
1	chr6:37555799:C:T	37555799	NA,T	NA,C	NA,1	NA,inf	NA,inf	NA,1.05532	0.000125431	0.000125431
1	chr6:36503208:C:T	36503208	T,T	C,C	1,1	inf,inf	inf,inf	1.89039,0.00508605	0.000125315	0.000125315
1	chr6:36608637:C:T	36608637	NA,T	NA,C	NA,1	NA,-inf	NA,inf	NA,1.08014	0.000125224	0.000125224
1	chr6:37585478:C:T	37585478	NA,T	NA,C	NA,1	NA,inf	NA,inf	NA,1.05714	0.000125185	0.000125185
1	chr6:37208369:C:G	37208369	NA,G	NA,C	NA,1	NA,-inf	NA,inf	NA,1.03065	0.000124931	0.000124931
1	chr6:37536961:G:A	37536961	NA,A	NA,G	NA,1	NA,inf	NA,inf	NA,1.12158	0.000124656	0.000124656
1	chr6:36777650:G:A	36777650	A,A	G,G	1,1	-inf,-inf	inf,inf	2.23375,0.58259	0.000124587	0.000124587
1	chr6:36580329:CT:C	36580329	NA,C	NA,CT	NA,1	NA,inf	NA,inf	NA,1.06522	0.000124539	0.000124539
1	chr6:37091336:G:A	37091336	NA,A	NA,G	NA,1	NA,-inf	NA,inf	NA,0.956793	0.000124301	0.000124301
1	chr6:36285515:C:T	36285515	T,NA	C,NA	1,NA	-inf,NA	inf,NA	1.01902,NA	0.000124131	0.000124131
1	chr6:37126835:AAAAAAAAC:A	37126835	A,A	AAAAAAAAC,AAAAAAAAC	1,1	inf,inf	inf,inf	0.868933,0.501786	0.000123809	0.000123809
1	chr6:37354076:G:T	37354076	NA,T	NA,G	NA,1	NA,-inf	NA,inf	NA,0.964172	0.000123609	0.000123609
1	chr6:36790777:T:C	36790777	C,C	T,T	1,1	inf,inf	inf,inf	0.651033,1.56561	0.000123582	0.000123582
1	chr6:37112822:C:A	37112822	NA,A	NA,C	NA,1	NA,-inf	NA,inf	NA,1.0425	0.000123544	0.000123544
1	chr6:37457577:A:C	37457577	NA,C	NA,A	NA,1	NA,inf	NA,inf	NA,1.00835	0.000123182	0.000123182
1	chr6:37435324:A:T	37435324	NA,T	NA,A	NA,1	NA,inf	NA,inf	NA,1.00835	0.000123182	0.000123182
1	chr6:37441281:G:A	37441281	NA,A	NA,G	NA,1	NA,inf	NA,inf	NA,1.00792	0.000123092	0.000123092
1	chr6:37422229:T:A	37422229	NA,A	NA,T	NA,1	NA,inf	NA,inf	NA,0.983362	0.000122968	0.000122968
1	chr6:37112626:G:A	37112626	A,NA	G,NA	1,NA	inf,NA	inf,NA	1.06139,NA	0.000122923	0.000122923
1	chr6:36490875:C:T	36490875	T,T	C,C	1,1	inf,inf	inf,inf	1.87249,0.0635649	0.000122819	0.000122819
1	chr6:36379725:A:T	36379725	NA,T	NA,A	NA,1	NA,inf	NA,inf	NA,0.0111922	0.000122764	0.000122764
1	chr6:37450799:G:A	37450799	NA,A	NA,G	NA,1	NA,inf	NA,inf	NA,1.00528	0.000122503	0.000122503
1	chr6:36264953:A:G	36264953	G,G	A,A	1,1	-inf,-inf	inf,inf	0.824025,1.38202	0.000122484	0.000122484
1	chr6:37123818:G:A	37123818	NA,A	NA,G	NA,1	NA,-inf	NA,inf	NA,1.01404	0.000122254	0.000122254
1	chr6:37180865:T:A	37180865	A,A	T,T	1,1	-inf,inf	inf,inf	0.000506799,1.35762	0.000121895	0.000121895
1	chr6:36561735:G:A	36561735	A,NA	G,NA	1,NA	inf,NA	inf,NA	0.976848,NA	0.000121847	0.000121847
1	chr6:36388787:T:A	36388787	A,NA	T,NA	1,NA	inf,NA	inf,NA	1.0554,NA	0.000121814	0.000121814
1	chr6:36259531:G:A	36259531	A,A	G,G	1,1	-inf,inf	inf,inf	1.26891,1.55391	0.000121645	0.000121645
1	chr6:37026492:G:A	37026492	NA,A	NA,G	NA,1	NA,inf	NA,inf	NA,0.907606	0.000121478	0.000121478
1	chr6:36542819:G:A	36542819	A,NA	G,NA	1,NA	inf,NA	inf,NA	1.09094,NA	0.000121399	0.000121399
1	chr6:36679512:G:A	36679512	A,A	G,G	1,1	inf,-inf	inf,inf	0.879314,1.30905	0.000121399	0.000121399
1	chr6:36824178:TC:T	36824178	NA,T	NA,TC	NA,1	NA,-inf	NA,inf	NA,1.08019	0.000121323	0.000121323
1	chr6:37252045:C:T	37252045	NA,T	NA,C	NA,1	NA,-inf	NA,inf	NA,0.949024	0.000121139	0.000121139
1	chr6:36392348:G:A	36392348	A,A	G,G	1,1	inf,inf	inf,inf	2.09068,0.299369	0.000121043	0.000121043
1	chr6:37127744:G:A	37127744	A,A	G,G	1,1	inf,inf	inf,inf	0.872409,0.472543	0.000120973	0.000120973
1	chr6:36649875:T:C	36649875	C,C	T,T	1,1	inf,-inf	inf,inf	1.09851,1.51666	0.000120528	0.000120528
1	chr6:37292356:C:A	37292356	A,NA	C,NA	1,NA	-inf,NA	inf,NA	0.860184,NA	0.000120286	0.000120286
1	chr6:36998442:G:A	36998442	A,NA	G,NA	1,NA	-inf,NA	inf,NA	0.892199,NA	0.000120178	0.000120178
1	chr6:37272406:G:C	37272406	NA,C	NA,G	NA,1	NA,-inf	NA,inf	NA,0.995299	0.000119932	0.000119932
1	chr6:37297834:A:G	37297834	NA,G	NA,A	NA,1	NA,-inf	NA,inf	NA,0.950425	0.00011982	0.00011982
1	chr6:37614930:C:T	37614930	NA,T	NA,C	NA,1	NA,-inf	NA,inf	NA,1.05271	0.000119807	0.000119807
1	chr6:37518688:C:T	37518688	NA,T	NA,C	NA,1	NA,inf	NA,inf	NA,1.04867	0.000119642	0.000119642
1	chr6:36172859:T:C	36172859	C,C	T,T	1,1	-inf,inf	inf,inf	1.15103,1.12863	0.00011964	0.00011964
1	chr6:36857318:C:T	36857318	NA,T	NA,C	NA,1	NA,-inf	NA,inf	NA,0.97707	0.00011961	0.00011961
1	chr6:36384204:G:A	36384204	NA,A	NA,G	NA,1	NA,inf	NA,inf	NA,0.0165217	0.000119572	0.000119572
1	chr6:36795636:C:T	36795636	T,NA	C,NA	1,NA	-inf,NA	inf,NA	0.903154,NA	0.000119217	0.000119217
1	chr6:36395551:G:A	36395551	A,A	G,G	1,1	inf,inf	inf,inf	2.08691,0.358575	0.000119134	0.000119134
1	chr6:37051609:T:A	37051609	NA,A	NA,T	NA,1	NA,inf	NA,inf	NA,0.96282	0.00011891	0.00011891
1	chr6:37357639:T:G	37357639	G,NA	T,NA	1,NA	-inf,NA	inf,NA	0.851347,NA	0.00011884	0.00011884
1	chr6:37003851:G:A	37003851	NA,A	NA,G	NA,1	NA,-inf	NA,inf	NA,0.95876	0.00011878	0.00011878
1	chr6:37486483:A:C	37486483	NA,C	NA,A	NA,1	NA,inf	NA,inf	NA,0.984249	0.00011865	0.00011865
1	chr6:36807466:G:A	36807466	A,A	G,G	1,1	inf,-inf	inf,inf	0.0148463,1.83525	0.000118643	0.000118643
1	chr6:36458412:A:C	36458412	NA,C	NA,A	NA,1	NA,inf	NA,inf	NA,3.26694	0.000118641	0.000118641
1	chr6:36438580:G:A	36438580	A,NA	G,NA	1,NA	-inf,NA	inf,NA	0.864959,NA	0.000118622	0.000118622
1	chr6:37030761:A:G	37030761	G,G	A,A	1,1	-inf,-inf	inf,inf	1.02502,1.03041	0.000118404	0.000118404
1	chr6:36381376:G:A	36381376	NA,A	NA,G	NA,1	NA,inf	NA,inf	NA,0.0158183	0.000118259	0.000118259
1	chr6:36653401:T:C	36653401	C,C	T,T	1,1	-inf,inf	inf,inf	4.27631,0.0714694	0.000118003	0.000118003
1	chr6:37671889:C:T	37671889	NA,T	NA,C	NA,1	NA,-inf	NA,inf	NA,0.943226	0.000117753	0.000117753
1	chr6:36638962:G:A	36638962	NA,A	NA,G	NA,1	NA,inf	NA,inf	NA,2.4519	0.000117348	0.000117348
1	chr6:36807254:A:G	36807254	G,G	A,A	1,1	inf,-inf	inf,inf	0.147727,1.54021	0.000117235	0.000117235
1	chr6:37374144:A:G	37374144	G,G	A,A	1,1	-inf,-inf	inf,inf	0.0728769,1.75032	0.000117109	0.000117109
1	chr6:37350285:A:C	37350285	NA,C	NA,A	NA,1	NA,inf	NA,inf	NA,1.04876	0.000117077	0.000117077
1	chr6:36941354:G:A	36941354	A,NA	G,NA	1,NA	-inf,NA	inf,NA	0.865243,NA	0.00011706	0.00011706
1	chr6:36270388:G:A	36270388	NA,A	NA,G	NA,1	NA,inf	NA,inf	NA,0.99124	0.000117049	0.000117049
1	chr6:37601095:C:T	37601095	T,T	C,C	1,1	-inf,inf	inf,inf	1.62626,0.0679448	0.000116929	0.000116929
1	chr6:36677426:T:C	36677426	C,C	T,T	1,1	inf,inf	inf,inf	2.23694,0.356487	0.000116733	0.000116733
1	chr6:36230644:T:C	36230644	C,C	T,T	1,1	-inf,inf	inf,inf	1.24404,0.388934	0.000116662	0.000116662
1	chr6:36578246:C:T	36578246	T,NA	C,NA	1,NA	inf,NA	inf,NA	1.03071,NA	0.000116534	0.000116534
1	chr6:37447706:C:T	37447706	T,NA	C,NA	1,NA	inf,NA	inf,NA	1.08732,NA	0.000116309	0.000116309
1	chr6:36570719:A:G	36570719	G,NA	A,NA	1,NA	inf,NA	inf,NA	1.03034,NA	0.000116295	0.000116295
1	chr6:37205426:A:G	37205426	NA,G	NA,A	NA,1	NA,-inf	NA,inf	NA,0.987708	0.000116195	0.000116195
1	chr6:36411851:G:A	36411851	A,A	G,G	1,1	-inf,-inf	inf,inf	0.58686,0.0896392	0.000116135	0.000116135
1	chr6:36439380:G:A	36439380	A,NA	G,NA	1,NA	inf,NA	inf,NA	0.996336,NA	0.000116032	0.000116032
1	chr6:36230619:TG:T	36230619	T,T	TG,TG	1,1	-inf,inf	inf,inf	1.23835,0.395999	0.000115996	0.000115996
1	chr6:36653634:A:G	36653634	G,G	A,A	1,1	-inf,inf	inf,inf	4.2583,0.0653955	0.000115857	0.000115857
1	chr6:36679072:T:C	36679072	C,C	T,T	1,1	inf,-inf	inf,inf	2.24059,0.167647	0.000115813	0.000115813
1	chr6:36786160:A:G	36786160	NA,G	NA,A	NA,1	NA,inf	NA,inf	NA,1.11535	0.000115164	0.000115164
1	chr6:37068961:C:T	37068961	NA,T	NA,C	NA,1	NA,inf	NA,inf	NA,0.95105	0.000114968	0.000114968
1	chr6:37009062:G:A	37009062	NA,A	NA,G	NA,1	NA,inf	NA,inf	NA,0.895367	0.000114817	0.000114817
1	chr6:36653670:G:A	36653670	A,A	G,G	1,1	-inf,inf	inf,inf	4.24831,0.0616869	0.000114735	0.000114735
1	chr6:36942653:T:A	36942653	A,NA	T,NA	1,NA	-inf,NA	inf,NA	0.766205,NA	0.000114298	0.000114298
1	chr6:36249921:C:T	36249921	T,NA	C,NA	1,NA	-inf,NA	inf,NA	0.805709,NA	0.000114229	0.000114229
1	chr6:37316501:C:G	37316501	NA,G	NA,C	NA,1	NA,-inf	NA,inf	NA,0.923943	0.000114218	0.000114218
1	chr6:36608376:G:A	36608376	NA,A	NA,G	NA,1	NA,-inf	NA,inf	NA,1.02478	0.000114095	0.000114095
1	chr6:37072239:C:A	37072239	A,NA	C,NA	1,NA	-inf,NA	inf,NA	0.830586,NA	0.000114045	0.000114045
1	chr6:37179621:C:T	37179621	T,T	C,C	1,1	inf,inf	inf,inf	0.0321882,1.27132	0.00011346	0.00011346
1	chr6:36770744:C:T	36770744	T,NA	C,NA	1,NA	-inf,NA	inf,NA	0.796415,NA	0.000113442	0.000113442
1	chr6:37185169:C:T	37185169	T,NA	C,NA	1,NA	inf,NA	inf,NA	0.995183,NA	0.000113397	0.000113397
1	chr6:36308256:A:G	36308256	NA,G	NA,A	NA,1	NA,-inf	NA,inf	NA,0.951438	0.000113357	0.000113357
1	chr6:37302980:A:G	37302980	NA,G	NA,A	NA,1	NA,-inf	NA,inf	NA,0.91893	0.0001132	0.0001132
1	chr6:37497217:G:A	37497217	NA,A	NA,G	NA,1	NA,inf	NA,inf	NA,0.960097	0.000113169	0.000113169
1	chr6:37587957:T:C	37587957	C,C	T,T	1,1	inf,-inf	inf,inf	1.73158,0.454482	0.000113113	0.000113113
1	chr6:36452444:A:G	36452444	G,NA	A,NA	1,NA	inf,NA	inf,NA	0.988207,NA	0.00011307	0.00011307
1	chr6:36713194:T:G	36713194	NA,G	NA,T	NA,1	NA,-inf	NA,inf	NA,1.49744	0.000112769	0.000112769
1	chr6:36913987:C:G	36913987	G,NA	C,NA	1,NA	-inf,NA	inf,NA	0.872257,NA	0.000112764	0.000112764
1	chr6:37203676:C:T	37203676	NA,T	NA,C	NA,1	NA,-inf	NA,inf	NA,0.972313	0.000112708	0.000112708
1	chr6:36652391:TCCACCTGCCTTGGCCTC:T	36652391	T,T	TCCACCTGCCTTGGCCTC,TCCACCTGCCTTGGCCTC	1,1	-inf,inf	inf,inf	4.23024,0.0555584	0.000112626	0.000112626
1	chr6:37408517:A:T	37408517	NA,T	NA,A	NA,1	NA,-inf	NA,inf	NA,0.93315	0.000112534	0.000112534
1	chr6:37140169:T:C	37140169	NA,C	NA,T	NA,1	NA,-inf	NA,inf	NA,0.907789	0.000112496	0.000112496
1	chr6:37162666:T:A	37162666	A,A	T,T	1,1	inf,inf	inf,inf	0.0874403,1.77486	0.000112383	0.000112383
1	chr6:36709716:A:C	36709716	NA,C	NA,A	NA,1	NA,-inf	NA,inf	NA,0.935975	0.000112366	0.000112366
1	chr6:36758339:T:TG	36758339	TG,TG	T,T	1,1	-inf,-inf	inf,inf	2.12699,0.121717	0.000112292	0.000112292
1	chr6:37106463:G:C	37106463	C,C	G,G	1,1	inf,inf	inf,inf	1.15568,1.00647	0.000112042	0.000112042
1	chr6:37066066:T:C	37066066	NA,C	NA,T	NA,1	NA,inf	NA,inf	NA,0.934527	0.000111878	0.000111878
1	chr6:36157349:T:C	36157349	C,NA	T,NA	1,NA	-inf,NA	inf,NA	0.821785,NA	0.000111633	0.000111633
1	chr6:37581604:A:G	37581604	G,G	A,A	1,1	inf,-inf	inf,inf	1.87301,0.322611	0.000111368	0.000111368
1	chr6:37685300:A:T	37685300	NA,T	NA,A	NA,1	NA,inf	NA,inf	NA,0.934169	0.000111344	0.000111344
1	chr6:37065511:G:A	37065511	NA,A	NA,G	NA,1	NA,inf	NA,inf	NA,0.931397	0.000111238	0.000111238
1	chr6:37564773:TC:T	37564773	T,T	TC,TC	1,1	-inf,-inf	inf,inf	1.44227,0.0364124	0.000111146	0.000111146
1	chr6:37381144:C:T	37381144	T,T	C,C	1,1	inf,-inf	inf,inf	0.620908,1.17539	0.000111081	0.000111081
1	chr6:36654536:C:T	36654536	T,T	C,C	1,1	-inf,inf	inf,inf	4.22173,0.0764549	0.000111056	0.000111056
1	chr6:36230039:C:T	36230039	NA,T	NA,C	NA,1	NA,inf	NA,inf	NA,0.997124	0.000111026	0.000111026
1	chr6:37351484:A:G	37351484	NA,G	NA,A	NA,1	NA,inf	NA,inf	NA,1.01342	0.00011081	0.00011081
1	chr6:36594832:T:G	36594832	NA,G	NA,T	NA,1	NA,inf	NA,inf	NA,1.8123	0.000110715	0.000110715
1	chr6:36970021:C:T	36970021	NA,T	NA,C	NA,1	NA,-inf	NA,inf	NA,0.898848	0.000110694	0.000110694
1	chr6:37628485:A:G	37628485	G,NA	A,NA	1,NA	-inf,NA	inf,NA	0.841138,NA	0.000110568	0.000110568
1	chr6:36786381:T:C	36786381	NA,C	NA,T	NA,1	NA,inf	NA,inf	NA,1.08818	0.00011055	0.00011055
1	chr6:37482174:T:C	37482174	NA,C	NA,T	NA,1	NA,inf	NA,inf	NA,0.942335	0.000110516	0.000110516
1	chr6:37479918:A:G	37479918	NA,G	NA,A	NA,1	NA,inf	NA,inf	NA,0.9414	0.000110345	0.000110345
1	chr6:37114962:G:A	37114962	NA,A	NA,G	NA,1	NA,inf	NA,inf	NA,0.947492	0.000110169	0.000110169
1	chr6:36399806:C:T	36399806	NA,T	NA,C	NA,1	NA,inf	NA,inf	NA,2.17174	0.000110068	0.000110068
1	chr6:36775834:C:T	36775834	NA,T	NA,C	NA,1	NA,inf	NA,inf	NA,0.993866	0.000109884	0.000109884
1	chr6:37209388:C:A	37209388	NA,A	NA,C	NA,1	NA,-inf	NA,inf	NA,1.03142	0.000109649	0.000109649
1	chr6:36617543:A:G	36617543	NA,G	NA,A	NA,1	NA,inf	NA,inf	NA,0.98724	0.000109439	0.000109439
1	chr6:36789813:A:G	36789813	NA,G	NA,A	NA,1	NA,inf	NA,inf	NA,0.946546	0.000109381	0.000109381
1	chr6:36591513:C:T	36591513	NA,T	NA,C	NA,1	NA,-inf	NA,inf	NA,1.00343	0.000109342	0.000109342
1	chr6:36669484:T:C	36669484	NA,C	NA,T	NA,1	NA,-inf	NA,inf	NA,0.846381	0.000109264	0.000109264
1	chr6:37061456:G:A	37061456	A,A	G,G	1,1	-inf,-inf	inf,inf	0.564558,1.77891	0.000109242	0.000109242
1	chr6:36420454:A:C	36420454	C,C	A,A	1,1	inf,inf	inf,inf	1.80463,0.0725841	0.00010911	0.00010911
1	chr6:37422178:T:C	37422178	NA,C	NA,T	NA,1	NA,-inf	NA,inf	NA,0.93434	0.000108983	0.000108983
1	chr6:37424137:G:A	37424137	NA,A	NA,G	NA,1	NA,-inf	NA,inf	NA,0.89491	0.000108682	0.000108682
1	chr6:37362975:C:T	37362975	T,T	C,C	1,1	inf,inf	inf,inf	1.18018,0.612817	0.000108633	0.000108633
1	chr6:37541769:G:T	37541769	NA,T	NA,G	NA,1	NA,-inf	NA,inf	NA,1.04047	0.000108625	0.000108625
1	chr6:36400392:G:A	36400392	A,A	G,G	1,1	-inf,-inf	inf,inf	0.574914,0.063709	0.000108584	0.000108584
1	chr6:36535205:A:C	36535205	NA,C	NA,A	NA,1	NA,inf	NA,inf	NA,0.947063	0.000108524	0.000108524
1	chr6:36766691:ATC:A	36766691	NA,A	NA,ATC	NA,1	NA,inf	NA,inf	NA,1.32047	0.000108518	0.000108518
1	chr6:37366394:T:C	37366394	C,C	T,T	1,1	-inf,-inf	inf,inf	0.0812721,1.70564	0.00010828	0.00010828
1	chr6:36587645:C:T	36587645	NA,T	NA,C	NA,1	NA,-inf	NA,inf	NA,1.00666	0.000108117	0.000108117
1	chr6:37421164:C:T	37421164	NA,T	NA,C	NA,1	NA,-inf	NA,inf	NA,0.891349	0.000108082	0.000108082
1	chr6:37258684:C:T	37258684	NA,T	NA,C	NA,1	NA,-inf	NA,inf	NA,0.934233	0.000107947	0.000107947
1	chr6:37192303:C:T	37192303	T,NA	C,NA	1,NA	-inf,NA	inf,NA	0.780252,NA	0.000107891	0.000107891
1	chr6:36514487:G:C	36514487	NA,C	NA,G	NA,1	NA,inf	NA,inf	NA,0.942546	0.000107703	0.000107703
1	chr6:36529118:C:A	36529118	NA,A	NA,C	NA,1	NA,inf	NA,inf	NA,0.942461	0.000107688	0.000107688
1	chr6:36537155:A:G	36537155	NA,G	NA,A	NA,1	NA,inf	NA,inf	NA,0.941858	0.000107583	0.000107583
1	chr6:36447226:A:G	36447226	G,NA	A,NA	1,NA	inf,NA	inf,NA	0.957207,NA	0.000107454	0.000107454
1	chr6:36517354:A:G	36517354	NA,G	NA,A	NA,1	NA,inf	NA,inf	NA,0.941005	0.000107407	0.000107407
1	chr6:37608481:A:C	37608481	NA,C	NA,A	NA,1	NA,inf	NA,inf	NA,0.962492	0.00010728	0.00010728
1	chr6:37054769:G:A	37054769	A,A	G,G	1,1	-inf,-inf	inf,inf	1.34808,0.881963	0.000107264	0.000107264
1	chr6:36755795:G:C	36755795	C,C	G,G	1,1	-inf,-inf	inf,inf	2.05753,0.396908	0.000107128	0.000107128
1	chr6:36570041:G:A	36570041	NA,A	NA,G	NA,1	NA,inf	NA,inf	NA,0.674288	0.000107047	0.000107047
1	chr6:36631041:C:G	36631041	NA,G	NA,C	NA,1	NA,inf	NA,inf	NA,1.78605	0.000107044	0.000107044
1	chr6:37597531:T:C	37597531	NA,C	NA,T	NA,1	NA,inf	NA,inf	NA,0.956582	0.000107029	0.000107029
1	chr6:36297816:C:T	36297816	NA,T	NA,C	NA,1	NA,inf	NA,inf	NA,0.983553	0.000106976	0.000106976
1	chr6:37075197:C:A	37075197	A,NA	C,NA	1,NA	inf,NA	inf,NA	0.95125,NA	0.000106817	0.000106817
1	chr6:37435591:A:C	37435591	NA,C	NA,A	NA,1	NA,-inf	NA,inf	NA,0.932538	0.000106806	0.000106806
1	chr6:36846102:G:A	36846102	A,A	G,G	1,1	inf,-inf	inf,inf	0.357287,1.62552	0.000106803	0.000106803
1	chr6:36423358:G:A	36423358	A,A	G,G	1,1	inf,inf	inf,inf	1.78542,0.0966847	0.000106643	0.000106643
1	chr6:37248412:G:A	37248412	NA,A	NA,G	NA,1	NA,-inf	NA,inf	NA,0.859603	0.000106504	0.000106504
1	chr6:37315171:A:G	37315171	NA,G	NA,A	NA,1	NA,-inf	NA,inf	NA,0.912312	0.000106329	0.000106329
1	chr6:36942150:A:C	36942150	C,NA	A,NA	1,NA	inf,NA	inf,NA	1.04289,NA	0.000106327	0.000106327
1	chr6:36396146:A:C	36396146	C,C	A,A	1,1	-inf,-inf	inf,inf	0.574593,0.0498801	0.00010632	0.00010632
1	chr6:37127832:C:T	37127832	T,T	C,C	1,1	inf,inf	inf,inf	0.829375,0.456778	0.000106232	0.000106232
1	chr6:36654772:G:A	36654772	A,A	G,G	1,1	-inf,inf	inf,inf	4.18902,0.0749295	0.000106156	0.000106156
1	chr6:36633310:A:G	36633310	G,NA	A,NA	1,NA	inf,NA	inf,NA	1.05614,NA	0.000106117	0.000106117
1	chr6:37214381:G:C	37214381	NA,C	NA,G	NA,1	NA,-inf	NA,inf	NA,0.911372	0.000106105	0.000106105
1	chr6:36757059:C:T	36757059	NA,T	NA,C	NA,1	NA,inf	NA,inf	NA,0.814787	0.000106074	0.000106074
1	chr6:37317383:G:C	37317383	NA,C	NA,G	NA,1	NA,-inf	NA,inf	NA,0.921625	0.000105775	0.000105775
1	chr6:37370573:A:T	37370573	T,T	A,A	1,1	-inf,-inf	inf,inf	0.07211,1.69718	0.000105634	0.000105634
1	chr6:36671224:C:T	36671224	NA,T	NA,C	NA,1	NA,-inf	NA,inf	NA,0.827588	0.000105613	0.000105613
1	chr6:36807349:C:T	36807349	T,T	C,C	1,1	-inf,-inf	inf,inf	0.0321677,1.82704	0.000105527	0.000105527
1	chr6:36496704:G:A	36496704	A,A	G,G	1,1	inf,-inf	inf,inf	1.23115,0.965791	0.000105211	0.000105211
1	chr6:36740419:T:C	36740419	C,C	T,T	1,1	-inf,-inf	inf,inf	0.8113,0.534762	0.000105073	0.000105073
1	chr6:36477875:G:A	36477875	A,A	G,G	1,1	inf,inf	inf,inf	2.06279,0.213871	0.000105003	0.000105003
1	chr6:36719802:T:A	36719802	NA,A	NA,T	NA,1	NA,inf	NA,inf	NA,1.37473	0.000104891	0.000104891
1	chr6:36652106:T:C	36652106	C,C	T,T	1,1	-inf,inf	inf,inf	4.17919,0.084132	0.000104818	0.000104818
1	chr6:36337610:C:T	36337610	T,NA	C,NA	1,NA	inf,NA	inf,NA	0.98986,NA	0.000104806	0.000104806
1	chr6:36650324:C:T	36650324	T,T	C,C	1,1	-inf,inf	inf,inf	0.630964,1.07167	0.00010474	0.00010474
1	chr6:36297208:T:C	36297208	C,NA	T,NA	1,NA	inf,NA	inf,NA	0.987411,NA	0.000104619	0.000104619
1	chr6:36234573:C:A	36234573	NA,A	NA,C	NA,1	NA,-inf	NA,inf	NA,1.19822	0.000104484	0.000104484
1	chr6:36501991:T:C	36501991	NA,C	NA,T	NA,1	NA,inf	NA,inf	NA,0.914111	0.000104421	0.000104421
1	chr6:36757353:C:T	36757353	NA,T	NA,C	NA,1	NA,inf	NA,inf	NA,0.79358	0.000104344	0.000104344
1	chr6:37311157:T:C	37311157	C,C	T,T	1,1	-inf,-inf	inf,inf	0.393604,1.48587	0.000104267	0.000104267
1	chr6:37276292:C:T	37276292	NA,T	NA,C	NA,1	NA,-inf	NA,inf	NA,0.900981	0.000104259	0.000104259
1	chr6:37216809:T:C	37216809	NA,C	NA,T	NA,1	NA,-inf	NA,inf	NA,0.872601	0.000104214	0.000104214
1	chr6:37009904:C:T	37009904	NA,T	NA,C	NA,1	NA,inf	NA,inf	NA,0.903389	0.00010418	0.00010418
1	chr6:37564951:C:T	37564951	T,T	C,C	1,1	-inf,-inf	inf,inf	0.641315,0.759783	0.000104164	0.000104164
1	chr6:37012645:G:A	37012645	NA,A	NA,G	NA,1	NA,inf	NA,inf	NA,0.899509	0.000104073	0.000104073
1	chr6:37638260:A:G	37638260	NA,G	NA,A	NA,1	NA,inf	NA,inf	NA,0.882441	0.000104056	0.000104056
1	chr6:36679033:CG:C	36679033	C,C	CG,CG	1,1	inf,inf	inf,inf	0.847933,0.651869	0.000103994	0.000103994
1	chr6:36946991:A:G	36946991	NA,G	NA,A	NA,1	NA,inf	NA,inf	NA,0.906134	0.000103904	0.000103904
1	chr6:37607035:A:C	37607035	NA,C	NA,A	NA,1	NA,-inf	NA,inf	NA,0.911473	0.000103751	0.000103751
1	chr6:37340383:G:A	37340383	A,NA	G,NA	1,NA	inf,NA	inf,NA	0.940704,NA	0.000103724	0.000103724
1	chr6:36948265:T:C	36948265	C,NA	T,NA	1,NA	-inf,NA	inf,NA	0.710354,NA	0.000103616	0.000103616
1	chr6:36176584:C:A	36176584	A,A	C,C	1,1	-inf,inf	inf,inf	1.82223,0.106903	0.0001036	0.0001036
1	chr6:36359429:T:C	36359429	C,C	T,T	1,1	inf,inf	inf,inf	0.34315,0.730462	0.000103575	0.000103575
1	chr6:36396388:C:T	36396388	T,T	C,C	1,1	inf,inf	inf,inf	2.02702,0.261764	0.000103548	0.000103548
1	chr6:36536564:G:A	36536564	NA,A	NA,G	NA,1	NA,inf	NA,inf	NA,0.921588	0.000103358	0.000103358
1	chr6:37587626:T:C	37587626	C,C	T,T	1,1	inf,-inf	inf,inf	1.7295,0.403586	0.000103313	0.000103313
1	chr6:36514258:G:C	36514258	NA,C	NA,G	NA,1	NA,inf	NA,inf	NA,0.898695	0.000103063	0.000103063
1	chr6:36948177:C:T	36948177	NA,T	NA,C	NA,1	NA,inf	NA,inf	NA,0.897451	0.000103025	0.000103025
1	chr6:36431567:G:A	36431567	A,A	G,G	1,1	inf,inf	inf,inf	1.76722,0.096839	0.000103012	0.000103012
1	chr6:37688196:G:A	37688196	NA,A	NA,G	NA,1	NA,inf	NA,inf	NA,0.889997	0.000102861	0.000102861
1	chr6:36647898:T:C	36647898	C,C	T,T	1,1	-inf,-inf	inf,inf	1.73453,0.576251	0.000102724	0.000102724
1	chr6:36210080:T:C	36210080	C,C	T,T	1,1	-inf,inf	inf,inf	1.16675,0.416117	0.000102677	0.000102677
1	chr6:37285970:T:C	37285970	NA,C	NA,T	NA,1	NA,-inf	NA,inf	NA,0.891138	0.000102602	0.000102602
1	chr6:37109045:T:C	37109045	C,C	T,T	1,1	inf,-inf	inf,inf	1.0749,0.0290306	0.000102406	0.000102406
1	chr6:36635858:CAAGCA:C	36635858	NA,C	NA,CAAGCA	NA,1	NA,inf	NA,inf	NA,0.936407	0.000102324	0.000102324
1	chr6:36743500:G:A	36743500	A,NA	G,NA	1,NA	-inf,NA	inf,NA	0.724043,NA	0.000102317	0.000102317
1	chr6:37012699:G:T	37012699	NA,T	NA,G	NA,1	NA,-inf	NA,inf	NA,0.881973	0.000102253	0.000102253
1	chr6:36443503:G:A	36443503	NA,A	NA,G	NA,1	NA,inf	NA,inf	NA,3.0592	0.000102225	0.000102225
1	chr6:36193112:A:T	36193112	T,NA	A,NA	1,NA	-inf,NA	inf,NA	0.758554,NA	0.000102184	0.000102184
1	chr6:36521429:G:A	36521429	NA,A	NA,G	NA,1	NA,inf	NA,inf	NA,0.911876	0.000102159	0.000102159
1	chr6:36656049:A:G	36656049	G,G	A,A	1,1	-inf,inf	inf,inf	0.634729,1.05595	0.000101755	0.000101755
1	chr6:36611859:C:T	36611859	NA,T	NA,C	NA,1	NA,inf	NA,inf	NA,0.910753	0.000101736	0.000101736
1	chr6:36483753:A:C	36483753	NA,C	NA,A	NA,1	NA,inf	NA,inf	NA,0.897433	0.000101647	0.000101647
1	chr6:37215196:A:G	37215196	NA,G	NA,A	NA,1	NA,-inf	NA,inf	NA,0.909837	0.000101643	0.000101643
1	chr6:36791524:A:C	36791524	NA,C	NA,A	NA,1	NA,-inf	NA,inf	NA,1.05353	0.000101626	0.000101626
1	chr6:36997198:A:G	36997198	G,G	A,A	1,1	inf,-inf	inf,inf	0.491825,0.836469	0.000101595	0.000101595
1	chr6:36839862:G:T	36839862	NA,T	NA,G	NA,1	NA,-inf	NA,inf	NA,1.00326	0.000101394	0.000101394
1	chr6:37119573:C:T	37119573	T,T	C,C	1,1	inf,inf	inf,inf	1.07773,0.0547836	0.000101356	0.000101356
1	chr6:36227149:A:G	36227149	NA,G	NA,A	NA,1	NA,-inf	NA,inf	NA,1.04745	0.000101287	0.000101287
1	chr6:36293668:A:G	36293668	NA,G	NA,A	NA,1	NA,inf	NA,inf	NA,0.737688	0.000101113	0.000101113
1	chr6:37365542:G:A	37365542	A,A	G,G	1,1	-inf,-inf	inf,inf	0.129113,1.65958	0.000101101	0.000101101
1	chr6:37068829:C:T	37068829	NA,T	NA,C	NA,1	NA,inf	NA,inf	NA,0.877418	0.000101017	0.000101017
1	chr6:36294124:C:T	36294124	NA,T	NA,C	NA,1	NA,-inf	NA,inf	NA,0.950861	0.00010083	0.00010083
1	chr6:37311619:G:A	37311619	NA,A	NA,G	NA,1	NA,-inf	NA,inf	NA,0.898824	0.000100644	0.000100644
1	chr6:37189237:T:C	37189237	NA,C	NA,T	NA,1	NA,-inf	NA,inf	NA,0.815474	0.000100369	0.000100369
1	chr6:36295138:A:G	36295138	NA,G	NA,A	NA,1	NA,inf	NA,inf	NA,0.918379	0.000100323	0.000100323
1	chr6:36300637:C:A	36300637	NA,A	NA,C	NA,1	NA,inf	NA,inf	NA,0.930079	0.000100208	0.000100208
1	chr6:37590202:G:A	37590202	A,A	G,G	1,1	inf,-inf	inf,inf	1.82721,0.15391	0.000100108	0.000100108
1	chr6:36288683:C:T	36288683	NA,T	NA,C	NA,1	NA,inf	NA,inf	NA,0.92543	9.99224e-05	9.99224e-05
1	chr6:36741140:A:T	36741140	T,T	A,A	1,1	-inf,-inf	inf,inf	0.854352,0.502515	9.98421e-05	9.98421e-05
1	chr6:36580757:C:T	36580757	NA,T	NA,C	NA,1	NA,inf	NA,inf	NA,0.900848	9.97785e-05	9.97785e-05
1	chr6:37373646:C:G	37373646	G,G	C,C	1,1	-inf,-inf	inf,inf	0.0853696,1.66481	9.96942e-05	9.96942e-05
1	chr6:36416085:A:G	36416085	G,G	A,A	1,1	inf,inf	inf,inf	1.75689,0.0705715	9.96277e-05	9.96277e-05
1	chr6:36373188:C:T	36373188	T,T	C,C	1,1	inf,-inf	inf,inf	1.17737,0.186759	9.96066e-05	9.96066e-05
1	chr6:36756438:G:A	36756438	NA,A	NA,G	NA,1	NA,-inf	NA,inf	NA,0.858875	9.95925e-05	9.95925e-05
1	chr6:36532398:A:T	36532398	NA,T	NA,A	NA,1	NA,inf	NA,inf	NA,0.897061	9.95488e-05	9.95488e-05
1	chr6:36289547:A:G	36289547	NA,G	NA,A	NA,1	NA,inf	NA,inf	NA,0.922457	9.9435e-05	9.9435e-05
1	chr6:37315100:A:G	37315100	NA,G	NA,A	NA,1	NA,inf	NA,inf	NA,0.857619	9.92446e-05	9.92446e-05
1	chr6:36639322:T:C	36639322	C,C	T,T	1,1	inf,inf	inf,inf	1.71121,0.933101	9.91785e-05	9.91785e-05
1	chr6:37009586:G:A	37009586	NA,A	NA,G	NA,1	NA,inf	NA,inf	NA,0.856497	9.91741e-05	9.91741e-05
1	chr6:36675687:C:CT	36675687	NA,CT	NA,C	NA,1	NA,inf	NA,inf	NA,0.981304	9.9171e-05	9.9171e-05
1	chr6:37301965:T:C	37301965	NA,C	NA,T	NA,1	NA,-inf	NA,inf	NA,0.846477	9.90766e-05	9.90766e-05
1	chr6:37188898:T:C	37188898	C,NA	T,NA	1,NA	inf,NA	inf,NA	0.901595,NA	9.90515e-05	9.90515e-05
1	chr6:37525178:C:T	37525178	NA,T	NA,C	NA,1	NA,-inf	NA,inf	NA,0.943591	9.90345e-05	9.90345e-05
1	chr6:37303770:G:A	37303770	NA,A	NA,G	NA,1	NA,-inf	NA,inf	NA,0.893833	9.89521e-05	9.89521e-05
1	chr6:37385164:C:T	37385164	T,T	C,C	1,1	inf,-inf	inf,inf	0.297733,1.66897	9.89289e-05	9.89289e-05
1	chr6:37672298:T:A	37672298	NA,A	NA,T	NA,1	NA,-inf	NA,inf	NA,0.841638	9.89148e-05	9.89148e-05
1	chr6:37366983:C:T	37366983	T,T	C,C	1,1	-inf,-inf	inf,inf	0.0841294,1.65998	9.88394e-05	9.88394e-05
1	chr6:37010086:G:C	37010086	NA,C	NA,G	NA,1	NA,-inf	NA,inf	NA,0.858163	9.87104e-05	9.87104e-05
1	chr6:36808704:C:G	36808704	G,NA	C,NA	1,NA	inf,NA	inf,NA	0.20421,NA	9.86824e-05	9.86824e-05
1	chr6:37680839:C:T	37680839	T,NA	C,NA	1,NA	-inf,NA	inf,NA	0.655018,NA	9.85613e-05	9.85613e-05
1	chr6:37304161:T:C	37304161	NA,C	NA,T	NA,1	NA,-inf	NA,inf	NA,0.890734	9.84638e-05	9.84638e-05
1	chr6:36424490:A:T	36424490	T,T	A,A	1,1	inf,inf	inf,inf	1.73746,0.112173	9.84455e-05	9.84455e-05
1	chr6:36295355:C:T	36295355	NA,T	NA,C	NA,1	NA,inf	NA,inf	NA,0.731502	9.84255e-05	9.84255e-05
1	chr6:37676455:C:T	37676455	NA,T	NA,C	NA,1	NA,inf	NA,inf	NA,0.880387	9.83212e-05	9.83212e-05
1	chr6:36946495:G:A	36946495	NA,A	NA,G	NA,1	NA,inf	NA,inf	NA,0.872797	9.80895e-05	9.80895e-05
1	chr6:37102199:G:A	37102199	NA,A	NA,G	NA,1	NA,inf	NA,inf	NA,0.84114	9.8064e-05	9.8064e-05
1	chr6:36491397:C:T	36491397	NA,T	NA,C	NA,1	NA,inf	NA,inf	NA,0.876884	9.79445e-05	9.79445e-05
1	chr6:37076289:A:G	37076289	NA,G	NA,A	NA,1	NA,inf	NA,inf	NA,0.857169	9.77958e-05	9.77958e-05
1	chr6:37531103:G:A	37531103	NA,A	NA,G	NA,1	NA,inf	NA,inf	NA,0.861122	9.77341e-05	9.77341e-05
1	chr6:37543181:G:A	37543181	NA,A	NA,G	NA,1	NA,-inf	NA,inf	NA,0.975208	9.76878e-05	9.76878e-05
1	chr6:36533904:A:G	36533904	NA,G	NA,A	NA,1	NA,inf	NA,inf	NA,0.875325	9.76841e-05	9.76841e-05
1	chr6:36529884:C:T	36529884	NA,T	NA,C	NA,1	NA,inf	NA,inf	NA,0.875325	9.76841e-05	9.76841e-05
1	chr6:36426540:T:C	36426540	C,C	T,T	1,1	inf,inf	inf,inf	1.75195,0.0341553	9.76503e-05	9.76503e-05
1	chr6:37637535:C:T	37637535	T,NA	C,NA	1,NA	-inf,NA	inf,NA	0.74585,NA	9.76481e-05	9.76481e-05
1	chr6:36759196:C:T	36759196	NA,T	NA,C	NA,1	NA,-inf	NA,inf	NA,1.1074	9.75745e-05	9.75745e-05
1	chr6:36431566:G:A	36431566	A,A	G,G	1,1	inf,inf	inf,inf	1.73826,0.0945878	9.74511e-05	9.74511e-05
1	chr6:37188264:C:T	37188264	NA,T	NA,C	NA,1	NA,inf	NA,inf	NA,0.828855	9.73757e-05	9.73757e-05
1	chr6:37676845:T:C	37676845	C,C	T,T	1,1	-inf,-inf	inf,inf	1.92999,0.242077	9.73382e-05	9.73382e-05
1	chr6:36985651:T:A	36985651	NA,A	NA,T	NA,1	NA,-inf	NA,inf	NA,0.845908	9.72983e-05	9.72983e-05
1	chr6:37061120:A:G	37061120	NA,G	NA,A	NA,1	NA,inf	NA,inf	NA,0.888362	9.72567e-05	9.72567e-05
1	chr6:36985255:C:A	36985255	NA,A	NA,C	NA,1	NA,-inf	NA,inf	NA,0.845104	9.71775e-05	9.71775e-05
1	chr6:36741093:T:A	36741093	A,A	T,T	1,1	-inf,-inf	inf,inf	0.844567,0.500704	9.71517e-05	9.71517e-05
1	chr6:36763130:G:A	36763130	NA,A	NA,G	NA,1	NA,inf	NA,inf	NA,1.23954	9.71187e-05	9.71187e-05
1	chr6:36834516:C:T	36834516	T,T	C,C	1,1	-inf,inf	inf,inf	0.966484,0.961097	9.71064e-05	9.71064e-05
1	chr6:36639354:T:C	36639354	C,NA	T,NA	1,NA	inf,NA	inf,NA	0.823989,NA	9.71005e-05	9.71005e-05
1	chr6:37579782:C:T	37579782	T,T	C,C	1,1	inf,inf	inf,inf	0.0279306,1.65211	9.70954e-05	9.70954e-05
1	chr6:36579671:A:G	36579671	NA,G	NA,A	NA,1	NA,inf	NA,inf	NA,0.946668	9.69659e-05	9.69659e-05
1	chr6:36502663:T:C	36502663	NA,C	NA,T	NA,1	NA,inf	NA,inf	NA,0.870673	9.69007e-05	9.69007e-05
1	chr6:36469747:A:AT	36469747	NA,AT	NA,A	NA,1	NA,inf	NA,inf	NA,0.875107	9.67628e-05	9.67628e-05
1	chr6:37129979:T:C	37129979	NA,C	NA,T	NA,1	NA,inf	NA,inf	NA,0.870152	9.67065e-05	9.67065e-05
1	chr6:36466475:G:A	36466475	NA,A	NA,G	NA,1	NA,inf	NA,inf	NA,0.868639	9.65695e-05	9.65695e-05
1	chr6:36760779:G:C	36760779	NA,C	NA,G	NA,1	NA,inf	NA,inf	NA,0.750705	9.65472e-05	9.65472e-05
1	chr6:36489206:C:T	36489206	NA,T	NA,C	NA,1	NA,inf	NA,inf	NA,0.8679	9.64567e-05	9.64567e-05
1	chr6:36467814:T:C	36467814	NA,C	NA,T	NA,1	NA,inf	NA,inf	NA,0.867644	9.64145e-05	9.64145e-05
1	chr6:36490779:G:A	36490779	NA,A	NA,G	NA,1	NA,inf	NA,inf	NA,0.867626	9.64122e-05	9.64122e-05
1	chr6:37383951:G:A	37383951	NA,A	NA,G	NA,1	NA,-inf	NA,inf	NA,0.78204	9.63962e-05	9.63962e-05
1	chr6:36520798:A:T	36520798	NA,T	NA,A	NA,1	NA,inf	NA,inf	NA,0.867351	9.63666e-05	9.63666e-05
1	chr6:36529728:T:C	36529728	NA,C	NA,T	NA,1	NA,inf	NA,inf	NA,0.867163	9.63462e-05	9.63462e-05
1	chr6:36494364:G:A	36494364	A,A	G,G	1,1	inf,inf	inf,inf	2.01577,0.200291	9.62638e-05	9.62638e-05
1	chr6:37152475:T:A	37152475	NA,A	NA,T	NA,1	NA,-inf	NA,inf	NA,0.814123	9.62161e-05	9.62161e-05
1	chr6:37586018:T:TC	37586018	TC,TC	T,T	1,1	inf,-inf	inf,inf	1.80593,0.22833	9.61456e-05	9.61456e-05
1	chr6:36417640:C:T	36417640	T,T	C,C	1,1	inf,inf	inf,inf	1.73746,0.0741759	9.61058e-05	9.61058e-05
1	chr6:36767465:G:A	36767465	A,A	G,G	1,1	-inf,-inf	inf,inf	2.05595,0.101672	9.60108e-05	9.60108e-05
1	chr6:36518602:G:A	36518602	NA,A	NA,G	NA,1	NA,inf	NA,inf	NA,0.865064	9.5991e-05	9.5991e-05
1	chr6:36635608:C:T	36635608	NA,T	NA,C	NA,1	NA,inf	NA,inf	NA,0.856924	9.58962e-05	9.58962e-05
1	chr6:37031577:C:A	37031577	NA,A	NA,C	NA,1	NA,inf	NA,inf	NA,0.853357	9.57292e-05	9.57292e-05
1	chr6:36534528:C:T	36534528	NA,T	NA,C	NA,1	NA,inf	NA,inf	NA,0.871086	9.56464e-05	9.56464e-05
1	chr6:37578990:T:C	37578990	C,C	T,T	1,1	-inf,-inf	inf,inf	0.889635,0.507915	9.56316e-05	9.56316e-05
1	chr6:36941092:C:T	36941092	NA,T	NA,C	NA,1	NA,inf	NA,inf	NA,0.983254	9.5354e-05	9.5354e-05
1	chr6:36783664:C:T	36783664	T,NA	C,NA	1,NA	-inf,NA	inf,NA	0.913703,NA	9.51361e-05	9.51361e-05
1	chr6:36370652:A:C	36370652	NA,C	NA,A	NA,1	NA,-inf	NA,inf	NA,0.820007	9.51319e-05	9.51319e-05
1	chr6:37585326:G:A	37585326	A,A	G,G	1,1	inf,-inf	inf,inf	0.571425,1.43271	9.50933e-05	9.50933e-05
1	chr6:36161017:C:A	36161017	NA,A	NA,C	NA,1	NA,-inf	NA,inf	NA,1.1201	9.50217e-05	9.50217e-05
1	chr6:36470692:C:T	36470692	NA,T	NA,C	NA,1	NA,inf	NA,inf	NA,0.85902	9.50075e-05	9.50075e-05
1	chr6:36631234:C:A	36631234	NA,A	NA,C	NA,1	NA,inf	NA,inf	NA,1.70058	9.49651e-05	9.49651e-05
1	chr6:36392962:C:A	36392962	NA,A	NA,C	NA,1	NA,inf	NA,inf	NA,0.204033	9.47888e-05	9.47888e-05
1	chr6:37092117:C:T	37092117	T,NA	C,NA	1,NA	inf,NA	inf,NA	0.953946,NA	9.47642e-05	9.47642e-05
1	chr6:36947782:G:A	36947782	NA,A	NA,G	NA,1	NA,inf	NA,inf	NA,0.852176	9.4703e-05	9.4703e-05
1	chr6:36452933:G:A	36452933	NA,A	NA,G	NA,1	NA,inf	NA,inf	NA,3.02757	9.46972e-05	9.46972e-05
1	chr6:37132162:C:T	37132162	NA,T	NA,C	NA,1	NA,inf	NA,inf	NA,0.854228	9.46598e-05	9.46598e-05
1	chr6:37074016:A:G	37074016	NA,G	NA,A	NA,1	NA,inf	NA,inf	NA,0.902523	9.44955e-05	9.44955e-05
1	chr6:37375982:G:A	37375982	NA,A	NA,G	NA,1	NA,inf	NA,inf	NA,0.793206	9.44377e-05	9.44377e-05
1	chr6:37210986:C:T	37210986	NA,T	NA,C	NA,1	NA,-inf	NA,inf	NA,0.86281	9.43622e-05	9.43622e-05
1	chr6:36772322:T:C	36772322	NA,C	NA,T	NA,1	NA,inf	NA,inf	NA,0.737169	9.43598e-05	9.43598e-05
1	chr6:36874544:G:A	36874544	A,A	G,G	1,1	inf,-inf	inf,inf	0.36229,1.53558	9.43461e-05	9.43461e-05
1	chr6:37375983:G:T	37375983	NA,T	NA,G	NA,1	NA,inf	NA,inf	NA,0.792674	9.43358e-05	9.43358e-05
1	chr6:37022023:T:C	37022023	C,NA	T,NA	1,NA	inf,NA	inf,NA	0.896598,NA	9.42882e-05	9.42882e-05
1	chr6:37109642:G:A	37109642	NA,A	NA,G	NA,1	NA,inf	NA,inf	NA,0.799869	9.42631e-05	9.42631e-05
1	chr6:36791964:G:A	36791964	A,A	G,G	1,1	inf,inf	inf,inf	0.65516,1.59573	9.41991e-05	9.41991e-05
1	chr6:36689357:C:G	36689357	NA,G	NA,C	NA,1	NA,inf	NA,inf	NA,0.391499	9.38252e-05	9.38252e-05
1	chr6:36310899:G:A	36310899	A,NA	G,NA	1,NA	inf,NA	inf,NA	1.01915,NA	9.37892e-05	9.37892e-05
1	chr6:36980439:T:C	36980439	C,C	T,T	1,1	-inf,inf	inf,inf	1.458,0.218524	9.37854e-05	9.37854e-05
1	chr6:37325676:T:C	37325676	NA,C	NA,T	NA,1	NA,inf	NA,inf	NA,0.890719	9.37228e-05	9.37228e-05
1	chr6:36636190:A:C	36636190	NA,C	NA,A	NA,1	NA,inf	NA,inf	NA,0.870279	9.35921e-05	9.35921e-05
1	chr6:36808414:T:C	36808414	NA,C	NA,T	NA,1	NA,-inf	NA,inf	NA,0.823109	9.33763e-05	9.33763e-05
1	chr6:37320259:C:T	37320259	NA,T	NA,C	NA,1	NA,-inf	NA,inf	NA,0.863763	9.33675e-05	9.33675e-05
1	chr6:37386422:C:T	37386422	T,T	C,C	1,1	inf,-inf	inf,inf	0.221157,1.66969	9.33413e-05	9.33413e-05
1	chr6:36463053:G:T	36463053	NA,T	NA,G	NA,1	NA,inf	NA,inf	NA,0.849345	9.32875e-05	9.32875e-05
1	chr6:36808416:TG:T	36808416	NA,T	NA,TG	NA,1	NA,-inf	NA,inf	NA,0.82245	9.32703e-05	9.32703e-05
1	chr6:36402955:T:C	36402955	C,C	T,T	1,1	inf,inf	inf,inf	1.85729,0.521328	9.32415e-05	9.32415e-05
1	chr6:37522734:G:C	37522734	NA,C	NA,G	NA,1	NA,inf	NA,inf	NA,0.884196	9.32323e-05	9.32323e-05
1	chr6:37275092:A:G	37275092	G,G	A,A	1,1	inf,inf	inf,inf	0.347798,1.37965	9.32295e-05	9.32295e-05
1	chr6:37039618:T:C	37039618	NA,C	NA,T	NA,1	NA,inf	NA,inf	NA,0.860136	9.31674e-05	9.31674e-05
1	chr6:37052014:G:A	37052014	NA,A	NA,G	NA,1	NA,inf	NA,inf	NA,0.83477	9.30173e-05	9.30173e-05
1	chr6:36168332:C:T	36168332	NA,T	NA,C	NA,1	NA,inf	NA,inf	NA,0.751207	9.29798e-05	9.29798e-05
1	chr6:37116799:T:C	37116799	NA,C	NA,T	NA,1	NA,inf	NA,inf	NA,0.819271	9.29108e-05	9.29108e-05
1	chr6:37010969:G:A	37010969	A,A	G,G	1,1	inf,inf	inf,inf	0.872548,0.176488	9.28821e-05	9.28821e-05
1	chr6:36459542:T:C	36459542	NA,C	NA,T	NA,1	NA,inf	NA,inf	NA,0.853405	9.26104e-05	9.26104e-05
1	chr6:36759481:C:A	36759481	A,A	C,C	1,1	-inf,-inf	inf,inf	1.92245,0.341425	9.25806e-05	9.25806e-05
1	chr6:36474067:TTTTG:T	36474067	NA,T	NA,TTTTG	NA,1	NA,inf	NA,inf	NA,0.848332	9.24667e-05	9.24667e-05
1	chr6:37300337:G:T	37300337	NA,T	NA,G	NA,1	NA,inf	NA,inf	NA,0.891932	9.24018e-05	9.24018e-05
1	chr6:36488070:C:T	36488070	NA,T	NA,C	NA,1	NA,inf	NA,inf	NA,0.850623	9.2375e-05	9.2375e-05
1	chr6:37047954:T:A	37047954	NA,A	NA,T	NA,1	NA,inf	NA,inf	NA,0.830798	9.23051e-05	9.23051e-05
1	chr6:36448768:G:A	36448768	NA,A	NA,G	NA,1	NA,inf	NA,inf	NA,0.851322	9.22742e-05	9.22742e-05
1	chr6:36663232:G:A	36663232	A,NA	G,NA	1,NA	inf,NA	inf,NA	1.0088,NA	9.22624e-05	9.22624e-05
1	chr6:36461773:A:T	36461773	NA,T	NA,A	NA,1	NA,inf	NA,inf	NA,0.842196	9.21676e-05	9.21676e-05
1	chr6:36158332:T:C	36158332	C,NA	T,NA	1,NA	inf,NA	inf,NA	0.961283,NA	9.20606e-05	9.20606e-05
1	chr6:37495095:T:C	37495095	C,NA	T,NA	1,NA	-inf,NA	inf,NA	0.958848,NA	9.20389e-05	9.20389e-05
1	chr6:36864252:A:G	36864252	G,G	A,A	1,1	inf,-inf	inf,inf	0.321358,1.54874	9.20293e-05	9.20293e-05
1	chr6:37047952:GC:G	37047952	NA,G	NA,GC	NA,1	NA,inf	NA,inf	NA,0.82865	9.19665e-05	9.19665e-05
1	chr6:37143196:G:A	37143196	NA,A	NA,G	NA,1	NA,-inf	NA,inf	NA,0.788903	9.18141e-05	9.18141e-05
1	chr6:37671587:T:C	37671587	NA,C	NA,T	NA,1	NA,inf	NA,inf	NA,0.889355	9.17944e-05	9.17944e-05
1	chr6:36815383:G:A	36815383	NA,A	NA,G	NA,1	NA,-inf	NA,inf	NA,0.737405	9.17264e-05	9.17264e-05
1	chr6:36931060:C:T	36931060	T,NA	C,NA	1,NA	-inf,NA	inf,NA	0.655766,NA	9.16264e-05	9.16264e-05
1	chr6:36383645:C:T	36383645	T,T	C,C	1,1	inf,-inf	inf,inf	1.49629,0.0791914	9.16156e-05	9.16156e-05
1	chr6:36759836:T:C	36759836	NA,C	NA,T	NA,1	NA,-inf	NA,inf	NA,1.07215	9.15978e-05	9.15978e-05
1	chr6:37143210:C:T	37143210	NA,T	NA,C	NA,1	NA,-inf	NA,inf	NA,0.786368	9.14208e-05	9.14208e-05
1	chr6:36274064:C:A	36274064	NA,A	NA,C	NA,1	NA,-inf	NA,inf	NA,0.795041	9.13484e-05	9.13484e-05
1	chr6:37140538:C:T	37140538	NA,T	NA,C	NA,1	NA,-inf	NA,inf	NA,0.785809	9.13394e-05	9.13394e-05
1	chr6:37188691:T:C	37188691	C,C	T,T	1,1	-inf,inf	inf,inf	0.00280057,1.36066	9.1331e-05	9.1331e-05
1	chr6:37004226:G:A	37004226	A,A	G,G	1,1	inf,inf	inf,inf	0.253191,1.05152	9.13016e-05	9.13016e-05
1	chr6:36288773:A:T	36288773	NA,T	NA,A	NA,1	NA,inf	NA,inf	NA,0.8709	9.12961e-05	9.12961e-05
1	chr6:37007017:A:G	37007017	G,G	A,A	1,1	-inf,-inf	inf,inf	1.2463,0.355829	9.11196e-05	9.11196e-05
1	chr6:37677940:C:T	37677940	NA,T	NA,C	NA,1	NA,-inf	NA,inf	NA,0.944309	9.1096e-05	9.1096e-05
1	chr6:36306371:T:A	36306371	A,NA	T,NA	1,NA	inf,NA	inf,NA	0.881588,NA	9.1e-05	9.1e-05
1	chr6:37565286:G:T	37565286	T,T	G,G	1,1	-inf,-inf	inf,inf	0.6136,0.729735	9.09875e-05	9.09875e-05
1	chr6:37095780:C:T	37095780	NA,T	NA,C	NA,1	NA,-inf	NA,inf	NA,0.908522	9.09203e-05	9.09203e-05
1	chr6:37597500:T:A	37597500	NA,A	NA,T	NA,1	NA,inf	NA,inf	NA,0.869298	9.06395e-05	9.06395e-05
1	chr6:37588728:A:G	37588728	G,G	A,A	1,1	inf,-inf	inf,inf	1.26844,0.0694473	9.05708e-05	9.05708e-05
1	chr6:37075639:G:A	37075639	NA,A	NA,G	NA,1	NA,inf	NA,inf	NA,0.805373	9.03275e-05	9.03275e-05
1	chr6:36652371:A:G	36652371	G,G	A,A	1,1	-inf,inf	inf,inf	4.07248,0.150489	9.03e-05	9.03e-05
1	chr6:36651613:T:A	36651613	A,A	T,T	1,1	-inf,inf	inf,inf	4.07712,0.20293	9.02663e-05	9.02663e-05
1	chr6:37034717:G:A	37034717	A,NA	G,NA	1,NA	-inf,NA	inf,NA	0.679932,NA	9.02598e-05	9.02598e-05
1	chr6:37416930:G:A	37416930	NA,A	NA,G	NA,1	NA,-inf	NA,inf	NA,0.82378	9.02005e-05	9.02005e-05
1	chr6:36543729:C:T	36543729	NA,T	NA,C	NA,1	NA,inf	NA,inf	NA,0.836416	9.01799e-05	9.01799e-05
1	chr6:36873845:G:A	36873845	A,NA	G,NA	1,NA	-inf,NA	inf,NA	0.73834,NA	9.01756e-05	9.01756e-05
1	chr6:36689963:A:G	36689963	NA,G	NA,A	NA,1	NA,inf	NA,inf	NA,0.374409	9.01529e-05	9.01529e-05
1	chr6:37288080:A:C	37288080	NA,C	NA,A	NA,1	NA,-inf	NA,inf	NA,0.80743	9.01184e-05	9.01184e-05
1	chr6:36483560:G:A	36483560	NA,A	NA,G	NA,1	NA,inf	NA,inf	NA,0.835938	9.01168e-05	9.01168e-05
1	chr6:37091639:A:G	37091639	NA,G	NA,A	NA,1	NA,-inf	NA,inf	NA,0.850283	9.00277e-05	9.00277e-05
1	chr6:36521895:T:C	36521895	NA,C	NA,T	NA,1	NA,inf	NA,inf	NA,0.834975	8.99721e-05	8.99721e-05
1	chr6:36507390:T:C	36507390	NA,C	NA,T	NA,1	NA,inf	NA,inf	NA,0.834572	8.99111e-05	8.99111e-05
1	chr6:36524887:G:A	36524887	NA,A	NA,G	NA,1	NA,inf	NA,inf	NA,0.834552	8.99086e-05	8.99086e-05
1	chr6:36520734:C:T	36520734	NA,T	NA,C	NA,1	NA,inf	NA,inf	NA,0.834552	8.99086e-05	8.99086e-05
1	chr6:36515297:T:A	36515297	NA,A	NA,T	NA,1	NA,inf	NA,inf	NA,0.83436	8.98703e-05	8.98703e-05
1	chr6:37255519:C:T	37255519	NA,T	NA,C	NA,1	NA,inf	NA,inf	NA,0.874328	8.96485e-05	8.96485e-05
1	chr6:36534435:G:A	36534435	NA,A	NA,G	NA,1	NA,inf	NA,inf	NA,0.832603	8.96133e-05	8.96133e-05
1	chr6:37519638:T:A	37519638	NA,A	NA,T	NA,1	NA,inf	NA,inf	NA,0.792453	8.94654e-05	8.94654e-05
1	chr6:37597204:C:T	37597204	NA,T	NA,C	NA,1	NA,inf	NA,inf	NA,0.742026	8.9396e-05	8.9396e-05
1	chr6:36469320:G:A	36469320	A,A	G,G	1,1	-inf,inf	inf,inf	0.24431,0.495608	8.9393e-05	8.9393e-05
1	chr6:36872991:G:A	36872991	A,A	G,G	1,1	-inf,-inf	inf,inf	0.11846,1.63739	8.92924e-05	8.92924e-05
1	chr6:37131370:A:G	37131370	NA,G	NA,A	NA,1	NA,inf	NA,inf	NA,0.813629	8.92024e-05	8.92024e-05
1	chr6:37525962:C:T	37525962	NA,T	NA,C	NA,1	NA,inf	NA,inf	NA,0.79211	8.92009e-05	8.92009e-05
1	chr6:37585619:T:C	37585619	C,C	T,T	1,1	inf,-inf	inf,inf	1.76747,0.166675	8.91722e-05	8.91722e-05
1	chr6:37048416:T:TTGTGGAATTTGAA	37048416	NA,TTGTGGAATTTGAA	NA,T	NA,1	NA,inf	NA,inf	NA,0.859024	8.91454e-05	8.91454e-05
1	chr6:37062456:C:T	37062456	NA,T	NA,C	NA,1	NA,inf	NA,inf	NA,0.819825	8.89937e-05	8.89937e-05
1	chr6:37072528:C:A	37072528	NA,A	NA,C	NA,1	NA,inf	NA,inf	NA,0.867729	8.88985e-05	8.88985e-05
1	chr6:37050138:C:T	37050138	NA,T	NA,C	NA,1	NA,inf	NA,inf	NA,0.808437	8.88412e-05	8.88412e-05
1	chr6:36398547:A:T	36398547	NA,T	NA,A	NA,1	NA,inf	NA,inf	NA,0.223313	8.88078e-05	8.88078e-05
1	chr6:37371343:T:C	37371343	NA,C	NA,T	NA,1	NA,-inf	NA,inf	NA,0.781964	8.87543e-05	8.87543e-05
1	chr6:36505434:G:A	36505434	NA,A	NA,G	NA,1	NA,inf	NA,inf	NA,0.827798	8.84365e-05	8.84365e-05
1	chr6:36210720:C:T	36210720	T,T	C,C	1,1	-inf,inf	inf,inf	1.1176,0.371897	8.84241e-05	8.84241e-05
1	chr6:36539148:G:A	36539148	NA,A	NA,G	NA,1	NA,inf	NA,inf	NA,0.82425	8.83604e-05	8.83604e-05
1	chr6:36920565:G:C	36920565	NA,C	NA,G	NA,1	NA,inf	NA,inf	NA,0.947222	8.82456e-05	8.82456e-05
1	chr6:36860363:G:A	36860363	A,A	G,G	1,1	inf,-inf	inf,inf	0.338474,1.43227	8.81584e-05	8.81584e-05
1	chr6:37670292:T:C	37670292	NA,C	NA,T	NA,1	NA,inf	NA,inf	NA,0.829855	8.80172e-05	8.80172e-05
1	chr6:36454943:C:T	36454943	NA,T	NA,C	NA,1	NA,inf	NA,inf	NA,0.817764	8.80058e-05	8.80058e-05
1	chr6:37226941:T:A	37226941	A,NA	T,NA	1,NA	-inf,NA	inf,NA	0.675327,NA	8.79991e-05	8.79991e-05
1	chr6:37333911:C:T	37333911	NA,T	NA,C	NA,1	NA,-inf	NA,inf	NA,0.798526	8.79858e-05	8.79858e-05
1	chr6:37527721:C:A	37527721	NA,A	NA,C	NA,1	NA,inf	NA,inf	NA,0.787066	8.7907e-05	8.7907e-05
1	chr6:37579297:C:A	37579297	A,A	C,C	1,1	-inf,inf	inf,inf	0.915554,1.04171	8.77596e-05	8.77596e-05
1	chr6:36568671:C:T	36568671	T,T	C,C	1,1	-inf,inf	inf,inf	1.4321,0.055189	8.76761e-05	8.76761e-05
1	chr6:37571609:C:T	37571609	T,T	C,C	1,1	-inf,inf	inf,inf	0.0641788,1.57753	8.76212e-05	8.76212e-05
1	chr6:36564359:T:C	36564359	NA,C	NA,T	NA,1	NA,inf	NA,inf	NA,1.35814	8.75955e-05	8.75955e-05
1	chr6:36446349:A:T	36446349	NA,T	NA,A	NA,1	NA,inf	NA,inf	NA,0.818075	8.74726e-05	8.74726e-05
1	chr6:36443973:A:G	36443973	NA,G	NA,A	NA,1	NA,inf	NA,inf	NA,0.817993	8.74512e-05	8.74512e-05
1	chr6:37267194:C:G	37267194	NA,G	NA,C	NA,1	NA,-inf	NA,inf	NA,0.752557	8.73642e-05	8.73642e-05
1	chr6:37057522:C:T	37057522	NA,T	NA,C	NA,1	NA,-inf	NA,inf	NA,0.752563	8.73422e-05	8.73422e-05
1	chr6:37157929:T:G	37157929	NA,G	NA,T	NA,1	NA,inf	NA,inf	NA,0.705842	8.72655e-05	8.72655e-05
1	chr6:36468240:G:T	36468240	NA,T	NA,G	NA,1	NA,inf	NA,inf	NA,0.81514	8.72485e-05	8.72485e-05
1	chr6:37117102:G:A	37117102	NA,A	NA,G	NA,1	NA,inf	NA,inf	NA,0.784046	8.70613e-05	8.70613e-05
1	chr6:37320253:T:C	37320253	NA,C	NA,T	NA,1	NA,-inf	NA,inf	NA,0.786242	8.70279e-05	8.70279e-05
1	chr6:36690231:A:AT	36690231	NA,AT	NA,A	NA,1	NA,inf	NA,inf	NA,0.358938	8.69314e-05	8.69314e-05
1	chr6:37593076:C:T	37593076	T,T	C,C	1,1	inf,-inf	inf,inf	1.17057,1.01065	8.68951e-05	8.68951e-05
1	chr6:36293780:C:T	36293780	NA,T	NA,C	NA,1	NA,-inf	NA,inf	NA,0.887085	8.68704e-05	8.68704e-05
1	chr6:36779783:C:T	36779783	NA,T	NA,C	NA,1	NA,inf	NA,inf	NA,0.673524	8.68652e-05	8.68652e-05
1	chr6:36759074:T:G	36759074	G,G	T,T	1,1	-inf,inf	inf,inf	2.03362,0.149813	8.67527e-05	8.67527e-05
1	chr6:37266737:A:G	37266737	NA,G	NA,A	NA,1	NA,-inf	NA,inf	NA,0.795077	8.67313e-05	8.67313e-05
1	chr6:37525892:A:G	37525892	NA,G	NA,A	NA,1	NA,-inf	NA,inf	NA,0.825131	8.66322e-05	8.66322e-05
1	chr6:36472360:T:C	36472360	NA,C	NA,T	NA,1	NA,inf	NA,inf	NA,0.809523	8.6618e-05	8.6618e-05
1	chr6:37607572:T:C	37607572	NA,C	NA,T	NA,1	NA,-inf	NA,inf	NA,0.804872	8.6602e-05	8.6602e-05
1	chr6:36450288:G:A	36450288	NA,A	NA,G	NA,1	NA,inf	NA,inf	NA,0.802417	8.6522e-05	8.6522e-05
1	chr6:37055242:C:G	37055242	G,G	C,C	1,1	-inf,-inf	inf,inf	1.21406,1.317	8.64897e-05	8.64897e-05
1	chr6:37383921:C:G	37383921	G,G	C,C	1,1	inf,-inf	inf,inf	0.262614,1.60591	8.64293e-05	8.64293e-05
1	chr6:37046793:T:C	37046793	NA,C	NA,T	NA,1	NA,inf	NA,inf	NA,0.826449	8.63354e-05	8.63354e-05
1	chr6:36773412:A:G	36773412	NA,G	NA,A	NA,1	NA,inf	NA,inf	NA,1.22396	8.63051e-05	8.63051e-05
1	chr6:37048201:A:G	37048201	NA,G	NA,A	NA,1	NA,inf	NA,inf	NA,0.83645	8.61718e-05	8.61718e-05
1	chr6:36839182:C:G	36839182	NA,G	NA,C	NA,1	NA,inf	NA,inf	NA,0.647931	8.61715e-05	8.61715e-05
1	chr6:36759076:A:G	36759076	G,G	A,A	1,1	-inf,inf	inf,inf	2.0294,0.148934	8.61019e-05	8.61019e-05
1	chr6:36527633:T:C	36527633	NA,C	NA,T	NA,1	NA,inf	NA,inf	NA,0.805712	8.56756e-05	8.56756e-05
1	chr6:37062795:C:T	37062795	NA,T	NA,C	NA,1	NA,inf	NA,inf	NA,0.778047	8.56189e-05	8.56189e-05
1	chr6:36488707:T:C	36488707	NA,C	NA,T	NA,1	NA,inf	NA,inf	NA,0.803289	8.5329e-05	8.5329e-05
1	chr6:37110080:C:T	37110080	T,T	C,C	1,1	inf,inf	inf,inf	1.64502,0.109317	8.51459e-05	8.51459e-05
1	chr6:36364529:G:A	36364529	NA,A	NA,G	NA,1	NA,-inf	NA,inf	NA,0.759064	8.51271e-05	8.51271e-05
1	chr6:36312473:A:C	36312473	NA,C	NA,A	NA,1	NA,-inf	NA,inf	NA,0.450236	8.51188e-05	8.51188e-05
1	chr6:36625934:C:G	36625934	NA,G	NA,C	NA,1	NA,-inf	NA,inf	NA,0.545376	8.50667e-05	8.50667e-05
1	chr6:37596414:G:A	37596414	A,NA	G,NA	1,NA	-inf,NA	inf,NA	0.620708,NA	8.49128e-05	8.49128e-05
1	chr6:37615081:G:T	37615081	T,T	G,G	1,1	inf,-inf	inf,inf	0.618092,0.555379	8.4807e-05	8.4807e-05
1	chr6:37007413:C:T	37007413	T,T	C,C	1,1	-inf,-inf	inf,inf	1.24139,0.300766	8.47939e-05	8.47939e-05
1	chr6:37230726:T:C	37230726	C,NA	T,NA	1,NA	inf,NA	inf,NA	0.859351,NA	8.47345e-05	8.47345e-05
1	chr6:37627044:G:A	37627044	A,NA	G,NA	1,NA	inf,NA	inf,NA	0.102587,NA	8.46876e-05	8.46876e-05
1	chr6:37499760:C:T	37499760	NA,T	NA,C	NA,1	NA,inf	NA,inf	NA,0.868039	8.46578e-05	8.46578e-05
1	chr6:36651324:T:C	36651324	NA,C	NA,T	NA,1	NA,inf	NA,inf	NA,1.26942	8.46427e-05	8.46427e-05
1	chr6:36639619:C:T	36639619	NA,T	NA,C	NA,1	NA,inf	NA,inf	NA,0.823654	8.46166e-05	8.46166e-05
1	chr6:36177686:G:T	36177686	T,NA	G,NA	1,NA	-inf,NA	inf,NA	0.648642,NA	8.461e-05	8.461e-05
1	chr6:36837991:G:A	36837991	A,NA	G,NA	1,NA	-inf,NA	inf,NA	0.635497,NA	8.45607e-05	8.45607e-05
1	chr6:37296485:A:G	37296485	NA,G	NA,A	NA,1	NA,-inf	NA,inf	NA,0.770162	8.45092e-05	8.45092e-05
1	chr6:36874437:C:T	36874437	NA,T	NA,C	NA,1	NA,inf	NA,inf	NA,0.963042	8.44611e-05	8.44611e-05
1	chr6:37280647:G:A	37280647	NA,A	NA,G	NA,1	NA,-inf	NA,inf	NA,0.73297	8.43386e-05	8.43386e-05
1	chr6:37047090:G:A	37047090	NA,A	NA,G	NA,1	NA,inf	NA,inf	NA,0.777318	8.43214e-05	8.43214e-05
1	chr6:37271885:A:G	37271885	NA,G	NA,A	NA,1	NA,-inf	NA,inf	NA,0.727113	8.43195e-05	8.43195e-05
1	chr6:36638683:CAT:C	36638683	NA,C	NA,CAT	NA,1	NA,inf	NA,inf	NA,0.819187	8.43044e-05	8.43044e-05
1	chr6:37063188:A:AG	37063188	NA,AG	NA,A	NA,1	NA,inf	NA,inf	NA,0.813495	8.42645e-05	8.42645e-05
1	chr6:36458253:C:T	36458253	NA,T	NA,C	NA,1	NA,inf	NA,inf	NA,0.795051	8.41665e-05	8.41665e-05
1	chr6:37027743:T:G	37027743	NA,G	NA,T	NA,1	NA,-inf	NA,inf	NA,0.767045	8.41331e-05	8.41331e-05
1	chr6:36227271:T:C	36227271	C,C	T,T	1,1	-inf,inf	inf,inf	1.10588,0.350742	8.41079e-05	8.41079e-05
1	chr6:37233950:A:G	37233950	G,G	A,A	1,1	inf,inf	inf,inf	0.666599,1.01439	8.39887e-05	8.39887e-05
1	chr6:36897060:C:T	36897060	NA,T	NA,C	NA,1	NA,inf	NA,inf	NA,0.657659	8.39374e-05	8.39374e-05
1	chr6:37267977:A:G	37267977	NA,G	NA,A	NA,1	NA,-inf	NA,inf	NA,0.729536	8.39338e-05	8.39338e-05
1	chr6:36557134:A:G	36557134	G,G	A,A	1,1	-inf,-inf	inf,inf	2.33782,0.351669	8.39334e-05	8.39334e-05
1	chr6:36674216:C:A	36674216	A,NA	C,NA	1,NA	-inf,NA	inf,NA	0.709512,NA	8.37769e-05	8.37769e-05
1	chr6:36815113:G:A	36815113	NA,A	NA,G	NA,1	NA,-inf	NA,inf	NA,0.686482	8.37578e-05	8.37578e-05
1	chr6:37143869:AT:A	37143869	NA,A	NA,AT	NA,1	NA,inf	NA,inf	NA,0.770403	8.36549e-05	8.36549e-05
1	chr6:36807195:C:T	36807195	NA,T	NA,C	NA,1	NA,-inf	NA,inf	NA,0.754818	8.34704e-05	8.34704e-05
1	chr6:37277180:AT:A	37277180	NA,A	NA,AT	NA,1	NA,-inf	NA,inf	NA,0.726765	8.34467e-05	8.34467e-05
1	chr6:36988169:A:G	36988169	NA,G	NA,A	NA,1	NA,-inf	NA,inf	NA,0.732288	8.34127e-05	8.34127e-05
1	chr6:36543213:C:T	36543213	NA,T	NA,C	NA,1	NA,inf	NA,inf	NA,0.789301	8.34112e-05	8.34112e-05
1	chr6:36182034:C:A	36182034	A,NA	C,NA	1,NA	inf,NA	inf,NA	0.799225,NA	8.33937e-05	8.33937e-05
1	chr6:37002603:G:A	37002603	A,NA	G,NA	1,NA	-inf,NA	inf,NA	0.571178,NA	8.33511e-05	8.33511e-05
1	chr6:36928359:A:G	36928359	NA,G	NA,A	NA,1	NA,-inf	NA,inf	NA,0.773582	8.32146e-05	8.32146e-05
1	chr6:37658012:C:G	37658012	NA,G	NA,C	NA,1	NA,-inf	NA,inf	NA,0.778563	8.31023e-05	8.31023e-05
1	chr6:36513549:G:A	36513549	NA,A	NA,G	NA,1	NA,inf	NA,inf	NA,0.790521	8.30176e-05	8.30176e-05
1	chr6:37578817:A:G	37578817	G,NA	A,NA	1,NA	-inf,NA	inf,NA	0.750352,NA	8.30147e-05	8.30147e-05
1	chr6:37286001:T:C	37286001	NA,C	NA,T	NA,1	NA,-inf	NA,inf	NA,0.764785	8.28955e-05	8.28955e-05
1	chr6:36463703:A:G	36463703	NA,G	NA,A	NA,1	NA,inf	NA,inf	NA,0.785396	8.28436e-05	8.28436e-05
1	chr6:36960410:G:A	36960410	A,NA	G,NA	1,NA	-inf,NA	inf,NA	0.583647,NA	8.28179e-05	8.28179e-05
1	chr6:36496093:G:A	36496093	NA,A	NA,G	NA,1	NA,inf	NA,inf	NA,0.787613	8.28058e-05	8.28058e-05
1	chr6:36768475:G:A	36768475	NA,A	NA,G	NA,1	NA,inf	NA,inf	NA,0.649304	8.27943e-05	8.27943e-05
1	chr6:37553011:C:T	37553011	T,T	C,C	1,1	inf,inf	inf,inf	1.66906,0.129586	8.27815e-05	8.27815e-05
1	chr6:37600474:A:C	37600474	NA,C	NA,A	NA,1	NA,-inf	NA,inf	NA,0.761856	8.27403e-05	8.27403e-05
1	chr6:37472089:G:T	37472089	NA,T	NA,G	NA,1	NA,inf	NA,inf	NA,0.782123	8.27103e-05	8.27103e-05
1	chr6:36453214:G:T	36453214	NA,T	NA,G	NA,1	NA,inf	NA,inf	NA,0.783922	8.26672e-05	8.26672e-05
1	chr6:36366825:C:G	36366825	NA,G	NA,C	NA,1	NA,-inf	NA,inf	NA,0.675563	8.26133e-05	8.26133e-05
1	chr6:37290011:C:T	37290011	T,T	C,C	1,1	-inf,-inf	inf,inf	0.237852,1.47342	8.24424e-05	8.24424e-05
1	chr6:36397581:G:A	36397581	NA,A	NA,G	NA,1	NA,inf	NA,inf	NA,0.250871	8.24393e-05	8.24393e-05
1	chr6:36478562:A:C	36478562	NA,C	NA,A	NA,1	NA,inf	NA,inf	NA,0.773087	8.24223e-05	8.24223e-05
1	chr6:36745185:C:T	36745185	T,T	C,C	1,1	-inf,-inf	inf,inf	0.98515,0.32173	8.23861e-05	8.23861e-05
1	chr6:36292752:A:G	36292752	G,G	A,A	1,1	inf,-inf	inf,inf	0.0924288,1.46917	8.23746e-05	8.23746e-05
1	chr6:37295743:C:T	37295743	NA,T	NA,C	NA,1	NA,-inf	NA,inf	NA,0.719286	8.23352e-05	8.23352e-05
1	chr6:36382603:T:C	36382603	NA,C	NA,T	NA,1	NA,inf	NA,inf	NA,0.112561	8.22945e-05	8.22945e-05
1	chr6:36221422:G:A	36221422	NA,A	NA,G	NA,1	NA,-inf	NA,inf	NA,0.688944	8.22828e-05	8.22828e-05
1	chr6:36462312:G:A	36462312	NA,A	NA,G	NA,1	NA,inf	NA,inf	NA,0.779489	8.22761e-05	8.22761e-05
1	chr6:37279409:C:T	37279409	NA,T	NA,C	NA,1	NA,-inf	NA,inf	NA,0.718695	8.2225e-05	8.2225e-05
1	chr6:36999314:G:A	36999314	NA,A	NA,G	NA,1	NA,-inf	NA,inf	NA,0.710233	8.20953e-05	8.20953e-05
1	chr6:36388410:C:T	36388410	NA,T	NA,C	NA,1	NA,inf	NA,inf	NA,0.120574	8.20897e-05	8.20897e-05
1	chr6:37557484:C:T	37557484	NA,T	NA,C	NA,1	NA,inf	NA,inf	NA,0.805397	8.20349e-05	8.20349e-05
1	chr6:37211251:CTGTT:C	37211251	C,C	CTGTT,CTGTT	1,1	inf,inf	inf,inf	0.0320402,1.50401	8.19303e-05	8.19303e-05
1	chr6:36999678:A:G	36999678	NA,G	NA,A	NA,1	NA,-inf	NA,inf	NA,0.708261	8.18197e-05	8.18197e-05
1	chr6:36519100:T:C	36519100	NA,C	NA,T	NA,1	NA,inf	NA,inf	NA,0.780831	8.17968e-05	8.17968e-05
1	chr6:37523661:G:C	37523661	NA,C	NA,G	NA,1	NA,-inf	NA,inf	NA,0.78897	8.16095e-05	8.16095e-05
1	chr6:36522691:A:G	36522691	NA,G	NA,A	NA,1	NA,inf	NA,inf	NA,0.77943	8.15924e-05	8.15924e-05
1	chr6:36756957:G:A	36756957	A,NA	G,NA	1,NA	-inf,NA	inf,NA	0.599015,NA	8.15629e-05	8.15629e-05
1	chr6:36464311:T:C	36464311	NA,C	NA,T	NA,1	NA,inf	NA,inf	NA,0.766258	8.15068e-05	8.15068e-05
1	chr6:36488253:A:G	36488253	NA,G	NA,A	NA,1	NA,inf	NA,inf	NA,0.776796	8.14804e-05	8.14804e-05
1	chr6:36973319:A:C	36973319	NA,C	NA,A	NA,1	NA,-inf	NA,inf	NA,0.635346	8.14639e-05	8.14639e-05
1	chr6:36482542:G:T	36482542	NA,T	NA,G	NA,1	NA,inf	NA,inf	NA,0.778397	8.14615e-05	8.14615e-05
1	chr6:36639509:C:T	36639509	NA,T	NA,C	NA,1	NA,inf	NA,inf	NA,0.810238	8.1459e-05	8.1459e-05
1	chr6:36336553:C:T	36336553	T,T	C,C	1,1	inf,inf	inf,inf	0.106875,0.286551	8.13947e-05	8.13947e-05
1	chr6:37101226:G:A	37101226	A,NA	G,NA	1,NA	-inf,NA	inf,NA	0.648414,NA	8.1314e-05	8.1314e-05
1	chr6:37543903:G:C	37543903	NA,C	NA,G	NA,1	NA,-inf	NA,inf	NA,0.745927	8.13034e-05	8.13034e-05
1	chr6:37397746:C:T	37397746	T,T	C,C	1,1	inf,-inf	inf,inf	0.363729,1.51614	8.1288e-05	8.1288e-05
1	chr6:36649573:T:C	36649573	NA,C	NA,T	NA,1	NA,inf	NA,inf	NA,1.23988	8.1264e-05	8.1264e-05
1	chr6:36555526:C:A	36555526	NA,A	NA,C	NA,1	NA,-inf	NA,inf	NA,0.727905	8.12495e-05	8.12495e-05
1	chr6:37118572:G:A	37118572	NA,A	NA,G	NA,1	NA,inf	NA,inf	NA,0.739182	8.11017e-05	8.11017e-05
1	chr6:37523993:C:T	37523993	NA,T	NA,C	NA,1	NA,-inf	NA,inf	NA,0.784959	8.10782e-05	8.10782e-05
1	chr6:36436686:T:C	36436686	C,C	T,T	1,1	inf,inf	inf,inf	1.88796,0.278452	8.10372e-05	8.10372e-05
1	chr6:37261387:G:A	37261387	NA,A	NA,G	NA,1	NA,-inf	NA,inf	NA,0.706028	8.09808e-05	8.09808e-05
1	chr6:37140810:C:T	37140810	NA,T	NA,C	NA,1	NA,inf	NA,inf	NA,0.753255	8.08908e-05	8.08908e-05
1	chr6:36772590:C:T	36772590	T,T	C,C	1,1	-inf,inf	inf,inf	1.69702,0.724427	8.08303e-05	8.08303e-05
1	chr6:36176612:T:C	36176612	NA,C	NA,T	NA,1	NA,-inf	NA,inf	NA,0.811694	8.07507e-05	8.07507e-05
1	chr6:37232581:AC:A	37232581	A,A	AC,AC	1,1	inf,inf	inf,inf	0.720475,0.946946	8.06389e-05	8.06389e-05
1	chr6:37507297:A:G	37507297	NA,G	NA,A	NA,1	NA,-inf	NA,inf	NA,0.738658	8.05903e-05	8.05903e-05
1	chr6:37411142:C:A	37411142	NA,A	NA,C	NA,1	NA,inf	NA,inf	NA,0.858352	8.05807e-05	8.05807e-05
1	chr6:36956695:A:C	36956695	NA,C	NA,A	NA,1	NA,-inf	NA,inf	NA,0.791603	8.05569e-05	8.05569e-05
1	chr6:36550503:G:C	36550503	NA,C	NA,G	NA,1	NA,inf	NA,inf	NA,0.818834	8.05418e-05	8.05418e-05
1	chr6:36575921:G:A	36575921	NA,A	NA,G	NA,1	NA,inf	NA,inf	NA,0.550563	8.0385e-05	8.0385e-05
1	chr6:36473461:G:A	36473461	NA,A	NA,G	NA,1	NA,inf	NA,inf	NA,0.756843	8.02334e-05	8.02334e-05
1	chr6:36986189:G:C	36986189	C,NA	G,NA	1,NA	inf,NA	inf,NA	0.816252,NA	8.01099e-05	8.01099e-05
1	chr6:36546587:C:T	36546587	NA,T	NA,C	NA,1	NA,inf	NA,inf	NA,0.765187	8.0093e-05	8.0093e-05
```
