## Supplementary material for "Characterization of shared and ancestry-specific signals driving complex traits using multi-ancestry fine-mapping": susiex_nc3.cs80.snp

```
BP	SNP	PIP(CS1)	LogBF(CS1,Pop1)	LogBF(CS1,Pop2)
36153598	chr6:36153598:C:T	8.44768e-06	-1.36547	-1.58621
36153691	chr6:36153691:C:A	8.8312e-06	-1.34773	-1.55955
36154248	chr6:36154248:T:C	3.11064e-05	-0.0632368	-1.58492
36154250	chr6:36154250:G:A	9.26191e-06	-1.49307	-1.36659
36154795	chr6:36154795:C:T	0.000855889	1.66658	-5.71999e-10
36155034	chr6:36155034:C:T	7.90742e-05	-0.715179	-5.71999e-10
36155194	chr6:36155194:G:A	4.21663e-05	-1.16868	-0.175266
36155229	chr6:36155229:T:A	4.48678e-05	-9.55289e-11	-1.28185
36155756	chr6:36155756:T:G	4.35463e-05	-9.55289e-11	-1.31174
36156424	chr6:36156424:C:T	9.22134e-06	-1.48416	-1.37989
36157349	chr6:36157349:T:C	0.000111633	-0.370345	-5.71999e-10
36157467	chr6:36157467:AAAC:A	1.69397e-05	-1.17514	-1.08077
36158201	chr6:36158201:G:C	8.42487e-06	-1.36904	-1.58534
36158332	chr6:36158332:T:C	9.20606e-05	-0.563118	-5.71999e-10
36158873	chr6:36158873:A:G	8.39979e-06	-1.39199	-1.56536
36159450	chr6:36159450:G:T	3.74947e-05	-9.55289e-11	-1.46137
36159692	chr6:36159692:C:A	9.63046e-06	-1.49403	-1.3266
36161017	chr6:36161017:C:A	9.50217e-05	-9.55289e-11	-0.53146
36161249	chr6:36161249:T:C	3.39148e-05	-9.55289e-11	-1.56171
36163497	chr6:36163497:C:T	0.000144514	0.0390858	-0.151272
36163668	chr6:36163668:T:A	8.73302e-06	-1.33961	-1.57885
36165562	chr6:36165562:C:T	5.1457e-05	-9.55289e-11	-1.14482
36165677	chr6:36165677:G:A	3.30982e-05	-9.55289e-11	-1.58609
36165787	chr6:36165787:T:C	3.96573e-05	-9.55289e-11	-1.40529
36165826	chr6:36165826:T:A	3.97518e-05	-9.55289e-11	-1.40291
36166198	chr6:36166198:C:T	0.000178505	0.0990495	-5.71999e-10
36166367	chr6:36166367:C:T	3.61266e-05	-9.55289e-11	-1.49854
36168178	chr6:36168178:AGAG:A	3.31314e-05	-9.55289e-11	-1.58508
36168332	chr6:36168332:C:T	9.29798e-05	-9.55289e-11	-0.553183
36169866	chr6:36169866:T:A	4.22682e-05	-1.34153	-5.71999e-10
36170026	chr6:36170026:T:TGTC	1.19254e-05	-1.47076	-1.13613
36170835	chr6:36170835:A:G	4.34436e-05	-9.55289e-11	-1.3141
36170992	chr6:36170992:A:G	7.42245e-05	-9.55289e-11	-0.778471
36171121	chr6:36171121:T:C	3.27882e-05	-0.020042	-1.57545
36171466	chr6:36171466:A:G	4.91438e-05	-9.55289e-11	-1.19082
36171487	chr6:36171487:G:A	3.37713e-05	0.00655484	-1.57251
36171815	chr6:36171815:T:C	3.98117e-05	0.122565	-1.52397
36172246	chr6:36172246:C:T	0.000211905	0.270571	-5.71999e-10
36172717	chr6:36172717:GACA:G	4.01214e-05	-1.39366	-5.71999e-10
36172859	chr6:36172859:T:C	0.00011964	-0.0167749	-0.284301
36173291	chr6:36173291:C:T	1.64376e-05	-0.811496	-1.4745
36175307	chr6:36175307:G:A	5.65209e-05	-1.05095	-5.71999e-10
36175355	chr6:36175355:A:G	3.66445e-05	-9.55289e-11	-1.4843
36175381	chr6:36175381:A:G	1.60541e-05	-0.938661	-1.37094
36175820	chr6:36175820:T:C	3.52452e-05	0.0465559	-1.56979
36176584	chr6:36176584:C:A	0.0001036	1.13688	-1.58191
36176612	chr6:36176612:T:C	8.07507e-05	-9.55289e-11	-0.694198
36176699	chr6:36176699:T:G	3.41068e-05	-9.55289e-11	-1.55607
36177379	chr6:36177379:T:C	3.87449e-05	-9.55289e-11	-1.42857
36177686	chr6:36177686:G:T	8.461e-05	-0.647513	-5.71999e-10
36178056	chr6:36178056:C:A	4.7202e-05	-1.23113	-5.71999e-10
36179120	chr6:36179120:C:A	3.44727e-05	-9.55289e-11	-1.5454
36179387	chr6:36179387:A:G	4.11493e-05	-9.55289e-11	-1.36836
36179467	chr6:36179467:A:G	0.000248706	2.01126	-1.58056
36179849	chr6:36179849:G:A	3.62828e-05	-1.49422	-5.71999e-10
36179895	chr6:36179895:C:G	4.43406e-05	-9.55289e-11	-1.29366
36181120	chr6:36181120:T:C	4.13105e-05	-9.55289e-11	-1.36445
36181471	chr6:36181471:T:C	0.000168155	1.48534	-1.44601
36182034	chr6:36182034:C:A	8.33937e-05	-0.661993	-5.71999e-10
36182116	chr6:36182116:G:T	3.67102e-05	-9.55289e-11	-1.48251
36182559	chr6:36182559:C:T	7.42735e-05	-1.00267	0.224858
36183392	chr6:36183392:A:G	7.26223e-05	-9.55289e-11	-0.800293
36183400	chr6:36183400:T:C	5.2674e-05	-0.930994	-0.190448
36183835	chr6:36183835:A:T	1.49895e-05	-0.864439	-1.51377
36183849	chr6:36183849:G:T	5.23391e-05	-1.12782	-5.71999e-10
36184408	chr6:36184408:CTTCT:C	0.000218397	-9.55289e-11	0.30075
36184734	chr6:36184734:G:A	3.19274e-05	-0.526496	-1.09561
36185371	chr6:36185371:C:T	5.41742e-05	-1.09336	-5.71999e-10
36185396	chr6:36185396:TTTTA:T	6.23427e-05	-9.55289e-11	-0.952918
36185549	chr6:36185549:A:C	5.99834e-05	-0.991498	-5.71999e-10
36185597	chr6:36185597:A:G	0.000230671	-9.55289e-11	0.355429
36185886	chr6:36185886:G:A	7.09644e-05	-9.55289e-11	-0.823387
36186119	chr6:36186119:C:G	5.73593e-05	-9.55289e-11	-1.03623
36186826	chr6:36186826:T:A	6.25805e-05	-9.55289e-11	-0.949112
36187941	chr6:36187941:G:A	4.00366e-05	-1.23171	-0.164057
36188441	chr6:36188441:T:C	5.24074e-05	-9.55289e-11	-1.12652
36188758	chr6:36188758:A:AT	5.20364e-05	-9.55289e-11	-1.13362
36189095	chr6:36189095:T:C	3.75861e-05	-1.45893	-5.71999e-10
36190746	chr6:36190746:C:T	3.32272e-05	-9.55289e-11	-1.5822
36191101	chr6:36191101:T:C	4.43826e-05	-1.29272	-5.71999e-10
36191257	chr6:36191257:A:T	5.031e-05	-9.55289e-11	-1.16736
36191381	chr6:36191381:A:G	5.17403e-05	-9.55289e-11	-1.13933
36191438	chr6:36191438:G:C	7.95457e-05	-9.55289e-11	-0.709234
36192563	chr6:36192563:A:G	3.86001e-05	-9.55289e-11	-1.43231
36193034	chr6:36193034:C:T	3.56151e-05	-9.55289e-11	-1.5128
36193112	chr6:36193112:A:T	0.000102184	-0.458786	-5.71999e-10
36193670	chr6:36193670:T:C	7.00424e-05	-9.55289e-11	-0.836464
36194199	chr6:36194199:AT:A	5.21181e-05	-9.55289e-11	-1.13205
36194219	chr6:36194219:C:T	6.61132e-05	-9.55289e-11	-0.894197
36194751	chr6:36194751:C:T	4.4127e-05	-9.55289e-11	-1.29849
36196164	chr6:36196164:C:T	6.09372e-05	-0.806082	-0.16964
36196291	chr6:36196291:A:G	3.87939e-05	-1.36522	-0.0620829
36196315	chr6:36196315:C:T	0.000152539	1.37437	-1.43252
36196335	chr6:36196335:CCT:C	3.31953e-05	-9.55289e-11	-1.58316
36197429	chr6:36197429:C:T	3.32497e-05	-9.55289e-11	-1.58152
36197436	chr6:36197436:C:T	1.44312e-05	-0.907882	-1.50829
36197798	chr6:36197798:C:T	1.42493e-05	-0.944081	-1.48477
36198296	chr6:36198296:G:A	3.45163e-05	-1.29138	-0.252755
36199248	chr6:36199248:C:T	3.4909e-05	-9.55289e-11	-1.53282
36199263	chr6:36199263:C:T	6.1453e-05	-9.55289e-11	-0.967292
36199508	chr6:36199508:C:T	4.17864e-05	-1.49139	0.138392
36200295	chr6:36200295:A:G	5.91436e-05	-9.55289e-11	-1.0056
36200736	chr6:36200736:C:T	3.32613e-05	-9.55289e-11	-1.58117
36200851	chr6:36200851:A:G	3.67983e-05	-1.47479	-0.00532033
36201177	chr6:36201177:G:A	3.34314e-05	-9.55289e-11	-1.57607
36201846	chr6:36201846:C:T	3.34638e-05	-9.55289e-11	-1.5751
36202047	chr6:36202047:A:G	3.32523e-05	-9.55289e-11	-1.58144
36202257	chr6:36202257:A:C	6.65432e-05	-9.55289e-11	-0.887715
36202552	chr6:36202552:A:G	0.000175703	-9.55289e-11	0.0832323
36203368	chr6:36203368:A:G	6.67888e-05	-1.4908	0.606774
36203369	chr6:36203369:A:G	5.36582e-05	-9.55289e-11	-1.10293
36203431	chr6:36203431:AC:A	1.24091e-05	-1.49127	-1.07587
36206082	chr6:36206082:G:T	4.42389e-05	-9.55289e-11	-1.29596
36206788	chr6:36206788:T:C	5.47978e-05	-9.55289e-11	-1.08192
36207294	chr6:36207294:C:G	5.2739e-05	-9.55289e-11	-1.12021
36208482	chr6:36208482:A:G	5.03942e-05	-9.55289e-11	-1.16569
36208585	chr6:36208585:T:C	7.6596e-05	-9.55289e-11	-0.74702
36208623	chr6:36208623:C:T	5.67644e-05	-9.55289e-11	-1.04666
36209692	chr6:36209692:G:A	5.28462e-05	-9.55289e-11	-1.11818
36209820	chr6:36209820:C:T	4.64984e-05	-9.55289e-11	-1.24615
36210080	chr6:36210080:T:C	0.000102677	0.953936	-1.40791
36210720	chr6:36210720:C:T	8.84241e-05	0.84309	-1.44651
36211059	chr6:36211059:T:C	1.26091e-05	-1.48177	-1.06938
36211890	chr6:36211890:G:A	5.10042e-05	-1.15366	-5.71999e-10
36214352	chr6:36214352:A:G	4.84707e-05	-9.55289e-11	-1.20461
36214983	chr6:36214983:T:A	3.53648e-05	-9.55289e-11	-1.51985
36214984	chr6:36214984:G:C	3.53854e-05	-9.55289e-11	-1.51927
36215081	chr6:36215081:G:A	7.99052e-06	-1.47771	-1.5296
36215340	chr6:36215340:C:T	7.877e-06	-1.49133	-1.53029
36216195	chr6:36216195:G:T	3.33625e-05	-9.55289e-11	-1.57813
36216447	chr6:36216447:G:A	4.38722e-05	-1.48998	0.1857
36217329	chr6:36217329:C:T	3.46407e-05	-9.55289e-11	-1.54054
36218916	chr6:36218916:T:A	3.33625e-05	-9.55289e-11	-1.57813
36219261	chr6:36219261:G:A	3.27826e-05	-1.31168	-0.283988
36219311	chr6:36219311:G:C	4.99858e-05	-9.55289e-11	-1.17383
36219560	chr6:36219560:G:A	4.86408e-05	-9.55289e-11	-1.2011
36219563	chr6:36219563:A:G	6.13732e-05	-9.55289e-11	-0.968592
36220105	chr6:36220105:C:T	7.12744e-05	-9.55289e-11	-0.819028
36220791	chr6:36220791:C:T	3.33569e-05	-9.55289e-11	-1.5783
36220803	chr6:36220803:A:T	1.84413e-05	-0.585351	-1.58562
36221422	chr6:36221422:G:A	8.22828e-05	-9.55289e-11	-0.675404
36222281	chr6:36222281:C:G	3.31196e-05	-9.55289e-11	-1.58544
36223550	chr6:36223550:C:T	1.90055e-05	-0.558014	-1.58282
36223594	chr6:36223594:T:C	3.32534e-05	-9.55289e-11	-1.58141
36223695	chr6:36223695:T:C	3.66145e-05	-1.28409	-0.201034
36223930	chr6:36223930:T:C	4.84611e-05	-9.55289e-11	-1.2048
36224041	chr6:36224041:A:G	3.34485e-05	-9.55289e-11	-1.57556
36224091	chr6:36224091:G:C	0.000216435	-9.55289e-11	0.291726
36224249	chr6:36224249:T:C	2.77901e-05	-1.29207	-0.468811
36224349	chr6:36224349:T:A	2.67621e-05	-0.621558	-1.17702
36224449	chr6:36224449:T:C	1.89034e-05	-0.56631	-1.57992
36225308	chr6:36225308:G:A	4.17579e-05	-1.35368	-5.71999e-10
36226032	chr6:36226032:T:G	2.05657e-05	-1.232	-0.829941
36226207	chr6:36226207:C:T	5.26509e-05	-9.55289e-11	-1.12188
36226324	chr6:36226324:T:C	3.32606e-05	-9.55289e-11	-1.58119
36226900	chr6:36226900:G:A	3.49803e-05	-9.55289e-11	-1.53078
36227149	chr6:36227149:A:G	0.000101287	-9.55289e-11	-0.467604
36227271	chr6:36227271:T:C	8.41079e-05	0.813441	-1.46691
36228189	chr6:36228189:T:G	2.19793e-05	-1.12497	-0.870494
36228326	chr6:36228326:G:A	3.32666e-05	-9.55289e-11	-1.58101
36228327	chr6:36228327:C:G	3.34485e-05	-9.55289e-11	-1.57556
36228335	chr6:36228335:C:T	3.52043e-05	-9.55289e-11	-1.5244
36228385	chr6:36228385:A:G	1.95673e-05	-0.525839	-1.58587
36228743	chr6:36228743:T:C	4.15093e-05	-9.55289e-11	-1.35965
36228812	chr6:36228812:G:A	7.29323e-05	-9.55289e-11	-0.796034
36229507	chr6:36229507:A:G	7.0295e-05	-9.55289e-11	-0.832864
36230039	chr6:36230039:C:T	0.000111026	-9.55289e-11	-0.375798
36230619	chr6:36230619:TG:T	0.000115996	1.09908	-1.43109
36230644	chr6:36230644:T:C	0.000116662	1.11117	-1.43745
36230800	chr6:36230800:G:C	1.15776e-05	-1.13399	-1.50251
36231785	chr6:36231785:A:G	5.29057e-05	-9.55289e-11	-1.11706
36232909	chr6:36232909:TC:T	3.82807e-05	-9.55289e-11	-1.44062
36233496	chr6:36233496:C:T	1.10824e-05	-1.39953	-1.28068
36234573	chr6:36234573:C:A	0.000104484	-9.55289e-11	-0.436534
36234784	chr6:36234784:A:T	1.08545e-05	-1.17577	-1.52521
36234874	chr6:36234874:A:G	3.93873e-05	-9.55289e-11	-1.41212
36235464	chr6:36235464:G:A	3.79158e-05	-1.33896	-0.11124
36235933	chr6:36235933:C:T	0.000152422	1.30926	-1.36817
36236053	chr6:36236053:G:A	3.63459e-05	-9.55289e-11	-1.49248
36236416	chr6:36236416:C:T	2.89825e-05	-1.49366	-0.225217
36236830	chr6:36236830:G:A	3.32456e-05	-9.55289e-11	-1.58164
36237198	chr6:36237198:C:T	3.37022e-05	-9.55289e-11	-1.568
36237224	chr6:36237224:G:C	3.35518e-05	-9.55289e-11	-1.57247
36237663	chr6:36237663:C:T	0.000174129	1.05696	-0.982724
36237753	chr6:36237753:G:A	5.02365e-05	-9.55289e-11	-1.16882
36237974	chr6:36237974:C:T	3.36628e-05	-9.55289e-11	-1.56917
36238426	chr6:36238426:G:A	6.15371e-05	-9.55289e-11	-0.965925
36238583	chr6:36238583:A:G	3.61559e-05	-9.55289e-11	-1.49773
36239053	chr6:36239053:A:G	6.85474e-05	-9.55289e-11	-0.858039
36239500	chr6:36239500:G:A	9.30337e-06	-1.42748	-1.42771
36239764	chr6:36239764:G:A	3.38457e-05	-9.55289e-11	-1.56375
36239796	chr6:36239796:C:T	3.3958e-05	-9.55289e-11	-1.56044
36239821	chr6:36239821:A:G	1.30475e-05	-0.939946	-1.57702
36241846	chr6:36241846:G:A	7.54047e-06	-1.48473	-1.58055
36242205	chr6:36242205:C:T	3.32578e-05	-9.55289e-11	-1.58128
36242309	chr6:36242309:C:CT	1.93711e-05	-0.547982	-1.5738
36242397	chr6:36242397:T:C	7.62224e-06	-1.47253	-1.58196
36243441	chr6:36243441:A:T	2.04295e-05	-1.10124	-0.967345
36244100	chr6:36244100:G:A	3.36896e-05	-9.55289e-11	-1.56838
36244182	chr6:36244182:C:T	3.64522e-05	-1.48956	-5.71999e-10
36244683	chr6:36244683:T:C	3.31092e-05	-9.55289e-11	-1.58575
36245584	chr6:36245584:G:A	0.000160514	-9.55289e-11	-0.00718389
36245599	chr6:36245599:G:A	4.7554e-05	-9.55289e-11	-1.2237
36245613	chr6:36245613:T:C	3.62034e-05	-9.55289e-11	-1.49641
36245968	chr6:36245968:G:C	3.31257e-05	-9.55289e-11	-1.58526
36245974	chr6:36245974:C:T	4.93426e-05	-9.55289e-11	-1.18678
36246623	chr6:36246623:TCAGAGACAA:T	3.34224e-05	-9.55289e-11	-1.57634
36246898	chr6:36246898:G:C	4.34986e-05	-1.21311	-0.0997235
36247003	chr6:36247003:C:T	3.9946e-05	-1.39804	-5.71999e-10
36247047	chr6:36247047:C:G	0.000136597	-0.168534	-5.71999e-10
36247470	chr6:36247470:C:T	3.99487e-05	-1.39797	-5.71999e-10
36247561	chr6:36247561:G:A	0.000125446	-0.25369	-5.71999e-10
36247916	chr6:36247916:A:G	0.000190231	1.12625	-0.963581
36248256	chr6:36248256:G:A	3.32501e-05	-9.55289e-11	-1.58151
36248763	chr6:36248763:C:G	7.96162e-05	-0.708348	-5.71999e-10
36248968	chr6:36248968:T:C	0.000257033	1.03974	-0.576098
36249263	chr6:36249263:A:G	4.48674e-05	-9.55289e-11	-1.28185
36249336	chr6:36249336:TATC:T	0.000263252	-0.759761	1.24731
36249383	chr6:36249383:G:A	0.000352971	1.2369	-0.456079
36249921	chr6:36249921:C:T	0.000114229	-0.347358	-5.71999e-10
36250452	chr6:36250452:T:C	3.35813e-05	-9.55289e-11	-1.5716
36251631	chr6:36251631:T:A	1.27059e-05	-1.31446	-1.22904
36251655	chr6:36251655:A:G	3.87886e-05	-1.42744	-5.71999e-10
36252392	chr6:36252392:G:A	5.23245e-05	-9.55289e-11	-1.1281
36253535	chr6:36253535:G:A	7.76738e-06	-1.4565	-1.57913
36254013	chr6:36254013:C:G	7.10838e-05	-1.31427	0.492566
36254363	chr6:36254363:C:G	7.6595e-06	-1.46835	-1.58127
36254586	chr6:36254586:A:C	2.4672e-05	-1.47262	-0.407274
36254651	chr6:36254651:C:T	3.37008e-05	-9.55289e-11	-1.56804
36255281	chr6:36255281:G:A	1.21311e-05	-1.43662	-1.15317
36255347	chr6:36255347:A:T	2.05133e-05	-1.38569	-0.678796
36256421	chr6:36256421:T:G	3.34881e-05	-1.30716	-0.267217
36256771	chr6:36256771:G:A	3.92083e-05	-9.55289e-11	-1.41668
36256916	chr6:36256916:A:C	5.75415e-05	-9.55289e-11	-1.03306
36257925	chr6:36257925:T:C	3.31933e-05	-9.55289e-11	-1.58322
36257972	chr6:36257972:T:C	3.33372e-05	-9.55289e-11	-1.57889
36258280	chr6:36258280:A:G	3.31467e-05	-9.55289e-11	-1.58462
36258420	chr6:36258420:T:C	1.15253e-05	-1.45144	-1.18958
36258748	chr6:36258748:A:G	9.55315e-06	-1.41095	-1.41774
36258859	chr6:36258859:G:A	7.72965e-06	-1.45426	-1.58624
36258886	chr6:36258886:T:G	0.000180548	0.110429	-5.71999e-10
36259080	chr6:36259080:A:G	3.32055e-05	-9.55289e-11	-1.58285
36259086	chr6:36259086:G:A	5.78713e-05	-9.55289e-11	-1.02734
36259531	chr6:36259531:G:A	0.000121645	-0.619683	0.335228
36259563	chr6:36259563:C:T	0.000130389	-0.614714	0.399671
36259800	chr6:36259800:A:G	0.000131817	-9.55289e-11	-0.204154
36260713	chr6:36260713:A:G	3.43319e-05	-9.55289e-11	-1.54949
36261711	chr6:36261711:C:T	4.94225e-05	-1.18516	-5.71999e-10
36261718	chr6:36261718:G:A	9.7401e-06	-1.29552	-1.51379
36262285	chr6:36262285:T:TG	1.68591e-05	-1.13614	-1.12453
36262301	chr6:36262301:G:T	1.64319e-05	-0.742375	-1.54397
36262351	chr6:36262351:G:A	3.32333e-05	-9.55289e-11	-1.58201
36262801	chr6:36262801:G:A	6.50816e-05	0.630123	-1.54005
36263186	chr6:36263186:A:T	4.38936e-05	-9.55289e-11	-1.3038
36263610	chr6:36263610:A:G	2.93526e-05	-0.342193	-1.36399
36263716	chr6:36263716:C:T	8.00474e-05	-9.55289e-11	-0.702946
36263966	chr6:36263966:C:T	4.25957e-05	-1.33381	-5.71999e-10
36264085	chr6:36264085:T:A	3.32069e-05	-0.67665	-0.906158
36264716	chr6:36264716:G:A	7.91825e-05	-9.55289e-11	-0.71381
36264953	chr6:36264953:A:G	0.000122484	-0.591417	0.313829
36264972	chr6:36264972:C:T	1.18385e-05	-1.30211	-1.3121
36265341	chr6:36265341:CAA:C	7.68643e-05	-9.55289e-11	-0.743524
36265687	chr6:36265687:A:G	2.74222e-05	-0.888783	-0.885431
36266077	chr6:36266077:G:A	0.000185861	-0.476737	0.616172
36266230	chr6:36266230:G:A	9.78784e-06	-1.4937	-1.31073
36266399	chr6:36266399:T:C	7.77018e-06	-1.46485	-1.57042
36266578	chr6:36266578:A:T	4.66969e-05	-9.55289e-11	-1.24189
36266834	chr6:36266834:C:T	4.86267e-05	-1.20139	-5.71999e-10
36267459	chr6:36267459:G:T	1.07495e-05	-1.4462	-1.2645
36267533	chr6:36267533:C:T	4.87718e-05	-1.19841	-5.71999e-10
36267611	chr6:36267611:A:C	1.39409e-05	-1.41961	-1.03113
36267660	chr6:36267660:C:T	3.33716e-05	-9.55289e-11	-1.57786
36267904	chr6:36267904:C:T	3.51705e-05	-9.55289e-11	-1.52536
36268954	chr6:36268954:C:G	1.14099e-05	-1.42042	-1.23067
36269029	chr6:36269029:G:A	3.5517e-05	-9.55289e-11	-1.51555
36269281	chr6:36269281:CT:C	3.5517e-05	-9.55289e-11	-1.51555
36269332	chr6:36269332:C:T	6.336e-05	-0.936732	-5.71999e-10
36269718	chr6:36269718:C:T	0.000129463	-0.222174	-5.71999e-10
36269808	chr6:36269808:G:GA	3.43915e-05	-9.55289e-11	-1.54776
36270010	chr6:36270010:G:A	1.27178e-05	-1.27083	-1.27173
36270314	chr6:36270314:C:T	7.59086e-06	-1.47348	-1.58514
36270388	chr6:36270388:G:A	0.000117049	-9.55289e-11	-0.322969
36270874	chr6:36270874:G:A	1.42201e-05	-1.42566	-1.00525
36271149	chr6:36271149:G:A	9.5859e-06	-1.24483	-1.58044
36271276	chr6:36271276:A:G	2.65214e-05	-1.47406	-0.333558
36271664	chr6:36271664:A:G	4.02278e-05	-9.55289e-11	-1.39101
36271683	chr6:36271683:C:T	5.53668e-05	-1.07159	-5.71999e-10
36272016	chr6:36272016:G:A	1.21957e-05	-1.21118	-1.3733
36272334	chr6:36272334:G:A	4.88933e-05	0.203828	-1.39975
36272541	chr6:36272541:A:G	4.20164e-05	-9.55289e-11	-1.3475
36272601	chr6:36272601:G:A	3.30921e-05	-9.55289e-11	-1.58627
36273064	chr6:36273064:C:T	6.65649e-05	0.568871	-1.45626
36273457	chr6:36273457:G:A	3.81736e-05	-0.0227209	-1.4207
36273834	chr6:36273834:G:A	3.07251e-05	-0.192406	-1.46808
36274064	chr6:36274064:C:A	9.13484e-05	-9.55289e-11	-0.570884
36274540	chr6:36274540:C:T	1.29409e-05	-0.949196	-1.57597
36274785	chr6:36274785:T:G	5.29822e-05	-1.11561	-5.71999e-10
36275081	chr6:36275081:G:A	7.66302e-06	-1.47923	-1.56993
36275174	chr6:36275174:G:T	6.08518e-05	-9.55289e-11	-0.977125
36275786	chr6:36275786:C:T	0.00014801	-9.55289e-11	-0.0882844
36275863	chr6:36275863:T:C	4.57186e-05	0.229513	-1.49257
36276051	chr6:36276051:T:C	3.47781e-05	-0.247644	-1.28893
36276156	chr6:36276156:AC:A	5.02508e-05	-9.55289e-11	-1.16854
36276956	chr6:36276956:T:C	3.32981e-05	-9.55289e-11	-1.58006
36277021	chr6:36277021:C:T	6.04368e-05	-0.983967	-5.71999e-10
36277183	chr6:36277183:A:G	0.00025165	-9.55289e-11	0.442475
36277484	chr6:36277484:T:C	4.94927e-05	0.0683778	-1.25212
36278531	chr6:36278531:A:G	6.36251e-05	-0.932557	-5.71999e-10
36278660	chr6:36278660:A:C	5.94703e-05	-9.55289e-11	-1.00009
36278793	chr6:36278793:A:T	5.05055e-05	0.168947	-1.33243
36279326	chr6:36279326:C:T	5.66561e-05	0.486954	-1.53552
36279373	chr6:36279373:G:A	4.173e-05	-1.35435	-5.71999e-10
36279650	chr6:36279650:A:T	5.08023e-05	-9.55289e-11	-1.15762
36280109	chr6:36280109:A:G	1.11032e-05	-1.40374	-1.27459
36280459	chr6:36280459:G:A	4.32916e-05	-9.55289e-11	-1.31761
36280982	chr6:36280982:G:A	5.95142e-05	0.0164844	-1.01583
36281015	chr6:36281015:A:G	5.16119e-05	-1.14181	-5.71999e-10
36281180	chr6:36281180:T:G	1.52293e-05	-0.896834	-1.46551
36281402	chr6:36281402:C:A	3.424e-05	-9.55289e-11	-1.55217
36281603	chr6:36281603:T:C	5.38657e-05	-1.09907	-5.71999e-10
36281623	chr6:36281623:C:G	0.000130659	-9.55289e-11	-0.212974
36281877	chr6:36281877:C:T	7.80921e-05	-9.55289e-11	-0.727677
36282409	chr6:36282409:T:C	2.32278e-05	-1.12061	-0.819603
36282630	chr6:36282630:C:T	4.77705e-05	-9.55289e-11	-1.21916
36283454	chr6:36283454:G:T	3.33495e-05	-9.55289e-11	-1.57852
36283741	chr6:36283741:G:A	3.23987e-05	-1.13015	-0.477298
36283867	chr6:36283867:G:A	4.99816e-05	-9.55289e-11	-1.17391
36284427	chr6:36284427:C:A	5.62139e-05	0.326148	-1.38255
36284492	chr6:36284492:C:T	4.41595e-05	-1.29776	-5.71999e-10
36285336	chr6:36285336:G:A	4.3959e-05	-9.55289e-11	-1.30231
36285433	chr6:36285433:T:C	0.000225329	0.521863	-0.189868
36285515	chr6:36285515:C:T	0.000124131	-0.264229	-5.71999e-10
36285703	chr6:36285703:A:G	3.3193e-05	-9.55289e-11	-1.58323
36285927	chr6:36285927:C:T	4.09205e-05	-9.55289e-11	-1.37393
36286003	chr6:36286003:G:A	6.13924e-05	-0.902027	-0.0662519
36286306	chr6:36286306:T:C	3.60532e-05	-9.55289e-11	-1.50057
36286366	chr6:36286366:C:T	5.19692e-05	-9.55289e-11	-1.13491
36286386	chr6:36286386:G:A	4.61451e-05	0.177213	-1.43099
36286767	chr6:36286767:C:T	0.000277602	0.369804	0.170819
36286891	chr6:36286891:G:T	4.43487e-05	-1.29348	-5.71999e-10
36287077	chr6:36287077:C:T	2.89328e-05	-0.15503	-1.56556
36287445	chr6:36287445:C:T	4.37884e-05	-9.55289e-11	-1.3062
36287613	chr6:36287613:T:C	0.000161517	-9.55289e-11	-0.000955499
36287722	chr6:36287722:G:A	6.00784e-05	-9.55289e-11	-0.989916
36288026	chr6:36288026:A:G	1.52797e-05	-1.27398	-1.08506
36288045	chr6:36288045:T:C	5.25635e-05	-9.55289e-11	-1.12354
36288149	chr6:36288149:A:G	3.34011e-05	-9.55289e-11	-1.57698
36288216	chr6:36288216:T:C	3.33861e-05	-9.55289e-11	-1.57743
36288228	chr6:36288228:G:A	6.27544e-05	-9.55289e-11	-0.946337
36288517	chr6:36288517:A:G	3.11265e-05	-0.0756523	-1.57185
36288683	chr6:36288683:C:T	9.99224e-05	-9.55289e-11	-0.481171
36288748	chr6:36288748:A:G	1.96857e-05	-0.51953	-1.58614
36288755	chr6:36288755:G:T	5.95136e-05	-0.99936	-5.71999e-10
36288773	chr6:36288773:A:T	9.12961e-05	-9.55289e-11	-0.571457
36288791	chr6:36288791:G:T	2.03114e-05	-0.520274	-1.55411
36288800	chr6:36288800:G:A	3.95381e-05	-9.55289e-11	-1.4083
36289113	chr6:36289113:A:T	3.30942e-05	-9.55289e-11	-1.58621
36289235	chr6:36289235:G:T	4.1485e-05	-1.36023	-5.71999e-10
36289453	chr6:36289453:G:A	3.31951e-05	-9.55289e-11	-1.58316
36289547	chr6:36289547:A:G	9.9435e-05	-9.55289e-11	-0.486061
36289801	chr6:36289801:G:GCTT	2.18038e-05	-0.426	-1.57748
36289874	chr6:36289874:C:T	3.44621e-05	-9.55289e-11	-1.5457
36289880	chr6:36289880:TTTGGC:T	4.1107e-05	-9.55289e-11	-1.36939
36289888	chr6:36289888:G:T	1.25659e-05	-0.970708	-1.58387
36289943	chr6:36289943:G:C	2.27597e-05	-0.385413	-1.57516
36290385	chr6:36290385:C:A	1.5926e-05	-0.886903	-1.43071
36291158	chr6:36291158:T:G	1.50511e-05	-1.36102	-1.01309
36291689	chr6:36291689:A:T	1.37303e-05	-1.4868	-0.979163
36292197	chr6:36292197:A:G	1.7396e-05	-0.889269	-1.34006
36292568	chr6:36292568:C:T	7.90967e-05	-9.55289e-11	-0.714894
36292669	chr6:36292669:G:A	1.65768e-05	-0.87671	-1.40085
36292752	chr6:36292752:A:G	8.23746e-05	-1.45905	0.784765
36292809	chr6:36292809:G:A	1.40212e-05	-1.46289	-0.982104
36292860	chr6:36292860:T:C	5.232e-05	-9.55289e-11	-1.12819
36292868	chr6:36292868:G:A	3.97401e-05	-9.55289e-11	-1.4032
36293081	chr6:36293081:C:T	2.87585e-05	-0.186963	-1.53967
36293137	chr6:36293137:C:T	1.25138e-05	-1.48019	-1.07854
36293231	chr6:36293231:A:G	4.05331e-05	-0.210532	-1.17291
36293469	chr6:36293469:G:T	3.34209e-05	-9.55289e-11	-1.57638
36293470	chr6:36293470:G:GC	0.000138766	-9.55289e-11	-0.152779
36293604	chr6:36293604:G:A	4.49185e-05	-9.55289e-11	-1.28072
36293617	chr6:36293617:G:A	1.58964e-05	-1.46625	-0.853219
36293668	chr6:36293668:A:G	0.000101113	-9.55289e-11	-0.469325
36293780	chr6:36293780:C:T	8.68704e-05	-9.55289e-11	-0.621148
36294108	chr6:36294108:A:G	3.62783e-05	-1.49435	-5.71999e-10
36294124	chr6:36294124:C:T	0.00010083	-9.55289e-11	-0.472134
36294605	chr6:36294605:C:T	1.10569e-05	-1.09745	-1.58506
36294686	chr6:36294686:C:A	1.1e-05	-1.10145	-1.58621
36294706	chr6:36294706:G:A	1.10568e-05	-1.09631	-1.58621
36295138	chr6:36295138:A:G	0.000100323	-9.55289e-11	-0.477169
36295163	chr6:36295163:G:A	5.34666e-05	0.327797	-1.43431
36295214	chr6:36295214:C:T	1.14716e-05	-1.49182	-1.15387
36295355	chr6:36295355:C:T	9.84255e-05	-9.55289e-11	-0.496265
36296515	chr6:36296515:T:C	4.05464e-05	-9.55289e-11	-1.38312
36296738	chr6:36296738:C:T	3.62788e-05	-1.49433	-5.71999e-10
36296774	chr6:36296774:T:C	1.6091e-05	-0.766053	-1.54125
36297208	chr6:36297208:T:C	0.000104619	-0.435241	-5.71999e-10
36297339	chr6:36297339:T:C	3.30922e-05	-9.55289e-11	-1.58627
36297583	chr6:36297583:T:C	3.43261e-05	-9.55289e-11	-1.54966
36297816	chr6:36297816:C:T	0.000106976	-9.55289e-11	-0.412958
36297915	chr6:36297915:G:A	1.3989e-05	-1.48813	-0.959169
36298104	chr6:36298104:A:T	5.85644e-05	-1.01544	-5.71999e-10
36299126	chr6:36299126:G:A	4.78498e-05	-9.55289e-11	-1.2175
36299313	chr6:36299313:G:A	3.48252e-05	-9.55289e-11	-1.53522
36299581	chr6:36299581:G:A	4.68778e-05	-1.23802	-5.71999e-10
36299677	chr6:36299677:G:A	4.07653e-05	-9.55289e-11	-1.37773
36299742	chr6:36299742:T:C	4.07926e-05	-0.809544	-0.56752
36300287	chr6:36300287:C:T	4.34298e-05	-9.55289e-11	-1.31442
36300333	chr6:36300333:T:TGAGTGCGGTGTGTGATGCTAGGGTAGAATCCGAGTATGTTGGAGAAATAAAATGTGC	7.64305e-05	-9.55289e-11	-0.749183
36300335	chr6:36300335:C:T	7.64848e-05	-9.55289e-11	-0.748473
36300338	chr6:36300338:G:T	7.64018e-05	-9.55289e-11	-0.749559
36300585	chr6:36300585:T:G	9.27065e-06	-1.31347	-1.54525
36300637	chr6:36300637:C:A	0.000100208	-9.55289e-11	-0.478319
36300680	chr6:36300680:T:C	3.78674e-05	-9.55289e-11	-1.45148
36301221	chr6:36301221:G:A	8.05142e-06	-1.4336	-1.56612
36301389	chr6:36301389:G:A	2.28748e-05	-1.35539	-0.600143
36301727	chr6:36301727:G:A	1.37376e-05	-1.12146	-1.34396
36301948	chr6:36301948:A:G	3.33818e-05	-0.48168	-1.09588
36302070	chr6:36302070:T:C	4.35055e-05	-9.55289e-11	-1.31268
36302251	chr6:36302251:T:C	3.6098e-05	-9.55289e-11	-1.49933
36302770	chr6:36302770:AC:A	2.57773e-05	-1.38419	-0.451882
36303204	chr6:36303204:T:C	3.9179e-05	-9.55289e-11	-1.41742
36303300	chr6:36303300:A:G	3.60154e-05	-9.55289e-11	-1.50162
36303365	chr6:36303365:C:T	3.58874e-05	-9.55289e-11	-1.50518
36303383	chr6:36303383:G:A	4.95277e-05	-9.55289e-11	-1.18303
36303482	chr6:36303482:C:G	1.59492e-05	-1.4303	-0.885854
36304666	chr6:36304666:C:T	4.38019e-05	-0.310682	-0.995205
36304747	chr6:36304747:G:A	6.17866e-05	-9.55289e-11	-0.961879
36304805	chr6:36304805:G:A	3.82739e-05	-9.55289e-11	-1.4408
36304926	chr6:36304926:A:T	1.20167e-05	-1.05995	-1.53931
36304929	chr6:36304929:C:A	1.3385e-05	-1.00811	-1.48332
36304987	chr6:36304987:T:C	3.42197e-05	-9.55289e-11	-1.55276
36305540	chr6:36305540:G:A	1.33337e-05	-1.03243	-1.46284
36305655	chr6:36305655:T:C	1.53588e-05	-0.817966	-1.53591
36305679	chr6:36305679:C:CA	3.45199e-05	-9.55289e-11	-1.54403
36306371	chr6:36306371:T:A	9.1e-05	-0.574706	-5.71999e-10
36306376	chr6:36306376:C:T	7.86451e-06	-1.44228	-1.58093
36306739	chr6:36306739:G:A	3.81829e-05	-9.55289e-11	-1.44318
36306859	chr6:36306859:C:CT	5.16192e-05	-1.14167	-5.71999e-10
36306957	chr6:36306957:A:G	3.40728e-05	-9.55289e-11	-1.55707
36307441	chr6:36307441:A:T	5.35735e-05	-9.55289e-11	-1.10451
36307545	chr6:36307545:G:A	5.0462e-05	-1.16434	-5.71999e-10
36307681	chr6:36307681:T:C	1.35657e-05	-1.48917	-0.988857
36307695	chr6:36307695:A:C	4.31443e-05	-9.55289e-11	-1.32102
36308096	chr6:36308096:G:C	3.69771e-05	-1.47527	-5.71999e-10
36308142	chr6:36308142:T:C	4.54171e-05	-9.55289e-11	-1.26968
36308223	chr6:36308223:A:C	4.08641e-05	-0.0501571	-1.32516
36308256	chr6:36308256:A:G	0.000113357	-9.55289e-11	-0.355026
36308365	chr6:36308365:G:A	7.24823e-05	-9.55289e-11	-0.802223
36309033	chr6:36309033:G:A	3.89519e-05	-0.0186879	-1.40455
36309235	chr6:36309235:T:C	3.57438e-05	-9.55289e-11	-1.50919
36309833	chr6:36309833:G:A	3.31175e-05	-9.55289e-11	-1.5855
36310899	chr6:36310899:G:A	9.37892e-05	-0.544515	-5.71999e-10
36311458	chr6:36311458:G:A	0.000174059	-9.55289e-11	0.0738306
36311707	chr6:36311707:T:TTCTCCCTTTTG	3.35625e-05	-9.55289e-11	-1.57216
36312164	chr6:36312164:A:C	3.7224e-05	-9.55289e-11	-1.46861
36312473	chr6:36312473:A:C	8.51188e-05	-9.55289e-11	-0.641518
36313087	chr6:36313087:A:C	4.33228e-05	-9.55289e-11	-1.31689
36313314	chr6:36313314:C:T	1.83217e-05	-1.2862	-0.891275
36314096	chr6:36314096:C:T	5.40804e-05	-1.35995	0.264858
36314136	chr6:36314136:A:T	0.000266831	-9.55289e-11	0.501051
36315081	chr6:36315081:T:C	1.02201e-05	-1.17494	-1.58627
36315135	chr6:36315135:T:A	0.000160447	-9.55289e-11	-0.00760323
36316111	chr6:36316111:C:T	3.33894e-05	-9.55289e-11	-1.57733
36317056	chr6:36317056:G:A	5.72418e-05	-1.03828	-5.71999e-10
36317064	chr6:36317064:G:A	3.62319e-05	-9.55289e-11	-1.49563
36318012	chr6:36318012:G:C	1.07465e-05	-1.14219	-1.5688
36318831	chr6:36318831:G:A	3.32161e-05	-9.55289e-11	-1.58253
36319083	chr6:36319083:G:T	4.70022e-05	-1.23537	-5.71999e-10
36319084	chr6:36319084:C:T	4.70555e-05	-1.23424	-5.71999e-10
36319218	chr6:36319218:G:A	4.38539e-05	-9.55289e-11	-1.3047
36319826	chr6:36319826:A:T	5.63828e-05	-9.55289e-11	-1.0534
36319912	chr6:36319912:T:A	6.67102e-05	0.556302	-1.44151
36320394	chr6:36320394:T:C	6.29383e-05	-9.55289e-11	-0.943411
36320505	chr6:36320505:A:G	4.97472e-05	-9.55289e-11	-1.17861
36320644	chr6:36320644:G:A	2.75265e-05	-0.270599	-1.49982
36320830	chr6:36320830:G:A	6.597e-05	-9.55289e-11	-0.896365
36320874	chr6:36320874:G:T	5.75413e-05	-9.55289e-11	-1.03306
36320968	chr6:36320968:G:A	8.67153e-06	-1.49373	-1.43179
36321601	chr6:36321601:C:T	4.63189e-05	-9.55289e-11	-1.25001
36321833	chr6:36321833:A:G	8.92299e-06	-1.37139	-1.52555
36321878	chr6:36321878:A:C	7.69067e-05	-9.55289e-11	-0.742973
36322253	chr6:36322253:C:G	9.3394e-06	-1.2967	-1.55462
36322786	chr6:36322786:T:C	4.7522e-05	-9.55289e-11	-1.22437
36323831	chr6:36323831:C:T	9.60068e-06	-1.29572	-1.52801
36324208	chr6:36324208:G:A	2.34472e-05	-1.12385	-0.806968
36324230	chr6:36324230:G:A	3.32369e-05	-9.55289e-11	-1.5819
36324868	chr6:36324868:T:G	3.63091e-05	-1.4935	-5.71999e-10
36324956	chr6:36324956:C:G	0.000181937	-9.55289e-11	0.118094
36325306	chr6:36325306:G:A	4.39809e-05	-1.30181	-5.71999e-10
36326065	chr6:36326065:T:A	8.17904e-06	-1.4216	-1.5624
36326423	chr6:36326423:T:C	1.3047e-05	-1.08489	-1.43212
36327087	chr6:36327087:A:G	1.36902e-05	-1.0339	-1.43499
36327445	chr6:36327445:C:T	5.06378e-05	-9.55289e-11	-1.16087
36327507	chr6:36327507:G:A	4.93531e-05	-9.55289e-11	-1.18657
36327885	chr6:36327885:C:T	8.24984e-06	-1.4711	-1.50427
36328798	chr6:36328798:C:T	1.84448e-05	-0.947059	-1.22372
36328846	chr6:36328846:G:A	1.42741e-05	-0.963842	-1.46328
36329456	chr6:36329456:G:A	1.07718e-05	-1.49009	-1.21854
36329532	chr6:36329532:C:T	6.31002e-05	-9.55289e-11	-0.940841
36329583	chr6:36329583:C:T	5.09794e-05	-0.484034	-0.670109
36329864	chr6:36329864:G:A	7.62769e-06	-1.48035	-1.57343
36329874	chr6:36329874:AAAG:A	6.97455e-05	-9.55289e-11	-0.840712
36330040	chr6:36330040:C:A	3.39506e-05	-9.55289e-11	-1.56066
36330487	chr6:36330487:A:G	5.50814e-05	-1.07675	-5.71999e-10
36330800	chr6:36330800:A:G	3.54486e-05	-9.55289e-11	-1.51748
36330913	chr6:36330913:G:A	7.3258e-05	-0.791577	-5.71999e-10
36330948	chr6:36330948:G:A	6.27728e-05	-9.55289e-11	-0.946044
36331210	chr6:36331210:C:T	4.07747e-05	-9.55289e-11	-1.3775
36331405	chr6:36331405:G:A	3.44603e-05	-9.55289e-11	-1.54576
36331447	chr6:36331447:T:C	9.69409e-06	-1.43902	-1.37503
36331599	chr6:36331599:C:T	3.59975e-05	-9.55289e-11	-1.50212
36331648	chr6:36331648:A:G	1.74932e-05	-1.34296	-0.880788
36331767	chr6:36331767:C:T	1.39699e-05	-0.944697	-1.50396
36332330	chr6:36332330:AG:A	1.37168e-05	-1.44505	-1.02189
36332344	chr6:36332344:T:C	3.38611e-05	-1.49415	-0.0691434
36332385	chr6:36332385:CTGG:C	8.41708e-06	-1.47416	-1.48114
36333335	chr6:36333335:T:A	4.38916e-05	-1.30384	-5.71999e-10
36333428	chr6:36333428:C:T	3.42652e-05	-9.55289e-11	-1.55143
36333722	chr6:36333722:G:A	1.28351e-05	-1.05027	-1.48311
36333724	chr6:36333724:C:T	7.58971e-05	-9.55289e-11	-0.756187
36333776	chr6:36333776:C:A	1.55215e-05	-1.11507	-1.22828
36333939	chr6:36333939:C:G	7.47065e-05	-0.01206	-0.759938
36334332	chr6:36334332:C:T	3.42698e-05	-9.55289e-11	-1.5513
36334436	chr6:36334436:T:C	3.38664e-05	-9.55289e-11	-1.56314
36334858	chr6:36334858:G:A	3.75249e-05	-9.55289e-11	-1.46056
36334995	chr6:36334995:A:G	3.70407e-05	-9.55289e-11	-1.47355
36335060	chr6:36335060:G:A	4.57618e-05	-9.55289e-11	-1.26212
36335075	chr6:36335075:G:A	3.72917e-05	-9.55289e-11	-1.46679
36335288	chr6:36335288:C:T	1.77102e-05	-1.47837	-0.733056
36335305	chr6:36335305:A:C	0.000133076	0.111023	-0.305667
36335542	chr6:36335542:C:T	4.131e-05	-9.55289e-11	-1.36446
36336064	chr6:36336064:C:T	0.000174068	-9.55289e-11	0.0738813
36336367	chr6:36336367:C:T	0.000167792	-9.55289e-11	0.0371618
36336504	chr6:36336504:T:C	3.57885e-05	-9.55289e-11	-1.50794
36336553	chr6:36336553:C:T	8.13947e-05	0.365193	-1.05145
36337610	chr6:36337610:C:T	0.000104806	-0.433451	-5.71999e-10
36337847	chr6:36337847:A:C	2.34577e-05	-0.583079	-1.34729
36337977	chr6:36337977:A:C	3.95765e-05	-9.55289e-11	-1.40733
36338048	chr6:36338048:G:A	3.3466e-05	-9.55289e-11	-1.57504
36338225	chr6:36338225:C:T	4.22068e-05	-1.34298	-5.71999e-10
36338312	chr6:36338312:G:A	6.63094e-05	-0.536377	-0.354857
36338322	chr6:36338322:A:C	1.72486e-05	-0.957388	-1.28045
36339267	chr6:36339267:T:C	2.44047e-05	-0.503931	-1.38686
36339393	chr6:36339393:T:C	3.76301e-05	-0.0252384	-1.43252
36339678	chr6:36339678:G:A	3.35456e-05	-9.55289e-11	-1.57266
36340196	chr6:36340196:A:G	5.30604e-05	-9.55289e-11	-1.11414
36340328	chr6:36340328:T:C	3.31146e-05	-9.55289e-11	-1.58559
36340862	chr6:36340862:A:G	2.99723e-05	-0.264195	-1.4211
36340867	chr6:36340867:G:A	1.77945e-05	-0.96833	-1.23835
36340885	chr6:36340885:T:C	7.74599e-06	-1.45779	-1.5806
36340940	chr6:36340940:C:T	3.38625e-05	-9.55289e-11	-1.56326
36341146	chr6:36341146:G:A	4.01405e-05	-9.55289e-11	-1.39318
36341964	chr6:36341964:A:G	5.21743e-05	-1.10248	-0.0284997
36342259	chr6:36342259:G:A	1.46293e-05	-1.2385	-1.16404
36342588	chr6:36342588:GA:G	3.31315e-05	-9.55289e-11	-1.58508
36342959	chr6:36342959:C:T	4.79355e-05	-9.55289e-11	-1.21571
36343119	chr6:36343119:T:C	1.92446e-05	-0.988917	-1.13942
36343270	chr6:36343270:C:T	3.78391e-05	-9.55289e-11	-1.45222
36343308	chr6:36343308:C:A	2.30362e-05	-0.995268	-0.953232
36343611	chr6:36343611:G:C	4.11409e-05	-9.55289e-11	-1.36856
36343684	chr6:36343684:T:C	2.36815e-05	-0.916321	-1.00455
36343686	chr6:36343686:C:T	2.77103e-05	-0.917049	-0.846712
36344840	chr6:36344840:G:A	3.97659e-05	-9.55289e-11	-1.40256
36345130	chr6:36345130:A:G	9.83162e-06	-1.37419	-1.42577
36345374	chr6:36345374:G:A	9.17394e-06	-1.43874	-1.43045
36345899	chr6:36345899:G:C	9.95153e-06	-1.37337	-1.41447
36345919	chr6:36345919:G:A	3.33123e-05	-9.55289e-11	-1.57964
36346127	chr6:36346127:C:T	4.702e-05	-9.55289e-11	-1.23499
36346364	chr6:36346364:C:T	5.06003e-05	-9.55289e-11	-1.16161
36346365	chr6:36346365:G:A	5.54638e-05	-9.55289e-11	-1.06983
36346495	chr6:36346495:G:T	1.99513e-05	-0.973681	-1.11859
36347089	chr6:36347089:G:A	3.74126e-05	-1.46356	-5.71999e-10
36347102	chr6:36347102:C:G	6.42569e-05	-9.55289e-11	-0.922677
36347225	chr6:36347225:C:T	3.70733e-05	-1.47267	-5.71999e-10
36347439	chr6:36347439:C:G	3.75426e-05	-1.46009	-5.71999e-10
36347465	chr6:36347465:T:C	7.60716e-06	-1.4784	-1.57808
36347552	chr6:36347552:G:C	7.60776e-06	-1.47676	-1.57964
36348309	chr6:36348309:A:G	2.74882e-05	-1.00256	-0.769248
36348913	chr6:36348913:G:T	5.7778e-05	-9.55289e-11	-1.02896
36349023	chr6:36349023:A:G	3.38462e-05	-9.55289e-11	-1.56374
36349204	chr6:36349204:T:C	3.7365e-05	-1.46483	-5.71999e-10
36349687	chr6:36349687:C:T	8.06587e-06	-1.49416	-1.50376
36349744	chr6:36349744:G:A	8.07977e-06	-1.49426	-1.50194
36350320	chr6:36350320:G:A	3.39486e-05	-9.55289e-11	-1.56072
36350513	chr6:36350513:A:C	4.41688e-05	-9.55289e-11	-1.29755
36350612	chr6:36350612:C:T	5.17042e-05	-9.55289e-11	-1.14003
36350779	chr6:36350779:G:A	1.13945e-05	-1.42178	-1.23065
36350798	chr6:36350798:T:C	7.80693e-06	-1.45053	-1.58003
36351692	chr6:36351692:A:G	4.11428e-05	-9.55289e-11	-1.36852
36351843	chr6:36351843:C:T	1.05022e-05	-1.15079	-1.58319
36351939	chr6:36351939:C:T	6.28204e-05	0.0931055	-1.03839
36352165	chr6:36352165:G:T	3.33301e-05	-9.55289e-11	-1.5791
36353175	chr6:36353175:C:T	3.76972e-05	-9.55289e-11	-1.45598
36353406	chr6:36353406:T:G	5.32437e-05	-1.11069	-5.71999e-10
36353411	chr6:36353411:T:C	2.78866e-05	-1.13855	-0.618867
36353572	chr6:36353572:G:T	8.393e-06	-1.37614	-1.58203
36354106	chr6:36354106:T:C	4.40329e-05	-1.30063	-5.71999e-10
36354373	chr6:36354373:T:G	4.76702e-05	-9.55289e-11	-1.22126
36354770	chr6:36354770:TAAC:T	1.00466e-05	-1.47951	-1.29882
36354924	chr6:36354924:T:C	1.02195e-05	-1.47003	-1.29124
36355198	chr6:36355198:G:A	1.43717e-05	-1.3433	-1.07701
36355764	chr6:36355764:A:G	4.20361e-05	-0.779467	-0.56757
36355833	chr6:36355833:A:T	9.42906e-06	-1.29068	-1.55109
36355837	chr6:36355837:C:T	3.44294e-05	-0.49262	-1.05404
36355871	chr6:36355871:A:G	4.42415e-05	-9.55289e-11	-1.2959
36355902	chr6:36355902:G:T	8.62065e-06	-1.44508	-1.48632
36356171	chr6:36356171:C:T	5.38286e-05	-9.55289e-11	-1.09976
36356186	chr6:36356186:C:T	7.77284e-06	-1.47301	-1.56192
36356229	chr6:36356229:GT:G	1.10436e-05	-1.10735	-1.57636
36356448	chr6:36356448:G:A	2.26433e-05	-1.10329	-0.862406
36356480	chr6:36356480:C:T	1.84583e-05	-1.30408	-0.865974
36356543	chr6:36356543:T:G	3.8026e-05	-9.55289e-11	-1.44729
36357508	chr6:36357508:A:C	0.000153841	0.876249	-0.925895
36357548	chr6:36357548:C:T	4.69635e-05	-1.23619	-5.71999e-10
36357595	chr6:36357595:G:A	3.92684e-05	-0.503426	-0.911718
36357822	chr6:36357822:G:A	3.31706e-05	-9.55289e-11	-1.5839
36357917	chr6:36357917:A:G	1.01801e-05	-1.42204	-1.34309
36358166	chr6:36358166:C:T	3.63324e-05	-1.49285	-5.71999e-10
36358494	chr6:36358494:T:C	8.35299e-06	-1.47028	-1.49267
36358521	chr6:36358521:G:A	1.04658e-05	-1.47482	-1.26263
36358571	chr6:36358571:G:A	5.39318e-05	-0.440735	-0.65711
36358976	chr6:36358976:C:T	3.30917e-05	-9.55289e-11	-1.58628
36359178	chr6:36359178:A:C	3.48346e-05	-0.024414	-1.51054
36359276	chr6:36359276:C:A	1.43899e-05	-1.48637	-0.932669
36359323	chr6:36359323:C:T	3.63909e-05	-1.25993	-0.231321
36359429	chr6:36359429:T:C	0.000103575	0.107847	-0.553121
36360143	chr6:36360143:G:A	9.16029e-06	-1.4401	-1.43059
36360233	chr6:36360233:G:A	8.71323e-06	-1.44878	-1.47194
36360959	chr6:36360959:C:T	3.96128e-05	-9.55289e-11	-1.40641
36361268	chr6:36361268:C:T	3.85536e-05	-9.55289e-11	-1.43352
36361314	chr6:36361314:T:A	4.29087e-05	-0.399664	-0.926827
36361596	chr6:36361596:A:G	2.27724e-05	-0.376758	-1.58326
36361616	chr6:36361616:C:T	3.32537e-05	-9.55289e-11	-1.5814
36361952	chr6:36361952:C:T	1.86632e-05	-0.572969	-1.58604
36362234	chr6:36362234:A:T	3.32419e-05	-9.55289e-11	-1.58175
36362259	chr6:36362259:G:A	1.37143e-05	-0.892956	-1.57417
36362358	chr6:36362358:G:A	3.86439e-05	-1.43118	-5.71999e-10
36362363	chr6:36362363:T:C	3.84756e-05	-9.55289e-11	-1.43554
36362485	chr6:36362485:TTGACACATGAAATTTTCAA:T	2.57034e-05	-0.253299	-1.58564
36362736	chr6:36362736:C:T	1.17333e-05	-1.46405	-1.15908
36362893	chr6:36362893:T:C	1.04668e-05	-1.16205	-1.57531
36363056	chr6:36363056:T:C	3.4625e-05	-0.400634	-1.14036
36363305	chr6:36363305:A:G	4.32004e-05	-9.55289e-11	-1.31971
36363554	chr6:36363554:A:G	4.74825e-05	-9.55289e-11	-1.2252
36363576	chr6:36363576:A:C	3.32176e-05	-9.55289e-11	-1.58249
36363663	chr6:36363663:GC:G	4.5e-05	-9.55289e-11	-1.2789
36363747	chr6:36363747:AGACACAAAGGTTCTCCACCTCCCCACCAGATTAGCTAGATACAGTGTG:A	1.20043e-05	-1.48969	-1.11061
36364269	chr6:36364269:T:C	2.31529e-05	-0.530666	-1.41278
36364321	chr6:36364321:A:G	3.62933e-05	-1.49393	-5.71999e-10
36364366	chr6:36364366:G:A	8.38941e-06	-1.48107	-1.47753
36364529	chr6:36364529:G:A	8.51271e-05	-9.55289e-11	-0.64142
36365150	chr6:36365150:G:A	3.57231e-05	-0.545254	-0.964514
36365391	chr6:36365391:A:G	0.000964548	1.78609	-5.71999e-10
36365802	chr6:36365802:C:T	2.8883e-05	-0.539913	-1.1824
36365907	chr6:36365907:C:G	9.72561e-06	-1.40541	-1.40539
36366090	chr6:36366090:C:G	3.39888e-05	-9.55289e-11	-1.55954
36366460	chr6:36366460:G:A	4.31038e-05	-1.32195	-5.71999e-10
36366620	chr6:36366620:C:T	3.31244e-05	-9.55289e-11	-1.5853
36366825	chr6:36366825:C:G	8.26133e-05	-9.55289e-11	-0.671395
36367304	chr6:36367304:G:A	3.6464e-05	-9.55289e-11	-1.48924
36367571	chr6:36367571:A:G	3.35455e-05	-9.55289e-11	-1.57266
36368266	chr6:36368266:C:G	7.44324e-06	-1.49199	-1.58627
36368310	chr6:36368310:A:G	5.89948e-05	0.181532	-1.18965
36368318	chr6:36368318:T:C	1.10516e-05	-1.32525	-1.35774
36368837	chr6:36368837:G:A	9.71245e-06	-1.45704	-1.35511
36369158	chr6:36369158:C:T	4.22295e-05	-1.46284	0.120396
36369376	chr6:36369376:C:T	3.42201e-05	-9.55289e-11	-1.55275
36369635	chr6:36369635:C:T	3.36319e-05	-9.55289e-11	-1.57009
36369784	chr6:36369784:G:A	3.67549e-05	-1.48129	-5.71999e-10
36369884	chr6:36369884:A:G	2.72131e-05	-0.429028	-1.35284
36369891	chr6:36369891:T:C	3.41121e-05	-9.55289e-11	-1.55591
36369986	chr6:36369986:T:C	7.43577e-06	-1.49325	-1.58601
36370342	chr6:36370342:C:T	1.18887e-05	-1.28279	-1.32719
36370481	chr6:36370481:G:A	4.40722e-05	-1.29974	-5.71999e-10
36370652	chr6:36370652:A:C	9.51319e-05	-9.55289e-11	-0.530301
36371149	chr6:36371149:G:A	3.50193e-05	-9.55289e-11	-1.52967
36371359	chr6:36371359:G:A	1.98189e-05	-1.46091	-0.638017
36371399	chr6:36371399:C:T	4.42271e-05	-9.55289e-11	-1.29623
36372011	chr6:36372011:G:A	7.30783e-05	-9.55289e-11	-0.794034
36372259	chr6:36372259:A:G	2.30665e-05	-0.442952	-1.50423
36372263	chr6:36372263:C:G	7.82854e-06	-1.46001	-1.56777
36372353	chr6:36372353:G:T	7.33795e-05	0.133363	-0.923284
36372376	chr6:36372376:A:G	3.30896e-05	-0.242834	-1.34351
36372386	chr6:36372386:C:T	0.000144539	-9.55289e-11	-0.112016
36372870	chr6:36372870:T:G	1.5962e-05	-0.962634	-1.35272
36373188	chr6:36373188:C:T	9.96066e-05	0.950789	-1.43513
36373376	chr6:36373376:C:T	6.37942e-05	-9.55289e-11	-0.929903
36373388	chr6:36373388:G:A	2.03744e-05	-1.08312	-0.988172
36373474	chr6:36373474:G:A	4.43371e-05	-9.55289e-11	-1.29374
36373517	chr6:36373517:C:T	2.77156e-05	-0.533679	-1.22989
36373796	chr6:36373796:A:G	5.23488e-05	-9.55289e-11	-1.12764
36373916	chr6:36373916:A:G	1.58499e-05	-1.03429	-1.28811
36374061	chr6:36374061:G:A	5.12348e-05	-1.14915	-5.71999e-10
36374085	chr6:36374085:C:T	6.41629e-05	-9.55289e-11	-0.92414
36374144	chr6:36374144:A:G	2.37771e-05	-0.482522	-1.43432
36374225	chr6:36374225:C:T	5.37226e-05	-9.55289e-11	-1.10173
36374311	chr6:36374311:C:T	6.25979e-05	0.549713	-1.49855
36374404	chr6:36374404:T:C	1.86961e-05	-0.624936	-1.53232
36375115	chr6:36375115:T:C	3.1421e-05	-0.108831	-1.52926
36375285	chr6:36375285:A:G	0.000262472	-9.55289e-11	0.484579
36375359	chr6:36375359:A:G	5.11399e-05	-9.55289e-11	-1.151
36375374	chr6:36375374:C:T	3.31243e-05	-9.55289e-11	-1.5853
36375398	chr6:36375398:A:G	9.55994e-06	-1.24896	-1.57902
36375556	chr6:36375556:C:T	3.69233e-05	-9.55289e-11	-1.47672
36375723	chr6:36375723:A:T	2.34927e-05	-0.530852	-1.39803
36375944	chr6:36375944:G:A	9.68864e-06	-1.24146	-1.57315
36376205	chr6:36376205:T:C	7.14218e-05	-9.55289e-11	-0.816962
36376254	chr6:36376254:TGTAG:T	5.06152e-05	-9.55289e-11	-1.16131
36376436	chr6:36376436:G:A	8.6995e-06	-1.48429	-1.43801
36376581	chr6:36376581:T:G	3.7719e-05	-0.938264	-0.517138
36376593	chr6:36376593:C:T	1.29813e-05	-1.49418	-1.02788
36376632	chr6:36376632:T:C	3.3308e-05	-9.55289e-11	-1.57977
36376732	chr6:36376732:T:C	0.00025782	-9.55289e-11	0.466695
36376941	chr6:36376941:G:C	0.000700009	1.46553	-5.71999e-10
36377098	chr6:36377098:G:A	3.64136e-05	-1.49062	-5.71999e-10
36377203	chr6:36377203:G:A	4.6551e-05	-9.55289e-11	-1.24502
36377382	chr6:36377382:G:A	4.41796e-05	-9.55289e-11	-1.2973
36378063	chr6:36378063:A:G	1.49079e-05	-1.3319	-1.05178
36378200	chr6:36378200:G:A	7.56528e-06	-1.48088	-1.58112
36378307	chr6:36378307:T:C	7.19255e-05	-9.55289e-11	-0.809934
36378354	chr6:36378354:T:C	4.37216e-05	-9.55289e-11	-1.30772
36378542	chr6:36378542:A:G	9.41173e-06	-1.36403	-1.47958
36378612	chr6:36378612:T:C	5.40631e-05	-9.55289e-11	-1.09541
36379152	chr6:36379152:A:G	2.5964e-05	-0.446309	-1.38255
36379197	chr6:36379197:G:A	2.63278e-05	-0.431848	-1.38309
36379477	chr6:36379477:G:A	2.82913e-05	-0.365299	-1.37771
36379725	chr6:36379725:A:T	0.000122764	-9.55289e-11	-0.2753
36379781	chr6:36379781:C:T	5.5828e-05	-1.06329	-5.71999e-10
36380562	chr6:36380562:T:C	6.78258e-05	-9.55289e-11	-0.868622
36380649	chr6:36380649:C:T	5.57902e-05	-1.06397	-5.71999e-10
36381008	chr6:36381008:C:A	4.35271e-05	-9.55289e-11	-1.31218
36381189	chr6:36381189:T:C	3.58423e-05	-9.55289e-11	-1.50644
36381211	chr6:36381211:A:G	0.000131749	-9.55289e-11	-0.204663
36381231	chr6:36381231:T:C	1.11253e-05	-1.28579	-1.39056
36381287	chr6:36381287:C:G	5.6144e-05	-9.55289e-11	-1.05765
36381376	chr6:36381376:G:A	0.000118259	-9.55289e-11	-0.312691
36381481	chr6:36381481:A:C	4.74927e-05	-9.55289e-11	-1.22499
36381577	chr6:36381577:T:G	2.1766e-05	-0.419863	-1.58536
36381706	chr6:36381706:T:C	5.13288e-05	-9.55289e-11	-1.14731
36381889	chr6:36381889:C:A	5.11178e-05	-9.55289e-11	-1.15143
36381931	chr6:36381931:T:C	3.51308e-05	-9.55289e-11	-1.52649
36382603	chr6:36382603:T:C	8.22945e-05	-9.55289e-11	-0.675261
36382743	chr6:36382743:C:T	3.67926e-05	-9.55289e-11	-1.48027
36382828	chr6:36382828:T:C	1.43106e-05	-1.07394	-1.35063
36382996	chr6:36382996:A:AT	1.14369e-05	-1.25448	-1.39424
36383037	chr6:36383037:G:A	2.86554e-05	-1.43465	-0.295567
36383081	chr6:36383081:G:C	1.20036e-05	-1.26353	-1.33683
36383156	chr6:36383156:C:T	1.79289e-05	-0.766535	-1.43262
36383215	chr6:36383215:G:A	1.14402e-05	-1.28762	-1.36081
36383230	chr6:36383230:A:G	0.000336064	-9.55289e-11	0.731735
36383284	chr6:36383284:G:A	3.8693e-05	-9.55289e-11	-1.42991
36383318	chr6:36383318:G:A	7.89049e-05	-9.55289e-11	-0.717323
36383571	chr6:36383571:G:A	3.34306e-05	-9.55289e-11	-1.57609
36383645	chr6:36383645:C:T	9.16156e-05	0.80322	-1.37118
36384106	chr6:36384106:C:T	0.000316593	0.672053	-5.71999e-10
36384204	chr6:36384204:G:A	0.000119572	-9.55289e-11	-0.301648
36384313	chr6:36384313:T:C	4.16167e-05	-9.55289e-11	-1.35706
36384635	chr6:36384635:A:C	3.33835e-05	-9.55289e-11	-1.5775
36384660	chr6:36384660:C:T	3.98641e-05	-9.55289e-11	-1.40009
36385068	chr6:36385068:C:T	3.34256e-05	-9.55289e-11	-1.57624
36385098	chr6:36385098:C:T	6.17159e-05	-9.55289e-11	-0.963024
36385164	chr6:36385164:C:A	3.57648e-05	-9.55289e-11	-1.5086
36385173	chr6:36385173:A:T	2.19703e-05	-0.488607	-1.50726
36385392	chr6:36385392:G:A	2.88892e-05	-0.555437	-1.16666
36385414	chr6:36385414:G:A	3.31228e-05	-9.55289e-11	-1.58534
36385695	chr6:36385695:C:T	5.39513e-05	-0.676405	-0.421078
36386157	chr6:36386157:A:G	2.86535e-05	-0.200572	-1.52972
36386394	chr6:36386394:G:T	0.000403201	-9.55289e-11	0.91387
36387420	chr6:36387420:A:G	3.64291e-05	-9.55289e-11	-1.4902
36387595	chr6:36387595:T:C	1.41189e-05	-1.05808	-1.37997
36387717	chr6:36387717:CGCCCGGGT:C	2.01207e-05	-0.881152	-1.20266
36388225	chr6:36388225:A:G	2.77115e-05	-0.200318	-1.5634
36388410	chr6:36388410:C:T	8.20897e-05	-9.55289e-11	-0.677752
36388545	chr6:36388545:C:T	1.56718e-05	-1.05062	-1.28309
36388573	chr6:36388573:G:C	3.25128e-05	-0.487398	-1.11653
36388787	chr6:36388787:T:A	0.000121814	-0.283067	-5.71999e-10
36389483	chr6:36389483:T:C	0.000210739	-9.55289e-11	0.265057
36389581	chr6:36389581:A:AT	2.06293e-05	-0.941733	-1.11712
36389701	chr6:36389701:GGTT:G	2.35308e-05	-0.809083	-1.11817
36390010	chr6:36390010:A:G	3.32786e-05	-9.55289e-11	-1.58065
36390028	chr6:36390028:G:A	2.28782e-05	-0.844583	-1.1108
36390115	chr6:36390115:G:A	3.50133e-05	-9.55289e-11	-1.52984
36390728	chr6:36390728:G:A	4.02221e-05	-9.55289e-11	-1.39115
36391348	chr6:36391348:A:G	3.32719e-05	-9.55289e-11	-1.58085
36391550	chr6:36391550:T:C	6.22117e-05	-9.55289e-11	-0.955022
36392102	chr6:36392102:C:T	1.87052e-05	-0.57087	-1.58589
36392348	chr6:36392348:G:A	0.000121043	1.2188	-1.50821
36392431	chr6:36392431:G:C	0.000328231	-9.55289e-11	0.708152
36392452	chr6:36392452:T:G	3.62804e-05	-1.49429	-5.71999e-10
36392516	chr6:36392516:C:G	3.72436e-05	-9.55289e-11	-1.46809
36392962	chr6:36392962:C:A	9.47888e-05	-9.55289e-11	-0.533914
36393103	chr6:36393103:C:T	4.28675e-05	-9.55289e-11	-1.32745
36393210	chr6:36393210:A:G	9.88923e-06	-1.49149	-1.30263
36393286	chr6:36393286:C:T	3.52369e-05	-9.55289e-11	-1.52347
36393341	chr6:36393341:C:T	2.75548e-05	-0.466463	-1.30292
36393632	chr6:36393632:G:A	0.000252918	1.52995	-1.08245
36394071	chr6:36394071:G:A	3.33947e-05	-9.55289e-11	-1.57717
36394350	chr6:36394350:C:T	3.52269e-05	-9.55289e-11	-1.52375
36394551	chr6:36394551:G:A	5.34221e-05	-0.548819	-0.558521
36394664	chr6:36394664:A:C	0.000226401	1.44361	-1.10687
36394710	chr6:36394710:C:T	9.05157e-06	-1.49222	-1.39041
36395551	chr6:36395551:G:A	0.000119134	1.17847	-1.48379
36395737	chr6:36395737:C:T	3.4891e-05	-0.621394	-0.911944
36396042	chr6:36396042:C:T	0.000187124	0.6833	-0.537093
36396146	chr6:36396146:A:C	0.00010632	1.10826	-1.52738
36396231	chr6:36396231:C:T	0.000242592	-9.55289e-11	0.405817
36396388	chr6:36396388:C:T	0.000103548	1.09592	-1.54145
36396671	chr6:36396671:G:A	3.76268e-05	-0.546665	-0.911185
36396718	chr6:36396718:T:C	5.94365e-05	-9.55289e-11	-1.00066
36396930	chr6:36396930:G:A	0.000402508	-0.0543488	0.966499
36396948	chr6:36396948:G:A	6.99999e-05	-9.55289e-11	-0.837072
36396988	chr6:36396988:C:T	2.67536e-05	-0.412242	-1.38665
36396990	chr6:36396990:C:G	2.65727e-05	-0.41706	-1.38862
36397413	chr6:36397413:G:C	1.272e-05	-1.47433	-1.06807
36397581	chr6:36397581:G:A	8.24393e-05	-9.55289e-11	-0.673503
36398129	chr6:36398129:G:A	7.7891e-05	0.727008	-1.45726
36398346	chr6:36398346:T:G	1.28485e-05	-0.946768	-1.58557
36398547	chr6:36398547:A:T	8.88078e-05	-9.55289e-11	-0.59909
36398777	chr6:36398777:A:C	6.68162e-05	-9.55289e-11	-0.883619
36398819	chr6:36398819:TC:T	4.19899e-05	-9.55289e-11	-1.34814
36398823	chr6:36398823:TG:T	4.19605e-05	-9.55289e-11	-1.34884
36399806	chr6:36399806:C:T	0.000110068	-9.55289e-11	-0.384469
36400055	chr6:36400055:C:T	3.90891e-05	-9.55289e-11	-1.41972
36400100	chr6:36400100:T:A	0.000269625	-9.55289e-11	0.511465
36400252	chr6:36400252:C:T	0.000253664	-9.55289e-11	0.450445
36400392	chr6:36400392:G:A	0.000108584	1.11461	-1.51265
36400499	chr6:36400499:C:T	0.000497428	1.12389	-5.71999e-10
36400591	chr6:36400591:T:G	3.52292e-05	-9.55289e-11	-1.52369
36400735	chr6:36400735:G:A	2.0477e-05	-0.48184	-1.58442
36400769	chr6:36400769:A:G	1.36295e-05	-0.887303	-1.58602
36400838	chr6:36400838:C:T	0.000139179	-9.55289e-11	-0.149808
36401342	chr6:36401342:C:T	3.49466e-05	-9.55289e-11	-1.53174
36401473	chr6:36401473:A:T	1.36271e-05	-0.887859	-1.58565
36401483	chr6:36401483:C:T	0.000283615	1.69523	-1.13318
36401560	chr6:36401560:G:A	4.46164e-05	-9.55289e-11	-1.28746
36401693	chr6:36401693:A:G	6.63939e-05	0.534039	-1.424
36401734	chr6:36401734:A:G	0.000268377	-9.55289e-11	0.506827
36401895	chr6:36401895:T:C	3.32252e-05	-9.55289e-11	-1.58226
36402009	chr6:36402009:G:C	8.08652e-06	-1.48459	-1.51078
36402163	chr6:36402163:T:C	3.31456e-05	-9.55289e-11	-1.58466
36402617	chr6:36402617:A:C	0.000295631	1.77932	-1.17578
36402807	chr6:36402807:G:A	4.54879e-05	-9.55289e-11	-1.26812
36402955	chr6:36402955:T:C	9.32415e-05	0.794833	-1.34521
36403192	chr6:36403192:T:C	3.72489e-05	-9.55289e-11	-1.46794
36403539	chr6:36403539:C:A	0.000276031	1.65539	-1.12045
36403714	chr6:36403714:A:G	5.97368e-05	-9.55289e-11	-0.995617
36403924	chr6:36403924:A:G	0.000270618	-9.55289e-11	0.515145
36404283	chr6:36404283:C:T	6.05618e-05	-9.55289e-11	-0.981901
36404424	chr6:36404424:T:C	2.00356e-05	-0.638598	-1.44945
36404597	chr6:36404597:C:T	3.46601e-05	-9.55289e-11	-1.53997
36404707	chr6:36404707:C:T	3.31017e-05	-9.55289e-11	-1.58598
36404830	chr6:36404830:C:T	0.00026592	1.61908	-1.12145
36404888	chr6:36404888:G:C	1.86378e-05	-0.696809	-1.46357
36404927	chr6:36404927:A:G	6.10382e-05	-9.55289e-11	-0.974066
36405336	chr6:36405336:G:T	7.99615e-05	-9.55289e-11	-0.70402
36405440	chr6:36405440:G:A	5.06336e-05	-9.55289e-11	-1.16095
36405674	chr6:36405674:T:A	0.00026284	1.60749	-1.12151
36405909	chr6:36405909:G:A	6.33545e-05	-0.936819	-5.71999e-10
36405914	chr6:36405914:G:A	3.45412e-05	-9.55289e-11	-1.54341
36406017	chr6:36406017:C:A	0.000269801	1.63581	-1.12369
36406431	chr6:36406431:A:G	6.07141e-05	-9.55289e-11	-0.97939
36406439	chr6:36406439:T:C	5.53833e-05	-1.07129	-5.71999e-10
36406748	chr6:36406748:T:G	2.02433e-05	-0.584813	-1.49293
36406845	chr6:36406845:C:T	3.44833e-05	-9.55289e-11	-1.54509
36407004	chr6:36407004:T:A	0.000131106	-9.55289e-11	-0.209558
36407316	chr6:36407316:A:G	3.90608e-05	-9.55289e-11	-1.42045
36407527	chr6:36407527:G:A	8.08309e-06	-1.49114	-1.50465
36407631	chr6:36407631:T:A	3.64762e-05	-9.55289e-11	-1.4889
36407661	chr6:36407661:G:A	0.000198623	1.2746	-1.06876
36408038	chr6:36408038:C:T	6.41319e-05	-9.55289e-11	-0.924623
36408209	chr6:36408209:G:A	0.000136867	-0.166554	-5.71999e-10
36409365	chr6:36409365:C:A	0.000255769	-9.55289e-11	0.458709
36409489	chr6:36409489:C:T	4.41968e-05	-9.55289e-11	-1.29691
36409789	chr6:36409789:G:A	0.000139138	-9.55289e-11	-0.150099
36409909	chr6:36409909:G:A	0.000134923	-9.55289e-11	-0.18086
36409915	chr6:36409915:G:A	3.46652e-05	-9.55289e-11	-1.53983
36409932	chr6:36409932:C:T	0.000732275	1.51059	-5.71999e-10
36410043	chr6:36410043:G:A	0.000313629	1.83588	-1.17324
36410544	chr6:36410544:GACAA:G	4.27958e-05	-9.55289e-11	-1.32913
36410710	chr6:36410710:A:G	0.000179397	1.09312	-0.989089
36411224	chr6:36411224:T:C	0.000279846	-9.55289e-11	0.548673
36411280	chr6:36411280:G:A	0.000152495	1.39102	-1.44946
36411393	chr6:36411393:A:G	3.31855e-05	-9.55289e-11	-1.58345
36411493	chr6:36411493:G:A	3.50582e-05	-9.55289e-11	-1.52856
36411851	chr6:36411851:G:A	0.000116135	1.15664	-1.48745
36412074	chr6:36412074:A:G	1.29458e-05	-1.00495	-1.51984
36412078	chr6:36412078:G:A	5.00496e-05	-9.55289e-11	-1.17255
36412592	chr6:36412592:G:A	5.65299e-05	0.517423	-1.56822
36412771	chr6:36412771:G:C	0.000281444	-9.55289e-11	0.554368
36412831	chr6:36412831:C:T	4.2439e-05	-0.615041	-0.722455
36412867	chr6:36412867:C:T	8.0784e-06	-1.48247	-1.5139
36412931	chr6:36412931:T:A	4.7724e-05	-0.619552	-0.600578
36413184	chr6:36413184:C:T	3.20337e-05	-0.422493	-1.19628
36413647	chr6:36413647:T:G	0.00013288	-9.55289e-11	-0.196123
36414020	chr6:36414020:T:G	0.000554621	1.23272	-5.71999e-10
36414035	chr6:36414035:G:A	0.000263831	-9.55289e-11	0.489743
36414088	chr6:36414088:C:T	4.68543e-05	-0.618843	-0.61968
36414159	chr6:36414159:G:GA	1.36533e-05	-0.975694	-1.49589
36414267	chr6:36414267:A:G	0.000874458	1.73257	-0.0445289
36414275	chr6:36414275:T:C	4.73025e-05	-0.604311	-0.624691
36414609	chr6:36414609:A:G	5.00802e-05	-9.55289e-11	-1.17194
36414708	chr6:36414708:G:GA	0.000222127	-9.55289e-11	0.317685
36415046	chr6:36415046:G:A	0.000282358	-9.55289e-11	0.557611
36415064	chr6:36415064:G:A	3.42888e-05	-9.55289e-11	-1.55075
36415172	chr6:36415172:G:A	3.42804e-05	-9.55289e-11	-1.55099
36415432	chr6:36415432:A:G	3.64979e-05	-9.55289e-11	-1.48831
36415470	chr6:36415470:A:T	3.36046e-05	-9.55289e-11	-1.5709
36415947	chr6:36415947:T:A	6.01297e-05	0.585887	-1.57495
36416085	chr6:36416085:A:G	9.96277e-05	1.0838	-1.56793
36416696	chr6:36416696:C:T	4.80104e-05	-0.630543	-0.583604
36416813	chr6:36416813:T:C	3.42692e-05	-9.55289e-11	-1.55132
36417095	chr6:36417095:C:T	4.76744e-05	-9.55289e-11	-1.22117
36417215	chr6:36417215:C:T	3.32336e-05	-9.55289e-11	-1.58201
36417240	chr6:36417240:A:G	4.22841e-05	-0.704514	-0.636641
36417304	chr6:36417304:G:A	4.80244e-05	-0.572262	-0.641595
36417342	chr6:36417342:G:A	5.4273e-05	0.479353	-1.57089
36417447	chr6:36417447:G:A	4.87086e-05	-0.637502	-0.562208
36417561	chr6:36417561:T:C	3.73579e-05	-0.600214	-0.864808
36417640	chr6:36417640:C:T	9.61058e-05	1.04652	-1.56664
36417644	chr6:36417644:T:A	3.31192e-05	-9.55289e-11	-1.58545
36417799	chr6:36417799:AAAG:A	3.49181e-05	-9.55289e-11	-1.53256
36418158	chr6:36418158:T:C	4.53327e-05	-0.66409	-0.607448
36418293	chr6:36418293:T:C	4.98728e-05	-1.17609	-5.71999e-10
36418687	chr6:36418687:A:G	4.90372e-05	-0.658884	-0.534101
36419480	chr6:36419480:G:C	7.17388e-05	0.750717	-1.56325
36420228	chr6:36420228:T:C	3.31056e-05	-9.55289e-11	-1.58586
36420242	chr6:36420242:T:C	3.68787e-05	-9.55289e-11	-1.47793
36420322	chr6:36420322:C:T	3.79881e-05	-9.55289e-11	-1.44829
36420395	chr6:36420395:A:G	3.42192e-05	-9.55289e-11	-1.55278
36420454	chr6:36420454:A:C	0.00010911	1.17375	-1.56696
36420659	chr6:36420659:T:TA	3.63545e-05	-9.55289e-11	-1.49225
36420685	chr6:36420685:C:A	3.02828e-05	-0.425466	-1.24952
36420788	chr6:36420788:C:T	0.000612576	1.54501	-0.212898
36420820	chr6:36420820:A:G	0.000289768	-9.55289e-11	0.583514
36420909	chr6:36420909:G:A	2.66622e-05	-0.567613	-1.2347
36420988	chr6:36420988:G:A	3.52761e-05	-9.55289e-11	-1.52236
36421374	chr6:36421374:C:T	2.60557e-05	-0.596154	-1.22917
36421448	chr6:36421448:A:G	0.000158989	-0.0167319	-5.71999e-10
36421571	chr6:36421571:T:C	4.95009e-05	-9.55289e-11	-1.18357
36421600	chr6:36421600:T:C	2.62629e-05	-0.579192	-1.23822
36421820	chr6:36421820:C:T	3.32426e-05	-9.55289e-11	-1.58173
36421860	chr6:36421860:C:T	4.45176e-05	-0.63504	-0.654641
36422051	chr6:36422051:C:A	5.82263e-05	-9.55289e-11	-1.02123
36422069	chr6:36422069:G:A	3.32426e-05	-9.55289e-11	-1.58173
36422657	chr6:36422657:A:C	2.61827e-05	-0.616148	-1.20432
36422813	chr6:36422813:T:G	0.000309762	-9.55289e-11	0.650237
36422912	chr6:36422912:T:C	0.000242501	-9.55289e-11	0.405439
36423358	chr6:36423358:G:A	0.000106643	1.13796	-1.55404
36423459	chr6:36423459:T:C	3.57126e-05	-9.55289e-11	-1.51006
36423738	chr6:36423738:A:G	3.30963e-05	-9.55289e-11	-1.58614
36423828	chr6:36423828:G:A	7.8429e-05	-0.0243869	-0.698984
36424113	chr6:36424113:A:C	0.00143575	2.07939	0.104494
36424490	chr6:36424490:A:T	9.84455e-05	1.04809	-1.54415
36424626	chr6:36424626:G:A	3.65705e-05	-9.55289e-11	-1.48632
36425389	chr6:36425389:G:A	5.14892e-05	-9.55289e-11	-1.14419
36425661	chr6:36425661:G:A	3.4954e-05	-9.55289e-11	-1.53153
36426039	chr6:36426039:A:G	7.76689e-05	0.0917088	-0.824819
36426214	chr6:36426214:A:T	3.97294e-05	-9.55289e-11	-1.40347
36426540	chr6:36426540:T:C	9.76503e-05	1.07785	-1.58202
36427032	chr6:36427032:CAG:C	0.00285922	2.54972	0.323019
36427149	chr6:36427149:C:T	6.43927e-05	0.664239	-1.5848
36427300	chr6:36427300:C:T	0.000738144	-9.55289e-11	1.51857
36427301	chr6:36427301:G:A	3.85534e-05	-9.55289e-11	-1.43352
36427328	chr6:36427328:AT:A	6.32865e-05	0.0250322	-0.962925
36427603	chr6:36427603:ATATTT:A	0.000543293	1.21208	-5.71999e-10
36427660	chr6:36427660:G:A	6.70781e-05	0.0638077	-0.943515
36427713	chr6:36427713:G:A	0.000339395	-9.55289e-11	0.741599
36427742	chr6:36427742:TGCACTTACA:T	6.67726e-05	0.701759	-1.58603
36427840	chr6:36427840:A:G	4.62764e-05	-9.55289e-11	-1.25093
36427891	chr6:36427891:G:A	6.47245e-05	0.046131	-0.961556
36427984	chr6:36427984:G:A	8.5237e-06	-1.40825	-1.53447
36427994	chr6:36427994:G:T	3.97427e-05	-9.55289e-11	-1.40314
36428053	chr6:36428053:C:T	1.14825e-05	-1.0594	-1.58534
36428220	chr6:36428220:C:T	6.38386e-05	0.0394881	-0.968696
36428759	chr6:36428759:TG:T	6.61839e-05	0.688536	-1.58166
36428844	chr6:36428844:C:T	3.50196e-05	-9.55289e-11	-1.52966
36428862	chr6:36428862:T:G	4.04713e-05	-0.0212633	-1.36371
36428990	chr6:36428990:A:G	3.31135e-05	-9.55289e-11	-1.58563
36429126	chr6:36429126:A:G	4.97852e-05	-0.161709	-1.01614
36429131	chr6:36429131:T:G	6.26355e-05	-0.0264724	-0.921761
36429591	chr6:36429591:C:T	3.50915e-05	-9.55289e-11	-1.52761
36429660	chr6:36429660:C:T	3.71573e-05	-9.55289e-11	-1.47041
36429715	chr6:36429715:T:G	5.74934e-05	0.048803	-1.0827
36429756	chr6:36429756:C:T	3.31188e-05	-9.55289e-11	-1.58546
36429768	chr6:36429768:G:T	3.30934e-05	-9.55289e-11	-1.58623
36429861	chr6:36429861:T:TC	6.89419e-05	0.10269	-0.954991
36429911	chr6:36429911:G:A	9.21898e-06	-1.31322	-1.55108
36429997	chr6:36429997:A:ACTCT	0.000129769	-9.55289e-11	-0.219809
36429998	chr6:36429998:G:C	0.000128168	-9.55289e-11	-0.232223
36430009	chr6:36430009:G:C	7.0286e-05	0.087142	-0.920134
36430121	chr6:36430121:T:C	6.9615e-05	0.105285	-0.94787
36430162	chr6:36430162:G:A	0.00121242	2.04323	-0.0284198
36430369	chr6:36430369:C:T	7.13358e-05	-0.0113136	-0.806854
36430382	chr6:36430382:G:A	3.48494e-05	-9.55289e-11	-1.53453
36430390	chr6:36430390:A:G	4.80671e-05	-9.55289e-11	-1.21297
36430452	chr6:36430452:T:C	6.67726e-05	0.0613796	-0.945652
36430525	chr6:36430525:A:G	6.57108e-05	0.0488632	-0.949166
36430580	chr6:36430580:C:T	0.000140063	-9.55289e-11	-0.143471
36430727	chr6:36430727:C:A	6.07895e-05	-9.55289e-11	-0.978148
36430785	chr6:36430785:G:A	4.12721e-05	0.0114627	-1.37684
36430944	chr6:36430944:G:A	5.2493e-05	0.255144	-1.38003
36431309	chr6:36431309:G:A	6.72466e-05	0.0849005	-0.962099
36431343	chr6:36431343:T:C	9.80671e-06	-1.24076	-1.56174
36431462	chr6:36431462:G:A	6.20635e-05	0.0485496	-1.00596
36431566	chr6:36431566:G:A	9.74511e-05	1.04911	-1.55533
36431567	chr6:36431567:G:A	0.000103012	1.10328	-1.554
36431592	chr6:36431592:C:A	5.88062e-05	-9.55289e-11	-1.01132
36431601	chr6:36431601:T:C	5.87776e-05	-9.55289e-11	-1.01181
36431778	chr6:36431778:C:A	7.09981e-05	-9.55289e-11	-0.822912
36431896	chr6:36431896:G:C	4.46658e-05	-9.55289e-11	-1.28636
36431900	chr6:36431900:G:A	5.82076e-05	-9.55289e-11	-1.02155
36432050	chr6:36432050:C:T	3.97776e-05	-9.55289e-11	-1.40226
36432055	chr6:36432055:C:A	5.91812e-05	-9.55289e-11	-1.00496
36432063	chr6:36432063:T:C	3.50118e-05	-9.55289e-11	-1.52988
36432225	chr6:36432225:G:A	6.04171e-05	-9.55289e-11	-0.984293
36432258	chr6:36432258:G:A	1.93762e-05	-0.603763	-1.51776
36432392	chr6:36432392:T:C	0.000137615	-9.55289e-11	-0.161104
36432545	chr6:36432545:A:C	7.26057e-05	-9.55289e-11	-0.800522
36432686	chr6:36432686:C:A	5.90712e-05	-9.55289e-11	-1.00682
36432696	chr6:36432696:A:G	3.5629e-05	-9.55289e-11	-1.51241
36432765	chr6:36432765:T:C	5.74872e-05	-9.55289e-11	-1.034
36433167	chr6:36433167:AAGAATCAC:A	5.88982e-05	-9.55289e-11	-1.00975
36433518	chr6:36433518:C:T	6.04147e-05	-9.55289e-11	-0.984333
36433594	chr6:36433594:T:C	5.74811e-05	-9.55289e-11	-1.03411
36433605	chr6:36433605:G:A	4.50584e-05	-9.55289e-11	-1.27761
36433637	chr6:36433637:A:G	7.52617e-05	-9.55289e-11	-0.764594
36434334	chr6:36434334:G:A	6.02466e-05	-9.55289e-11	-0.987118
36434450	chr6:36434450:TTA:T	5.90553e-05	-9.55289e-11	-1.00709
36434531	chr6:36434531:A:G	0.00122801	2.08524	-0.0576583
36434548	chr6:36434548:T:G	5.92276e-05	-9.55289e-11	-1.00418
36434657	chr6:36434657:T:C	5.88553e-05	-9.55289e-11	-1.01048
36435071	chr6:36435071:T:G	5.94106e-05	-9.55289e-11	-1.00109
36435126	chr6:36435126:T:C	5.9106e-05	-9.55289e-11	-1.00623
36435157	chr6:36435157:T:C	5.91284e-05	-9.55289e-11	-1.00585
36435189	chr6:36435189:C:T	0.000146837	-9.55289e-11	-0.0962422
36435208	chr6:36435208:G:C	3.50119e-05	-9.55289e-11	-1.52988
36435320	chr6:36435320:G:C	3.97427e-05	-9.55289e-11	-1.40314
36435392	chr6:36435392:C:T	6.00679e-05	-9.55289e-11	-0.99009
36435617	chr6:36435617:A:T	0.000308977	2.14875	-1.50105
36435634	chr6:36435634:G:A	5.98453e-05	-9.55289e-11	-0.993803
36435796	chr6:36435796:C:T	5.91971e-05	-9.55289e-11	-1.00469
36435845	chr6:36435845:C:T	3.97841e-05	-9.55289e-11	-1.4021
36436203	chr6:36436203:C:A	5.78067e-05	-9.55289e-11	-1.02846
36436323	chr6:36436323:G:A	0.000144421	-9.55289e-11	-0.112832
36436686	chr6:36436686:T:C	8.10372e-05	0.841115	-1.53177
36436687	chr6:36436687:G:A	4.85484e-05	-9.55289e-11	-1.203
36436748	chr6:36436748:A:G	0.00140913	2.16276	0.00240356
36437103	chr6:36437103:C:T	0.000538559	1.20333	-5.71999e-10
36437173	chr6:36437173:G:A	4.29619e-05	0.0400902	-1.36534
36437266	chr6:36437266:G:A	3.48586e-05	-9.55289e-11	-1.53427
36437341	chr6:36437341:T:C	1.258e-05	-0.973041	-1.58041
36437552	chr6:36437552:C:T	4.19857e-05	-1.34824	-5.71999e-10
36437778	chr6:36437778:T:A	2.5536e-05	-0.370261	-1.47522
36437827	chr6:36437827:T:C	4.60231e-05	-9.55289e-11	-1.25642
36438099	chr6:36438099:C:T	3.59899e-05	-9.55289e-11	-1.50233
36438578	chr6:36438578:A:G	0.000129414	-0.222546	-5.71999e-10
36438580	chr6:36438580:G:A	0.000118622	-0.309627	-5.71999e-10
36439350	chr6:36439350:G:T	1.16289e-05	-1.04717	-1.58491
36439380	chr6:36439380:G:A	0.000116032	-0.331701	-5.71999e-10
36439735	chr6:36439735:C:G	3.31004e-05	-9.55289e-11	-1.58602
36440088	chr6:36440088:ACT:A	3.48785e-05	-9.55289e-11	-1.53369
36440217	chr6:36440217:G:A	0.000300687	2.1259	-1.5054
36440308	chr6:36440308:C:T	3.48629e-05	-9.55289e-11	-1.53414
36440337	chr6:36440337:G:A	6.11328e-05	-9.55289e-11	-0.972517
36440971	chr6:36440971:A:G	5.96359e-05	-9.55289e-11	-0.997307
36441800	chr6:36441800:A:C	3.31095e-05	-9.55289e-11	-1.58575
36441868	chr6:36441868:C:CTGAAA	0.000188348	1.68492	-1.53219
36441964	chr6:36441964:G:A	3.36996e-05	-9.55289e-11	-1.56808
36442275	chr6:36442275:C:T	3.3738e-05	-9.55289e-11	-1.56694
36442516	chr6:36442516:C:T	5.32007e-05	-9.55289e-11	-1.11149
36442531	chr6:36442531:G:C	3.53807e-05	-9.55289e-11	-1.5194
36442609	chr6:36442609:T:C	3.57186e-05	-9.55289e-11	-1.50989
36442748	chr6:36442748:C:T	3.31095e-05	-9.55289e-11	-1.58575
36442771	chr6:36442771:T:A	6.1112e-05	-9.55289e-11	-0.972857
36442884	chr6:36442884:G:A	4.13668e-05	-9.55289e-11	-1.36309
36443009	chr6:36443009:T:C	0.000161654	1.58618	-1.58628
36443503	chr6:36443503:G:A	0.000102225	-9.55289e-11	-0.458385
36443973	chr6:36443973:A:G	8.74512e-05	-9.55289e-11	-0.614485
36444314	chr6:36444314:C:T	5.4802e-05	-9.55289e-11	-1.08184
36444881	chr6:36444881:C:T	0.000830232	1.75919	-0.123054
36445234	chr6:36445234:C:T	5.53566e-05	-9.55289e-11	-1.07177
36445807	chr6:36445807:A:G	5.48368e-05	-9.55289e-11	-1.0812
36446168	chr6:36446168:A:G	9.09429e-06	-1.36812	-1.5098
36446188	chr6:36446188:G:A	6.03591e-05	-9.55289e-11	-0.985254
36446216	chr6:36446216:C:T	3.31093e-05	-9.55289e-11	-1.58575
36446220	chr6:36446220:A:G	0.000429365	2.40645	-1.42971
36446349	chr6:36446349:A:T	8.74726e-05	-9.55289e-11	-0.614239
36446531	chr6:36446531:A:T	5.96016e-05	0.3616	-1.35948
36446903	chr6:36446903:C:T	0.000153642	-0.0509426	-5.71999e-10
36447226	chr6:36447226:A:G	0.000107454	-0.408502	-5.71999e-10
36447247	chr6:36447247:T:C	3.57045e-05	-9.55289e-11	-1.51029
36447524	chr6:36447524:G:A	7.2172e-05	-9.55289e-11	-0.806513
36447864	chr6:36447864:G:A	4.85368e-05	-9.55289e-11	-1.20324
36448126	chr6:36448126:G:A	0.000468841	2.56388	-1.49918
36448733	chr6:36448733:G:A	0.00015861	1.56428	-1.5834
36448759	chr6:36448759:T:C	3.42939e-05	-9.55289e-11	-1.5506
36448768	chr6:36448768:G:A	9.22742e-05	-9.55289e-11	-0.5608
36448776	chr6:36448776:G:A	3.63616e-05	-1.49205	-5.71999e-10
36449633	chr6:36449633:T:G	3.58793e-05	-9.55289e-11	-1.50541
36450096	chr6:36450096:G:A	3.32913e-05	-9.55289e-11	-1.58027
36450143	chr6:36450143:A:G	0.00112963	3.44807	-1.50399
36450288	chr6:36450288:G:A	8.6522e-05	-9.55289e-11	-0.625166
36450294	chr6:36450294:C:T	3.3205e-05	-9.55289e-11	-1.58287
36450460	chr6:36450460:C:T	0.00115483	2.47011	-0.503965
36450593	chr6:36450593:C:T	0.000884649	3.06368	-1.36405
36450605	chr6:36450605:G:C	5.2715e-05	-9.55289e-11	-1.12066
36450607	chr6:36450607:T:C	5.28439e-05	-9.55289e-11	-1.11822
36450945	chr6:36450945:A:T	4.55321e-05	-9.55289e-11	-1.26715
36451098	chr6:36451098:G:A	3.75542e-05	-1.45978	-5.71999e-10
36451124	chr6:36451124:A:G	3.47018e-05	-9.55289e-11	-1.53878
36451789	chr6:36451789:C:T	3.85151e-05	-9.55289e-11	-1.43451
36452034	chr6:36452034:C:T	3.35226e-05	-9.55289e-11	-1.57335
36452171	chr6:36452171:TA:T	1.37336e-05	-0.893981	-1.57174
36452302	chr6:36452302:C:G	5.05268e-05	-1.16306	-5.71999e-10
36452444	chr6:36452444:A:G	0.00011307	-0.357561	-5.71999e-10
36452861	chr6:36452861:C:T	0.000348126	2.27391	-1.50691
36452933	chr6:36452933:G:A	9.46972e-05	-9.55289e-11	-0.534881
36453214	chr6:36453214:G:T	8.26672e-05	-9.55289e-11	-0.670743
36453592	chr6:36453592:G:A	5.35323e-05	-9.55289e-11	-1.10528
36453752	chr6:36453752:C:T	3.33707e-05	-9.55289e-11	-1.57789
36453806	chr6:36453806:G:A	3.34082e-05	-9.55289e-11	-1.57676
36453918	chr6:36453918:C:A	9.20613e-06	-1.37996	-1.48574
36453954	chr6:36453954:G:A	4.10561e-05	-1.37063	-5.71999e-10
36454146	chr6:36454146:T:C	7.26961e-05	-9.55289e-11	-0.799278
36454432	chr6:36454432:C:T	0.000153149	1.52891	-1.58307
36454490	chr6:36454490:T:C	3.65092e-05	-9.55289e-11	-1.488
36454662	chr6:36454662:G:A	0.000237286	-9.55289e-11	0.383702
36454677	chr6:36454677:T:C	0.000575646	2.63306	-1.36313
36454730	chr6:36454730:C:T	0.000640363	1.37647	-5.71999e-10
36454749	chr6:36454749:C:T	5.50296e-05	-9.55289e-11	-1.07769
36454795	chr6:36454795:G:A	0.000487867	2.466	-1.36152
36454943	chr6:36454943:C:T	8.80058e-05	-9.55289e-11	-0.608162
36454978	chr6:36454978:C:T	6.46544e-05	-9.55289e-11	-0.91651
36455211	chr6:36455211:C:G	3.31535e-05	-9.55289e-11	-1.58442
36455308	chr6:36455308:C:T	0.00151165	2.5317	-0.296309
36455402	chr6:36455402:C:T	3.8001e-05	-9.55289e-11	-1.44795
36456007	chr6:36456007:T:A	5.47463e-05	-9.55289e-11	-1.08286
36456570	chr6:36456570:C:T	4.4857e-05	-9.55289e-11	-1.28208
36456681	chr6:36456681:G:A	0.00173032	2.64352	-0.273021
36456888	chr6:36456888:A:C	5.80709e-05	0.461914	-1.48581
36456922	chr6:36456922:C:G	1.25487e-05	-0.984224	-1.57172
36457156	chr6:36457156:A:G	5.84201e-05	0.384159	-1.40206
36457183	chr6:36457183:C:G	4.68606e-05	-9.55289e-11	-1.23839
36457450	chr6:36457450:A:G	9.28982e-06	-1.36891	-1.48773
36457807	chr6:36457807:G:T	7.1548e-05	-9.55289e-11	-0.815197
36457970	chr6:36457970:T:C	4.0948e-05	-9.55289e-11	-1.37326
36458224	chr6:36458224:T:A	1.28469e-05	-0.979658	-1.55281
36458228	chr6:36458228:T:A	5.81057e-05	-9.55289e-11	-1.0233
36458253	chr6:36458253:C:T	8.41665e-05	-9.55289e-11	-0.652768
36458313	chr6:36458313:C:T	5.70228e-05	0.434769	-1.47688
36458406	chr6:36458406:T:C	0.000422183	2.54308	-1.5832
36458412	chr6:36458412:A:C	0.000118641	-9.55289e-11	-0.309467
36458494	chr6:36458494:G:T	0.000496908	2.7031	-1.58026
36459123	chr6:36459123:C:A	5.61248e-05	-9.55289e-11	-1.05799
36459273	chr6:36459273:T:C	3.73608e-05	-9.55289e-11	-1.46494
36459297	chr6:36459297:C:T	0.000174393	-9.55289e-11	0.0757462
36459499	chr6:36459499:C:T	5.72924e-05	0.428979	-1.46638
36459542	chr6:36459542:T:C	9.26104e-05	-9.55289e-11	-0.557164
36459547	chr6:36459547:A:G	0.00053472	1.19618	-5.71999e-10
36461311	chr6:36461311:T:A	0.000706359	2.8993	-1.42474
36461367	chr6:36461367:G:T	3.95203e-05	-9.55289e-11	-1.40875
36461500	chr6:36461500:A:G	0.000588796	1.29251	-5.71999e-10
36461596	chr6:36461596:A:G	0.000500704	1.7627	-0.632249
36461651	chr6:36461651:C:T	3.5706e-05	-9.55289e-11	-1.51025
36461773	chr6:36461773:A:T	9.21676e-05	-9.55289e-11	-0.561956
36461993	chr6:36461993:A:G	0.000759117	2.95317	-1.40657
36462010	chr6:36462010:G:A	3.49375e-05	-9.55289e-11	-1.532
36462312	chr6:36462312:G:A	8.22761e-05	-9.55289e-11	-0.675485
36462696	chr6:36462696:A:G	3.6307e-05	-1.49355	-5.71999e-10
36462783	chr6:36462783:A:G	5.40388e-05	0.354091	-1.44995
36462811	chr6:36462811:A:G	0.000376835	2.42049	-1.57425
36462817	chr6:36462817:G:A	3.47785e-05	-9.55289e-11	-1.53657
36462848	chr6:36462848:CTG:C	4.5045e-05	-9.55289e-11	-1.2779
36463053	chr6:36463053:G:T	9.32875e-05	-9.55289e-11	-0.549879
36463703	chr6:36463703:A:G	8.28436e-05	-9.55289e-11	-0.668611
36463722	chr6:36463722:A:G	9.02607e-06	-1.4164	-1.46905
36464184	chr6:36464184:A:G	3.44045e-05	-9.55289e-11	-1.54738
36464311	chr6:36464311:T:C	8.15068e-05	-9.55289e-11	-0.684879
36464748	chr6:36464748:G:C	6.39822e-05	-9.55289e-11	-0.926961
36464928	chr6:36464928:C:T	3.43764e-05	-9.55289e-11	-1.54819
36465115	chr6:36465115:A:G	0.000693995	1.73798	-0.281083
36465541	chr6:36465541:TTG:T	4.76192e-05	-9.55289e-11	-1.22233
36465631	chr6:36465631:A:G	9.27688e-06	-1.41831	-1.43973
36466475	chr6:36466475:G:A	9.65695e-05	-9.55289e-11	-0.515302
36466673	chr6:36466673:C:T	3.56996e-05	-9.55289e-11	-1.51043
36466742	chr6:36466742:T:TG	5.07645e-05	-9.55289e-11	-1.15837
36466815	chr6:36466815:T:C	3.45323e-05	-9.55289e-11	-1.54367
36466866	chr6:36466866:G:T	3.64664e-05	-9.55289e-11	-1.48917
36466902	chr6:36466902:C:T	4.93352e-05	0.241939	-1.42887
36467526	chr6:36467526:C:T	0.000309843	0.6505	-5.71999e-10
36467578	chr6:36467578:C:T	3.45821e-05	-9.55289e-11	-1.54223
36467814	chr6:36467814:T:C	9.64145e-05	-9.55289e-11	-0.516909
36468179	chr6:36468179:A:T	7.94948e-05	-9.55289e-11	-0.709873
36468240	chr6:36468240:G:T	8.72485e-05	-9.55289e-11	-0.616805
36468502	chr6:36468502:T:G	0.000641895	1.37886	-5.71999e-10
36468862	chr6:36468862:AG:A	4.95303e-05	-9.55289e-11	-1.18298
36469297	chr6:36469297:G:C	5.44455e-05	-1.08837	-5.71999e-10
36469320	chr6:36469320:G:A	8.9393e-05	0.733403	-1.32593
36469427	chr6:36469427:C:T	1.33273e-05	-0.926579	-1.56917
36469747	chr6:36469747:A:AT	9.67628e-05	-9.55289e-11	-0.513303
36469781	chr6:36469781:A:T	0.000448843	2.41355	-1.39244
36469902	chr6:36469902:C:T	4.48222e-05	-1.28286	-5.71999e-10
36469936	chr6:36469936:A:G	3.63242e-05	-9.55289e-11	-1.49308
36470072	chr6:36470072:G:T	0.000630698	1.36126	-5.71999e-10
36470692	chr6:36470692:C:T	9.50075e-05	-9.55289e-11	-0.531609
36470740	chr6:36470740:A:G	4.81126e-05	-9.55289e-11	-1.21202
36471057	chr6:36471057:A:C	3.33439e-05	-9.55289e-11	-1.57869
36471614	chr6:36471614:A:G	0.000400989	2.10948	-1.20111
36471968	chr6:36471968:C:A	3.30917e-05	-9.55289e-11	-1.58628
36472360	chr6:36472360:T:C	8.6618e-05	-9.55289e-11	-0.624057
36472599	chr6:36472599:AATGT:A	0.000411194	2.31064	-1.37714
36472766	chr6:36472766:A:G	3.31432e-05	-9.55289e-11	-1.58473
36473461	chr6:36473461:G:A	8.02334e-05	-9.55289e-11	-0.700625
36473697	chr6:36473697:T:C	0.0010215	2.20523	-0.361763
36474067	chr6:36474067:TTTTG:T	9.24667e-05	-9.55289e-11	-0.558717
36475713	chr6:36475713:TG:T	3.44448e-05	-9.55289e-11	-1.54621
36475866	chr6:36475866:A:G	4.20733e-05	-1.34615	-5.71999e-10
36476679	chr6:36476679:T:C	0.000341271	1.96959	-1.22247
36477511	chr6:36477511:C:T	8.0338e-06	-1.45554	-1.54637
36477875	chr6:36477875:G:A	0.000105003	1.13437	-1.56594
36478031	chr6:36478031:G:C	6.49168e-05	-9.55289e-11	-0.912459
36478328	chr6:36478328:G:A	6.80884e-05	-0.864758	-5.71999e-10
36478562	chr6:36478562:A:C	8.24223e-05	-9.55289e-11	-0.673709
36479198	chr6:36479198:G:C	0.00116742	2.96234	-0.985358
36479217	chr6:36479217:A:C	0.00019141	-9.55289e-11	0.16885
36479285	chr6:36479285:G:C	3.63281e-05	-1.49297	-5.71999e-10
36479510	chr6:36479510:A:G	0.000570687	2.64925	-1.38798
36480809	chr6:36480809:C:T	3.64787e-05	-1.48884	-5.71999e-10
36481101	chr6:36481101:G:GA	5.23772e-05	-1.12709	-5.71999e-10
36482542	chr6:36482542:G:T	8.14615e-05	-9.55289e-11	-0.685434
36482644	chr6:36482644:T:C	4.40656e-05	-9.55289e-11	-1.29989
36482648	chr6:36482648:GGACGT:G	0.00081613	1.87752	-0.258514
36482737	chr6:36482737:A:G	0.000410505	2.31286	-1.38104
36482924	chr6:36482924:T:C	5.68867e-05	0.39586	-1.44036
36483403	chr6:36483403:G:A	3.43597e-05	-9.55289e-11	-1.54868
36483560	chr6:36483560:G:A	9.01168e-05	-9.55289e-11	-0.584459
36483628	chr6:36483628:T:C	0.000494758	2.48558	-1.36707
36483753	chr6:36483753:A:C	0.000101647	-9.55289e-11	-0.464062
36484000	chr6:36484000:C:T	0.00137762	2.49538	-0.352832
36484114	chr6:36484114:T:G	1.26767e-05	-0.973307	-1.57249
36484365	chr6:36484365:CTCTT:C	1.36286e-05	-0.892662	-1.58073
36485374	chr6:36485374:A:G	4.84514e-05	-9.55289e-11	-1.205
36485787	chr6:36485787:T:C	0.000427231	2.11735	-1.14559
36486569	chr6:36486569:A:G	0.00141369	2.49885	-0.330462
36486687	chr6:36486687:C:G	3.55427e-05	-9.55289e-11	-1.51483
36487049	chr6:36487049:G:A	3.68044e-05	-9.55289e-11	-1.47995
36487051	chr6:36487051:T:C	4.64282e-05	-9.55289e-11	-1.24766
36488070	chr6:36488070:C:T	9.2375e-05	-9.55289e-11	-0.559709
36488253	chr6:36488253:A:G	8.14804e-05	-9.55289e-11	-0.685202
36488466	chr6:36488466:G:C	5.19369e-05	0.326367	-1.4619
36488707	chr6:36488707:T:C	8.5329e-05	-9.55289e-11	-0.639051
36489003	chr6:36489003:G:T	4.87535e-05	-9.55289e-11	-1.19879
36489108	chr6:36489108:T:G	3.40182e-05	-9.55289e-11	-1.55867
36489206	chr6:36489206:C:T	9.64567e-05	-9.55289e-11	-0.516471
36489448	chr6:36489448:C:T	3.36982e-05	-9.55289e-11	-1.56812
36489577	chr6:36489577:C:T	0.00196791	2.77437	-0.275206
36489701	chr6:36489701:T:TA	7.98227e-05	0.619769	-1.32553
36490189	chr6:36490189:T:C	4.75046e-05	-1.22474	-5.71999e-10
36490261	chr6:36490261:G:A	1.35691e-05	-0.939271	-1.5385
36490370	chr6:36490370:A:G	4.27711e-05	-9.55289e-11	-1.3297
36490674	chr6:36490674:A:T	4.71904e-05	-9.55289e-11	-1.23137
36490779	chr6:36490779:G:A	9.64122e-05	-9.55289e-11	-0.516933
36490875	chr6:36490875:C:T	0.000122819	1.29631	-1.57116
36491397	chr6:36491397:C:T	9.79445e-05	-9.55289e-11	-0.501164
36491689	chr6:36491689:C:T	0.000910054	1.74575	-0.0178083
36493558	chr6:36493558:A:C	3.50355e-05	-9.55289e-11	-1.5292
36494197	chr6:36494197:CT:C	1.43475e-05	-0.841102	-1.58089
36494230	chr6:36494230:G:A	0.00150253	2.48507	-0.255736
36494364	chr6:36494364:G:A	9.62638e-05	1.05236	-1.57083
36494785	chr6:36494785:T:C	3.64152e-05	-1.49058	-5.71999e-10
36494936	chr6:36494936:G:A	3.44019e-05	-9.55289e-11	-1.54745
36495066	chr6:36495066:T:C	3.44057e-05	-9.55289e-11	-1.54734
36495386	chr6:36495386:G:A	4.9499e-05	-9.55289e-11	-1.18361
36495387	chr6:36495387:CAGAG:C	7.83574e-05	-9.55289e-11	-0.724285
36496093	chr6:36496093:G:A	8.28058e-05	-9.55289e-11	-0.669067
36496174	chr6:36496174:G:T	0.000618805	1.34222	-5.71999e-10
36496462	chr6:36496462:A:G	6.28749e-05	-0.944419	-5.71999e-10
36496704	chr6:36496704:G:A	0.000105211	-0.145973	-0.283628
36497181	chr6:36497181:G:A	0.000410954	2.07399	-1.14107
36497603	chr6:36497603:C:T	3.79305e-05	-0.164637	-1.28517
36497992	chr6:36497992:T:C	3.42998e-05	-9.55289e-11	-1.55043
36498225	chr6:36498225:C:T	4.55505e-05	-9.55289e-11	-1.26674
36498300	chr6:36498300:A:T	6.93296e-05	-0.846693	-5.71999e-10
36498692	chr6:36498692:A:G	4.06087e-05	-9.55289e-11	-1.38158
36498747	chr6:36498747:C:G	0.00165617	2.62274	-0.296039
36498891	chr6:36498891:T:C	0.000547985	2.61143	-1.39074
36499010	chr6:36499010:C:A	8.72326e-06	-1.43443	-1.48515
36499097	chr6:36499097:T:C	4.58946e-05	-9.55289e-11	-1.25922
36499200	chr6:36499200:G:A	4.58599e-05	-9.55289e-11	-1.25997
36499335	chr6:36499335:C:T	0.000609058	1.32635	-5.71999e-10
36500356	chr6:36500356:A:G	1.26846e-05	-1.48296	-1.06221
36500839	chr6:36500839:T:C	0.00151475	2.50948	-0.272041
36501204	chr6:36501204:C:T	3.5951e-05	-9.55289e-11	-1.50341
36501344	chr6:36501344:A:G	5.06563e-05	0.287874	-1.44838
36501833	chr6:36501833:G:A	0.000156706	1.55441	-1.5856
36501974	chr6:36501974:G:T	0.0017173	2.60662	-0.243674
36501991	chr6:36501991:T:C	0.000104421	-9.55289e-11	-0.437131
36502044	chr6:36502044:C:T	3.66455e-05	-9.55289e-11	-1.48428
36502533	chr6:36502533:T:C	5.50647e-05	-9.55289e-11	-1.07706
36502663	chr6:36502663:T:C	9.69007e-05	-9.55289e-11	-0.511879
36502841	chr6:36502841:T:C	4.89371e-05	-9.55289e-11	-1.19503
36502990	chr6:36502990:G:A	3.86761e-05	-9.55289e-11	-1.43034
36503192	chr6:36503192:T:C	4.58599e-05	-9.55289e-11	-1.25997
36503208	chr6:36503208:C:T	0.000125315	1.33145	-1.58618
36503448	chr6:36503448:GTT:G	3.30936e-05	-9.55289e-11	-1.58622
36503449	chr6:36503449:T:TG	3.89677e-05	-9.55289e-11	-1.42283
36503808	chr6:36503808:A:AT	0.00154601	2.5644	-0.306532
36503862	chr6:36503862:T:C	0.00146367	2.49354	-0.290407
36504157	chr6:36504157:C:T	0.00161451	2.56729	-0.266064
36504482	chr6:36504482:A:T	4.75944e-05	0.215951	-1.4388
36504572	chr6:36504572:A:G	0.00153146	2.5221	-0.27369
36504653	chr6:36504653:T:TA	0.000179988	-9.55289e-11	0.107324
36504704	chr6:36504704:C:T	4.81534e-05	-9.55289e-11	-1.21117
36504715	chr6:36504715:A:G	1.34378e-05	-0.91847	-1.56902
36505011	chr6:36505011:C:G	3.62293e-05	-9.55289e-11	-1.4957
36505270	chr6:36505270:C:T	3.56812e-05	-9.55289e-11	-1.51094
36505434	chr6:36505434:G:A	8.84365e-05	-9.55289e-11	-0.60328
36505543	chr6:36505543:C:T	1.51185e-05	-0.788942	-1.58071
36505743	chr6:36505743:CT:C	5.03968e-05	-9.55289e-11	-1.16564
36506364	chr6:36506364:G:A	0.000512643	2.52671	-1.37269
36506422	chr6:36506422:T:C	0.000126191	1.33849	-1.58626
36506795	chr6:36506795:C:T	4.185e-05	-9.55289e-11	-1.35147
36507369	chr6:36507369:T:C	3.55548e-05	-9.55289e-11	-1.51449
36507390	chr6:36507390:T:C	8.99111e-05	-9.55289e-11	-0.586744
36507423	chr6:36507423:T:C	0.000484959	2.47923	-1.38073
36507743	chr6:36507743:T:C	1.32037e-05	-0.935942	-1.56912
36508311	chr6:36508311:T:C	4.76543e-05	-9.55289e-11	-1.22159
36508629	chr6:36508629:T:C	0.000700621	1.4664	-5.71999e-10
36508761	chr6:36508761:C:T	3.81317e-05	-9.55289e-11	-1.44452
36508815	chr6:36508815:A:G	4.77434e-05	0.244865	-1.46459
36508848	chr6:36508848:T:C	4.58869e-05	-9.55289e-11	-1.25939
36509052	chr6:36509052:CCTT:C	3.69846e-05	-9.55289e-11	-1.47506
36509189	chr6:36509189:T:C	6.38056e-05	-9.55289e-11	-0.929724
36509459	chr6:36509459:G:A	5.03089e-05	-9.55289e-11	-1.16738
36509483	chr6:36509483:G:A	0.00119116	2.36627	-0.369152
36509504	chr6:36509504:G:A	3.3534e-05	-9.55289e-11	-1.57301
36509520	chr6:36509520:A:G	0.00161478	2.52786	-0.226465
36509587	chr6:36509587:C:T	5.43436e-05	-9.55289e-11	-1.09024
36509803	chr6:36509803:A:C	0.000735953	1.5156	-5.71999e-10
36509902	chr6:36509902:G:A	0.00074417	1.71852	-0.19182
36510000	chr6:36510000:G:A	4.40676e-05	-9.55289e-11	-1.29984
36510149	chr6:36510149:A:G	0.000404827	2.09428	-1.17638
36510312	chr6:36510312:C:T	0.000810737	2.51147	-0.899091
36510409	chr6:36510409:A:G	0.00153782	2.54287	-0.290316
36510657	chr6:36510657:CT:C	0.00170511	2.62057	-0.264751
36510690	chr6:36510690:C:T	0.000251024	-9.55289e-11	0.439982
36510945	chr6:36510945:T:C	3.45728e-05	-9.55289e-11	-1.5425
36511021	chr6:36511021:C:A	0.00161394	2.60757	-0.306701
36511188	chr6:36511188:C:G	3.63251e-05	-1.49306	-5.71999e-10
36511397	chr6:36511397:C:A	3.36303e-05	-9.55289e-11	-1.57014
36511418	chr6:36511418:G:A	0.00100182	2.35608	-0.532077
36511584	chr6:36511584:C:T	3.70486e-05	-9.55289e-11	-1.47333
36512660	chr6:36512660:C:T	0.000692956	2.81454	-1.35914
36512939	chr6:36512939:C:T	3.86929e-05	-9.55289e-11	-1.42991
36513082	chr6:36513082:C:T	3.6569e-05	-9.55289e-11	-1.48636
36513310	chr6:36513310:G:A	5.55502e-05	-9.55289e-11	-1.06828
36513446	chr6:36513446:G:A	0.0012281	2.97547	-0.947811
36513549	chr6:36513549:G:A	8.30176e-05	-9.55289e-11	-0.666512
36513725	chr6:36513725:A:C	3.86562e-05	-9.55289e-11	-1.43086
36513983	chr6:36513983:G:A	5.72818e-05	0.137023	-1.1746
36514258	chr6:36514258:G:C	0.000103063	-9.55289e-11	-0.450222
36514487	chr6:36514487:G:C	0.000107703	-9.55289e-11	-0.40619
36515297	chr6:36515297:T:A	8.98703e-05	-9.55289e-11	-0.587198
36515944	chr6:36515944:C:T	3.45165e-05	-9.55289e-11	-1.54413
36515949	chr6:36515949:G:A	4.02173e-05	-9.55289e-11	-1.39127
36516475	chr6:36516475:G:A	4.97678e-05	0.265016	-1.44321
36516510	chr6:36516510:T:C	4.19787e-05	-9.55289e-11	-1.3484
36516523	chr6:36516523:G:A	3.35296e-05	-9.55289e-11	-1.57314
36516616	chr6:36516616:C:A	0.00155125	2.53188	-0.270623
36517009	chr6:36517009:GTTTC:G	6.55063e-05	-9.55289e-11	-0.90342
36517354	chr6:36517354:A:G	0.000107407	-9.55289e-11	-0.408942
36517360	chr6:36517360:G:A	3.84788e-05	-9.55289e-11	-1.43546
36517442	chr6:36517442:A:G	1.15314e-05	-1.4893	-1.15119
36518556	chr6:36518556:A:C	4.17986e-05	-1.3527	-5.71999e-10
36518602	chr6:36518602:G:A	9.5991e-05	-9.55289e-11	-0.521311
36519100	chr6:36519100:T:C	8.17968e-05	-9.55289e-11	-0.681327
36519140	chr6:36519140:A:G	0.00132616	3.04981	-0.945333
36519336	chr6:36519336:A:G	0.00187791	2.74154	-0.289189
36519636	chr6:36519636:AATATAG:A	4.33877e-05	-1.31539	-5.71999e-10
36519934	chr6:36519934:A:G	3.92607e-05	-9.55289e-11	-1.41534
36520664	chr6:36520664:T:C	0.00136379	2.42878	-0.296322
36520699	chr6:36520699:T:C	0.00106869	2.36549	-0.476866
36520734	chr6:36520734:C:T	8.99086e-05	-9.55289e-11	-0.586772
36520798	chr6:36520798:A:T	9.63666e-05	-9.55289e-11	-0.517405
36521429	chr6:36521429:G:A	0.000102159	-9.55289e-11	-0.459038
36521895	chr6:36521895:T:C	8.99721e-05	-9.55289e-11	-0.586066
36522356	chr6:36522356:G:A	0.00154179	2.52243	-0.267289
36522691	chr6:36522691:A:G	8.15924e-05	-9.55289e-11	-0.683829
36522702	chr6:36522702:G:A	0.000522295	2.55145	-1.37879
36522956	chr6:36522956:A:G	3.43356e-05	-0.910308	-0.639075
36523174	chr6:36523174:G:T	4.61333e-05	-9.55289e-11	-1.25403
36523337	chr6:36523337:A:G	4.75421e-05	-9.55289e-11	-1.22395
36523650	chr6:36523650:C:T	0.0014798	2.49965	-0.285552
36524239	chr6:36524239:A:T	3.43407e-05	-9.55289e-11	-1.54923
36524851	chr6:36524851:TG:T	3.85633e-05	-9.55289e-11	-1.43326
36524887	chr6:36524887:G:A	8.99086e-05	-9.55289e-11	-0.586772
36524993	chr6:36524993:G:A	6.757e-05	0.620935	-1.49334
36525047	chr6:36525047:A:G	0.00168681	2.59588	-0.250849
36525062	chr6:36525062:C:T	3.59818e-05	-9.55289e-11	-1.50255
36525316	chr6:36525316:C:T	3.76016e-05	-9.55289e-11	-1.45852
36525326	chr6:36525326:AT:A	0.00165605	2.62454	-0.297912
36525343	chr6:36525343:C:T	0.000307028	0.641373	-5.71999e-10
36525488	chr6:36525488:T:C	5.36933e-05	0.354409	-1.45669
36525553	chr6:36525553:C:T	0.000532909	2.56611	-1.37333
36525575	chr6:36525575:T:C	4.08351e-05	-9.55289e-11	-1.37602
36525843	chr6:36525843:G:A	3.61089e-05	-9.55289e-11	-1.49902
36526059	chr6:36526059:C:G	3.33391e-05	-9.55289e-11	-1.57884
36526276	chr6:36526276:G:A	5.14982e-05	-9.55289e-11	-1.14402
36526364	chr6:36526364:C:T	4.09467e-05	-9.55289e-11	-1.37329
36526451	chr6:36526451:G:A	0.00190313	2.71281	-0.247121
36526790	chr6:36526790:A:G	3.37677e-05	-9.55289e-11	-1.56606
36527020	chr6:36527020:T:C	0.000548921	2.58899	-1.3666
36527282	chr6:36527282:A:G	0.00179996	2.78588	-0.375931
36527539	chr6:36527539:T:C	4.42096e-05	-1.29662	-5.71999e-10
36527633	chr6:36527633:T:C	8.56756e-05	-9.55289e-11	-0.634998
36527925	chr6:36527925:C:T	0.00152503	2.59492	-0.350717
36527992	chr6:36527992:C:T	0.000134549	-0.183639	-5.71999e-10
36528203	chr6:36528203:T:C	0.00177413	2.60444	-0.208943
36528554	chr6:36528554:TCC:T	3.33499e-05	-9.55289e-11	-1.57851
36528602	chr6:36528602:A:G	4.69292e-05	0.220827	-1.45775
36528926	chr6:36528926:G:A	6.88291e-05	-9.55289e-11	-0.853939
36529118	chr6:36529118:C:A	0.000107688	-9.55289e-11	-0.406332
36529135	chr6:36529135:C:G	0.00147487	2.52832	-0.317553
36529297	chr6:36529297:T:C	0.0007618	1.55012	-5.71999e-10
36529630	chr6:36529630:A:G	6.39369e-05	-9.55289e-11	-0.927668
36529698	chr6:36529698:AG:A	3.33206e-05	-9.55289e-11	-1.57939
36529728	chr6:36529728:T:C	9.63462e-05	-9.55289e-11	-0.517618
36529758	chr6:36529758:T:C	3.76444e-05	-1.45738	-5.71999e-10
36529884	chr6:36529884:C:T	9.76841e-05	-9.55289e-11	-0.503826
36529999	chr6:36529999:G:A	3.33323e-05	-9.55289e-11	-1.57904
36530011	chr6:36530011:C:T	3.33638e-05	-9.55289e-11	-1.57809
36530584	chr6:36530584:C:T	3.43479e-05	-9.55289e-11	-1.54903
36530646	chr6:36530646:C:T	3.62106e-05	-9.55289e-11	-1.49621
36530689	chr6:36530689:TTC:T	3.57559e-05	-9.55289e-11	-1.50885
36530782	chr6:36530782:C:T	4.54011e-05	-9.55289e-11	-1.27003
36530991	chr6:36530991:G:A	3.71408e-05	-9.55289e-11	-1.47085
36531372	chr6:36531372:GA:G	0.00156341	2.58719	-0.318131
36531397	chr6:36531397:G:A	0.00029341	0.596007	-5.71999e-10
36531691	chr6:36531691:G:A	0.00140622	2.46759	-0.304494
36531794	chr6:36531794:C:T	0.000334879	1.96624	-1.23803
36531814	chr6:36531814:T:C	4.79157e-05	-9.55289e-11	-1.21612
36531852	chr6:36531852:C:T	0.001487	2.54103	-0.322078
36532083	chr6:36532083:A:G	0.00046697	2.44415	-1.38345
36532205	chr6:36532205:G:A	6.31981e-05	-9.55289e-11	-0.939292
36532398	chr6:36532398:A:T	9.95488e-05	-9.55289e-11	-0.484918
36532500	chr6:36532500:A:G	0.00150922	2.5039	-0.270115
36532508	chr6:36532508:G:A	4.52944e-05	-9.55289e-11	-1.27238
36532687	chr6:36532687:T:A	1.35529e-05	-0.909522	-1.56944
36533022	chr6:36533022:C:T	3.52652e-05	-9.55289e-11	-1.52267
36533081	chr6:36533081:AAG:A	7.33359e-05	-9.55289e-11	-0.790515
36533083	chr6:36533083:G:A	0.000461207	1.04828	-5.71999e-10
36533724	chr6:36533724:A:C	1.49824e-05	-0.797795	-1.58089
36533841	chr6:36533841:A:G	3.43576e-05	-9.55289e-11	-1.54874
36533904	chr6:36533904:A:G	9.76841e-05	-9.55289e-11	-0.503826
36534104	chr6:36534104:A:G	0.000692994	1.45546	-5.71999e-10
36534435	chr6:36534435:G:A	8.96133e-05	-9.55289e-11	-0.590061
36534528	chr6:36534528:C:T	9.56464e-05	-9.55289e-11	-0.524907
36534722	chr6:36534722:C:T	3.32129e-05	-9.55289e-11	-1.58263
36534809	chr6:36534809:A:AC	0.000344106	1.95528	-1.19989
36534866	chr6:36534866:T:A	3.33418e-05	-9.55289e-11	-1.57875
36534976	chr6:36534976:A:G	6.54034e-05	-9.55289e-11	-0.904991
36535081	chr6:36535081:AGATT:A	0.000218133	-9.55289e-11	0.29954
36535205	chr6:36535205:A:C	0.000108524	-9.55289e-11	-0.398593
36535380	chr6:36535380:C:T	6.90225e-05	-9.55289e-11	-0.851133
36535413	chr6:36535413:C:CA	0.000569487	1.83412	-0.574948
36535566	chr6:36535566:A:G	3.62784e-05	-1.49434	-5.71999e-10
36535988	chr6:36535988:TTAAAA:T	3.33184e-05	-9.55289e-11	-1.57946
36536564	chr6:36536564:G:A	0.000103358	-9.55289e-11	-0.447364
36536682	chr6:36536682:C:T	1.98167e-05	-0.703554	-1.39549
36537141	chr6:36537141:G:A	4.94213e-05	-1.18518	-5.71999e-10
36537155	chr6:36537155:A:G	0.000107583	-9.55289e-11	-0.407304
36537760	chr6:36537760:A:G	4.0439e-05	-9.55289e-11	-1.38577
36537813	chr6:36537813:C:T	0.00168687	2.64967	-0.304605
36538095	chr6:36538095:C:T	4.51973e-05	0.184755	-1.45928
36538289	chr6:36538289:G:A	3.68813e-05	-1.47786	-5.71999e-10
36538398	chr6:36538398:C:T	4.01776e-05	-9.55289e-11	-1.39226
36538630	chr6:36538630:G:A	3.36646e-05	-9.55289e-11	-1.56912
36538710	chr6:36538710:A:G	0.000415981	2.34504	-1.39997
36539112	chr6:36539112:G:GCA	0.000994071	2.83752	-1.02128
36539148	chr6:36539148:G:A	8.83604e-05	-9.55289e-11	-0.604141
36539278	chr6:36539278:G:A	4.43134e-05	0.14289	-1.43717
36539607	chr6:36539607:A:G	6.39598e-05	-9.55289e-11	-0.927311
36540321	chr6:36540321:C:T	3.86825e-05	-9.55289e-11	-1.43018
36540447	chr6:36540447:A:G	0.00125008	2.34065	-0.295248
36540455	chr6:36540455:A:G	3.33391e-05	-9.55289e-11	-1.57884
36540545	chr6:36540545:G:C	0.00125366	2.36582	-0.317555
36540862	chr6:36540862:C:A	3.43531e-05	-9.55289e-11	-1.54887
36540863	chr6:36540863:C:T	6.7327e-05	-0.876004	-5.71999e-10
36540864	chr6:36540864:G:A	3.30939e-05	-9.55289e-11	-1.58622
36540982	chr6:36540982:T:C	3.33391e-05	-9.55289e-11	-1.57884
36541180	chr6:36541180:G:A	3.45954e-05	-9.55289e-11	-1.54184
36541275	chr6:36541275:T:C	0.000826075	2.14818	-0.517061
36541420	chr6:36541420:T:C	3.35148e-05	-9.55289e-11	-1.57358
36541474	chr6:36541474:T:C	3.96089e-05	-9.55289e-11	-1.40651
36541599	chr6:36541599:C:T	0.00126432	2.38437	-0.327644
36541953	chr6:36541953:C:G	3.39992e-05	-9.55289e-11	-1.55923
36541974	chr6:36541974:A:G	4.55728e-05	-0.0274899	-1.23876
36542089	chr6:36542089:C:T	8.44766e-06	-1.44054	-1.51114
36542819	chr6:36542819:G:A	0.000121399	-0.286483	-5.71999e-10
36542823	chr6:36542823:A:G	4.45373e-05	0.157757	-1.44699
36542840	chr6:36542840:G:A	4.69887e-05	-9.55289e-11	-1.23566
36542850	chr6:36542850:A:G	0.000729758	2.72899	-1.22184
36543213	chr6:36543213:C:T	8.34112e-05	-9.55289e-11	-0.661782
36543614	chr6:36543614:A:G	4.52617e-05	0.162762	-1.43587
36543729	chr6:36543729:C:T	9.01799e-05	-9.55289e-11	-0.583758
36544250	chr6:36544250:T:C	3.44886e-05	-9.55289e-11	-1.54494
36545085	chr6:36545085:T:G	0.0012791	2.45959	-0.391238
36545190	chr6:36545190:G:A	0.000856069	2.16908	-0.502294
36545701	chr6:36545701:C:T	4.58599e-05	-9.55289e-11	-1.25997
36545981	chr6:36545981:C:G	5.43981e-05	0.479628	-1.56886
36546126	chr6:36546126:C:A	3.82464e-05	-9.55289e-11	-1.44151
36546199	chr6:36546199:G:A	4.78623e-05	-9.55289e-11	-1.21724
36546318	chr6:36546318:C:A	2.65738e-05	-0.311241	-1.4944
36546587	chr6:36546587:C:T	8.0093e-05	-9.55289e-11	-0.702377
36546817	chr6:36546817:A:G	0.000174007	-9.55289e-11	0.0735324
36547704	chr6:36547704:A:C	1.23012e-05	-1.31533	-1.26054
36547761	chr6:36547761:A:C	0.000187715	-9.55289e-11	0.149359
36548143	chr6:36548143:T:G	7.68742e-05	-9.55289e-11	-0.743396
36548250	chr6:36548250:T:C	5.97638e-05	-0.995164	-5.71999e-10
36548526	chr6:36548526:A:G	3.54635e-05	-9.55289e-11	-1.51706
36548538	chr6:36548538:A:C	1.37148e-05	-0.921266	-1.54583
36548590	chr6:36548590:T:C	3.78194e-05	-9.55289e-11	-1.45274
36548650	chr6:36548650:G:A	5.85845e-05	-9.55289e-11	-1.01509
36549069	chr6:36549069:A:C	3.90541e-05	-9.55289e-11	-1.42062
36549195	chr6:36549195:G:A	3.38794e-05	-9.55289e-11	-1.56276
36550272	chr6:36550272:A:C	3.34318e-05	-9.55289e-11	-1.57606
36550503	chr6:36550503:G:C	8.05418e-05	-9.55289e-11	-0.696789
36550567	chr6:36550567:T:C	3.53103e-05	-9.55289e-11	-1.52139
36550631	chr6:36550631:A:G	0.000206102	-9.55289e-11	0.242808
36551160	chr6:36551160:G:A	8.29981e-06	-1.40741	-1.56192
36551271	chr6:36551271:C:T	3.76258e-05	-9.55289e-11	-1.45787
36551303	chr6:36551303:C:T	3.31533e-05	-9.55289e-11	-1.58442
36551336	chr6:36551336:G:A	3.94381e-05	-9.55289e-11	-1.41083
36551522	chr6:36551522:C:T	0.000476208	1.08029	-5.71999e-10
36551801	chr6:36551801:T:A	5.98181e-05	-9.55289e-11	-0.994257
36552616	chr6:36552616:T:C	3.34665e-05	-9.55289e-11	-1.57502
36552967	chr6:36552967:C:T	3.30921e-05	-9.55289e-11	-1.58627
36552972	chr6:36552972:G:T	5.45942e-05	-9.55289e-11	-1.08564
36552985	chr6:36552985:C:A	3.86409e-05	-9.55289e-11	-1.43125
36553183	chr6:36553183:A:T	3.3096e-05	-9.55289e-11	-1.58615
36553257	chr6:36553257:T:C	3.79751e-05	-9.55289e-11	-1.44863
36553293	chr6:36553293:A:G	6.42026e-05	-9.55289e-11	-0.923522
36553372	chr6:36553372:G:A	3.34519e-05	-9.55289e-11	-1.57546
36553586	chr6:36553586:G:A	3.32145e-05	-9.55289e-11	-1.58258
36553766	chr6:36553766:A:G	4.53449e-05	-9.55289e-11	-1.27127
36554165	chr6:36554165:T:C	5.25692e-05	-9.55289e-11	-1.12343
36554441	chr6:36554441:A:G	3.6122e-05	-9.55289e-11	-1.49866
36554562	chr6:36554562:G:A	7.79904e-05	0.847001	-1.57598
36554672	chr6:36554672:G:A	3.31707e-05	-9.55289e-11	-1.5839
36554792	chr6:36554792:G:A	7.19292e-05	0.765746	-1.57563
36554889	chr6:36554889:G:A	3.4422e-05	-9.55289e-11	-1.54687
36554989	chr6:36554989:A:G	3.7764e-05	-1.45421	-5.71999e-10
36555030	chr6:36555030:C:T	3.3312e-05	-9.55289e-11	-1.57965
36555072	chr6:36555072:T:C	3.76914e-05	-9.55289e-11	-1.45613
36555210	chr6:36555210:TA:T	3.31162e-05	-9.55289e-11	-1.58554
36555526	chr6:36555526:C:A	8.12495e-05	-9.55289e-11	-0.68804
36555747	chr6:36555747:C:T	3.33665e-05	-9.55289e-11	-1.57801
36556054	chr6:36556054:C:A	3.31071e-05	-9.55289e-11	-1.58582
36556096	chr6:36556096:C:T	4.03915e-05	-1.38695	-5.71999e-10
36556107	chr6:36556107:A:T	6.9174e-05	0.731902	-1.58084
36556111	chr6:36556111:CTT:C	3.37045e-05	-9.55289e-11	-1.56794
36556298	chr6:36556298:A:G	3.33522e-05	-9.55289e-11	-1.57844
36556699	chr6:36556699:T:C	3.30988e-05	-9.55289e-11	-1.58607
36556746	chr6:36556746:T:C	6.31004e-05	-9.55289e-11	-0.940838
36556940	chr6:36556940:G:A	3.31418e-05	-9.55289e-11	-1.58477
36557125	chr6:36557125:T:C	3.37599e-05	-9.55289e-11	-1.56629
36557134	chr6:36557134:A:G	8.39334e-05	0.763981	-1.41952
36557270	chr6:36557270:C:A	4.25022e-05	-9.55289e-11	-1.33601
36557474	chr6:36557474:A:G	3.30917e-05	-9.55289e-11	-1.58628
36557496	chr6:36557496:C:T	5.69574e-05	-9.55289e-11	-1.04326
36557578	chr6:36557578:G:A	0.000148709	-1.41742	1.33385
36557588	chr6:36557588:C:T	0.000156741	-9.55289e-11	-0.0309721
36558186	chr6:36558186:C:T	5.752e-05	-9.55289e-11	-1.03343
36558190	chr6:36558190:C:T	7.26465e-05	-9.55289e-11	-0.79996
36558269	chr6:36558269:T:A	5.69567e-05	-9.55289e-11	-1.04327
36558620	chr6:36558620:T:C	0.000721967	1.78845	-0.292039
36558686	chr6:36558686:G:C	3.49009e-05	-9.55289e-11	-1.53305
36558730	chr6:36558730:G:A	3.76481e-05	-1.45728	-5.71999e-10
36558991	chr6:36558991:A:G	3.61381e-05	-9.55289e-11	-1.49822
36559063	chr6:36559063:CAG:C	3.87635e-05	-9.55289e-11	-1.42809
36559332	chr6:36559332:T:C	0.000317707	-9.55289e-11	0.675565
36559412	chr6:36559412:A:G	3.68767e-05	-9.55289e-11	-1.47799
36559485	chr6:36559485:C:G	3.50739e-05	-9.55289e-11	-1.52811
36559773	chr6:36559773:A:G	6.09817e-05	-9.55289e-11	-0.974991
36559853	chr6:36559853:T:C	1.33233e-05	-1.45663	-1.03942
36559909	chr6:36559909:C:T	0.000796344	-9.55289e-11	1.59447
36560501	chr6:36560501:A:G	3.64409e-05	-9.55289e-11	-1.48987
36560505	chr6:36560505:C:T	7.18236e-05	-9.55289e-11	-0.811352
36560591	chr6:36560591:T:C	7.01267e-05	-9.55289e-11	-0.835261
36560759	chr6:36560759:A:G	7.03882e-05	-9.55289e-11	-0.83154
36560831	chr6:36560831:C:A	7.19804e-05	-9.55289e-11	-0.809171
36561022	chr6:36561022:G:A	2.86515e-05	-1.41025	-0.320113
36561254	chr6:36561254:C:T	7.18906e-05	-9.55289e-11	-0.81042
36561313	chr6:36561313:C:T	7.10984e-05	-9.55289e-11	-0.821501
36561416	chr6:36561416:C:T	4.00422e-05	-9.55289e-11	-1.39563
36561735	chr6:36561735:G:A	0.000121847	-0.282802	-5.71999e-10
36561799	chr6:36561799:C:A	0.000149394	-9.55289e-11	-0.0789795
36561810	chr6:36561810:C:A	5.80839e-05	-9.55289e-11	-1.02368
36562135	chr6:36562135:T:C	7.44502e-05	-9.55289e-11	-0.775435
36562181	chr6:36562181:A:C	7.21417e-05	-9.55289e-11	-0.806933
36562545	chr6:36562545:C:T	5.88922e-05	-9.55289e-11	-1.00986
36562643	chr6:36562643:A:G	2.83553e-05	-1.41096	-0.329789
36562826	chr6:36562826:T:C	2.85187e-05	-1.40397	-0.331033
36562952	chr6:36562952:T:C	7.35992e-05	-9.55289e-11	-0.786932
36562988	chr6:36562988:G:A	5.39287e-05	-9.55289e-11	-1.0979
36563017	chr6:36563017:A:C	6.77107e-05	-9.55289e-11	-0.870321
36563071	chr6:36563071:T:C	2.80086e-05	-1.42189	-0.331161
36563147	chr6:36563147:A:G	7.71186e-05	-9.55289e-11	-0.740221
36563151	chr6:36563151:A:G	7.77611e-05	-9.55289e-11	-0.731924
36563417	chr6:36563417:C:T	3.44207e-05	-9.55289e-11	-1.54691
36563829	chr6:36563829:C:A	0.000153803	-0.0498941	-5.71999e-10
36564102	chr6:36564102:C:T	4.2216e-05	-9.55289e-11	-1.34277
36564114	chr6:36564114:G:A	0.000227549	0.341799	-5.71999e-10
36564177	chr6:36564177:C:T	7.22391e-05	-9.55289e-11	-0.805583
36564236	chr6:36564236:C:T	2.76315e-05	-1.4059	-0.360712
36564359	chr6:36564359:T:C	8.75955e-05	-9.55289e-11	-0.612836
36564416	chr6:36564416:T:C	7.10728e-05	-9.55289e-11	-0.821861
36564695	chr6:36564695:T:G	3.60647e-05	-9.55289e-11	-1.50025
36564802	chr6:36564802:T:C	3.31308e-05	-9.55289e-11	-1.5851
36564875	chr6:36564875:G:A	5.97989e-05	-9.55289e-11	-0.994578
36564960	chr6:36564960:T:C	2.99366e-05	-1.39714	-0.28934
36565259	chr6:36565259:A:G	7.45465e-05	-9.55289e-11	-0.774142
36565532	chr6:36565532:C:T	4.19436e-05	-9.55289e-11	-1.34924
36565589	chr6:36565589:G:A	7.44245e-05	-9.55289e-11	-0.77578
36565679	chr6:36565679:G:A	7.00637e-05	-9.55289e-11	-0.83616
36566170	chr6:36566170:T:C	4.52556e-05	-9.55289e-11	-1.27324
36566231	chr6:36566231:T:C	4.99125e-05	-9.55289e-11	-1.17529
36566232	chr6:36566232:G:A	3.8927e-05	-9.55289e-11	-1.42388
36566305	chr6:36566305:C:A	7.21633e-05	-9.55289e-11	-0.806634
36566672	chr6:36566672:G:A	7.27743e-05	-9.55289e-11	-0.798203
36566686	chr6:36566686:T:G	7.29912e-05	-9.55289e-11	-0.795227
36566793	chr6:36566793:C:T	4.21538e-05	-9.55289e-11	-1.34424
36566927	chr6:36566927:G:C	0.000214941	0.284799	-5.71999e-10
36567077	chr6:36567077:T:C	0.00025871	-9.55289e-11	0.470141
36567174	chr6:36567174:C:T	3.61721e-05	-9.55289e-11	-1.49728
36567369	chr6:36567369:C:T	4.00524e-05	-9.55289e-11	-1.39538
36567569	chr6:36567569:A:C	0.000262787	-9.55289e-11	0.485777
36567580	chr6:36567580:G:C	0.000242667	-9.55289e-11	0.406124
36567813	chr6:36567813:A:G	5.79365e-05	-9.55289e-11	-1.02622
36567833	chr6:36567833:A:C	0.000277124	-9.55289e-11	0.538899
36567911	chr6:36567911:G:A	0.000219868	0.233632	0.0738315
36567938	chr6:36567938:T:C	3.76452e-05	-9.55289e-11	-1.45736
36568020	chr6:36568020:G:A	3.43606e-05	-9.55289e-11	-1.54865
36568040	chr6:36568040:C:T	4.34571e-05	-9.55289e-11	-1.31379
36568056	chr6:36568056:C:T	0.000242904	-9.55289e-11	0.407101
36568106	chr6:36568106:C:T	0.000235465	-9.55289e-11	0.375997
36568122	chr6:36568122:C:A	7.64286e-05	-9.55289e-11	-0.749208
36568330	chr6:36568330:A:T	2.74405e-05	-1.39839	-0.375152
36568401	chr6:36568401:T:C	0.000216896	-9.55289e-11	0.293853
36568645	chr6:36568645:T:C	0.000252708	-9.55289e-11	0.446668
36568658	chr6:36568658:C:G	4.68326e-05	-9.55289e-11	-1.23899
36568671	chr6:36568671:C:T	8.76761e-05	0.971334	-1.58325
36568727	chr6:36568727:G:A	3.57632e-05	-1.45509	-0.0535559
36568755	chr6:36568755:C:A	5.80579e-05	-9.55289e-11	-1.02413
36569079	chr6:36569079:C:T	0.000189054	-9.55289e-11	0.156469
36569127	chr6:36569127:C:T	0.000310796	-9.55289e-11	0.653572
36569152	chr6:36569152:C:T	4.06625e-05	-9.55289e-11	-1.38026
36569177	chr6:36569177:C:T	4.09591e-05	-9.55289e-11	-1.37299
36569581	chr6:36569581:G:A	4.61371e-05	-9.55289e-11	-1.25395
36569956	chr6:36569956:A:G	0.00437887	1.30028	1.9987
36570041	chr6:36570041:G:A	0.000107047	-9.55289e-11	-0.412299
36570424	chr6:36570424:A:G	0.000169362	-9.55289e-11	0.0464739
36570618	chr6:36570618:T:G	4.44839e-05	-0.431514	-0.858923
36570717	chr6:36570717:G:C	4.64948e-05	-9.55289e-11	-1.24622
36570719	chr6:36570719:A:G	0.000116295	-0.329433	-5.71999e-10
36571147	chr6:36571147:C:T	0.000179926	-9.55289e-11	0.106982
36571298	chr6:36571298:C:A	6.26143e-05	-1.45546	0.506888
36571566	chr6:36571566:T:C	0.000172628	-9.55289e-11	0.0655746
36571702	chr6:36571702:G:C	4.78488e-05	-9.55289e-11	-1.21752
36572416	chr6:36572416:C:G	6.22502e-05	-1.45674	0.502334
36572936	chr6:36572936:T:A	0.000165634	-9.55289e-11	0.0242159
36573144	chr6:36573144:G:A	0.00017596	-9.55289e-11	0.0846926
36573288	chr6:36573288:T:C	0.000172846	-9.55289e-11	0.0668343
36573354	chr6:36573354:G:A	0.000174015	-9.55289e-11	0.0735748
36573545	chr6:36573545:G:A	0.000185876	-9.55289e-11	0.139517
36573609	chr6:36573609:A:G	0.000194292	-9.55289e-11	0.183794
36573768	chr6:36573768:C:T	0.00018792	-9.55289e-11	0.150449
36573816	chr6:36573816:T:C	0.000175885	-9.55289e-11	0.0842676
36573935	chr6:36573935:C:T	4.00338e-05	-9.55289e-11	-1.39584
36574023	chr6:36574023:A:G	3.73644e-05	-9.55289e-11	-1.46485
36574700	chr6:36574700:T:C	0.00014752	-9.55289e-11	-0.0915983
36575159	chr6:36575159:C:T	5.91351e-05	-1.48674	0.481004
36575203	chr6:36575203:C:T	0.000549466	-9.55289e-11	1.22338
36575324	chr6:36575324:G:A	0.000267398	0.503174	-5.71999e-10
36575402	chr6:36575402:A:G	3.62844e-05	-1.49418	-5.71999e-10
36575475	chr6:36575475:C:T	3.96397e-05	-9.55289e-11	-1.40573
36575476	chr6:36575476:G:A	0.000285229	-9.55289e-11	0.567726
36575489	chr6:36575489:T:C	0.000158022	-9.55289e-11	-0.0228324
36575921	chr6:36575921:G:A	8.0385e-05	-9.55289e-11	-0.698738
36576041	chr6:36576041:A:C	0.000166264	-9.55289e-11	0.0280109
36576052	chr6:36576052:G:A	0.000157251	-9.55289e-11	-0.0277199
36576297	chr6:36576297:G:A	3.96855e-05	-9.55289e-11	-1.40458
36576558	chr6:36576558:T:A	0.000180457	-9.55289e-11	0.109929
36576621	chr6:36576621:G:A	0.000166482	-9.55289e-11	0.0293202
36576669	chr6:36576669:G:T	0.000155062	-9.55289e-11	-0.0417407
36576821	chr6:36576821:A:C	5.73181e-05	-9.55289e-11	-1.03695
36576912	chr6:36576912:G:C	0.000157623	-9.55289e-11	-0.0253601
36577478	chr6:36577478:C:G	0.000547746	-9.55289e-11	1.22025
36577719	chr6:36577719:T:A	0.000172914	-9.55289e-11	0.0672264
36577723	chr6:36577723:G:A	4.82092e-05	-9.55289e-11	-1.21001
36577782	chr6:36577782:T:C	0.000157718	-9.55289e-11	-0.0247573
36577818	chr6:36577818:A:AG	0.00017075	-9.55289e-11	0.0546342
36577842	chr6:36577842:T:A	0.000160074	-9.55289e-11	-0.00992755
36578001	chr6:36578001:C:A	4.96057e-05	-9.55289e-11	-1.18146
36578246	chr6:36578246:C:T	0.000116534	-0.327384	-5.71999e-10
36578794	chr6:36578794:T:A	3.9993e-05	-9.55289e-11	-1.39686
36578876	chr6:36578876:A:G	5.62786e-05	-1.48181	0.426562
36579164	chr6:36579164:T:G	0.00384226	1.0407	2.12755
36579504	chr6:36579504:T:C	0.00013359	-9.55289e-11	-0.190791
36579671	chr6:36579671:A:G	9.69659e-05	-9.55289e-11	-0.511206
36580329	chr6:36580329:CT:C	0.000124539	-9.55289e-11	-0.260947
36580351	chr6:36580351:C:T	3.33327e-05	-9.55289e-11	-1.57903
36580448	chr6:36580448:A:G	3.3249e-05	-9.55289e-11	-1.58154
36580691	chr6:36580691:G:A	0.000249519	-0.344183	0.778154
36580757	chr6:36580757:C:T	9.97785e-05	-9.55289e-11	-0.482612
36580791	chr6:36580791:C:T	2.38706e-05	-0.68976	-1.22316
36581116	chr6:36581116:C:T	3.41667e-05	-9.55289e-11	-1.55431
36581673	chr6:36581673:A:G	7.88137e-05	-9.55289e-11	-0.718479
36581742	chr6:36581742:G:A	3.30991e-05	-9.55289e-11	-1.58606
36581743	chr6:36581743:G:A	2.02715e-05	-0.749482	-1.32687
36581931	chr6:36581931:G:A	1.9227e-05	-0.835574	-1.29368
36581975	chr6:36581975:A:G	1.92364e-05	-0.784328	-1.34443
36582503	chr6:36582503:A:AAG	1.90723e-05	-0.803504	-1.33382
36582510	chr6:36582510:G:A	1.88337e-05	-0.836361	-1.31355
36582593	chr6:36582593:A:G	1.70557e-05	-0.825458	-1.42362
36582904	chr6:36582904:C:T	5.48748e-05	0.289911	-1.37042
36583593	chr6:36583593:A:C	5.11566e-05	0.253491	-1.40416
36583861	chr6:36583861:G:T	4.07701e-05	-9.55289e-11	-1.37762
36584490	chr6:36584490:C:G	1.92561e-05	-0.757257	-1.37048
36584527	chr6:36584527:T:C	2.06383e-05	-0.741637	-1.31678
36584557	chr6:36584557:G:A	3.6533e-05	-1.48735	-5.71999e-10
36584799	chr6:36584799:C:G	3.39041e-05	-9.55289e-11	-1.56203
36584814	chr6:36584814:T:C	1.89476e-05	-0.814753	-1.32914
36584815	chr6:36584815:G:A	5.86826e-05	0.320778	-1.3342
36585092	chr6:36585092:G:A	1.91459e-05	-0.797074	-1.3364
36585234	chr6:36585234:AT:A	1.89559e-05	-0.814846	-1.3286
36585432	chr6:36585432:G:T	1.8298e-05	-0.826571	-1.3522
36585639	chr6:36585639:T:C	1.87876e-05	-0.827492	-1.32488
36585694	chr6:36585694:AC:A	5.64067e-05	0.346991	-1.39997
36585898	chr6:36585898:C:T	2.76892e-05	-0.805829	-0.958694
36585973	chr6:36585973:C:T	5.52838e-05	0.512589	-1.58567
36586253	chr6:36586253:A:G	1.81557e-05	-0.845974	-1.34061
36586463	chr6:36586463:A:C	5.40375e-05	0.433993	-1.52988
36586512	chr6:36586512:G:A	1.83464e-05	-0.812329	-1.3638
36586532	chr6:36586532:A:G	0.000183191	0.124964	-5.71999e-10
36587209	chr6:36587209:C:T	4.37183e-05	0.088065	-1.39586
36587258	chr6:36587258:T:C	1.80853e-05	-0.828242	-1.36223
36587465	chr6:36587465:A:G	1.87067e-05	-0.807952	-1.34873
36587645	chr6:36587645:C:T	0.000108117	-9.55289e-11	-0.402352
36588016	chr6:36588016:A:G	0.000179962	-9.55289e-11	0.107183
36588037	chr6:36588037:C:T	1.85245e-05	-0.841908	-1.32456
36588321	chr6:36588321:C:T	4.41399e-05	-9.55289e-11	-1.2982
36588538	chr6:36588538:T:C	1.85461e-05	-0.813474	-1.35183
36588709	chr6:36588709:C:T	1.74452e-05	-0.666223	-1.56028
36588792	chr6:36588792:A:G	1.69961e-05	-0.89001	-1.36257
36588877	chr6:36588877:G:A	3.30918e-05	-9.55289e-11	-1.58628
36588953	chr6:36588953:T:C	1.64106e-05	-0.949946	-1.33769
36589082	chr6:36589082:C:T	4.18e-05	-9.55289e-11	-1.35267
36589573	chr6:36589573:G:T	3.52376e-05	-9.55289e-11	-1.52345
36589803	chr6:36589803:C:A	1.78153e-05	-0.860352	-1.34516
36590012	chr6:36590012:G:A	3.80651e-05	-1.44627	-5.71999e-10
36590038	chr6:36590038:A:G	1.92428e-05	-0.774337	-1.35409
36590171	chr6:36590171:T:C	1.86638e-05	-0.86141	-1.29757
36590580	chr6:36590580:G:GT	2.49504e-05	-0.901034	-0.967642
36591187	chr6:36591187:T:C	1.9245e-05	-0.716246	-1.41207
36591266	chr6:36591266:AAAAC:A	1.54746e-05	-0.775638	-1.57073
36591459	chr6:36591459:C:T	0.000154246	-9.55289e-11	-0.0470167
36591513	chr6:36591513:C:T	0.000109342	-9.55289e-11	-0.391081
36593264	chr6:36593264:A:T	0.00018192	0.238897	-0.120894
36593329	chr6:36593329:C:T	3.31939e-05	-9.55289e-11	-1.5832
36593425	chr6:36593425:A:G	4.80872e-05	-1.21255	-5.71999e-10
36593599	chr6:36593599:C:T	7.46399e-05	-0.77289	-5.71999e-10
36594244	chr6:36594244:G:C	5.92543e-05	0.339994	-1.34372
36594832	chr6:36594832:T:G	0.000110715	-9.55289e-11	-0.378611
36594991	chr6:36594991:G:A	0.000142734	-9.55289e-11	-0.124582
36595066	chr6:36595066:G:C	0.00026949	0.419992	0.0909729
36595176	chr6:36595176:C:T	4.34479e-05	-9.55289e-11	-1.314
36595205	chr6:36595205:T:C	7.76956e-06	-1.4619	-1.57346
36595217	chr6:36595217:A:G	1.89388e-05	-0.563256	-1.5811
36595261	chr6:36595261:T:G	4.49428e-05	-9.55289e-11	-1.28017
36595337	chr6:36595337:G:A	3.30999e-05	-9.55289e-11	-1.58604
36595352	chr6:36595352:T:C	0.000934412	-9.55289e-11	1.75435
36595383	chr6:36595383:T:C	1.96353e-05	-0.531833	-1.5764
36595637	chr6:36595637:A:G	2.06051e-05	-0.478358	-1.58167
36595852	chr6:36595852:A:G	1.92738e-05	-0.544153	-1.58266
36596032	chr6:36596032:GTTC:G	1.91302e-05	-0.553735	-1.58056
36596150	chr6:36596150:C:T	6.82008e-05	-9.55289e-11	-0.863109
36596308	chr6:36596308:G:A	1.89606e-05	-0.558862	-1.58434
36596644	chr6:36596644:T:C	2.1046e-05	-0.468364	-1.57049
36596686	chr6:36596686:A:G	3.68005e-05	-9.55289e-11	-1.48005
36597417	chr6:36597417:T:C	4.7078e-05	-9.55289e-11	-1.23376
36597511	chr6:36597511:A:ATACT	1.90518e-05	-0.557454	-1.58095
36597531	chr6:36597531:C:G	4.0949e-05	-1.37324	-5.71999e-10
36597682	chr6:36597682:T:C	1.8804e-05	-0.572934	-1.57856
36597827	chr6:36597827:T:G	0.000136988	0.293815	-0.459485
36598053	chr6:36598053:A:G	1.89126e-05	-0.564035	-1.5817
36598586	chr6:36598586:G:A	0.00022493	0.405462	-0.0752392
36598798	chr6:36598798:C:T	5.82344e-05	0.238982	-1.26007
36599347	chr6:36599347:T:C	1.99725e-05	-0.514266	-1.57694
36602268	chr6:36602268:T:G	4.82454e-05	-9.55289e-11	-1.20927
36602425	chr6:36602425:G:A	1.86287e-05	-0.580547	-1.58031
36602589	chr6:36602589:T:C	5.23243e-05	0.336072	-1.46418
36602930	chr6:36602930:G:C	0.000231225	0.357824	-5.71999e-10
36603095	chr6:36603095:A:G	3.46884e-05	-9.55289e-11	-1.53916
36603377	chr6:36603377:C:G	6.15083e-05	-9.55289e-11	-0.966393
36603927	chr6:36603927:A:AAT	6.01226e-05	0.282766	-1.27195
36604030	chr6:36604030:T:C	1.96391e-05	-0.528174	-1.57987
36604132	chr6:36604132:T:C	2.06139e-05	-0.482424	-1.57718
36604153	chr6:36604153:C:T	0.000307895	-9.55289e-11	0.644194
36604232	chr6:36604232:C:T	1.86639e-05	-0.579641	-1.57933
36604563	chr6:36604563:G:A	7.84377e-05	-1.40496	0.681702
36604830	chr6:36604830:C:G	1.84955e-05	-0.585464	-1.58257
36604982	chr6:36604982:C:T	4.21359e-05	-9.55289e-11	-1.34467
36605243	chr6:36605243:G:A	2.08895e-05	-0.46567	-1.58065
36605735	chr6:36605735:AGTT:A	4.27673e-05	-9.55289e-11	-1.32979
36605773	chr6:36605773:A:C	0.000290519	0.492264	0.0938395
36605872	chr6:36605872:G:T	1.96521e-05	-0.525671	-1.58171
36605905	chr6:36605905:G:GA	3.30938e-05	-9.55289e-11	-1.58622
36605976	chr6:36605976:A:G	1.98343e-05	-0.519311	-1.57884
36606045	chr6:36606045:G:C	5.2341e-05	0.135798	-1.26358
36606740	chr6:36606740:A:G	1.93641e-05	-0.541608	-1.58053
36606826	chr6:36606826:T:C	1.96596e-05	-0.527063	-1.57994
36606834	chr6:36606834:C:T	3.82695e-05	-1.44091	-5.71999e-10
36607055	chr6:36607055:A:T	7.46933e-05	-1.42206	0.649881
36607092	chr6:36607092:G:T	2.29266e-05	-0.371768	-1.5815
36607957	chr6:36607957:C:T	6.05122e-05	-9.55289e-11	-0.98272
36608376	chr6:36608376:G:A	0.000114095	-9.55289e-11	-0.348535
36608637	chr6:36608637:C:T	0.000125224	-9.55289e-11	-0.25546
36608701	chr6:36608701:C:T	0.000299759	0.443129	0.174284
36608857	chr6:36608857:T:C	4.4045e-05	-1.30035	-5.71999e-10
36609052	chr6:36609052:A:C	0.000161785	0.000701458	-5.71999e-10
36609600	chr6:36609600:C:T	1.91126e-05	-0.555189	-1.58003
36610214	chr6:36610214:T:C	1.92754e-05	-0.544058	-1.58268
36610233	chr6:36610233:T:C	3.64364e-05	-1.49	-5.71999e-10
36610314	chr6:36610314:A:G	0.000319347	0.492795	0.187917
36610408	chr6:36610408:A:G	0.000432072	0.618322	0.364704
36610729	chr6:36610729:T:C	1.92478e-05	-0.54757	-1.5806
36611173	chr6:36611173:G:A	3.45227e-05	-9.55289e-11	-1.54395
36611366	chr6:36611366:C:T	4.1948e-05	-9.55289e-11	-1.34913
36611475	chr6:36611475:C:T	5.42237e-05	0.256911	-1.34936
36611496	chr6:36611496:G:A	1.93012e-05	-0.544567	-1.58083
36611617	chr6:36611617:A:G	3.34082e-05	-9.55289e-11	-1.57676
36611737	chr6:36611737:C:T	5.03892e-05	-1.16579	-5.71999e-10
36611859	chr6:36611859:C:T	0.000101736	-9.55289e-11	-0.463188
36612248	chr6:36612248:C:T	3.6558e-05	-1.48666	-5.71999e-10
36612336	chr6:36612336:T:G	3.79217e-05	-1.45004	-5.71999e-10
36612418	chr6:36612418:T:C	4.41347e-05	-9.55289e-11	-1.29832
36612430	chr6:36612430:C:T	4.58055e-05	-9.55289e-11	-1.26116
36612443	chr6:36612443:T:C	1.9575e-05	-0.529249	-1.58207
36612458	chr6:36612458:A:G	1.9163e-05	-0.551084	-1.5815
36612602	chr6:36612602:G:C	2.04256e-05	-0.483563	-1.58521
36613372	chr6:36613372:A:G	1.58348e-05	-1.47455	-0.848804
36613448	chr6:36613448:A:G	1.97727e-05	-0.520441	-1.58082
36614372	chr6:36614372:A:G	2.48052e-05	-0.290334	-1.58418
36614474	chr6:36614474:C:A	2.28057e-05	-0.372587	-1.58597
36614486	chr6:36614486:A:G	2.39859e-05	-0.322599	-1.5855
36615150	chr6:36615150:A:C	1.91222e-05	-0.550629	-1.58409
36615158	chr6:36615158:C:T	0.000238867	0.39034	-5.71999e-10
36615452	chr6:36615452:GATAATC:G	5.42892e-05	0.258471	-1.34971
36615508	chr6:36615508:A:G	1.94395e-05	-0.539292	-1.57897
36615561	chr6:36615561:G:A	3.7643e-05	-9.55289e-11	-1.45742
36615674	chr6:36615674:G:C	7.15098e-05	-0.815731	-5.71999e-10
36615946	chr6:36615946:G:A	4.46878e-05	-9.55289e-11	-1.28587
36615962	chr6:36615962:C:T	2.34105e-05	-0.348059	-1.58432
36616308	chr6:36616308:A:G	1.90638e-05	-0.557098	-1.58068
36616597	chr6:36616597:CAA:C	0.000140158	-0.142792	-5.71999e-10
36616837	chr6:36616837:T:C	0.000220418	0.386031	-0.0760699
36616962	chr6:36616962:A:G	0.000216619	0.271344	0.0212284
36617543	chr6:36617543:A:G	0.000109439	-9.55289e-11	-0.390194
36618293	chr6:36618293:G:A	5.42866e-05	0.227676	-1.31896
36618317	chr6:36618317:C:T	1.97579e-05	-0.521092	-1.58092
36618360	chr6:36618360:C:CA	4.45567e-05	-9.55289e-11	-1.2888
36618546	chr6:36618546:A:G	2.01123e-05	-0.503671	-1.58056
36618633	chr6:36618633:C:A	6.2161e-05	-0.955837	-5.71999e-10
36618815	chr6:36618815:C:G	0.000136061	-0.172462	-5.71999e-10
36618855	chr6:36618855:A:G	1.98181e-05	-0.51797	-1.581
36619983	chr6:36619983:T:C	1.8774e-05	-0.579804	-1.57329
36620217	chr6:36620217:G:A	1.87621e-05	-0.571219	-1.58251
36620363	chr6:36620363:C:T	5.0176e-05	0.138916	-1.30894
36620526	chr6:36620526:G:A	3.33049e-05	-9.55289e-11	-1.57986
36621232	chr6:36621232:G:A	2.56053e-05	-0.258404	-1.58436
36621563	chr6:36621563:G:C	3.91233e-05	-0.394278	-1.02457
36621725	chr6:36621725:C:T	1.35392e-05	-1.07096	-1.40901
36622126	chr6:36622126:C:T	0.000156524	-0.0323539	-5.71999e-10
36623351	chr6:36623351:C:A	5.41504e-05	-1.0938	-5.71999e-10
36623352	chr6:36623352:T:A	5.40985e-05	-1.09476	-5.71999e-10
36623582	chr6:36623582:C:T	2.43311e-05	-0.307709	-1.5861
36624450	chr6:36624450:G:A	4.66192e-05	-0.696741	-0.546812
36624542	chr6:36624542:C:T	2.378e-05	-0.33731	-1.57941
36624885	chr6:36624885:T:C	2.25911e-05	-0.387573	-1.58043
36625407	chr6:36625407:G:T	2.18177e-05	-0.422535	-1.58031
36625810	chr6:36625810:G:A	1.97742e-05	-0.525434	-1.57575
36625831	chr6:36625831:A:G	3.81286e-05	-0.66668	-0.777922
36625934	chr6:36625934:C:G	8.50667e-05	-9.55289e-11	-0.64213
36626001	chr6:36626001:T:TTTA	3.34305e-05	-9.55289e-11	-1.5761
36626099	chr6:36626099:C:A	0.000141913	-0.130351	-5.71999e-10
36626143	chr6:36626143:G:A	2.23079e-05	-0.397303	-1.58332
36626509	chr6:36626509:A:G	2.14532e-05	-0.436314	-1.58338
36626648	chr6:36626648:C:T	0.000170847	0.0552018	-5.71999e-10
36627508	chr6:36627508:G:C	2.06372e-05	-0.477319	-1.58115
36628071	chr6:36628071:C:A	2.15506e-05	-0.431389	-1.58378
36628557	chr6:36628557:G:T	5.55733e-05	-9.55289e-11	-1.06786
36628871	chr6:36628871:A:G	2.26406e-05	-1.40833	-0.557491
36629383	chr6:36629383:C:T	0.000141138	-9.55289e-11	-0.135826
36629422	chr6:36629422:G:A	3.65771e-05	-9.55289e-11	-1.48614
36629918	chr6:36629918:A:G	5.85597e-05	0.401663	-1.41718
36630401	chr6:36630401:A:C	7.52466e-05	-0.152397	-0.612398
36630432	chr6:36630432:G:A	5.21838e-05	0.431037	-1.56183
36630989	chr6:36630989:G:T	2.03471e-05	-0.488504	-1.58413
36631041	chr6:36631041:C:G	0.000107044	-9.55289e-11	-0.412324
36631233	chr6:36631233:T:C	5.03755e-05	-0.0304621	-1.1356
36631234	chr6:36631234:C:A	9.49651e-05	-9.55289e-11	-0.532056
36631819	chr6:36631819:T:C	5.47068e-05	0.225876	-1.30945
36632013	chr6:36632013:C:T	3.31064e-05	-9.55289e-11	-1.58584
36632035	chr6:36632035:C:T	0.00114164	-9.55289e-11	1.95465
36632659	chr6:36632659:G:A	0.000326621	0.703235	-5.71999e-10
36633310	chr6:36633310:A:G	0.000106117	-0.42102	-5.71999e-10
36633426	chr6:36633426:A:G	3.52373e-05	-0.301908	-1.22155
36633435	chr6:36633435:C:T	0.000197232	-0.052328	0.251143
36633668	chr6:36633668:A:G	3.16693e-05	-1.36774	-0.26248
36633679	chr6:36633679:C:G	6.69792e-05	-0.046589	-0.834595
36634468	chr6:36634468:T:C	6.42511e-05	-9.55289e-11	-0.922766
36634645	chr6:36634645:A:T	6.08834e-05	0.149703	-1.12631
36634842	chr6:36634842:C:T	3.6992e-05	-9.55289e-11	-1.47486
36634902	chr6:36634902:A:G	3.88876e-05	-1.42489	-5.71999e-10
36635113	chr6:36635113:G:T	3.31622e-05	-9.55289e-11	-1.58415
36635406	chr6:36635406:T:C	3.30923e-05	-9.55289e-11	-1.58626
36635476	chr6:36635476:AATAC:A	6.8499e-05	-9.55289e-11	-0.858746
36635608	chr6:36635608:C:T	9.58962e-05	-9.55289e-11	-0.522299
36635624	chr6:36635624:T:C	2.39098e-05	-0.671909	-1.23937
36635755	chr6:36635755:C:A	5.23783e-05	-9.55289e-11	-1.12707
36635858	chr6:36635858:CAAGCA:C	0.000102324	-9.55289e-11	-0.457422
36636034	chr6:36636034:G:A	7.09979e-05	-9.55289e-11	-0.822916
36636174	chr6:36636174:T:C	5.28751e-05	-9.55289e-11	-1.11763
36636190	chr6:36636190:A:C	9.35921e-05	-9.55289e-11	-0.546619
36636410	chr6:36636410:G:C	4.85972e-05	-9.55289e-11	-1.202
36636421	chr6:36636421:C:T	0.000252962	0.651723	-0.204048
36636553	chr6:36636553:T:C	6.02394e-05	-9.55289e-11	-0.987238
36636907	chr6:36636907:C:T	0.000207537	0.249744	-5.71999e-10
36638222	chr6:36638222:G:A	4.51015e-05	-9.55289e-11	-1.27665
36638425	chr6:36638425:G:A	2.53224e-05	-0.517658	-1.33622
36638683	chr6:36638683:CAT:C	8.43044e-05	-9.55289e-11	-0.651131
36638709	chr6:36638709:AGTT:A	0.000207433	0.618521	-0.36928
36638962	chr6:36638962:G:A	0.000117348	-9.55289e-11	-0.320425
36639319	chr6:36639319:A:G	0.000224036	0.326241	-5.71999e-10
36639322	chr6:36639322:T:C	9.91785e-05	-0.13105	-0.357594
36639354	chr6:36639354:T:C	9.71005e-05	-0.509819	-5.71999e-10
36639509	chr6:36639509:C:T	8.1459e-05	-9.55289e-11	-0.685466
36639570	chr6:36639570:T:C	4.29821e-05	-9.55289e-11	-1.32478
36639619	chr6:36639619:C:T	8.46166e-05	-9.55289e-11	-0.647435
36639863	chr6:36639863:A:G	6.30507e-05	-9.55289e-11	-0.941626
36639944	chr6:36639944:C:G	2.52088e-05	-0.479738	-1.37863
36640027	chr6:36640027:G:A	2.26182e-05	-0.523167	-1.44364
36640348	chr6:36640348:C:T	6.48913e-05	-9.55289e-11	-0.912852
36640453	chr6:36640453:T:C	6.25165e-05	-9.55289e-11	-0.950135
36640504	chr6:36640504:C:T	0.000187861	-9.55289e-11	0.150138
36641296	chr6:36641296:C:CA	0.000247705	0.426672	-5.71999e-10
36641298	chr6:36641298:T:C	0.000255284	0.45681	-5.71999e-10
36641380	chr6:36641380:C:T	5.42769e-05	-9.55289e-11	-1.09147
36641676	chr6:36641676:C:T	2.86163e-05	-1.09021	-0.641382
36641821	chr6:36641821:C:T	0.000213966	0.280251	-5.71999e-10
36641941	chr6:36641941:A:C	4.24998e-05	-9.55289e-11	-1.33607
36642185	chr6:36642185:G:A	5.86789e-05	-9.55289e-11	-1.01349
36644263	chr6:36644263:C:T	8.66387e-06	-1.48375	-1.44266
36644428	chr6:36644428:G:A	2.89178e-05	-0.313105	-1.408
36644546	chr6:36644546:G:A	0.000365564	-0.198859	1.01474
36644760	chr6:36644760:C:T	0.00212923	-9.55289e-11	2.57795
36644951	chr6:36644951:C:T	1.29085e-05	-1.40041	-1.12727
36645062	chr6:36645062:CTT:C	4.08006e-05	-9.55289e-11	-1.37687
36645157	chr6:36645157:C:CT	5.86437e-05	0.0571445	-1.07123
36645886	chr6:36645886:C:CT	7.15973e-05	0.683504	-1.49801
36646322	chr6:36646322:G:A	4.7084e-05	-1.23363	-5.71999e-10
36646495	chr6:36646495:G:A	0.000565668	-0.0323578	1.2848
36646549	chr6:36646549:A:C	0.00470043	-1.37602	4.74586
36646550	chr6:36646550:A:C	2.6626e-05	-1.10911	-0.694567
36646638	chr6:36646638:T:C	0.000519473	-9.55289e-11	1.16725
36646807	chr6:36646807:A:G	3.45718e-05	-9.55289e-11	-1.54253
36647053	chr6:36647053:A:C	5.5585e-05	-9.55289e-11	-1.06765
36647148	chr6:36647148:C:T	4.16316e-05	-9.55289e-11	-1.35671
36647367	chr6:36647367:T:C	3.30934e-05	-9.55289e-11	-1.58623
36647376	chr6:36647376:T:C	3.32066e-05	-9.55289e-11	-1.58282
36647898	chr6:36647898:T:C	0.000102724	0.57896	-1.03248
36648864	chr6:36648864:G:A	2.52315e-05	-1.49114	-0.366334
36648979	chr6:36648979:A:G	3.32161e-05	-9.55289e-11	-1.58253
36649227	chr6:36649227:T:C	0.00018308	0.124358	-5.71999e-10
36649573	chr6:36649573:T:C	8.1264e-05	-9.55289e-11	-0.687863
36649692	chr6:36649692:A:G	3.31006e-05	-9.55289e-11	-1.58601
36649875	chr6:36649875:T:C	0.000120528	-0.637349	0.343666
36650003	chr6:36650003:T:C	0.000394239	-0.256761	1.14815
36650239	chr6:36650239:G:A	0.000216912	-0.337853	0.631781
36650324	chr6:36650324:C:T	0.00010474	-0.294513	-0.13957
36650491	chr6:36650491:T:C	9.58497e-06	-1.47579	-1.34958
36650641	chr6:36650641:A:G	0.000186671	-9.55289e-11	0.143783
36651044	chr6:36651044:C:T	0.00159994	0.961996	1.33016
36651324	chr6:36651324:T:C	8.46427e-05	-9.55289e-11	-0.647126
36651574	chr6:36651574:T:A	3.52836e-05	-0.112863	-1.40929
36651613	chr6:36651613:T:A	9.02663e-05	1.00342	-1.58622
36652106	chr6:36652106:T:C	0.000104818	1.12723	-1.56057
36652288	chr6:36652288:C:T	1.22564e-05	-0.993348	-1.58617
36652371	chr6:36652371:A:G	9.03e-05	0.999438	-1.58187
36652391	chr6:36652391:TCCACCTGCCTTGGCCTC:T	0.000112626	1.18162	-1.54311
36652510	chr6:36652510:G:A	5.19616e-05	-9.55289e-11	-1.13506
36652663	chr6:36652663:C:T	3.91599e-05	-0.0769907	-1.34092
36652813	chr6:36652813:T:C	3.59212e-05	-9.55289e-11	-1.50424
36652900	chr6:36652900:C:T	0.000223387	-9.55289e-11	0.323341
36653223	chr6:36653223:G:A	0.000222759	-9.55289e-11	0.320525
36653262	chr6:36653262:A:G	0.000125853	1.3214	-1.57185
36653366	chr6:36653366:A:G	1.29162e-05	-1.48272	-1.04437
36653401	chr6:36653401:T:C	0.000118003	1.23879	-1.55364
36653634	chr6:36653634:A:G	0.000115857	1.21654	-1.54975
36653670	chr6:36653670:G:A	0.000114735	1.20432	-1.54726
36653756	chr6:36653756:T:C	9.23715e-06	-1.33779	-1.52455
36654150	chr6:36654150:T:C	3.31229e-05	-9.55289e-11	-1.58534
36654484	chr6:36654484:A:G	3.58792e-05	-9.55289e-11	-1.50541
36654507	chr6:36654507:T:A	0.00105031	-9.55289e-11	1.87127
36654508	chr6:36654508:A:T	0.00103304	-9.55289e-11	1.85469
36654536	chr6:36654536:C:T	0.000111056	1.18071	-1.55624
36654772	chr6:36654772:G:A	0.000106156	1.13525	-1.55591
36654900	chr6:36654900:A:C	7.73597e-05	0.64142	-1.37852
36654950	chr6:36654950:T:G	5.47357e-05	-9.55289e-11	-1.08305
36655097	chr6:36655097:C:G	2.50088e-05	-0.293585	-1.57275
36655190	chr6:36655190:C:T	0.000427021	-9.55289e-11	0.971269
36655251	chr6:36655251:T:C	3.32445e-05	-9.55289e-11	-1.58167
36655306	chr6:36655306:A:G	7.69717e-05	0.618132	-1.36026
36655347	chr6:36655347:T:C	3.79833e-05	0.103688	-1.55211
36655466	chr6:36655466:A:T	3.72963e-05	0.0845585	-1.55123
36655494	chr6:36655494:C:T	0.000296345	-9.55289e-11	0.605957
36655561	chr6:36655561:G:A	4.47188e-05	-0.646367	-0.638805
36655979	chr6:36655979:C:T	3.59475e-05	0.0457037	-1.54921
36656049	chr6:36656049:A:G	0.000101755	-0.290156	-0.172843
36656334	chr6:36656334:C:T	8.70749e-06	-1.47598	-1.4454
36656803	chr6:36656803:T:C	0.000381231	-9.55289e-11	0.857841
36656936	chr6:36656936:G:A	8.70403e-06	-1.47803	-1.44375
36657244	chr6:36657244:A:G	8.59179e-06	-1.47775	-1.45701
36657319	chr6:36657319:GGGGTTGT:G	5.53487e-05	-9.55289e-11	-1.07191
36657429	chr6:36657429:A:G	8.72192e-06	-1.48256	-1.43717
36657495	chr6:36657495:T:C	8.6137e-06	-1.47766	-1.45455
36657605	chr6:36657605:T:C	8.70317e-06	-1.47394	-1.44794
36657785	chr6:36657785:G:A	0.000352051	0.333948	0.444261
36658083	chr6:36658083:G:A	0.000196513	-9.55289e-11	0.195162
36658319	chr6:36658319:T:C	8.46241e-06	-1.48206	-1.46787
36659106	chr6:36659106:G:A	0.0002324	-9.55289e-11	0.362893
36659155	chr6:36659155:G:C	9.05272e-06	-1.36377	-1.51873
36659272	chr6:36659272:C:G	4.25762e-05	-9.55289e-11	-1.33427
36659276	chr6:36659276:A:G	0.00023601	0.186999	0.19131
36659633	chr6:36659633:C:T	6.82198e-05	-0.862831	-5.71999e-10
36659706	chr6:36659706:C:T	0.00014108	0.505145	-0.641385
36659822	chr6:36659822:T:C	0.000621836	-0.0381433	1.38525
36660095	chr6:36660095:T:C	9.045e-06	-1.36653	-1.51683
36660113	chr6:36660113:T:C	9.29091e-06	-1.49084	-1.36569
36660327	chr6:36660327:G:A	5.79016e-05	-9.55289e-11	-1.02682
36660399	chr6:36660399:C:G	5.44856e-05	-9.55289e-11	-1.08763
36660895	chr6:36660895:C:T	1.33839e-05	-0.952738	-1.53878
36661176	chr6:36661176:G:A	0.000347549	0.134825	0.630517
36661667	chr6:36661667:C:T	7.05995e-05	0.736771	-1.56531
36661740	chr6:36661740:T:C	0.00178843	-1.2649	3.66843
36661870	chr6:36661870:G:A	3.33833e-05	-9.55289e-11	-1.57751
36661937	chr6:36661937:C:T	6.36889e-05	0.637796	-1.56935
36661995	chr6:36661995:C:T	3.66628e-05	-9.55289e-11	-1.4838
36662056	chr6:36662056:T:C	2.63219e-05	-0.68643	-1.12873
36662591	chr6:36662591:A:T	2.7595e-05	-0.709804	-1.05813
36662687	chr6:36662687:G:A	8.87174e-06	-1.31846	-1.58423
36662788	chr6:36662788:T:C	0.000181535	-9.55289e-11	0.115882
36662998	chr6:36662998:C:T	4.57611e-05	-9.55289e-11	-1.26213
36663232	chr6:36663232:G:A	9.22624e-05	-0.560929	-5.71999e-10
36663695	chr6:36663695:G:A	7.08586e-05	-9.55289e-11	-0.82488
36664186	chr6:36664186:C:G	3.64811e-05	-1.48877	-5.71999e-10
36664207	chr6:36664207:G:A	0.00157482	-1.25276	3.52909
36664360	chr6:36664360:C:T	0.000179936	-9.55289e-11	0.107038
36664499	chr6:36664499:G:C	0.000203605	-1.2739	1.50452
36664568	chr6:36664568:G:A	7.61705e-05	-9.55289e-11	-0.752591
36664705	chr6:36664705:C:T	5.91401e-05	0.570753	-1.57641
36664753	chr6:36664753:A:G	0.000270008	-1.23021	1.74309
36664911	chr6:36664911:C:T	2.40632e-05	-0.759365	-1.14552
36665921	chr6:36665921:A:G	2.74316e-05	-0.693834	-1.08004
36666384	chr6:36666384:CT:C	0.000260475	-1.2295	1.70644
36666682	chr6:36666682:G:A	2.19542e-05	-0.78018	-1.21643
36666924	chr6:36666924:T:C	7.70992e-05	-9.55289e-11	-0.740473
36666969	chr6:36666969:G:C	0.000190796	-9.55289e-11	0.165641
36667184	chr6:36667184:C:A	3.30938e-05	-9.55289e-11	-1.58622
36667816	chr6:36667816:G:T	0.000196811	-9.55289e-11	0.196678
36667975	chr6:36667975:G:A	4.0051e-05	-9.55289e-11	-1.39541
36668044	chr6:36668044:G:A	3.69244e-05	-1.47669	-5.71999e-10
36668252	chr6:36668252:T:C	3.57153e-05	-9.55289e-11	-1.50999
36668303	chr6:36668303:T:C	0.000228896	0.517225	-0.169521
36668954	chr6:36668954:G:A	3.57133e-05	-9.55289e-11	-1.51004
36669484	chr6:36669484:T:C	0.000109264	-9.55289e-11	-0.3918
36669488	chr6:36669488:C:A	3.8209e-05	-9.55289e-11	-1.44249
36669548	chr6:36669548:T:C	2.37399e-05	-0.92997	-0.988439
36669820	chr6:36669820:T:C	1.13726e-05	-1.0894	-1.56496
36669855	chr6:36669855:G:A	2.44558e-05	-0.482062	-1.40664
36669899	chr6:36669899:C:T	2.41436e-05	-0.507907	-1.39364
36670074	chr6:36670074:C:T	4.3972e-05	-9.55289e-11	-1.30201
36670350	chr6:36670350:A:G	3.58875e-05	-9.55289e-11	-1.50518
36670398	chr6:36670398:G:A	4.12336e-05	0.201602	-1.56791
36670859	chr6:36670859:G:A	2.44989e-05	-0.961382	-0.925557
36670992	chr6:36670992:T:C	3.31486e-05	-9.55289e-11	-1.58456
36671096	chr6:36671096:T:C	4.04739e-05	-9.55289e-11	-1.38491
36671135	chr6:36671135:G:A	4.26015e-05	-9.55289e-11	-1.33368
36671224	chr6:36671224:C:T	0.000105613	-9.55289e-11	-0.42578
36671449	chr6:36671449:G:A	4.35663e-05	-9.55289e-11	-1.31128
36671631	chr6:36671631:C:T	3.77359e-05	-9.55289e-11	-1.45495
36671849	chr6:36671849:G:A	4.74937e-05	-9.55289e-11	-1.22497
36672355	chr6:36672355:T:G	1.8891e-05	-0.891061	-1.25582
36672411	chr6:36672411:G:A	2.08291e-05	-0.809979	-1.23924
36672464	chr6:36672464:C:T	1.27171e-05	-1.11169	-1.43093
36672495	chr6:36672495:A:T	2.0023e-05	-0.850741	-1.23794
36672808	chr6:36672808:A:T	7.08538e-05	-0.567407	-0.25754
36672991	chr6:36672991:G:C	4.8564e-05	-9.55289e-11	-1.20268
36673317	chr6:36673317:C:T	0.000241297	-9.55289e-11	0.400463
36673361	chr6:36673361:A:G	2.65328e-05	-0.805642	-1.00154
36673454	chr6:36673454:T:G	1.14681e-05	-1.06909	-1.57691
36673503	chr6:36673503:G:A	0.000468352	-9.55289e-11	1.06365
36673632	chr6:36673632:C:T	4.98826e-05	-9.55289e-11	-1.17589
36673956	chr6:36673956:T:C	1.26311e-05	-1.44429	-1.10511
36673977	chr6:36673977:A:C	1.18018e-05	-1.05536	-1.56196
36674014	chr6:36674014:G:C	1.89035e-05	-0.873234	-1.27298
36674152	chr6:36674152:T:A	4.33242e-05	-1.31685	-5.71999e-10
36674164	chr6:36674164:T:C	2.00798e-05	-0.830363	-1.25549
36674216	chr6:36674216:C:A	8.37769e-05	-0.657409	-5.71999e-10
36674226	chr6:36674226:A:G	0.000240337	-9.55289e-11	0.396477
36674247	chr6:36674247:T:C	2.03918e-05	-0.804202	-1.26623
36674391	chr6:36674391:C:T	1.65342e-05	-0.852412	-1.42772
36674413	chr6:36674413:A:G	2.00153e-05	-0.837918	-1.25115
36674527	chr6:36674527:A:G	0.00100144	-9.55289e-11	1.82363
36674584	chr6:36674584:A:G	3.4104e-05	-9.55289e-11	-1.55615
36674625	chr6:36674625:C:T	1.94644e-05	-0.857731	-1.25925
36674774	chr6:36674774:A:G	1.94268e-05	-0.864025	-1.25489
36675059	chr6:36675059:G:A	1.96422e-05	-0.843787	-1.2641
36675194	chr6:36675194:C:T	1.97896e-05	-0.845342	-1.25507
36675222	chr6:36675222:C:A	1.9843e-05	-0.843215	-1.2545
36675281	chr6:36675281:T:A	5.27252e-05	-9.55289e-11	-1.12047
36675300	chr6:36675300:A:G	2.2881e-05	-0.573961	-1.3813
36675460	chr6:36675460:C:T	2.00263e-05	-0.830637	-1.25788
36675461	chr6:36675461:G:A	4.77829e-05	-9.55289e-11	-1.2189
36675469	chr6:36675469:A:G	1.86559e-05	-0.8791	-1.2803
36675493	chr6:36675493:AG:A	1.95658e-05	-0.834587	-1.27719
36675583	chr6:36675583:T:C	2.0086e-05	-0.810695	-1.27485
36675627	chr6:36675627:C:T	6.49744e-05	-9.55289e-11	-0.911572
36675687	chr6:36675687:C:CT	9.9171e-05	-9.55289e-11	-0.48872
36675722	chr6:36675722:G:A	3.36554e-05	-0.808546	-0.760845
36675925	chr6:36675925:G:A	3.37502e-05	-9.55289e-11	-1.56658
36675978	chr6:36675978:C:T	2.76204e-05	-0.924944	-0.842066
36676508	chr6:36676508:G:C	3.57546e-05	-9.55289e-11	-1.50889
36676609	chr6:36676609:C:A	2.52712e-05	-0.930329	-0.925572
36676647	chr6:36676647:C:T	7.08287e-05	-9.55289e-11	-0.825301
36676721	chr6:36676721:T:C	4.49184e-05	-0.75178	-0.528938
36676733	chr6:36676733:A:G	1.95652e-05	-0.829613	-1.2822
36677008	chr6:36677008:T:C	4.32611e-05	-9.55289e-11	-1.31831
36677113	chr6:36677113:G:T	1.93069e-05	-0.742673	-1.38243
36677174	chr6:36677174:C:T	3.1846e-05	-0.87769	-0.746965
36677181	chr6:36677181:T:C	4.15735e-05	-1.24749	-0.110609
36677244	chr6:36677244:A:G	4.15297e-05	-1.27573	-0.0834264
36677426	chr6:36677426:T:C	0.000116733	0.98058	-1.30626
36677689	chr6:36677689:G:A	5.21703e-05	0.42121	-1.55226
36677919	chr6:36677919:A:G	0.000802972	0.919592	0.683163
36678191	chr6:36678191:G:C	7.36508e-05	-0.798073	0.0118425
36678211	chr6:36678211:G:C	7.0038e-05	-0.816569	-0.0199581
36679011	chr6:36679011:A:G	5.88826e-05	0.572732	-1.58275
36679033	chr6:36679033:CG:C	0.000103994	-0.660543	0.219313
36679072	chr6:36679072:T:C	0.000115813	1.2454	-1.57899
36679145	chr6:36679145:T:G	0.000369945	-9.55289e-11	0.827789
36679193	chr6:36679193:G:T	6.37287e-05	-9.55289e-11	-0.93093
36679512	chr6:36679512:G:A	0.000121399	-0.823467	0.536984
36679621	chr6:36679621:C:T	6.37381e-05	-9.55289e-11	-0.930783
36679680	chr6:36679680:C:A	6.5502e-05	-9.55289e-11	-0.903484
36679686	chr6:36679686:T:G	1.03388e-05	-1.30844	-1.44122
36679903	chr6:36679903:T:C	4.15445e-05	0.227001	-1.5858
36680587	chr6:36680587:T:C	6.18374e-05	0.41389	-1.37495
36680687	chr6:36680687:C:T	5.7892e-05	-9.55289e-11	-1.02699
36681039	chr6:36681039:A:T	5.55453e-05	-0.395755	-0.672611
36681197	chr6:36681197:C:T	0.00194485	-9.55289e-11	2.48738
36681517	chr6:36681517:T:C	9.76551e-06	-1.26835	-1.53836
36682044	chr6:36682044:C:T	5.0388e-05	-9.55289e-11	-1.16581
36682490	chr6:36682490:G:A	0.00936453	-1.09446	5.15358
36682770	chr6:36682770:G:A	6.04471e-05	-0.983797	-5.71999e-10
36683507	chr6:36683507:T:C	1.09539e-05	-1.17402	-1.51784
36685000	chr6:36685000:C:T	4.12846e-05	-9.55289e-11	-1.36508
36685700	chr6:36685700:C:T	3.60096e-05	-9.55289e-11	-1.50178
36685704	chr6:36685704:G:A	6.98205e-05	-9.55289e-11	-0.839638
36685820	chr6:36685820:C:T	3.58215e-05	-9.55289e-11	-1.50702
36685943	chr6:36685943:G:A	4.24242e-05	-9.55289e-11	-1.33785
36686057	chr6:36686057:C:T	4.21187e-05	-9.55289e-11	-1.34507
36686454	chr6:36686454:G:C	3.3634e-05	-9.55289e-11	-1.57003
36686574	chr6:36686574:T:C	4.76209e-05	-1.22229	-5.71999e-10
36686965	chr6:36686965:G:A	3.39476e-05	-9.55289e-11	-1.56075
36687187	chr6:36687187:A:G	3.64358e-05	-1.49001	-5.71999e-10
36687668	chr6:36687668:C:T	3.4235e-05	-9.55289e-11	-1.55232
36688190	chr6:36688190:C:T	3.44546e-05	-9.55289e-11	-1.54592
36688321	chr6:36688321:G:A	4.37363e-05	-9.55289e-11	-1.30739
36688479	chr6:36688479:C:T	9.4332e-06	-1.29305	-1.54828
36688605	chr6:36688605:G:A	3.50293e-05	-9.55289e-11	-1.52938
36688631	chr6:36688631:T:C	3.8926e-05	-9.55289e-11	-1.4239
36688937	chr6:36688937:C:T	5.73865e-05	-9.55289e-11	-1.03576
36689357	chr6:36689357:C:G	9.38252e-05	-9.55289e-11	-0.544132
36689963	chr6:36689963:A:G	9.01529e-05	-9.55289e-11	-0.584058
36690060	chr6:36690060:G:A	3.57677e-05	-9.55289e-11	-1.50852
36690231	chr6:36690231:A:AT	8.69314e-05	-9.55289e-11	-0.620446
36690315	chr6:36690315:C:T	3.5482e-05	-9.55289e-11	-1.51654
36690697	chr6:36690697:G:A	3.35495e-05	-9.55289e-11	-1.57254
36690965	chr6:36690965:T:C	1.45499e-05	-0.828547	-1.57944
36691086	chr6:36691086:C:T	4.79666e-05	-9.55289e-11	-1.21506
36691413	chr6:36691413:G:A	3.80251e-05	-1.44732	-5.71999e-10
36691560	chr6:36691560:C:T	6.06275e-05	-9.55289e-11	-0.980818
36691797	chr6:36691797:C:T	3.91894e-05	-9.55289e-11	-1.41716
36692155	chr6:36692155:C:T	1.10774e-05	-1.11538	-1.56529
36692187	chr6:36692187:T:C	7.64598e-05	-9.55289e-11	-0.748801
36692251	chr6:36692251:T:C	7.63342e-05	-9.55289e-11	-0.750444
36692328	chr6:36692328:C:T	7.72711e-05	0.19907	-0.937316
36692332	chr6:36692332:G:T	7.68802e-06	-1.491	-1.5549
36692676	chr6:36692676:A:G	1.04349e-05	-1.15617	-1.58424
36693473	chr6:36693473:C:T	7.99757e-06	-1.43138	-1.57504
36693860	chr6:36693860:T:A	3.82538e-05	-9.55289e-11	-1.44132
36694121	chr6:36694121:G:A	3.6472e-05	-1.48902	-5.71999e-10
36694174	chr6:36694174:T:G	4.587e-05	-9.55289e-11	-1.25975
36694322	chr6:36694322:ATT:A	4.30861e-05	-9.55289e-11	-1.32237
36694924	chr6:36694924:T:C	6.51715e-05	0.649343	-1.55789
36694973	chr6:36694973:G:A	9.68141e-06	-1.24699	-1.56836
36695102	chr6:36695102:G:A	4.33024e-05	-9.55289e-11	-1.31736
36695123	chr6:36695123:A:G	2.96884e-05	-0.130564	-1.56424
36695240	chr6:36695240:C:T	6.08602e-05	-9.55289e-11	-0.976986
36695474	chr6:36695474:C:A	4.63263e-05	-9.55289e-11	-1.24985
36695875	chr6:36695875:G:A	7.45299e-06	-1.49113	-1.58582
36696503	chr6:36696503:G:A	1.52696e-05	-0.79751	-1.56219
36696701	chr6:36696701:TTC:T	3.64449e-05	-1.48976	-5.71999e-10
36696998	chr6:36696998:A:C	1.66488e-05	-1.23896	-1.03427
36697235	chr6:36697235:C:T	1.44129e-05	-1.27954	-1.1379
36697862	chr6:36697862:T:C	1.57077e-05	-1.29192	-1.03949
36698262	chr6:36698262:G:T	1.8113e-05	-1.27667	-0.912263
36698356	chr6:36698356:T:C	1.54457e-05	-1.29045	-1.05778
36698550	chr6:36698550:C:A	1.58329e-05	-1.27745	-1.04602
36698750	chr6:36698750:C:T	1.57389e-05	-1.29157	-1.03786
36698836	chr6:36698836:G:A	1.59246e-05	-1.2867	-1.031
36698974	chr6:36698974:T:G	2.06133e-05	-0.522276	-1.53735
36699050	chr6:36699050:A:T	9.64396e-06	-1.36353	-1.4557
36699208	chr6:36699208:C:T	3.38586e-05	-9.55289e-11	-1.56337
36699288	chr6:36699288:G:A	1.9384e-05	-0.591483	-1.52964
36699359	chr6:36699359:T:C	1.36746e-05	-1.26121	-1.20881
36699490	chr6:36699490:G:A	1.80152e-05	-0.656175	-1.53817
36699588	chr6:36699588:T:C	1.69987e-05	-0.721982	-1.53044
36699610	chr6:36699610:C:T	3.78821e-05	-9.55289e-11	-1.45109
36699833	chr6:36699833:A:G	1.34345e-05	-0.956908	-1.53083
36700106	chr6:36700106:G:C	1.35776e-05	-0.95685	-1.5203
36700382	chr6:36700382:G:A	4.32304e-05	-9.55289e-11	-1.31902
36700386	chr6:36700386:C:T	1.84426e-05	-0.589406	-1.5815
36700772	chr6:36700772:G:T	1.07499e-05	-1.16426	-1.5464
36700991	chr6:36700991:A:G	1.091e-05	-1.14509	-1.55079
36701206	chr6:36701206:T:C	1.06832e-05	-1.18161	-1.53528
36701252	chr6:36701252:A:G	8.04872e-06	-1.42227	-1.57778
36701356	chr6:36701356:C:T	3.33941e-05	-9.55289e-11	-1.57719
36701407	chr6:36701407:C:T	4.49658e-05	-9.55289e-11	-1.27966
36701492	chr6:36701492:G:A	3.45178e-05	-9.55289e-11	-1.54409
36701723	chr6:36701723:G:T	8.51665e-06	-1.44159	-1.50195
36701732	chr6:36701732:A:G	1.17996e-05	-1.06842	-1.54908
36701742	chr6:36701742:G:A	8.21555e-06	-1.43251	-1.54702
36701841	chr6:36701841:TG:T	1.3675e-05	-0.906365	-1.56363
36701897	chr6:36701897:G:A	8.41401e-06	-1.42081	-1.53485
36701922	chr6:36701922:T:G	3.40665e-05	-9.55289e-11	-1.55725
36701946	chr6:36701946:CAT:C	7.89321e-06	-1.43488	-1.58468
36702323	chr6:36702323:AGAGAGAGAGAGAGAG:A	4.70722e-05	-1.23388	-5.71999e-10
36702393	chr6:36702393:C:CA	1.33897e-05	-0.908131	-1.58294
36702623	chr6:36702623:T:C	1.16962e-05	-1.0466	-1.5797
36702657	chr6:36702657:G:A	3.44351e-05	-9.55289e-11	-1.54649
36702920	chr6:36702920:T:C	1.63876e-05	-0.745708	-1.54333
36703054	chr6:36703054:G:A	1.65064e-05	-0.740072	-1.54175
36703080	chr6:36703080:G:A	3.84077e-05	-1.43731	-5.71999e-10
36703112	chr6:36703112:A:G	3.30945e-05	-9.55289e-11	-1.5862
36703286	chr6:36703286:C:T	1.06888e-05	-1.13069	-1.58568
36703401	chr6:36703401:G:A	1.1607e-05	-1.05192	-1.58203
36703615	chr6:36703615:C:T	1.21474e-05	-1.45119	-1.13726
36703641	chr6:36703641:G:T	4.62549e-05	-9.55289e-11	-1.2514
36703740	chr6:36703740:G:A	4.66029e-05	-9.55289e-11	-1.2439
36703860	chr6:36703860:C:T	3.95911e-05	-9.55289e-11	-1.40696
36704023	chr6:36704023:A:T	4.72428e-05	-1.23027	-5.71999e-10
36704180	chr6:36704180:G:A	1.47848e-05	-0.864725	-1.52724
36704189	chr6:36704189:C:T	3.95286e-05	-9.55289e-11	-1.40854
36704707	chr6:36704707:A:G	8.61615e-06	-1.48309	-1.44884
36704775	chr6:36704775:T:G	5.07407e-05	-9.55289e-11	-1.15884
36704886	chr6:36704886:G:A	3.4813e-05	-9.55289e-11	-1.53557
36704948	chr6:36704948:C:T	6.83652e-05	-0.860702	-5.71999e-10
36705006	chr6:36705006:G:A	4.81403e-05	-9.55289e-11	-1.21145
36705128	chr6:36705128:G:A	3.80155e-05	-1.44757	-5.71999e-10
36705145	chr6:36705145:G:A	3.6835e-05	-1.47912	-5.71999e-10
36705220	chr6:36705220:G:A	4.53921e-05	-9.55289e-11	-1.27023
36705330	chr6:36705330:G:A	1.06224e-05	-1.14036	-1.58224
36705673	chr6:36705673:G:A	8.09386e-06	-1.45628	-1.53818
36705733	chr6:36705733:A:G	8.8996e-06	-1.46736	-1.4322
36705855	chr6:36705855:A:T	3.66969e-05	-9.55289e-11	-1.48287
36705924	chr6:36705924:G:A	1.07872e-05	-1.14657	-1.56064
36706057	chr6:36706057:G:A	9.15575e-06	-1.30732	-1.56387
36706164	chr6:36706164:T:C	1.00841e-05	-1.46957	-1.30503
36706177	chr6:36706177:G:A	3.33271e-05	-9.55289e-11	-1.57919
36706211	chr6:36706211:T:C	3.64014e-05	-1.49096	-5.71999e-10
36706589	chr6:36706589:C:T	1.75537e-05	-0.810613	-1.40969
36706865	chr6:36706865:T:TACAG	1.80005e-05	-0.797077	-1.39809
36706924	chr6:36706924:C:T	1.12559e-05	-1.12255	-1.54212
36707289	chr6:36707289:G:A	3.82384e-05	-9.55289e-11	-1.44172
36707551	chr6:36707551:C:T	6.20868e-05	-0.957032	-5.71999e-10
36707563	chr6:36707563:AAG:A	8.41507e-06	-1.46637	-1.48917
36707599	chr6:36707599:A:G	3.43835e-05	-9.55289e-11	-1.54799
36707943	chr6:36707943:C:T	1.77768e-05	-0.807253	-1.40042
36707983	chr6:36707983:G:A	8.08163e-06	-1.45348	-1.5425
36708308	chr6:36708308:T:A	7.13865e-05	-9.55289e-11	-0.817457
36708665	chr6:36708665:T:C	3.94892e-05	-9.55289e-11	-1.40954
36708700	chr6:36708700:T:C	3.30919e-05	-9.55289e-11	-1.58628
36708910	chr6:36708910:T:TATTA	3.31388e-05	-9.55289e-11	-1.58486
36708959	chr6:36708959:C:T	9.00562e-06	-1.49287	-1.39485
36709303	chr6:36709303:G:A	3.40622e-05	-9.55289e-11	-1.55738
36709399	chr6:36709399:A:G	9.94727e-06	-1.25092	-1.53735
36709495	chr6:36709495:T:C	3.4063e-05	-9.55289e-11	-1.55735
36709537	chr6:36709537:T:C	8.76798e-06	-1.41321	-1.50125
36709611	chr6:36709611:A:G	9.24134e-06	-1.30991	-1.55196
36709716	chr6:36709716:A:C	0.000112366	-9.55289e-11	-0.363803
36710048	chr6:36710048:A:T	4.11363e-05	-1.36868	-5.71999e-10
36710205	chr6:36710205:C:T	8.18203e-06	-1.48375	-1.49987
36710240	chr6:36710240:A:G	2.09845e-05	-0.575736	-1.46604
36710318	chr6:36710318:G:A	3.30939e-05	-9.55289e-11	-1.58622
36710374	chr6:36710374:C:G	1.08558e-05	-1.16182	-1.53905
36710435	chr6:36710435:C:T	7.61026e-06	-1.49432	-1.56175
36711459	chr6:36711459:A:G	3.43556e-05	-9.55289e-11	-1.5488
36711571	chr6:36711571:G:C	7.68067e-06	-1.4919	-1.55496
36711608	chr6:36711608:AT:A	3.56022e-05	-9.55289e-11	-1.51316
36711748	chr6:36711748:T:TA	3.32018e-05	-9.55289e-11	-1.58296
36711898	chr6:36711898:A:G	7.62218e-06	-1.49435	-1.56016
36712039	chr6:36712039:A:G	8.30237e-06	-1.39263	-1.57639
36712053	chr6:36712053:A:G	3.12708e-05	-0.164298	-1.47858
36712250	chr6:36712250:C:T	7.7665e-06	-1.4507	-1.58505
36712575	chr6:36712575:G:C	3.58406e-05	-9.55289e-11	-1.50648
36712815	chr6:36712815:T:C	8.20221e-06	-1.39967	-1.58149
36713194	chr6:36713194:T:G	0.000112769	-9.55289e-11	-0.360223
36713336	chr6:36713336:C:T	7.83131e-06	-1.4658	-1.56163
36713339	chr6:36713339:T:C	7.65543e-06	-1.49386	-1.5563
36714258	chr6:36714258:A:T	3.78744e-05	-9.55289e-11	-1.45129
36714263	chr6:36714263:G:A	3.44268e-05	-9.55289e-11	-1.54673
36714755	chr6:36714755:C:T	4.69674e-05	-9.55289e-11	-1.23611
36715360	chr6:36715360:G:A	3.45018e-05	-9.55289e-11	-1.54455
36715518	chr6:36715518:G:A	3.48341e-05	-9.55289e-11	-1.53497
36715606	chr6:36715606:G:A	5.82643e-05	-9.55289e-11	-1.02058
36715919	chr6:36715919:T:C	1.99753e-05	-0.509899	-1.58117
36715997	chr6:36715997:A:T	1.13538e-05	-1.34621	-1.30981
36716561	chr6:36716561:G:A	4.22656e-05	-9.55289e-11	-1.34159
36716724	chr6:36716724:T:C	3.43651e-05	-9.55289e-11	-1.54852
36716734	chr6:36716734:T:C	3.569e-05	-9.55289e-11	-1.51069
36716741	chr6:36716741:T:G	8.36172e-06	-1.48591	-1.47599
36716771	chr6:36716771:A:G	3.38154e-05	-9.55289e-11	-1.56465
36717119	chr6:36717119:T:A	3.36176e-05	-9.55289e-11	-1.57052
36717263	chr6:36717263:C:A	4.21192e-05	-9.55289e-11	-1.34506
36717761	chr6:36717761:G:A	3.37112e-05	-9.55289e-11	-1.56773
36717800	chr6:36717800:G:A	7.91597e-06	-1.46639	-1.5503
36717816	chr6:36717816:G:A	7.77209e-06	-1.46163	-1.5734
36718307	chr6:36718307:T:A	2.54638e-05	-1.01287	-0.835443
36718334	chr6:36718334:A:G	3.7465e-05	-9.55289e-11	-1.46216
36718495	chr6:36718495:C:T	7.83838e-06	-1.46022	-1.56632
36718549	chr6:36718549:G:A	3.6183e-05	-9.55289e-11	-1.49698
36718630	chr6:36718630:C:T	8.48791e-06	-1.36575	-1.58117
36718969	chr6:36718969:G:A	7.53632e-06	-1.48398	-1.58185
36719524	chr6:36719524:A:T	7.43661e-06	-1.49374	-1.58541
36719802	chr6:36719802:T:A	0.000104891	-9.55289e-11	-0.432648
36719815	chr6:36719815:A:G	7.69473e-06	-1.46766	-1.57737
36719925	chr6:36719925:C:T	4.36204e-05	-1.31004	-5.71999e-10
36719971	chr6:36719971:A:G	1.62943e-05	-0.895017	-1.39973
36720032	chr6:36720032:A:G	9.51648e-06	-1.41553	-1.41701
36720183	chr6:36720183:A:AGGAGCTAAT	4.76435e-05	-9.55289e-11	-1.22182
36720267	chr6:36720267:A:AG	3.83565e-05	-9.55289e-11	-1.43864
36720647	chr6:36720647:TG:T	4.74384e-05	-1.22613	-5.71999e-10
36721421	chr6:36721421:T:A	7.89605e-06	-1.478	-1.54121
36721853	chr6:36721853:C:T	7.55464e-06	-1.49424	-1.56916
36722162	chr6:36722162:T:C	3.36066e-05	-9.55289e-11	-1.57084
36722497	chr6:36722497:G:A	3.46614e-05	-9.55289e-11	-1.53994
36722502	chr6:36722502:C:T	3.87626e-05	-9.55289e-11	-1.42811
36722930	chr6:36722930:T:C	8.1795e-06	-1.49176	-1.49218
36723113	chr6:36723113:A:T	3.73034e-05	-9.55289e-11	-1.46648
36723188	chr6:36723188:G:T	5.55339e-05	-9.55289e-11	-1.06857
36723472	chr6:36723472:G:A	5.14703e-05	-9.55289e-11	-1.14456
36723522	chr6:36723522:A:C	4.35921e-05	-9.55289e-11	-1.31069
36723611	chr6:36723611:G:A	7.49667e-06	-1.49432	-1.57678
36723691	chr6:36723691:C:T	3.4306e-05	-9.55289e-11	-1.55025
36723782	chr6:36723782:T:C	7.5459e-06	-1.4926	-1.57196
36724125	chr6:36724125:C:T	3.45208e-05	-9.55289e-11	-1.544
36724730	chr6:36724730:G:C	4.07595e-05	-1.37788	-5.71999e-10
36725239	chr6:36725239:G:A	1.66567e-05	-1.35222	-0.920534
36725362	chr6:36725362:G:A	3.84025e-05	-9.55289e-11	-1.43744
36725635	chr6:36725635:C:A	3.3449e-05	-9.55289e-11	-1.57554
36725988	chr6:36725988:G:A	1.05997e-05	-1.28697	-1.43777
36726844	chr6:36726844:A:T	4.02337e-05	-9.55289e-11	-1.39086
36726855	chr6:36726855:T:C	4.4094e-05	-9.55289e-11	-1.29924
36727079	chr6:36727079:G:A	3.35172e-05	-9.55289e-11	-1.57351
36727446	chr6:36727446:A:G	9.51304e-06	-1.44694	-1.38596
36727742	chr6:36727742:T:C	8.90675e-06	-1.3626	-1.53616
36728553	chr6:36728553:G:A	9.0199e-06	-1.36636	-1.51978
36728967	chr6:36728967:A:G	1.07073e-05	-1.32388	-1.39075
36729077	chr6:36729077:A:C	3.31281e-05	-9.55289e-11	-1.58518
36729127	chr6:36729127:G:A	8.89437e-06	-1.31732	-1.58283
36729324	chr6:36729324:A:T	4.08993e-05	-9.55289e-11	-1.37445
36729424	chr6:36729424:G:A	9.18621e-06	-1.36623	-1.50163
36729730	chr6:36729730:A:G	8.82159e-06	-1.37062	-1.53774
36729905	chr6:36729905:C:T	9.03944e-06	-1.37797	-1.506
36730020	chr6:36730020:T:C	4.06305e-05	-9.55289e-11	-1.38105
36730383	chr6:36730383:G:A	9.47713e-06	-1.36478	-1.4719
36730517	chr6:36730517:G:A	8.88554e-06	-1.33749	-1.56365
36730518	chr6:36730518:T:TGGCCCAC	6.1337e-05	-9.55289e-11	-0.969182
36730576	chr6:36730576:T:G	3.59731e-05	-9.55289e-11	-1.50279
36730579	chr6:36730579:G:C	3.31279e-05	-9.55289e-11	-1.58519
36730614	chr6:36730614:G:A	3.31279e-05	-9.55289e-11	-1.58519
36730962	chr6:36730962:C:T	3.32181e-05	-9.55289e-11	-1.58247
36731123	chr6:36731123:G:A	5.45977e-05	-9.55289e-11	-1.08557
36731186	chr6:36731186:C:T	3.3114e-05	-9.55289e-11	-1.58561
36731319	chr6:36731319:A:G	4.885e-05	-9.55289e-11	-1.19681
36731457	chr6:36731457:G:A	3.97262e-05	-9.55289e-11	-1.40355
36731465	chr6:36731465:A:G	3.3134e-05	-9.55289e-11	-1.58501
36731570	chr6:36731570:G:A	1.33636e-05	-0.945028	-1.54801
36731824	chr6:36731824:A:G	1.0977e-05	-1.24683	-1.44293
36731940	chr6:36731940:G:A	3.31033e-05	-9.55289e-11	-1.58593
36732629	chr6:36732629:T:C	1.22565e-05	-1.00425	-1.57526
36732691	chr6:36732691:C:T	8.49953e-06	-1.35952	-1.58604
36733056	chr6:36733056:T:C	8.58949e-06	-1.42163	-1.51339
36733084	chr6:36733084:G:T	3.3786e-05	-9.55289e-11	-1.56552
36733122	chr6:36733122:T:G	1.03857e-05	-1.17927	-1.56587
36733160	chr6:36733160:T:C	1.45236e-05	-1.1239	-1.28589
36733594	chr6:36733594:A:G	4.82252e-05	-9.55289e-11	-1.20968
36733631	chr6:36733631:T:C	8.3665e-06	-1.48774	-1.47359
36733650	chr6:36733650:G:A	8.62823e-06	-1.35177	-1.57875
36733689	chr6:36733689:G:A	9.8508e-06	-1.48432	-1.31369
36733951	chr6:36733951:C:T	0.000136208	-9.55289e-11	-0.171384
36734037	chr6:36734037:C:T	5.42367e-05	-1.09221	-5.71999e-10
36734126	chr6:36734126:A:G	8.745e-06	-1.34883	-1.56825
36734180	chr6:36734180:G:A	8.52251e-06	-1.36857	-1.57429
36734239	chr6:36734239:T:C	8.68874e-06	-1.3575	-1.56603
36734507	chr6:36734507:A:G	8.42711e-06	-1.4016	-1.55251
36734602	chr6:36734602:G:A	8.67851e-06	-1.34501	-1.5797
36734717	chr6:36734717:C:T	3.36999e-05	-9.55289e-11	-1.56807
36735066	chr6:36735066:G:A	8.2668e-06	-1.38706	-1.58625
36735130	chr6:36735130:C:G	3.33558e-05	-9.55289e-11	-1.57833
36735288	chr6:36735288:G:A	7.13448e-05	-9.55289e-11	-0.818041
36735318	chr6:36735318:A:C	1.01086e-05	-1.20238	-1.5698
36735518	chr6:36735518:C:A	3.74373e-05	-1.4629	-5.71999e-10
36735753	chr6:36735753:C:T	3.42105e-05	-9.55289e-11	-1.55303
36735882	chr6:36735882:C:A	3.3135e-05	-9.55289e-11	-1.58498
36735913	chr6:36735913:C:A	3.93274e-05	-1.41364	-5.71999e-10
36736006	chr6:36736006:C:A	7.60447e-06	-1.48159	-1.57524
36736215	chr6:36736215:C:T	3.85227e-05	-9.55289e-11	-1.43432
36736328	chr6:36736328:A:G	4.04661e-05	-1.3851	-5.71999e-10
36736441	chr6:36736441:A:G	1.15504e-05	-1.20958	-1.42927
36736637	chr6:36736637:C:T	3.31798e-05	-9.55289e-11	-1.58362
36736643	chr6:36736643:T:C	7.58792e-06	-1.48111	-1.5779
36736731	chr6:36736731:T:A	3.44113e-05	-9.55289e-11	-1.54718
36736995	chr6:36736995:T:C	7.51576e-06	-1.49008	-1.57848
36737015	chr6:36737015:A:G	6.66198e-05	-9.55289e-11	-0.886564
36737030	chr6:36737030:C:T	2.87533e-05	-0.878538	-0.848275
36737138	chr6:36737138:T:C	1.0501e-05	-1.16605	-1.56805
36737144	chr6:36737144:G:A	6.79535e-05	-9.55289e-11	-0.866741
36737558	chr6:36737558:C:G	3.3286e-05	-9.55289e-11	-1.58043
36737865	chr6:36737865:C:T	1.15723e-05	-1.07599	-1.56096
36737907	chr6:36737907:C:T	3.70201e-05	-1.4741	-5.71999e-10
36737997	chr6:36737997:C:T	1.11728e-05	-1.08589	-1.58619
36738042	chr6:36738042:G:A	4.00444e-05	-1.39558	-5.71999e-10
36738334	chr6:36738334:T:C	4.18371e-05	-9.55289e-11	-1.35178
36738380	chr6:36738380:T:C	6.44788e-05	0.172526	-1.09175
36739036	chr6:36739036:CTG:C	6.12023e-05	0.0833754	-1.05476
36739219	chr6:36739219:A:G	3.83574e-05	-9.55289e-11	-1.43862
36739260	chr6:36739260:C:T	7.2161e-05	-9.55289e-11	-0.806665
36739281	chr6:36739281:C:T	3.85882e-05	-9.55289e-11	-1.43262
36739723	chr6:36739723:C:T	4.08431e-05	-9.55289e-11	-1.37583
36739724	chr6:36739724:A:G	5.00884e-05	-0.0265366	-1.14524
36739922	chr6:36739922:A:G	3.61941e-05	-9.55289e-11	-1.49667
36740387	chr6:36740387:C:T	3.72834e-05	-9.55289e-11	-1.46702
36740419	chr6:36740419:T:C	0.000105073	0.415197	-0.846105
36740690	chr6:36740690:T:C	3.65726e-05	-9.55289e-11	-1.48627
36740779	chr6:36740779:C:G	1.24321e-05	-0.983815	-1.58147
36740985	chr6:36740985:A:G	3.73134e-05	-9.55289e-11	-1.46621
36741093	chr6:36741093:T:A	9.71517e-05	0.484163	-0.993454
36741140	chr6:36741140:A:T	9.98421e-05	0.507755	-0.98973
36742119	chr6:36742119:G:A	9.05114e-06	-1.35696	-1.52572
36742492	chr6:36742492:A:G	1.35024e-05	-0.975339	-1.50736
36742689	chr6:36742689:T:C	3.35478e-05	-9.55289e-11	-1.57259
36742839	chr6:36742839:C:G	9.01324e-06	-1.36659	-1.52028
36742954	chr6:36742954:C:T	7.50172e-06	-1.48416	-1.58627
36742982	chr6:36742982:T:C	6.46961e-05	0.480642	-1.39651
36743273	chr6:36743273:A:G	0.000133811	1.04411	-1.23325
36743500	chr6:36743500:G:A	0.000102317	-0.457485	-5.71999e-10
36743558	chr6:36743558:G:A	0.000297718	-9.55289e-11	0.610582
36743629	chr6:36743629:G:A	1.41152e-05	-1.0387	-1.39961
36743812	chr6:36743812:C:A	8.77848e-06	-1.35537	-1.55789
36744891	chr6:36744891:CA:C	1.37477e-05	-0.941864	-1.52283
36745185	chr6:36745185:C:T	8.23861e-05	0.677128	-1.35128
36745524	chr6:36745524:C:T	3.59728e-05	-9.55289e-11	-1.5028
36745887	chr6:36745887:A:G	1.60432e-05	-0.926625	-1.38365
36746117	chr6:36746117:TCAGCCA:T	1.28562e-05	-1.27162	-1.26012
36746362	chr6:36746362:A:G	1.78138e-05	-0.729278	-1.47631
36746708	chr6:36746708:C:T	3.82977e-05	-9.55289e-11	-1.44018
36746714	chr6:36746714:G:A	7.76183e-06	-1.49095	-1.5454
36746816	chr6:36746816:T:C	3.39126e-05	-9.55289e-11	-1.56178
36746881	chr6:36746881:C:T	6.47057e-05	-0.915717	-5.71999e-10
36746917	chr6:36746917:C:T	9.6295e-06	-1.26663	-1.55411
36747025	chr6:36747025:C:T	3.33659e-05	-9.55289e-11	-1.57803
36747276	chr6:36747276:G:A	2.62467e-05	-0.863538	-0.954486
36747384	chr6:36747384:T:A	9.30044e-06	-1.28239	-1.57311
36747672	chr6:36747672:A:C	3.31724e-05	-9.55289e-11	-1.58385
36747764	chr6:36747764:G:A	3.32303e-05	-9.55289e-11	-1.5821
36747863	chr6:36747863:A:G	2.77157e-05	-0.816737	-0.946831
36747975	chr6:36747975:C:T	3.5956e-05	-9.55289e-11	-1.50327
36748056	chr6:36748056:A:T	2.69435e-05	-0.815544	-0.976278
36748144	chr6:36748144:C:T	1.269e-05	-1.12057	-1.42418
36748452	chr6:36748452:C:A	8.23813e-06	-1.48729	-1.4895
36748625	chr6:36748625:G:T	3.83129e-05	-9.55289e-11	-1.43978
36748790	chr6:36748790:C:T	4.4457e-05	-9.55289e-11	-1.29104
36748791	chr6:36748791:A:G	3.63193e-05	-1.49322	-5.71999e-10
36748968	chr6:36748968:G:A	3.4019e-05	-9.55289e-11	-1.55865
36749352	chr6:36749352:A:G	2.35133e-05	-1.02475	-0.903244
36749403	chr6:36749403:G:C	3.81715e-05	-9.55289e-11	-1.44348
36749482	chr6:36749482:G:A	1.16108e-05	-1.04742	-1.58621
36749636	chr6:36749636:G:A	5.13258e-05	-9.55289e-11	-1.14737
36749803	chr6:36749803:A:G	1.25614e-05	-1.14699	-1.40795
36749937	chr6:36749937:C:G	3.58493e-05	-9.55289e-11	-1.50624
36750197	chr6:36750197:G:A	2.3903e-05	-0.980904	-0.930655
36750277	chr6:36750277:G:A	2.24955e-05	-1.0401	-0.932153
36750407	chr6:36750407:A:T	2.20043e-05	-1.0578	-0.936531
36750482	chr6:36750482:G:C	3.84437e-05	-9.55289e-11	-1.43637
36750532	chr6:36750532:G:A	2.25128e-05	-1.04129	-0.930191
36750553	chr6:36750553:C:T	2.27947e-05	-1.02885	-0.930191
36750668	chr6:36750668:C:T	1.27628e-05	-1.11479	-1.42424
36750684	chr6:36750684:G:T	3.31443e-05	-9.55289e-11	-1.58469
36750922	chr6:36750922:T:G	3.76359e-05	-1.45761	-5.71999e-10
36751246	chr6:36751246:C:T	3.59689e-05	-9.55289e-11	-1.50291
36751261	chr6:36751261:G:A	7.22255e-05	-9.55289e-11	-0.805772
36751281	chr6:36751281:T:C	3.33671e-05	-9.55289e-11	-1.578
36751302	chr6:36751302:C:T	4.76347e-05	-0.64752	-0.574484
36751488	chr6:36751488:T:C	3.57739e-05	-9.55289e-11	-1.50835
36751872	chr6:36751872:A:G	2.25578e-05	-1.0402	-0.929282
36751933	chr6:36751933:G:A	9.7449e-06	-1.36111	-1.44771
36751951	chr6:36751951:G:A	4.43722e-05	-0.296604	-0.996348
36752132	chr6:36752132:C:T	2.21347e-05	-1.05562	-0.932799
36752289	chr6:36752289:T:C	1.28893e-05	-1.40878	-1.12039
36752313	chr6:36752313:G:A	1.83516e-05	-1.06004	-1.1158
36752327	chr6:36752327:G:A	9.7115e-06	-1.35907	-1.45318
36752465	chr6:36752465:C:T	9.8479e-06	-1.37272	-1.42559
36752698	chr6:36752698:C:G	4.70442e-05	-0.199209	-1.03527
36752981	chr6:36752981:G:A	9.59931e-06	-1.34403	-1.47984
36753145	chr6:36753145:G:C	9.77313e-06	-1.26524	-1.54069
36753429	chr6:36753429:G:A	3.65315e-05	-9.55289e-11	-1.48739
36753911	chr6:36753911:G:C	8.0115e-06	-1.4353	-1.56939
36753951	chr6:36753951:T:G	4.77426e-05	-9.55289e-11	-1.21974
36754089	chr6:36754089:A:AGTGG	8.92559e-06	-1.4935	-1.40315
36754095	chr6:36754095:G:A	4.06822e-05	-1.37977	-5.71999e-10
36754142	chr6:36754142:T:G	5.02615e-05	-9.55289e-11	-1.16833
36754370	chr6:36754370:T:C	2.62022e-05	-0.639187	-1.18053
36754499	chr6:36754499:A:G	9.27844e-06	-1.27504	-1.58283
36754790	chr6:36754790:G:C	1.87918e-05	-1.05054	-1.10161
36754986	chr6:36754986:A:G	3.73273e-05	-9.55289e-11	-1.46584
36755065	chr6:36755065:T:C	2.00326e-05	-0.906323	-1.18188
36755105	chr6:36755105:G:A	3.72235e-05	-9.55289e-11	-1.46863
36755112	chr6:36755112:T:C	1.36525e-05	-0.889835	-1.58181
36755174	chr6:36755174:T:C	8.49579e-06	-1.4448	-1.50119
36755383	chr6:36755383:G:A	2.53625e-05	-1.14527	-0.707028
36755665	chr6:36755665:G:T	1.781e-05	-0.709357	-1.49645
36755712	chr6:36755712:G:A	6.75824e-05	-9.55289e-11	-0.872218
36755795	chr6:36755795:G:C	0.000107128	0.936823	-1.34837
36755876	chr6:36755876:C:T	3.32991e-05	-9.55289e-11	-1.58003
36755927	chr6:36755927:A:G	1.9711e-05	-0.649718	-1.45467
36755967	chr6:36755967:A:T	7.92423e-05	-9.55289e-11	-0.713055
36756201	chr6:36756201:C:T	6.52754e-05	-0.90695	-5.71999e-10
36756435	chr6:36756435:G:T	3.31111e-05	-9.55289e-11	-1.5857
36756438	chr6:36756438:G:A	9.95925e-05	-9.55289e-11	-0.484478
36756566	chr6:36756566:C:T	3.46996e-05	-9.55289e-11	-1.53884
36756957	chr6:36756957:G:A	8.15629e-05	-0.68419	-5.71999e-10
36757007	chr6:36757007:T:C	3.66513e-05	-9.55289e-11	-1.48412
36757059	chr6:36757059:C:T	0.000106074	-9.55289e-11	-0.421424
36757353	chr6:36757353:C:T	0.000104344	-9.55289e-11	-0.437872
36757599	chr6:36757599:T:C	4.49285e-05	-1.28049	-5.71999e-10
36757635	chr6:36757635:T:TA	0.000158434	-0.0202248	-5.71999e-10
36757636	chr6:36757636:G:A	0.000158361	-0.0206904	-5.71999e-10
36757709	chr6:36757709:G:A	3.5144e-05	-9.55289e-11	-1.52611
36757949	chr6:36757949:T:C	1.53809e-05	-0.767851	-1.58459
36757958	chr6:36757958:C:T	3.53032e-05	-9.55289e-11	-1.52159
36758077	chr6:36758077:C:T	1.43735e-05	-0.8372	-1.58298
36758339	chr6:36758339:T:TG	0.000112292	1.09922	-1.46369
36758381	chr6:36758381:C:A	3.66651e-05	-9.55289e-11	-1.48374
36758422	chr6:36758422:T:A	3.31161e-05	-9.55289e-11	-1.58554
36758526	chr6:36758526:G:T	4.10271e-05	-1.40836	0.0370248
36758551	chr6:36758551:A:T	3.37235e-05	-9.55289e-11	-1.56737
36759074	chr6:36759074:T:G	8.67527e-05	0.934976	-1.55748
36759076	chr6:36759076:A:G	8.61019e-05	0.927818	-1.55785
36759196	chr6:36759196:C:T	9.75745e-05	-9.55289e-11	-0.50495
36759221	chr6:36759221:G:A	1.08524e-05	-1.3278	-1.37338
36759304	chr6:36759304:C:T	1.48008e-05	-0.80589	-1.58499
36759361	chr6:36759361:C:T	5.14058e-05	-9.55289e-11	-1.14581
36759398	chr6:36759398:C:T	1.3611e-05	-0.889249	-1.58544
36759435	chr6:36759435:T:C	6.97658e-05	0.0321935	-0.872615
36759481	chr6:36759481:C:A	9.25806e-05	0.707341	-1.26483
36759572	chr6:36759572:T:G	7.53268e-06	-1.49159	-1.57472
36759655	chr6:36759655:C:T	4.74891e-05	-9.55289e-11	-1.22506
36759726	chr6:36759726:T:C	3.02305e-05	-0.124752	-1.55196
36759836	chr6:36759836:T:C	9.15978e-05	-9.55289e-11	-0.568158
36759930	chr6:36759930:G:A	1.37713e-05	-0.881144	-1.58183
36760141	chr6:36760141:G:A	4.42018e-05	-1.2968	-5.71999e-10
36760253	chr6:36760253:G:C	6.94294e-05	-9.55289e-11	-0.845255
36760382	chr6:36760382:A:G	3.20199e-05	-0.0547997	-1.56441
36760779	chr6:36760779:G:C	9.65472e-05	-9.55289e-11	-0.515534
36760934	chr6:36760934:T:C	6.84239e-05	0.658464	-1.51831
36761184	chr6:36761184:T:C	1.01694e-05	-1.18065	-1.58554
36761282	chr6:36761282:A:G	4.56134e-05	-9.55289e-11	-1.26536
36761291	chr6:36761291:C:T	1.15869e-05	-1.08037	-1.55533
36761447	chr6:36761447:GT:G	1.87811e-05	-0.573301	-1.57941
36761494	chr6:36761494:C:T	5.02861e-05	-9.55289e-11	-1.16784
36761669	chr6:36761669:T:C	7.53852e-05	-9.55289e-11	-0.762954
36761868	chr6:36761868:A:T	3.91188e-05	-1.41896	-5.71999e-10
36761873	chr6:36761873:A:G	0.000166564	0.0663177	-0.0365056
36762144	chr6:36762144:T:A	2.03951e-05	-0.805543	-1.26473
36762285	chr6:36762285:C:T	3.351e-05	-9.55289e-11	-1.57372
36762352	chr6:36762352:A:G	1.26037e-05	-1.10973	-1.44184
36762389	chr6:36762389:C:A	1.99374e-05	-0.511415	-1.58155
36762563	chr6:36762563:C:T	9.92214e-06	-1.44753	-1.34327
36762641	chr6:36762641:A:G	7.85133e-06	-1.45799	-1.56689
36763020	chr6:36763020:A:G	4.82139e-05	0.0576691	-1.26759
36763130	chr6:36763130:G:A	9.71187e-05	-9.55289e-11	-0.509632
36763336	chr6:36763336:C:T	1.39033e-05	-0.924651	-1.52879
36763401	chr6:36763401:G:A	3.3109e-05	-9.55289e-11	-1.58576
36763439	chr6:36763439:T:C	1.16694e-05	-1.04736	-1.58124
36763949	chr6:36763949:T:C	8.66609e-06	-1.46752	-1.45863
36764654	chr6:36764654:T:G	2.59611e-05	-0.304913	-1.52405
36764765	chr6:36764765:G:C	9.69908e-06	-1.46531	-1.34822
36764852	chr6:36764852:T:C	6.12255e-05	-0.971001	-5.71999e-10
36764974	chr6:36764974:CT:C	3.80044e-05	0.121447	-1.56931
36765030	chr6:36765030:G:A	4.16323e-05	-9.55289e-11	-1.35669
36765176	chr6:36765176:A:G	5.46545e-05	-9.55289e-11	-1.08453
36765293	chr6:36765293:A:G	1.25773e-05	-0.967391	-1.58628
36765355	chr6:36765355:G:A	4.46384e-05	0.297166	-1.58414
36765697	chr6:36765697:T:C	7.89164e-06	-1.44415	-1.57561
36765846	chr6:36765846:A:C	3.55145e-05	-9.55289e-11	-1.51562
36765898	chr6:36765898:C:G	3.32499e-05	-9.55289e-11	-1.58151
36766439	chr6:36766439:C:T	1.88469e-05	-0.607151	-1.54206
36766691	chr6:36766691:ATC:A	0.000108518	-9.55289e-11	-0.39865
36766699	chr6:36766699:G:A	5.33938e-05	-1.10787	-5.71999e-10
36766867	chr6:36766867:C:T	3.56528e-05	-9.55289e-11	-1.51174
36766927	chr6:36766927:C:T	0.000176103	1.51359	-1.42808
36767054	chr6:36767054:C:T	3.31441e-05	-9.55289e-11	-1.5847
36767108	chr6:36767108:G:A	3.31293e-05	-9.55289e-11	-1.58515
36767131	chr6:36767131:G:C	3.58615e-05	-9.55289e-11	-1.5059
36767215	chr6:36767215:G:A	3.5716e-05	-9.55289e-11	-1.50997
36767288	chr6:36767288:G:A	1.17158e-05	-1.05983	-1.5648
36767289	chr6:36767289:T:C	9.39362e-06	-1.34858	-1.49695
36767371	chr6:36767371:C:A	3.31274e-05	-9.55289e-11	-1.5852
36767465	chr6:36767465:G:A	9.60108e-05	0.979352	-1.50046
36767507	chr6:36767507:G:T	3.5716e-05	-9.55289e-11	-1.50997
36767616	chr6:36767616:ACCAACACCAGCC:A	3.57091e-05	-9.55289e-11	-1.51016
36767688	chr6:36767688:A:G	9.23052e-06	-1.34445	-1.5186
36767748	chr6:36767748:G:A	3.57131e-05	-9.55289e-11	-1.51005
36767819	chr6:36767819:A:G	3.55447e-05	-9.55289e-11	-1.51477
36767934	chr6:36767934:A:C	3.30969e-05	-9.55289e-11	-1.58613
36768475	chr6:36768475:G:A	8.27943e-05	-9.55289e-11	-0.669206
36768991	chr6:36768991:G:A	1.12863e-05	-1.12916	-1.53281
36769475	chr6:36769475:C:A	7.32607e-05	-9.55289e-11	-0.791542
36769699	chr6:36769699:C:T	1.13127e-05	-1.13371	-1.52593
36769718	chr6:36769718:G:A	3.4083e-05	-9.55289e-11	-1.55677
36769722	chr6:36769722:G:A	0.000129149	1.058	-1.2826
36769773	chr6:36769773:G:A	3.32766e-05	-9.55289e-11	-1.58071
36769775	chr6:36769775:T:C	8.78096e-06	-1.39535	-1.51763
36769802	chr6:36769802:A:G	1.09327e-05	-1.14781	-1.54601
36769815	chr6:36769815:C:T	1.18991e-05	-1.05402	-1.55508
36769858	chr6:36769858:A:G	3.79688e-05	-9.55289e-11	-1.4488
36770271	chr6:36770271:G:A	1.11141e-05	-1.12144	-1.55592
36770356	chr6:36770356:G:A	9.83281e-06	-1.26514	-1.5347
36770362	chr6:36770362:T:C	9.93525e-06	-1.23399	-1.55549
36770744	chr6:36770744:C:T	0.000113442	-0.354271	-5.71999e-10
36770882	chr6:36770882:AT:A	3.5116e-05	-9.55289e-11	-1.52691
36771009	chr6:36771009:C:T	1.47277e-05	-0.813053	-1.58278
36771548	chr6:36771548:A:G	4.84575e-05	-1.20488	-5.71999e-10
36771946	chr6:36771946:G:A	4.08625e-05	-9.55289e-11	-1.37535
36772265	chr6:36772265:C:T	8.39612e-06	-1.48204	-1.47575
36772322	chr6:36772322:T:C	9.43598e-05	-9.55289e-11	-0.538451
36772405	chr6:36772405:C:T	4.56305e-05	-9.55289e-11	-1.26499
36772546	chr6:36772546:T:G	4.95092e-05	-9.55289e-11	-1.18341
36772586	chr6:36772586:C:T	5.35323e-05	-9.55289e-11	-1.10528
36772590	chr6:36772590:C:T	8.08303e-05	0.292783	-0.985996
36773007	chr6:36773007:T:G	6.27665e-05	0.639516	-1.58566
36773032	chr6:36773032:A:T	3.77218e-05	-9.55289e-11	-1.45533
36773176	chr6:36773176:C:A	4.47703e-05	-9.55289e-11	-1.28402
36773276	chr6:36773276:C:G	0.000272092	0.433734	0.0868403
36773363	chr6:36773363:A:G	3.95404e-05	-9.55289e-11	-1.40824
36773395	chr6:36773395:C:T	7.46533e-05	-9.55289e-11	-0.772711
36773412	chr6:36773412:A:G	8.63051e-05	-9.55289e-11	-0.627677
36773469	chr6:36773469:T:C	3.83045e-05	-9.55289e-11	-1.44
36773489	chr6:36773489:G:A	4.92655e-05	-1.38149	0.193146
36773839	chr6:36773839:A:G	4.47818e-05	-9.55289e-11	-1.28376
36773922	chr6:36773922:C:T	3.90399e-05	-9.55289e-11	-1.42098
36774014	chr6:36774014:T:C	4.55833e-05	-9.55289e-11	-1.26602
36774153	chr6:36774153:A:G	4.46841e-05	-9.55289e-11	-1.28595
36774383	chr6:36774383:T:C	4.48195e-05	-9.55289e-11	-1.28292
36774594	chr6:36774594:A:G	4.79652e-05	-9.55289e-11	-1.21509
36774641	chr6:36774641:C:T	3.33035e-05	-9.55289e-11	-1.5799
36774717	chr6:36774717:G:A	3.32346e-05	-9.55289e-11	-1.58197
36774756	chr6:36774756:C:CAG	6.35375e-05	0.205502	-1.13944
36774893	chr6:36774893:A:T	4.46692e-05	-9.55289e-11	-1.28628
36774944	chr6:36774944:A:T	5.81311e-05	-9.55289e-11	-1.02286
36774990	chr6:36774990:C:T	4.46743e-05	-9.55289e-11	-1.28617
36775310	chr6:36775310:G:A	4.44244e-05	-9.55289e-11	-1.29178
36775357	chr6:36775357:C:T	0.00048829	0.00966913	1.09567
36775402	chr6:36775402:C:T	9.95507e-06	-1.20623	-1.58126
36775544	chr6:36775544:T:C	7.90221e-06	-1.4691	-1.54932
36775834	chr6:36775834:C:T	0.000109884	-9.55289e-11	-0.386138
36775992	chr6:36775992:T:C	4.64363e-05	-9.55289e-11	-1.24748
36776015	chr6:36776015:A:G	4.73107e-05	-9.55289e-11	-1.22883
36776238	chr6:36776238:A:G	4.1539e-05	-9.55289e-11	-1.35893
36776303	chr6:36776303:T:C	4.1539e-05	-9.55289e-11	-1.35893
36776422	chr6:36776422:T:C	3.96051e-05	-9.55289e-11	-1.40661
36776529	chr6:36776529:G:A	3.37243e-05	-9.55289e-11	-1.56735
36776651	chr6:36776651:T:C	3.94618e-05	-9.55289e-11	-1.41023
36776706	chr6:36776706:C:T	3.41283e-05	-9.55289e-11	-1.55544
36776737	chr6:36776737:G:GT	4.26181e-05	-9.55289e-11	-1.33329
36776754	chr6:36776754:A:G	4.11487e-05	-9.55289e-11	-1.36837
36777001	chr6:36777001:C:T	1.30427e-05	-0.947406	-1.56993
36777142	chr6:36777142:A:C	1.88441e-05	-0.580958	-1.56841
36777169	chr6:36777169:AG:A	1.76081e-05	-0.663808	-1.5534
36777294	chr6:36777294:G:A	1.12044e-05	-1.43599	-1.23326
36777650	chr6:36777650:G:A	0.000124587	0.769979	-1.03054
36777964	chr6:36777964:T:G	4.57737e-05	-9.55289e-11	-1.26186
36778804	chr6:36778804:C:T	3.50147e-05	-1.38695	-0.142849
36779629	chr6:36779629:C:T	1.83947e-05	-0.668114	-1.50539
36779717	chr6:36779717:C:T	3.01852e-05	-1.45909	-0.219124
36779783	chr6:36779783:C:T	8.68652e-05	-9.55289e-11	-0.621207
36779973	chr6:36779973:T:G	3.53246e-05	-9.55289e-11	-1.52099
36779988	chr6:36779988:C:T	4.24652e-05	-9.55289e-11	-1.33688
36780018	chr6:36780018:G:A	3.46348e-05	-9.55289e-11	-1.54071
36780112	chr6:36780112:C:T	7.83064e-06	-1.45796	-1.56956
36780153	chr6:36780153:T:C	3.58778e-05	-9.55289e-11	-1.50545
36780195	chr6:36780195:C:T	4.34155e-05	-9.55289e-11	-1.31475
36780263	chr6:36780263:C:T	8.02452e-06	-1.48221	-1.52085
36780470	chr6:36780470:T:A	8.90622e-06	-1.46717	-1.43165
36781295	chr6:36781295:C:T	1.94935e-05	-0.921904	-1.19358
36781402	chr6:36781402:CTT:C	9.40868e-06	-1.49086	-1.35308
36781635	chr6:36781635:C:A	3.56493e-05	-9.55289e-11	-1.51184
36781727	chr6:36781727:C:T	3.31117e-05	-9.55289e-11	-1.58568
36782156	chr6:36782156:C:T	6.70886e-05	-9.55289e-11	-0.879551
36782352	chr6:36782352:T:C	7.83172e-05	-9.55289e-11	-0.724798
36782403	chr6:36782403:G:A	4.27748e-05	-9.55289e-11	-1.32962
36782571	chr6:36782571:G:A	3.63524e-05	-1.49231	-5.71999e-10
36782706	chr6:36782706:AT:A	2.01556e-05	-1.13725	-0.944836
36782913	chr6:36782913:C:T	3.45678e-05	-9.55289e-11	-1.54264
36783174	chr6:36783174:C:G	4.03143e-05	-9.55289e-11	-1.38886
36783240	chr6:36783240:A:G	8.25463e-06	-1.49417	-1.48062
36783468	chr6:36783468:G:A	1.00399e-05	-1.47923	-1.29977
36783627	chr6:36783627:C:T	3.45937e-05	-9.55289e-11	-1.54189
36783664	chr6:36783664:C:T	9.51361e-05	-0.530256	-5.71999e-10
36784118	chr6:36784118:G:A	3.77229e-05	-9.55289e-11	-1.4553
36784710	chr6:36784710:A:G	5.51383e-05	-9.55289e-11	-1.07572
36784864	chr6:36784864:A:C	7.72574e-06	-1.46101	-1.57999
36785035	chr6:36785035:A:G	3.93763e-05	-9.55289e-11	-1.4124
36785363	chr6:36785363:T:A	1.96125e-05	-1.36867	-0.740733
36785795	chr6:36785795:T:C	4.60789e-05	-1.25521	-5.71999e-10
36785804	chr6:36785804:G:A	4.09635e-05	-9.55289e-11	-1.37288
36785960	chr6:36785960:C:A	4.50268e-05	-9.55289e-11	-1.27831
36785967	chr6:36785967:C:T	4.40718e-05	-9.55289e-11	-1.29974
36786160	chr6:36786160:A:G	0.000115164	-9.55289e-11	-0.339211
36786242	chr6:36786242:C:G	1.60519e-05	-1.49213	-0.817613
36786269	chr6:36786269:G:A	0.000532633	-9.55289e-11	1.19227
36786381	chr6:36786381:T:C	0.00011055	-9.55289e-11	-0.380098
36786472	chr6:36786472:T:C	0.000152181	-9.55289e-11	-0.0604964
36786832	chr6:36786832:C:A	1.10473e-05	-1.26318	-1.4202
36786885	chr6:36786885:T:C	1.05383e-05	-1.32038	-1.41017
36787047	chr6:36787047:T:C	3.57722e-05	-9.55289e-11	-1.50839
36787120	chr6:36787120:G:A	0.000143921	-9.55289e-11	-0.116299
36787158	chr6:36787158:T:G	4.14134e-05	-9.55289e-11	-1.36196
36787214	chr6:36787214:C:T	0.000149109	-9.55289e-11	-0.0808852
36787222	chr6:36787222:G:A	5.88025e-05	-9.55289e-11	-1.01138
36787443	chr6:36787443:A:G	4.31356e-05	0.0810346	-1.40225
36787625	chr6:36787625:T:G	2.43434e-05	-0.320454	-1.57285
36787891	chr6:36787891:G:A	6.72623e-05	-0.999319	0.122353
36788342	chr6:36788342:C:T	4.24608e-05	-9.55289e-11	-1.33699
36788399	chr6:36788399:C:T	3.53826e-05	-9.55289e-11	-1.51935
36789335	chr6:36789335:T:C	4.10303e-05	-9.55289e-11	-1.37125
36789813	chr6:36789813:A:G	0.000109381	-9.55289e-11	-0.390725
36790403	chr6:36790403:T:A	1.84996e-05	-1.14523	-1.02259
36790443	chr6:36790443:T:C	1.79293e-05	-1.22181	-0.977321
36790589	chr6:36790589:T:C	6.29607e-05	-9.55289e-11	-0.943055
36790777	chr6:36790777:T:C	0.000123582	-0.928911	0.660253
36790845	chr6:36790845:A:C	1.85689e-05	-1.01256	-1.15152
36790985	chr6:36790985:C:T	6.78259e-05	-9.55289e-11	-0.868621
36791372	chr6:36791372:T:C	4.80375e-05	-1.35204	0.138461
36791502	chr6:36791502:C:T	0.000182281	-9.55289e-11	0.119985
36791524	chr6:36791524:A:C	0.000101626	-9.55289e-11	-0.464265
36791567	chr6:36791567:T:C	9.70538e-06	-1.27646	-1.53643
36791893	chr6:36791893:G:A	3.31882e-05	-9.55289e-11	-1.58337
36791964	chr6:36791964:G:A	9.41991e-05	-1.19128	0.65113
36792924	chr6:36792924:C:A	6.59901e-05	-0.462725	-0.433335
36793001	chr6:36793001:G:A	0.000130314	-0.328345	0.112728
36793236	chr6:36793236:G:C	3.41243e-05	-9.55289e-11	-1.55556
36794406	chr6:36794406:G:A	1.8108e-05	-0.756304	-1.43291
36795468	chr6:36795468:C:T	3.68505e-05	-1.4787	-5.71999e-10
36795507	chr6:36795507:A:C	3.48764e-05	-9.55289e-11	-1.53376
36795636	chr6:36795636:C:T	0.000119217	-0.304623	-5.71999e-10
36796230	chr6:36796230:T:A	5.01395e-05	-9.55289e-11	-1.17076
36796399	chr6:36796399:A:G	0.000344458	-9.55289e-11	0.756408
36796504	chr6:36796504:G:A	4.83783e-05	-9.55289e-11	-1.20651
36796509	chr6:36796509:T:C	6.98125e-05	-9.55289e-11	-0.839752
36796622	chr6:36796622:T:C	3.52423e-05	-9.55289e-11	-1.52332
36796811	chr6:36796811:C:T	3.40093e-05	-9.55289e-11	-1.55893
36796962	chr6:36796962:G:A	5.22171e-05	-1.13015	-5.71999e-10
36797320	chr6:36797320:G:A	3.99952e-05	-1.3968	-5.71999e-10
36798007	chr6:36798007:G:A	3.65603e-05	-9.55289e-11	-1.4866
36798316	chr6:36798316:A:G	4.62623e-05	-9.55289e-11	-1.25124
36798427	chr6:36798427:T:G	4.33881e-05	-9.55289e-11	-1.31538
36798502	chr6:36798502:G:A	4.655e-05	-9.55289e-11	-1.24504
36798973	chr6:36798973:A:G	9.02631e-06	-1.38978	-1.49564
36799290	chr6:36799290:T:C	3.45528e-05	-9.55289e-11	-1.54308
36800084	chr6:36800084:T:C	4.18007e-05	-9.55289e-11	-1.35265
36800262	chr6:36800262:T:C	4.32856e-05	-9.55289e-11	-1.31774
36800343	chr6:36800343:C:T	0.000128283	-9.55289e-11	-0.231323
36800843	chr6:36800843:T:A	3.73922e-05	-9.55289e-11	-1.4641
36801766	chr6:36801766:T:C	3.62714e-05	-9.55289e-11	-1.49454
36801781	chr6:36801781:G:A	3.69763e-05	-9.55289e-11	-1.47529
36801939	chr6:36801939:G:A	4.99795e-05	-9.55289e-11	-1.17395
36801947	chr6:36801947:G:A	3.92857e-05	-9.55289e-11	-1.41471
36802137	chr6:36802137:T:C	3.35296e-05	-9.55289e-11	-1.57314
36803271	chr6:36803271:A:G	4.15477e-05	-9.55289e-11	-1.35872
36803347	chr6:36803347:G:A	7.99718e-06	-1.4266	-1.57988
36803373	chr6:36803373:G:A	4.3818e-05	-9.55289e-11	-1.30552
36803592	chr6:36803592:T:C	4.6837e-05	-9.55289e-11	-1.23889
36803649	chr6:36803649:C:G	7.70771e-05	-9.55289e-11	-0.740759
36803774	chr6:36803774:A:C	3.7666e-05	-9.55289e-11	-1.45681
36803794	chr6:36803794:A:G	5.95503e-05	-1.48602	0.487279
36804206	chr6:36804206:A:G	3.82593e-05	-9.55289e-11	-1.44118
36804224	chr6:36804224:A:G	1.23617e-05	-1.41315	-1.15781
36804575	chr6:36804575:C:A	4.7263e-05	-9.55289e-11	-1.22984
36804584	chr6:36804584:AG:A	5.55943e-05	-9.55289e-11	-1.06748
36804767	chr6:36804767:A:G	1.33544e-05	-0.922656	-1.57106
36804923	chr6:36804923:G:A	3.38774e-05	-9.55289e-11	-1.56282
36805089	chr6:36805089:G:A	5.52443e-05	-1.0738	-5.71999e-10
36805115	chr6:36805115:G:A	3.37913e-05	-9.55289e-11	-1.56536
36805116	chr6:36805116:T:C	3.61336e-05	-9.55289e-11	-1.49834
36805260	chr6:36805260:C:CAA	3.53247e-05	-9.55289e-11	-1.52098
36805323	chr6:36805323:C:T	4.27628e-05	-9.55289e-11	-1.3299
36805664	chr6:36805664:G:T	3.62406e-05	-9.55289e-11	-1.49539
36805935	chr6:36805935:C:T	3.88332e-05	-9.55289e-11	-1.42629
36806886	chr6:36806886:T:C	7.69293e-05	-9.55289e-11	-0.742678
36807195	chr6:36807195:C:T	8.34704e-05	-9.55289e-11	-0.661073
36807254	chr6:36807254:A:G	0.000117235	-1.27884	0.957454
36807349	chr6:36807349:C:T	0.000105527	-1.35636	0.929767
36807466	chr6:36807466:G:A	0.000118643	-1.40664	1.09719
36807490	chr6:36807490:T:C	3.77864e-05	-9.55289e-11	-1.45362
36807545	chr6:36807545:C:A	0.000330814	0.715991	-5.71999e-10
36807990	chr6:36807990:A:G	3.36628e-05	-9.55289e-11	-1.56917
36808143	chr6:36808143:T:G	3.82695e-05	-9.55289e-11	-1.44091
36808414	chr6:36808414:T:C	9.33763e-05	-9.55289e-11	-0.548928
36808416	chr6:36808416:TG:T	9.32703e-05	-9.55289e-11	-0.550064
36808696	chr6:36808696:T:C	3.49113e-05	-9.55289e-11	-1.53276
36808704	chr6:36808704:C:G	9.86824e-05	-0.493659	-5.71999e-10
36808753	chr6:36808753:C:T	5.22478e-05	-1.42435	0.294781
36808855	chr6:36808855:C:T	1.97038e-05	-1.26421	-0.840548
36808901	chr6:36808901:G:A	9.31276e-06	-1.37682	-1.47736
36808967	chr6:36808967:T:A	6.89654e-05	-1.22871	0.376749
36809121	chr6:36809121:C:T	3.94264e-05	-1.18486	-0.226271
36809525	chr6:36809525:G:A	7.08269e-05	-9.55289e-11	-0.825326
36810072	chr6:36810072:G:A	1.199e-05	-1.16387	-1.43763
36810220	chr6:36810220:A:G	3.35515e-05	-9.55289e-11	-1.57248
36810447	chr6:36810447:T:C	4.85195e-05	-9.55289e-11	-1.2036
36810952	chr6:36810952:A:G	4.2297e-05	-9.55289e-11	-1.34085
36811146	chr6:36811146:C:T	5.17366e-05	-9.55289e-11	-1.1394
36811761	chr6:36811761:T:C	1.72517e-05	-1.43804	-0.799613
36811874	chr6:36811874:T:C	7.5368e-05	-1.48164	0.718461
36811946	chr6:36811946:A:G	6.94547e-05	-9.55289e-11	-0.844891
36811977	chr6:36811977:G:A	3.89948e-05	-9.55289e-11	-1.42214
36812053	chr6:36812053:G:A	8.4614e-06	-1.49371	-1.45634
36812222	chr6:36812222:T:A	3.73048e-05	-1.46672	0.00027494
36812366	chr6:36812366:A:C	9.66449e-06	-1.4685	-1.3486
36812567	chr6:36812567:C:T	7.69586e-05	-0.742298	-5.71999e-10
36812880	chr6:36812880:C:T	4.05873e-05	-1.38211	-5.71999e-10
36813859	chr6:36813859:C:T	1.40124e-05	-1.49263	-0.952989
36813897	chr6:36813897:T:C	3.90266e-05	-9.55289e-11	-1.42132
36814136	chr6:36814136:C:T	3.40402e-05	-9.55289e-11	-1.55802
36814335	chr6:36814335:G:A	3.90285e-05	-9.55289e-11	-1.42127
36814492	chr6:36814492:A:G	3.90273e-05	-9.55289e-11	-1.4213
36814804	chr6:36814804:A:C	8.75038e-06	-1.39256	-1.52391
36815113	chr6:36815113:G:A	8.37578e-05	-9.55289e-11	-0.657636
36815137	chr6:36815137:G:A	6.31119e-05	-9.55289e-11	-0.940656
36815231	chr6:36815231:A:G	3.63076e-05	-1.49354	-5.71999e-10
36815383	chr6:36815383:G:A	9.17264e-05	-9.55289e-11	-0.566755
36815873	chr6:36815873:A:G	1.056e-05	-1.32763	-1.40086
36816434	chr6:36816434:A:G	1.0189e-05	-1.30754	-1.45672
36816551	chr6:36816551:A:C	1.43684e-05	-1.37694	-1.04359
36816653	chr6:36816653:T:C	1.20058e-05	-1.32066	-1.27952
36816889	chr6:36816889:C:T	3.90945e-05	-9.55289e-11	-1.41958
36817471	chr6:36817471:C:T	3.81041e-05	-9.55289e-11	-1.44524
36817789	chr6:36817789:G:T	3.6302e-05	-9.55289e-11	-1.49369
36818182	chr6:36818182:G:T	3.7812e-05	-9.55289e-11	-1.45294
36818203	chr6:36818203:C:T	6.59077e-05	-9.55289e-11	-0.89731
36818252	chr6:36818252:G:A	3.63538e-05	-1.49227	-5.71999e-10
36818296	chr6:36818296:C:T	1.00025e-05	-1.21124	-1.57149
36818631	chr6:36818631:C:T	2.05624e-05	-1.47683	-0.58527
36818746	chr6:36818746:T:C	1.07673e-05	-1.4245	-1.28455
36819352	chr6:36819352:T:C	4.67065e-05	-1.48412	0.24244
36819388	chr6:36819388:C:T	8.00222e-06	-1.48029	-1.52556
36819393	chr6:36819393:T:C	4.39025e-05	-1.48022	0.176623
36819396	chr6:36819396:G:A	1.60492e-05	-0.760802	-1.5491
36819804	chr6:36819804:G:A	6.1785e-05	-9.55289e-11	-0.961904
36819886	chr6:36819886:A:G	9.7526e-06	-1.25762	-1.55041
36820083	chr6:36820083:T:C	7.49029e-06	-1.48847	-1.58349
36820289	chr6:36820289:T:C	1.61935e-05	-1.34823	-0.952726
36820290	chr6:36820290:G:A	1.94362e-05	-1.29041	-0.828021
36820297	chr6:36820297:G:T	1.85145e-05	-1.22451	-0.942501
36820411	chr6:36820411:G:A	3.53792e-05	-9.55289e-11	-1.51944
36820821	chr6:36820821:T:C	2.67672e-05	-1.02481	-0.773578
36821112	chr6:36821112:GCATGGAAGGGCTACTAAGCCATGTGGGAAAAGAGCATTC:G	7.71783e-06	-1.47373	-1.5683
36821273	chr6:36821273:T:C	1.27872e-05	-1.44066	-1.09647
36821334	chr6:36821334:G:T	1.25544e-05	-1.39423	-1.16127
36821427	chr6:36821427:G:A	7.65353e-06	-1.46953	-1.58086
36821750	chr6:36821750:C:T	7.89236e-06	-1.45885	-1.56082
36822534	chr6:36822534:G:A	3.47728e-05	-9.55289e-11	-1.53673
36822807	chr6:36822807:A:G	8.85369e-06	-1.46739	-1.43734
36822854	chr6:36822854:T:C	1.0633e-05	-1.49184	-1.22977
36822913	chr6:36822913:T:C	1.36562e-05	-0.945593	-1.52578
36823043	chr6:36823043:C:T	5.15215e-05	-1.14357	-5.71999e-10
36823148	chr6:36823148:C:T	3.49952e-05	-9.55289e-11	-1.53035
36823579	chr6:36823579:T:C	7.54146e-05	-1.08349	0.320924
36824059	chr6:36824059:T:C	9.39782e-06	-1.45468	-1.39041
36824178	chr6:36824178:TC:T	0.000121323	-9.55289e-11	-0.287106
36824281	chr6:36824281:C:T	1.37941e-05	-1.29339	-1.16793
36824390	chr6:36824390:C:G	3.61637e-05	-9.55289e-11	-1.49751
36824424	chr6:36824424:CCCTT:C	1.32254e-05	-1.45672	-1.04671
36824637	chr6:36824637:C:T	1.20943e-05	-1.13091	-1.46193
36825522	chr6:36825522:C:A	0.000217431	-9.55289e-11	0.296316
36825738	chr6:36825738:C:G	3.43729e-05	-9.55289e-11	-1.5483
36825740	chr6:36825740:A:C	9.40201e-06	-1.27605	-1.56859
36826078	chr6:36826078:C:G	3.37378e-05	-9.55289e-11	-1.56695
36826083	chr6:36826083:C:A	1.20246e-05	-1.32204	-1.27657
36826327	chr6:36826327:C:T	3.43301e-05	-9.55289e-11	-1.54954
36826341	chr6:36826341:A:T	8.94326e-06	-1.4619	-1.43277
36826468	chr6:36826468:A:T	3.43751e-05	-9.55289e-11	-1.54823
36826567	chr6:36826567:G:A	3.77728e-05	-9.55289e-11	-1.45398
36826611	chr6:36826611:A:C	3.81217e-05	-9.55289e-11	-1.44478
36826798	chr6:36826798:C:T	1.21611e-05	-1.42359	-1.16373
36826878	chr6:36826878:C:T	1.23957e-05	-1.35914	-1.20907
36827587	chr6:36827587:G:T	8.21929e-06	-1.47118	-1.5079
36827998	chr6:36827998:C:T	2.03465e-05	-0.534675	-1.53798
36828237	chr6:36828237:T:C	2.28984e-05	-1.27701	-0.677486
36828357	chr6:36828357:A:G	1.13252e-05	-1.48703	-1.1715
36828622	chr6:36828622:A:G	3.38631e-05	-9.55289e-11	-1.56324
36828838	chr6:36828838:A:G	1.87339e-05	-0.610453	-1.54478
36829148	chr6:36829148:T:G	1.19082e-05	-1.37428	-1.23406
36829152	chr6:36829152:T:C	9.05228e-06	-1.45528	-1.42727
36829376	chr6:36829376:A:C	0.000196615	-9.55289e-11	0.195682
36829434	chr6:36829434:T:A	2.05339e-05	-0.507464	-1.55602
36829544	chr6:36829544:G:A	2.09246e-05	-0.482977	-1.56166
36829894	chr6:36829894:C:T	3.34923e-05	-9.55289e-11	-1.57425
36830180	chr6:36830180:G:A	1.45474e-05	-1.4522	-0.955949
36830230	chr6:36830230:G:A	1.20854e-05	-1.35097	-1.2426
36830305	chr6:36830305:C:T	1.25777e-05	-1.02434	-1.5293
36830374	chr6:36830374:A:G	1.20044e-05	-1.46769	-1.13261
36830664	chr6:36830664:G:A	3.38309e-05	-9.55289e-11	-1.56419
36830676	chr6:36830676:T:A	3.41345e-05	-9.55289e-11	-1.55526
36831092	chr6:36831092:T:C	9.56072e-06	-1.49424	-1.33366
36831229	chr6:36831229:A:G	3.35942e-05	-9.55289e-11	-1.57121
36831252	chr6:36831252:G:T	1.18433e-05	-1.07267	-1.54113
36832178	chr6:36832178:T:C	3.53723e-05	-9.55289e-11	-1.51964
36832835	chr6:36832835:C:A	3.2384e-05	-1.44938	-0.15852
36832849	chr6:36832849:G:A	0.00016345	-9.55289e-11	0.0109398
36832992	chr6:36832992:G:C	1.25589e-05	-1.02936	-1.52578
36833092	chr6:36833092:A:G	3.92024e-05	-9.55289e-11	-1.41683
36833220	chr6:36833220:C:G	1.34652e-05	-1.47874	-1.00672
36833388	chr6:36833388:C:G	3.36627e-05	-9.55289e-11	-1.56918
36833400	chr6:36833400:C:T	5.62777e-05	-1.05527	-5.71999e-10
36833509	chr6:36833509:T:C	1.34101e-05	-1.48231	-1.00725
36834129	chr6:36834129:T:C	8.44155e-06	-1.49364	-1.45876
36834484	chr6:36834484:C:T	3.33888e-05	-9.55289e-11	-1.57734
36834516	chr6:36834516:C:T	9.71064e-05	-0.162707	-0.347051
36834792	chr6:36834792:T:C	3.42346e-05	-9.55289e-11	-1.55233
36834991	chr6:36834991:G:A	3.44395e-05	-9.55289e-11	-1.54636
36835067	chr6:36835067:T:A	4.74318e-05	-1.47131	0.245032
36835291	chr6:36835291:C:A	0.000476104	1.08007	-5.71999e-10
36835331	chr6:36835331:A:G	3.98427e-05	-1.40063	-5.71999e-10
36835750	chr6:36835750:C:T	3.71579e-05	-1.47039	-5.71999e-10
36835797	chr6:36835797:T:C	1.47594e-05	-1.49284	-0.900842
36835956	chr6:36835956:C:T	1.15669e-05	-1.07073	-1.56669
36836048	chr6:36836048:C:A	3.45463e-05	-9.55289e-11	-1.54326
36836352	chr6:36836352:C:T	1.16662e-05	-1.0687	-1.56017
36836411	chr6:36836411:A:G	6.0535e-05	-1.47923	0.496886
36836581	chr6:36836581:C:T	6.26635e-05	-9.55289e-11	-0.947786
36836885	chr6:36836885:T:C	1.44544e-05	-1.48436	-0.930208
36836927	chr6:36836927:T:C	1.51621e-05	-1.12334	-1.24343
36837218	chr6:36837218:C:T	6.94821e-05	-9.55289e-11	-0.844496
36837246	chr6:36837246:C:T	0.000206092	0.242757	-5.71999e-10
36837568	chr6:36837568:G:A	3.31423e-05	-9.55289e-11	-1.58476
36837829	chr6:36837829:G:C	1.54087e-05	-1.48629	-0.864343
36837991	chr6:36837991:G:A	8.45607e-05	-0.648096	-5.71999e-10
36838008	chr6:36838008:T:C	1.2937e-05	-0.951546	-1.57393
36838051	chr6:36838051:C:T	3.33443e-05	-9.55289e-11	-1.57868
36838109	chr6:36838109:A:C	1.26893e-05	-1.48285	-1.06195
36838716	chr6:36838716:C:T	3.93122e-05	-1.41403	-5.71999e-10
36839150	chr6:36839150:G:A	3.35275e-05	-9.55289e-11	-1.5732
36839182	chr6:36839182:C:G	8.61715e-05	-9.55289e-11	-0.629225
36839857	chr6:36839857:G:A	1.09164e-05	-1.17111	-1.52418
36839862	chr6:36839862:G:T	0.000101394	-9.55289e-11	-0.466547
36840540	chr6:36840540:G:A	9.97511e-06	-1.31635	-1.46912
36841137	chr6:36841137:A:G	4.43683e-05	-9.55289e-11	-1.29304
36841435	chr6:36841435:A:T	1.25965e-05	-1.19267	-1.35948
36841676	chr6:36841676:T:C	1.01771e-05	-1.20913	-1.55629
36841846	chr6:36841846:A:G	1.86304e-05	-1.49074	-0.670026
36842786	chr6:36842786:A:G	0.000396462	-9.55289e-11	0.897015
36842878	chr6:36842878:C:T	1.61695e-05	-1.29161	-1.01083
36842888	chr6:36842888:G:A	5.47867e-05	-9.55289e-11	-1.08212
36843035	chr6:36843035:C:T	5.76649e-05	-9.55289e-11	-1.03092
36844153	chr6:36844153:AAACAAAC:A	7.79584e-05	-9.55289e-11	-0.72939
36844394	chr6:36844394:C:T	3.35916e-05	-9.55289e-11	-1.57129
36844454	chr6:36844454:A:G	2.43021e-05	-1.28784	-0.607166
36844498	chr6:36844498:T:C	3.73393e-05	-9.55289e-11	-1.46552
36844527	chr6:36844527:C:T	6.51441e-05	-9.55289e-11	-0.908964
36844941	chr6:36844941:C:T	8.64918e-06	-1.46772	-1.46038
36845159	chr6:36845159:C:G	0.000144828	-0.110021	-5.71999e-10
36845165	chr6:36845165:C:T	0.000197832	-9.55289e-11	0.201853
36845300	chr6:36845300:G:A	4.11878e-05	-9.55289e-11	-1.36742
36845350	chr6:36845350:G:T	7.85203e-06	-1.45612	-1.56867
36845542	chr6:36845542:C:T	3.842e-05	-9.55289e-11	-1.43699
36845543	chr6:36845543:T:G	1.33984e-05	-1.32576	-1.16467
36845640	chr6:36845640:T:C	3.48959e-05	-9.55289e-11	-1.5332
36846057	chr6:36846057:C:G	4.38147e-05	-9.55289e-11	-1.3056
36846102	chr6:36846102:G:A	0.000106803	-1.26449	0.84991
36846176	chr6:36846176:A:G	0.000154767	-9.55289e-11	-0.0436454
36846329	chr6:36846329:A:G	2.321e-05	-1.49102	-0.449964
36846536	chr6:36846536:C:T	3.52974e-05	-9.55289e-11	-1.52176
36846555	chr6:36846555:G:C	1.40889e-05	-1.10278	-1.3374
36847057	chr6:36847057:A:G	4.90111e-05	-9.55289e-11	-1.19352
36848115	chr6:36848115:T:C	3.76387e-05	-0.90296	-0.554573
36848259	chr6:36848259:T:C	4.04313e-05	-9.55289e-11	-1.38596
36850596	chr6:36850596:A:G	7.48193e-05	-1.16004	0.38955
36850835	chr6:36850835:G:A	4.07604e-05	-1.23684	-0.141012
36850838	chr6:36850838:G:A	3.62783e-05	-1.49435	-5.71999e-10
36850924	chr6:36850924:T:C	1.26822e-05	-1.1951	-1.35026
36851135	chr6:36851135:G:A	3.8515e-05	-9.55289e-11	-1.43452
36851306	chr6:36851306:C:T	3.87398e-05	-9.55289e-11	-1.4287
36851434	chr6:36851434:T:C	2.50817e-05	-1.49388	-0.36955
36851770	chr6:36851770:A:G	1.35382e-05	-0.893943	-1.5861
36852907	chr6:36852907:G:A	1.05775e-05	-1.19901	-1.52783
36852908	chr6:36852908:G:A	3.31148e-05	-9.55289e-11	-1.58559
36852921	chr6:36852921:C:T	7.36029e-05	-9.55289e-11	-0.786881
36853382	chr6:36853382:G:A	3.32882e-05	-9.55289e-11	-1.58036
36853752	chr6:36853752:G:A	3.61199e-05	-9.55289e-11	-1.49872
36854051	chr6:36854051:T:C	3.57407e-05	-9.55289e-11	-1.50928
36854817	chr6:36854817:C:T	3.58539e-05	-9.55289e-11	-1.50611
36855726	chr6:36855726:G:GA	9.31066e-06	-1.46229	-1.39211
36856325	chr6:36856325:G:A	2.08275e-05	-1.48972	-0.559566
36856497	chr6:36856497:G:A	4.34363e-05	-9.55289e-11	-1.31427
36856552	chr6:36856552:G:A	0.000148977	-9.55289e-11	-0.0817733
36857002	chr6:36857002:T:C	1.27327e-05	-1.47126	-1.07013
36857161	chr6:36857161:C:T	8.81805e-06	-1.3532	-1.55557
36857195	chr6:36857195:C:A	8.73089e-06	-1.34864	-1.57006
36857318	chr6:36857318:C:T	0.00011961	-9.55289e-11	-0.301328
36857319	chr6:36857319:G:A	8.71944e-06	-1.35485	-1.56516
36857654	chr6:36857654:A:G	1.68238e-05	-1.48538	-0.777391
36857759	chr6:36857759:A:G	3.31889e-05	-9.55289e-11	-1.58335
36857797	chr6:36857797:A:C	7.73449e-06	-1.46533	-1.57454
36857831	chr6:36857831:T:A	7.4085e-05	-9.55289e-11	-0.780353
36857930	chr6:36857930:G:A	7.81366e-06	-1.46203	-1.56766
36858853	chr6:36858853:TAG:T	1.23442e-05	-1.44451	-1.12786
36858895	chr6:36858895:A:G	3.76359e-05	-9.55289e-11	-1.45761
36858997	chr6:36858997:C:G	3.56107e-05	-9.55289e-11	-1.51292
36859164	chr6:36859164:C:T	9.73113e-06	-1.43225	-1.37798
36859211	chr6:36859211:G:A	3.87472e-05	-9.55289e-11	-1.42851
36859978	chr6:36859978:G:A	1.22043e-05	-1.44489	-1.13889
36860017	chr6:36860017:T:C	1.36386e-05	-1.49309	-0.979573
36860363	chr6:36860363:G:A	8.81584e-05	-1.27735	0.670915
36860377	chr6:36860377:A:G	3.71004e-05	-9.55289e-11	-1.47194
36860975	chr6:36860975:C:T	7.20934e-05	-9.55289e-11	-0.807603
36861180	chr6:36861180:T:C	1.65834e-05	-1.33904	-0.938117
36861462	chr6:36861462:C:G	8.1545e-06	-1.42944	-1.55756
36861774	chr6:36861774:G:A	0.000141573	-1.2543	1.12155
36861850	chr6:36861850:C:T	4.17528e-05	-1.3538	-5.71999e-10
36861985	chr6:36861985:T:C	8.55735e-06	-1.48871	-1.45006
36861987	chr6:36861987:T:C	8.02457e-06	-1.43945	-1.56361
36862084	chr6:36862084:G:A	5.47651e-05	-9.55289e-11	-1.08251
36862479	chr6:36862479:G:A	4.41316e-05	-9.55289e-11	-1.29839
36862542	chr6:36862542:C:T	7.1771e-05	-9.55289e-11	-0.812085
36862584	chr6:36862584:G:A	1.09366e-05	-1.3193	-1.37415
36862713	chr6:36862713:A:G	7.3397e-05	-9.55289e-11	-0.789682
36862779	chr6:36862779:G:A	7.85289e-06	-1.45735	-1.56734
36862888	chr6:36862888:G:A	0.000632605	1.36428	-5.71999e-10
36863036	chr6:36863036:C:A	4.28739e-05	-1.3273	-5.71999e-10
36863122	chr6:36863122:G:A	3.74446e-05	-9.55289e-11	-1.4627
36863585	chr6:36863585:T:C	5.81611e-05	-9.55289e-11	-1.02235
36863725	chr6:36863725:G:A	3.66424e-05	-9.55289e-11	-1.48436
36863793	chr6:36863793:A:G	1.34559e-05	-1.48399	-1.00216
36863952	chr6:36863952:C:G	3.55933e-05	-9.55289e-11	-1.51341
36864012	chr6:36864012:G:A	3.39719e-05	-9.55289e-11	-1.56003
36864252	chr6:36864252:A:G	9.20293e-05	-1.29556	0.7321
36864327	chr6:36864327:T:C	1.29613e-05	-1.0077	-1.5159
36864710	chr6:36864710:A:G	9.65693e-06	-1.44245	-1.37544
36865198	chr6:36865198:T:A	3.34766e-05	-9.55289e-11	-1.57472
36865341	chr6:36865341:C:G	7.76747e-06	-1.45826	-1.57736
36865513	chr6:36865513:G:A	4.65585e-05	-9.55289e-11	-1.24486
36865799	chr6:36865799:C:T	1.57195e-05	-1.3203	-1.01036
36866399	chr6:36866399:T:C	3.57908e-05	-9.55289e-11	-1.50788
36866521	chr6:36866521:C:T	6.71148e-05	-9.55289e-11	-0.879161
36867084	chr6:36867084:C:T	3.3168e-05	-9.55289e-11	-1.58398
36867275	chr6:36867275:TTACCA:T	3.88597e-05	-9.55289e-11	-1.42561
36867285	chr6:36867285:C:G	3.88597e-05	-9.55289e-11	-1.42561
36867548	chr6:36867548:C:G	4.26745e-05	-1.33196	-5.71999e-10
36868067	chr6:36868067:G:A	3.63927e-05	-1.4912	-5.71999e-10
36868104	chr6:36868104:C:T	4.55863e-05	-1.13331	-0.132651
36868567	chr6:36868567:A:T	3.52816e-05	-9.55289e-11	-1.5222
36868568	chr6:36868568:T:C	3.51934e-05	-9.55289e-11	-1.52471
36869019	chr6:36869019:G:T	3.54976e-05	-9.55289e-11	-1.5161
36869067	chr6:36869067:T:C	9.84652e-06	-1.45149	-1.34696
36869665	chr6:36869665:A:G	5.62745e-05	-1.19068	0.135356
36870231	chr6:36870231:C:T	3.97614e-05	-9.55289e-11	-1.40267
36870235	chr6:36870235:C:T	4.61822e-05	-9.55289e-11	-1.25297
36870314	chr6:36870314:T:C	3.31005e-05	-9.55289e-11	-1.58602
36871043	chr6:36871043:AT:A	3.39401e-05	-9.55289e-11	-1.56097
36871102	chr6:36871102:C:T	1.99071e-05	-1.48883	-0.605664
36871278	chr6:36871278:C:T	7.77475e-06	-1.47358	-1.56111
36871535	chr6:36871535:T:C	8.01915e-06	-1.43096	-1.57277
36871677	chr6:36871677:A:G	7.09933e-05	-9.55289e-11	-0.822979
36872075	chr6:36872075:G:T	2.02751e-05	-1.07335	-1.00282
36872631	chr6:36872631:A:G	3.48001e-05	-9.55289e-11	-1.53595
36872991	chr6:36872991:G:A	8.92924e-05	-1.485	0.891352
36873021	chr6:36873021:G:A	2.14398e-05	-1.49176	-0.528554
36873334	chr6:36873334:A:G	1.07667e-05	-1.33612	-1.37299
36873700	chr6:36873700:G:A	3.53372e-05	-9.55289e-11	-1.52063
36873810	chr6:36873810:C:G	0.00141985	2.17274	-5.71999e-10
36873845	chr6:36873845:G:A	9.01756e-05	-0.583807	-5.71999e-10
36873913	chr6:36873913:A:T	2.32207e-05	-1.49196	-0.448561
36873980	chr6:36873980:T:G	2.24327e-05	-1.49245	-0.482594
36874407	chr6:36874407:C:T	1.31157e-05	-1.49424	-1.01751
36874416	chr6:36874416:C:T	1.31759e-05	-1.4943	-1.01288
36874437	chr6:36874437:C:T	8.44611e-05	-9.55289e-11	-0.649274
36874544	chr6:36874544:G:A	9.43461e-05	-1.24905	0.710455
36874651	chr6:36874651:C:G	1.23757e-05	-1.49317	-1.07666
36875220	chr6:36875220:G:A	3.52906e-05	-9.55289e-11	-1.52195
36875339	chr6:36875339:T:C	5.47651e-05	-9.55289e-11	-1.08251
36875630	chr6:36875630:TA:T	8.07327e-06	-1.48909	-1.50792
36875847	chr6:36875847:C:T	2.11886e-05	-1.48972	-0.542382
36876001	chr6:36876001:C:T	1.22181e-05	-1.49371	-1.08894
36876336	chr6:36876336:C:T	3.32998e-05	-9.55289e-11	-1.58001
36876419	chr6:36876419:G:A	1.00016e-05	-1.42779	-1.35503
36876530	chr6:36876530:A:C	8.55479e-06	-1.4858	-1.45327
36876671	chr6:36876671:C:A	8.12145e-06	-1.47879	-1.51227
36876745	chr6:36876745:G:A	7.58161e-06	-1.4913	-1.56854
36876970	chr6:36876970:G:T	2.32319e-05	-1.48881	-0.451224
36877057	chr6:36877057:T:C	4.50172e-05	-9.55289e-11	-1.27852
36877380	chr6:36877380:G:T	4.71079e-05	-9.55289e-11	-1.23312
36877647	chr6:36877647:T:C	4.16645e-05	-9.55289e-11	-1.35592
36877927	chr6:36877927:A:G	3.37327e-05	-9.55289e-11	-1.5671
36878327	chr6:36878327:A:G	4.23893e-05	-1.33867	-5.71999e-10
36878635	chr6:36878635:G:A	8.82551e-06	-1.44243	-1.46549
36878677	chr6:36878677:AAACTT:A	4.79392e-05	-1.46332	0.247692
36879004	chr6:36879004:T:A	1.98391e-05	-1.12274	-0.97517
36879212	chr6:36879212:T:C	1.40282e-05	-1.49408	-0.950417
36880168	chr6:36880168:G:A	3.78163e-05	-9.55289e-11	-1.45283
36880273	chr6:36880273:C:T	5.57379e-05	-1.44899	0.384089
36880415	chr6:36880415:CCTGT:C	8.45051e-06	-1.47978	-1.47156
36880466	chr6:36880466:T:C	3.79369e-05	-9.55289e-11	-1.44964
36880509	chr6:36880509:GA:G	9.02014e-06	-1.47777	-1.40833
36880740	chr6:36880740:G:A	5.36878e-05	-1.10238	-5.71999e-10
36881014	chr6:36881014:G:T	6.00266e-05	-9.55289e-11	-0.990778
36881119	chr6:36881119:T:C	8.02302e-06	-1.44805	-1.5552
36881226	chr6:36881226:A:C	7.3508e-05	-9.55289e-11	-0.788171
36881291	chr6:36881291:T:C	3.44411e-05	-9.55289e-11	-1.54631
36882060	chr6:36882060:A:C	3.44264e-05	-9.55289e-11	-1.54674
36882068	chr6:36882068:T:G	1.21338e-05	-1.40129	-1.18828
36882705	chr6:36882705:G:A	9.14347e-06	-1.47266	-1.39987
36882887	chr6:36882887:G:A	2.4018e-05	-1.48349	-0.423267
36883062	chr6:36883062:T:A	1.86894e-05	-1.1267	-1.03091
36883438	chr6:36883438:A:G	5.24438e-05	-9.55289e-11	-1.12582
36883530	chr6:36883530:T:C	4.7845e-05	-9.55289e-11	-1.2176
36883625	chr6:36883625:T:G	4.473e-05	-9.55289e-11	-1.28492
36883649	chr6:36883649:T:C	0.000136477	-9.55289e-11	-0.16941
36883866	chr6:36883866:T:C	4.473e-05	-9.55289e-11	-1.28492
36884054	chr6:36884054:G:A	2.42878e-05	-1.48927	-0.406321
36884581	chr6:36884581:C:T	7.51563e-05	-9.55289e-11	-0.765995
36884744	chr6:36884744:G:A	5.32022e-05	-1.43656	0.325097
36884923	chr6:36884923:C:T	0.000130789	-9.55289e-11	-0.211981
36885015	chr6:36885015:G:C	7.36305e-05	-9.55289e-11	-0.786506
36885261	chr6:36885261:T:A	1.77121e-05	-1.49424	-0.717082
36885649	chr6:36885649:A:G	9.26691e-06	-1.48181	-1.3773
36885767	chr6:36885767:A:G	1.7746e-05	-1.49288	-0.716532
36886319	chr6:36886319:A:G	0.000210547	-9.55289e-11	0.264145
36887315	chr6:36887315:A:G	3.90739e-05	-9.55289e-11	-1.42011
36887398	chr6:36887398:G:A	3.46337e-05	-9.55289e-11	-1.54074
36887588	chr6:36887588:G:A	4.62219e-05	-1.25211	-5.71999e-10
36887606	chr6:36887606:G:C	4.95416e-05	-1.44889	0.266138
36887947	chr6:36887947:A:G	1.89684e-05	-1.12347	-1.01932
36888505	chr6:36888505:G:A	3.66045e-05	-1.26373	-0.22166
36888620	chr6:36888620:G:A	5.18989e-05	-9.55289e-11	-1.13627
36888655	chr6:36888655:G:A	2.02326e-05	-1.48784	-0.590429
36888681	chr6:36888681:G:A	3.93864e-05	-1.41215	-5.71999e-10
36888862	chr6:36888862:A:G	1.86066e-05	-1.15352	-1.00853
36888963	chr6:36888963:C:T	1.10854e-05	-1.44342	-1.23651
36889109	chr6:36889109:A:G	4.29105e-05	-9.55289e-11	-1.32645
36889144	chr6:36889144:G:A	7.7362e-05	-9.55289e-11	-0.73707
36889181	chr6:36889181:G:A	3.38896e-05	-9.55289e-11	-1.56246
36889510	chr6:36889510:A:C	8.58434e-06	-1.38022	-1.55541
36889588	chr6:36889588:A:C	0.000171262	-9.55289e-11	0.057627
36889820	chr6:36889820:G:A	8.47309e-06	-1.43001	-1.51866
36889829	chr6:36889829:C:T	4.29721e-05	-9.55289e-11	-1.32501
36890104	chr6:36890104:T:C	3.73679e-05	-1.46475	-5.71999e-10
36890170	chr6:36890170:A:G	1.46786e-05	-0.942567	-1.45661
36890216	chr6:36890216:T:C	5.82767e-05	-9.55289e-11	-1.02036
36890217	chr6:36890217:G:A	8.65456e-06	-1.35602	-1.57146
36890318	chr6:36890318:C:A	4.1474e-05	-9.55289e-11	-1.3605
36890390	chr6:36890390:C:T	4.16431e-05	-1.35643	-5.71999e-10
36890638	chr6:36890638:A:G	5.1228e-05	-9.55289e-11	-1.14928
36890900	chr6:36890900:G:A	5.12893e-05	-9.55289e-11	-1.14808
36890917	chr6:36890917:G:T	5.46985e-05	-9.55289e-11	-1.08373
36890989	chr6:36890989:ACTTTTT:A	7.80488e-06	-1.48144	-1.54938
36891276	chr6:36891276:A:G	4.05177e-05	-9.55289e-11	-1.38383
36891428	chr6:36891428:A:G	3.3222e-05	-9.55289e-11	-1.58235
36891435	chr6:36891435:A:G	4.35094e-05	-9.55289e-11	-1.31259
36891665	chr6:36891665:A:G	5.60991e-05	-9.55289e-11	-1.05845
36891961	chr6:36891961:T:C	5.95694e-05	-0.998423	-5.71999e-10
36892201	chr6:36892201:C:T	4.14451e-05	-9.55289e-11	-1.3612
36892204	chr6:36892204:C:T	6.31639e-05	-0.939833	-5.71999e-10
36892316	chr6:36892316:C:T	1.05354e-05	-1.32663	-1.40419
36892341	chr6:36892341:T:A	1.04392e-05	-1.32864	-1.41136
36892473	chr6:36892473:C:G	9.20985e-06	-1.28234	-1.58295
36892658	chr6:36892658:A:G	8.60809e-06	-1.3591	-1.57377
36892974	chr6:36892974:G:A	8.99324e-06	-1.30482	-1.58427
36893044	chr6:36893044:C:T	1.83748e-05	-1.24051	-0.93407
36893045	chr6:36893045:C:T	4.0361e-05	-9.55289e-11	-1.3877
36893190	chr6:36893190:T:C	9.24887e-06	-1.32199	-1.53907
36893212	chr6:36893212:G:A	3.32164e-05	-9.55289e-11	-1.58252
36893225	chr6:36893225:C:T	5.81934e-05	-9.55289e-11	-1.02179
36893832	chr6:36893832:C:T	0.00048826	1.10528	-5.71999e-10
36893939	chr6:36893939:G:A	5.24299e-05	-9.55289e-11	-1.12609
36894005	chr6:36894005:C:T	3.33624e-05	-9.55289e-11	-1.57814
36894032	chr6:36894032:AAAAAAAGG:A	0.000546928	-9.55289e-11	1.21875
36894168	chr6:36894168:C:T	5.10354e-05	-9.55289e-11	-1.15304
36894216	chr6:36894216:T:C	5.11722e-05	-9.55289e-11	-1.15037
36894725	chr6:36894725:G:A	6.72768e-05	-9.55289e-11	-0.87675
36894799	chr6:36894799:C:T	8.76878e-06	-1.34137	-1.573
36895304	chr6:36895304:A:G	1.99221e-05	-1.1851	-0.908636
36895627	chr6:36895627:C:T	1.13057e-05	-1.2931	-1.36716
36895691	chr6:36895691:T:C	4.79858e-05	-1.21466	-5.71999e-10
36895775	chr6:36895775:T:C	3.63908e-05	-9.55289e-11	-1.49125
36896807	chr6:36896807:T:A	4.05383e-05	-9.55289e-11	-1.38332
36897060	chr6:36897060:C:T	8.39374e-05	-9.55289e-11	-0.655494
36897302	chr6:36897302:C:T	9.35611e-06	-1.28697	-1.56256
36897401	chr6:36897401:C:T	8.51549e-06	-1.39274	-1.55094
36898156	chr6:36898156:C:T	6.7013e-05	-0.880678	-5.71999e-10
36898281	chr6:36898281:TTC:T	9.79658e-06	-1.30426	-1.49928
36898340	chr6:36898340:C:T	3.3093e-05	-9.55289e-11	-1.58624
36898341	chr6:36898341:G:A	4.36873e-05	-9.55289e-11	-1.30851
36898381	chr6:36898381:G:A	8.41307e-06	-1.36974	-1.58603
36898602	chr6:36898602:A:G	4.72163e-05	-1.23083	-5.71999e-10
36898632	chr6:36898632:C:T	8.52524e-06	-1.35781	-1.58473
36898776	chr6:36898776:T:A	1.85604e-05	-1.19359	-0.97095
36898906	chr6:36898906:T:C	8.80335e-06	-1.32505	-1.58539
36899311	chr6:36899311:A:G	3.47612e-05	-9.55289e-11	-1.53706
36899910	chr6:36899910:G:A	1.87784e-05	-0.818918	-1.33394
36899948	chr6:36899948:C:T	3.33779e-05	-9.55289e-11	-1.57767
36900079	chr6:36900079:T:G	8.28947e-06	-1.39662	-1.57396
36900087	chr6:36900087:A:G	4.10335e-05	-9.55289e-11	-1.37118
36900262	chr6:36900262:C:T	5.70425e-05	-9.55289e-11	-1.04177
36900402	chr6:36900402:A:G	5.60334e-05	-9.55289e-11	-1.05962
36900700	chr6:36900700:C:T	1.12217e-05	-1.24447	-1.42325
36900992	chr6:36900992:A:G	3.51779e-05	-9.55289e-11	-1.52515
36901757	chr6:36901757:G:A	1.00432e-05	-1.32359	-1.45507
36901922	chr6:36901922:C:T	5.25671e-05	-9.55289e-11	-1.12348
36902480	chr6:36902480:G:A	3.35018e-05	-9.55289e-11	-1.57397
36902482	chr6:36902482:A:G	7.63197e-05	-9.55289e-11	-0.750634
36902597	chr6:36902597:G:A	8.32428e-06	-1.39491	-1.57148
36902837	chr6:36902837:A:G	8.38446e-06	-1.37429	-1.5849
36902975	chr6:36902975:A:T	8.48618e-06	-1.38685	-1.56028
36903068	chr6:36903068:GT:G	8.41649e-06	-1.37094	-1.58444
36903118	chr6:36903118:G:T	3.48602e-05	-9.55289e-11	-1.53422
36903407	chr6:36903407:A:C	8.62618e-06	-1.34663	-1.58414
36903621	chr6:36903621:G:A	4.06391e-05	-9.55289e-11	-1.38084
36903956	chr6:36903956:C:A	1.79602e-05	-1.22995	-0.967456
36904155	chr6:36904155:A:G	3.65612e-05	-9.55289e-11	-1.48658
36904222	chr6:36904222:A:G	3.68623e-05	-9.55289e-11	-1.47838
36904294	chr6:36904294:T:C	8.45083e-06	-1.36824	-1.58306
36904534	chr6:36904534:C:T	8.27981e-06	-1.38637	-1.58538
36904658	chr6:36904658:AT:A	8.42796e-06	-1.36903	-1.58498
36904871	chr6:36904871:T:C	7.6803e-05	-0.744321	-5.71999e-10
36904881	chr6:36904881:A:G	3.64396e-05	-9.55289e-11	-1.48991
36905129	chr6:36905129:G:T	5.24437e-05	-9.55289e-11	-1.12583
36905459	chr6:36905459:T:C	5.95804e-05	-9.55289e-11	-0.998239
36905568	chr6:36905568:C:T	1.79519e-05	-1.19296	-1.00491
36906039	chr6:36906039:TAA:T	5.7794e-05	-9.55289e-11	-1.02868
36906610	chr6:36906610:A:G	8.43789e-06	-1.36812	-1.58471
36907964	chr6:36907964:G:A	4.45465e-05	-1.28903	-5.71999e-10
36907983	chr6:36907983:G:T	5.2104e-05	-9.55289e-11	-1.13232
36907984	chr6:36907984:A:T	5.2104e-05	-9.55289e-11	-1.13232
36908052	chr6:36908052:A:G	8.44512e-06	-1.38763	-1.56435
36908107	chr6:36908107:C:T	3.34402e-05	-9.55289e-11	-1.57581
36908460	chr6:36908460:ATACT:A	8.33927e-06	-1.38167	-1.58292
36908566	chr6:36908566:A:G	9.23629e-06	-1.30546	-1.55696
36908691	chr6:36908691:G:A	5.29909e-05	-9.55289e-11	-1.11545
36908773	chr6:36908773:TA:T	4.88048e-05	-9.55289e-11	-1.19774
36908783	chr6:36908783:T:C	8.43966e-06	-1.37176	-1.58086
36909026	chr6:36909026:T:C	5.76563e-05	-9.55289e-11	-1.03107
36909095	chr6:36909095:A:G	4.10062e-05	-9.55289e-11	-1.37184
36909511	chr6:36909511:G:A	3.31124e-05	-9.55289e-11	-1.58566
36909858	chr6:36909858:T:G	5.6951e-05	-9.55289e-11	-1.04337
36910258	chr6:36910258:T:G	1.01244e-05	-1.24838	-1.52224
36910362	chr6:36910362:C:A	4.13282e-05	-9.55289e-11	-1.36402
36910618	chr6:36910618:C:T	5.73249e-05	-9.55289e-11	-1.03683
36910677	chr6:36910677:G:C	3.39471e-05	-9.55289e-11	-1.56076
36910979	chr6:36910979:C:A	3.31083e-05	-9.55289e-11	-1.58578
36911047	chr6:36911047:C:T	3.33674e-05	-9.55289e-11	-1.57799
36911602	chr6:36911602:G:A	4.48106e-05	-9.55289e-11	-1.28312
36911688	chr6:36911688:G:A	1.27186e-05	-1.21833	-1.32417
36912055	chr6:36912055:G:A	5.17116e-05	-9.55289e-11	-1.13988
36912695	chr6:36912695:A:G	8.79183e-06	-1.33231	-1.57943
36912782	chr6:36912782:C:T	3.40161e-05	-9.55289e-11	-1.55873
36912905	chr6:36912905:CA:C	4.08641e-05	-9.55289e-11	-1.37531
36913025	chr6:36913025:C:T	3.34291e-05	-9.55289e-11	-1.57614
36913117	chr6:36913117:A:G	4.09174e-05	-9.55289e-11	-1.37401
36913245	chr6:36913245:A:ACT	3.59132e-05	-9.55289e-11	-1.50446
36913504	chr6:36913504:A:C	4.05108e-05	-9.55289e-11	-1.384
36913546	chr6:36913546:T:C	3.47598e-05	-9.55289e-11	-1.5371
36913759	chr6:36913759:A:G	1.39155e-05	-1.00137	-1.45119
36913845	chr6:36913845:TGC:T	4.84589e-05	-1.20485	-5.71999e-10
36913849	chr6:36913849:T:TTTAAA	4.8409e-05	-1.20588	-5.71999e-10
36913858	chr6:36913858:T:TCA	4.7998e-05	-1.21441	-5.71999e-10
36913859	chr6:36913859:T:A	4.80067e-05	-1.21422	-5.71999e-10
36913987	chr6:36913987:C:G	0.000112764	-0.360271	-5.71999e-10
36914018	chr6:36914018:A:G	9.79382e-06	-1.47506	-1.32875
36914034	chr6:36914034:G:A	4.33312e-05	-9.55289e-11	-1.31669
36914215	chr6:36914215:T:C	8.87995e-06	-1.31777	-1.584
36914523	chr6:36914523:G:GTTGTT	4.08641e-05	-9.55289e-11	-1.37531
36914577	chr6:36914577:A:G	8.86685e-06	-1.31711	-1.58614
36914882	chr6:36914882:C:G	3.30993e-05	-9.55289e-11	-1.58605
36914950	chr6:36914950:A:G	5.18798e-05	-9.55289e-11	-1.13664
36915079	chr6:36915079:G:A	4.09174e-05	-9.55289e-11	-1.37401
36915170	chr6:36915170:G:A	8.14584e-06	-1.4022	-1.58586
36915366	chr6:36915366:C:T	4.36808e-05	-1.30866	-5.71999e-10
36915377	chr6:36915377:T:A	4.97852e-05	-9.55289e-11	-1.17785
36915729	chr6:36915729:G:A	4.08734e-05	-9.55289e-11	-1.37509
36915764	chr6:36915764:A:G	8.25794e-06	-1.3896	-1.58479
36915983	chr6:36915983:A:G	8.69095e-06	-1.337	-1.58628
36916095	chr6:36916095:T:C	6.37756e-05	-0.930195	-5.71999e-10
36916116	chr6:36916116:G:A	3.39615e-05	-9.55289e-11	-1.56034
36916210	chr6:36916210:C:T	1.03971e-05	-1.25255	-1.4915
36916266	chr6:36916266:A:G	8.85769e-06	-1.32229	-1.58199
36916290	chr6:36916290:A:G	0.000136531	-0.169016	-5.71999e-10
36916345	chr6:36916345:A:G	2.18747e-05	-1.2771	-0.723138
36916598	chr6:36916598:GA:G	8.99139e-06	-1.30332	-1.58598
36916905	chr6:36916905:C:T	9.19393e-06	-1.28794	-1.57909
36917136	chr6:36917136:T:C	8.50997e-06	-1.36232	-1.582
36917712	chr6:36917712:T:TGCCTCAGA	9.30247e-06	-1.27571	-1.57958
36918292	chr6:36918292:C:T	3.31145e-05	-9.55289e-11	-1.58559
36918317	chr6:36918317:T:C	3.31086e-05	-9.55289e-11	-1.58577
36918460	chr6:36918460:G:A	5.09497e-05	-9.55289e-11	-1.15473
36918495	chr6:36918495:T:C	3.31145e-05	-9.55289e-11	-1.58559
36918545	chr6:36918545:A:AGAT	6.06661e-05	-9.55289e-11	-0.980181
36918832	chr6:36918832:C:T	5.24437e-05	-9.55289e-11	-1.12583
36918864	chr6:36918864:T:G	9.86919e-06	-1.27937	-1.51677
36918913	chr6:36918913:T:G	3.31201e-05	-9.55289e-11	-1.58543
36919221	chr6:36919221:T:C	3.30999e-05	-9.55289e-11	-1.58604
36919359	chr6:36919359:A:C	3.30939e-05	-9.55289e-11	-1.58622
36919389	chr6:36919389:C:T	3.31038e-05	-9.55289e-11	-1.58592
36919532	chr6:36919532:G:A	8.44377e-06	-1.3691	-1.58304
36919700	chr6:36919700:C:T	9.98129e-06	-1.36951	-1.41534
36919937	chr6:36919937:A:G	1.76295e-05	-1.20462	-1.01137
36920082	chr6:36920082:T:C	5.92621e-05	-9.55289e-11	-1.00359
36920383	chr6:36920383:T:A	9.74419e-06	-1.37621	-1.43268
36920565	chr6:36920565:G:C	8.82456e-05	-9.55289e-11	-0.605441
36921736	chr6:36921736:C:T	1.22263e-05	-1.13414	-1.44783
36921896	chr6:36921896:C:T	4.11322e-05	-9.55289e-11	-1.36877
36921905	chr6:36921905:G:A	3.54594e-05	-9.55289e-11	-1.51718
36921933	chr6:36921933:T:C	4.26057e-05	-9.55289e-11	-1.33358
36922047	chr6:36922047:A:T	4.20999e-05	-9.55289e-11	-1.34552
36922237	chr6:36922237:G:A	4.09802e-05	-9.55289e-11	-1.37248
36922305	chr6:36922305:A:G	7.69298e-05	-9.55289e-11	-0.742673
36922344	chr6:36922344:AAAAAAAAGAAAG:A	4.09771e-05	-9.55289e-11	-1.37255
36922789	chr6:36922789:A:G	3.37048e-05	-9.55289e-11	-1.56792
36922957	chr6:36922957:G:A	5.24437e-05	-9.55289e-11	-1.12583
36923107	chr6:36923107:A:G	1.03731e-05	-1.35991	-1.38644
36923532	chr6:36923532:G:A	5.8264e-05	-9.55289e-11	-1.02058
36923868	chr6:36923868:T:C	9.26474e-06	-1.34566	-1.51368
36924340	chr6:36924340:T:C	4.2421e-05	-9.55289e-11	-1.33792
36924755	chr6:36924755:C:G	0.000138337	-9.55289e-11	-0.155871
36925001	chr6:36925001:T:C	4.11527e-05	-9.55289e-11	-1.36828
36925063	chr6:36925063:A:AT	9.0479e-06	-1.36676	-1.51628
36925252	chr6:36925252:G:A	8.64352e-06	-1.35957	-1.56919
36925470	chr6:36925470:C:T	3.64407e-05	-1.48988	-5.71999e-10
36925685	chr6:36925685:G:C	5.24437e-05	-9.55289e-11	-1.12583
36926099	chr6:36926099:G:T	9.30451e-06	-1.27342	-1.58165
36926242	chr6:36926242:A:G	5.85226e-05	-9.55289e-11	-1.01615
36926408	chr6:36926408:C:T	3.57654e-05	-9.55289e-11	-1.50859
36926472	chr6:36926472:G:A	3.80332e-05	-1.44711	-5.71999e-10
36926665	chr6:36926665:G:A	9.14047e-06	-1.33977	-1.53308
36926909	chr6:36926909:G:A	9.07082e-06	-1.33561	-1.5449
36926951	chr6:36926951:C:T	0.000172828	-9.55289e-11	0.0667319
36927057	chr6:36927057:ACT:A	5.33931e-05	-9.55289e-11	-1.10788
36927445	chr6:36927445:C:T	0.000312597	-9.55289e-11	0.659349
36927566	chr6:36927566:A:G	4.26598e-05	-9.55289e-11	-1.33231
36927752	chr6:36927752:G:A	3.36531e-05	-9.55289e-11	-1.56946
36927764	chr6:36927764:A:G	4.19308e-05	-1.34955	-5.71999e-10
36928059	chr6:36928059:C:T	8.93997e-06	-1.38234	-1.51269
36928095	chr6:36928095:C:T	3.32089e-05	-9.55289e-11	-1.58275
36928359	chr6:36928359:A:G	8.32146e-05	-9.55289e-11	-0.664143
36928416	chr6:36928416:TACTC:T	3.4347e-05	-9.55289e-11	-1.54905
36928661	chr6:36928661:T:G	9.16721e-06	-1.35483	-1.5151
36928665	chr6:36928665:A:G	0.000135556	-0.176184	-5.71999e-10
36929119	chr6:36929119:A:G	9.70676e-06	-1.4274	-1.38535
36929163	chr6:36929163:G:A	3.83457e-05	-9.55289e-11	-1.43892
36929243	chr6:36929243:CTG:C	4.04511e-05	-1.38547	-5.71999e-10
36929403	chr6:36929403:G:A	4.41558e-05	-1.29784	-5.71999e-10
36929549	chr6:36929549:T:G	1.83853e-05	-0.734823	-1.43919
36929851	chr6:36929851:G:A	2.08873e-05	-1.26037	-0.786058
36929854	chr6:36929854:G:A	8.90072e-06	-1.45684	-1.4426
36930710	chr6:36930710:G:A	4.72422e-05	-9.55289e-11	-1.23028
36930976	chr6:36930976:G:A	5.31111e-05	-1.11318	-5.71999e-10
36931060	chr6:36931060:C:T	9.16264e-05	-0.567846	-5.71999e-10
36931071	chr6:36931071:C:T	8.21901e-06	-1.46204	-1.51708
36931113	chr6:36931113:A:G	3.30981e-05	-9.55289e-11	-1.58609
36931829	chr6:36931829:C:T	1.11301e-05	-1.10551	-1.57041
36931904	chr6:36931904:A:G	8.20189e-06	-1.40321	-1.57799
36931919	chr6:36931919:C:T	7.72158e-05	-9.55289e-11	-0.738961
36931958	chr6:36931958:G:A	1.65998e-05	-1.27396	-1.00221
36931963	chr6:36931963:C:T	5.6474e-05	-1.05178	-5.71999e-10
36931964	chr6:36931964:G:A	3.4217e-05	-9.55289e-11	-1.55284
36932327	chr6:36932327:G:A	1.11498e-05	-1.0911	-1.58304
36932446	chr6:36932446:T:G	6.21402e-05	-9.55289e-11	-0.956172
36932724	chr6:36932724:C:T	1.81107e-05	-1.16668	-1.02238
36932766	chr6:36932766:C:T	6.68604e-05	-9.55289e-11	-0.882959
36932818	chr6:36932818:A:C	5.46027e-05	-9.55289e-11	-1.08548
36932884	chr6:36932884:C:T	0.000391514	-9.55289e-11	0.884456
36932885	chr6:36932885:G:A	7.09589e-05	-0.823465	-5.71999e-10
36933356	chr6:36933356:C:T	5.46733e-05	-9.55289e-11	-1.08419
36933563	chr6:36933563:C:T	9.3986e-06	-1.26123	-1.58377
36933656	chr6:36933656:G:A	3.84964e-05	-1.435	-5.71999e-10
36933858	chr6:36933858:C:A	4.53552e-05	-9.55289e-11	-1.27104
36933912	chr6:36933912:A:G	9.19658e-06	-1.28045	-1.58628
36933943	chr6:36933943:C:G	6.41896e-05	-9.55289e-11	-0.923725
36934095	chr6:36934095:A:G	1.56412e-05	-0.894388	-1.44127
36934532	chr6:36934532:T:C	8.7601e-06	-1.35193	-1.56342
36934615	chr6:36934615:C:T	9.069e-06	-1.29974	-1.58096
36934860	chr6:36934860:A:G	8.50978e-06	-1.40956	-1.53479
36934863	chr6:36934863:C:T	8.49317e-06	-1.40761	-1.5387
36934918	chr6:36934918:G:A	1.08255e-05	-1.4738	-1.22986
36935451	chr6:36935451:G:T	8.12217e-06	-1.40753	-1.58343
36935690	chr6:36935690:T:C	3.3664e-05	-9.55289e-11	-1.56914
36935793	chr6:36935793:AT:A	8.02984e-06	-1.4178	-1.5846
36936024	chr6:36936024:A:C	8.71288e-06	-1.43884	-1.48193
36936123	chr6:36936123:T:G	0.000213721	0.279107	-5.71999e-10
36936387	chr6:36936387:G:A	4.87883e-05	-9.55289e-11	-1.19807
36936601	chr6:36936601:T:G	7.99012e-06	-1.42301	-1.58435
36936704	chr6:36936704:C:T	3.4958e-05	-9.55289e-11	-1.53142
36936918	chr6:36936918:C:T	7.61743e-06	-1.47119	-1.58393
36936931	chr6:36936931:C:T	0.000126004	-9.55289e-11	-0.249251
36936934	chr6:36936934:G:A	0.000162035	-9.55289e-11	0.00224745
36937164	chr6:36937164:T:C	3.85026e-05	-9.55289e-11	-1.43484
36937598	chr6:36937598:C:T	4.6896e-05	-9.55289e-11	-1.23763
36937605	chr6:36937605:A:G	8.77201e-06	-1.46902	-1.44498
36937689	chr6:36937689:C:T	3.93297e-05	-9.55289e-11	-1.41358
36937851	chr6:36937851:G:A	9.79377e-06	-1.39096	-1.41286
36938065	chr6:36938065:C:T	9.5608e-06	-1.41679	-1.4111
36938397	chr6:36938397:C:T	0.000129154	-9.55289e-11	-0.224562
36938533	chr6:36938533:G:A	4.04563e-05	-9.55289e-11	-1.38534
36938544	chr6:36938544:T:G	3.30921e-05	-9.55289e-11	-1.58627
36938827	chr6:36938827:T:C	3.32711e-05	-9.55289e-11	-1.58088
36939209	chr6:36939209:T:G	7.56675e-06	-1.47678	-1.58503
36939435	chr6:36939435:A:G	3.99925e-05	-1.39687	-5.71999e-10
36939818	chr6:36939818:G:A	1.1486e-05	-1.42789	-1.21655
36939918	chr6:36939918:C:T	9.87973e-06	-1.36973	-1.42535
36939963	chr6:36939963:A:C	8.7087e-06	-1.48431	-1.43694
36939986	chr6:36939986:A:G	3.93258e-05	-9.55289e-11	-1.41368
36940281	chr6:36940281:C:T	2.25217e-05	-0.945913	-1.02517
36940382	chr6:36940382:C:T	1.44497e-05	-1.1564	-1.25849
36940606	chr6:36940606:G:A	1.19241e-05	-1.26448	-1.34253
36940640	chr6:36940640:G:A	2.66061e-05	-0.218925	-1.5855
36940920	chr6:36940920:G:A	2.12357e-05	-1.37859	-0.651288
36941074	chr6:36941074:G:A	1.93364e-05	-1.41391	-0.709663
36941092	chr6:36941092:C:T	9.5354e-05	-9.55289e-11	-0.527969
36941167	chr6:36941167:C:G	7.78932e-06	-1.44768	-1.58513
36941178	chr6:36941178:G:A	8.84847e-06	-1.49249	-1.41283
36941199	chr6:36941199:C:T	1.55012e-05	-1.19656	-1.14809
36941330	chr6:36941330:T:G	2.3263e-05	-0.564723	-1.37398
36941354	chr6:36941354:G:A	0.00011706	-0.322881	-5.71999e-10
36941389	chr6:36941389:T:C	1.28797e-05	-1.20757	-1.32235
36941437	chr6:36941437:T:C	1.17454e-05	-1.3711	-1.251
36941510	chr6:36941510:C:T	2.21569e-05	-0.83935	-1.14807
36941614	chr6:36941614:G:A	1.02063e-05	-1.22817	-1.53439
36941657	chr6:36941657:CCTCTGCCCAGCCACGACCCCGTCTGGGAGGTGAGGAGCGT:C	3.58782e-05	-9.55289e-11	-1.50544
36941752	chr6:36941752:C:T	4.83996e-05	-9.55289e-11	-1.20607
36941954	chr6:36941954:G:A	1.07848e-05	-1.33713	-1.37029
36942150	chr6:36942150:A:C	0.000106327	-0.419042	-5.71999e-10
36942341	chr6:36942341:A:G	5.65026e-05	-9.55289e-11	-1.05128
36942343	chr6:36942343:C:A	5.64857e-05	-9.55289e-11	-1.05158
36942509	chr6:36942509:G:A	3.42565e-05	-9.55289e-11	-1.55169
36942653	chr6:36942653:T:A	0.000114298	-0.346758	-5.71999e-10
36942654	chr6:36942654:T:A	1.42463e-05	-1.1055	-1.32357
36942655	chr6:36942655:A:T	3.31416e-05	-9.55289e-11	-1.58478
36943003	chr6:36943003:C:T	1.06678e-05	-1.28571	-1.43263
36943224	chr6:36943224:G:A	6.75618e-05	-9.55289e-11	-0.872523
36943658	chr6:36943658:GAA:G	5.73989e-05	-9.55289e-11	-1.03554
36943686	chr6:36943686:G:A	1.33405e-05	-1.41155	-1.08321
36943735	chr6:36943735:A:G	5.58133e-05	-0.27639	-0.787162
36943746	chr6:36943746:A:G	9.72674e-06	-1.40786	-1.40283
36943768	chr6:36943768:A:G	3.82848e-05	-1.44051	-5.71999e-10
36943769	chr6:36943769:G:A	3.79675e-05	-1.44884	-5.71999e-10
36943891	chr6:36943891:G:A	3.96217e-05	-1.40619	-5.71999e-10
36944329	chr6:36944329:A:G	3.57732e-05	-1.07498	-0.43339
36944480	chr6:36944480:C:T	5.41939e-05	-0.509977	-0.58302
36944623	chr6:36944623:T:G	3.99433e-05	-1.32834	-0.0697658
36944727	chr6:36944727:A:G	1.07648e-05	-1.20006	-1.50923
36945172	chr6:36945172:G:A	3.36304e-05	-9.55289e-11	-1.57014
36945297	chr6:36945297:T:C	1.92499e-05	-1.20917	-0.918891
36945541	chr6:36945541:A:G	1.77659e-05	-1.33338	-0.874907
36945568	chr6:36945568:C:T	1.62255e-05	-1.34885	-0.95013
36945733	chr6:36945733:G:A	5.00435e-05	-9.55289e-11	-1.17267
36945818	chr6:36945818:T:C	2.70835e-05	-0.200469	-1.58617
36946042	chr6:36946042:T:C	3.33844e-05	-0.0220391	-1.55544
36946319	chr6:36946319:G:A	2.83916e-05	-0.186593	-1.55288
36946397	chr6:36946397:T:C	1.0171e-05	-1.32938	-1.43665
36946430	chr6:36946430:G:A	0.000277654	0.540809	-5.71999e-10
36946482	chr6:36946482:G:A	6.36799e-05	-9.55289e-11	-0.931697
36946488	chr6:36946488:T:C	2.5955e-05	-0.283224	-1.54598
36946495	chr6:36946495:G:A	9.80895e-05	-9.55289e-11	-0.499685
36946549	chr6:36946549:T:C	2.51831e-05	-0.311024	-1.54837
36946729	chr6:36946729:A:G	2.60065e-05	-0.277125	-1.55009
36946856	chr6:36946856:G:A	2.65968e-05	-0.256064	-1.54871
36946991	chr6:36946991:A:G	0.000103904	-9.55289e-11	-0.442095
36946994	chr6:36946994:A:G	2.32439e-05	-0.371296	-1.56822
36947110	chr6:36947110:C:T	2.70904e-05	-0.233845	-1.55254
36947274	chr6:36947274:C:T	3.56628e-05	-9.55289e-11	-1.51146
36947318	chr6:36947318:C:T	4.23673e-05	0.229204	-1.56839
36947340	chr6:36947340:C:T	3.56609e-05	-9.55289e-11	-1.51151
36947341	chr6:36947341:C:T	3.55415e-05	-9.55289e-11	-1.51486
36947374	chr6:36947374:C:G	2.82894e-05	-0.191049	-1.55203
36947533	chr6:36947533:AG:A	3.39225e-05	-9.55289e-11	-1.56149
36947782	chr6:36947782:G:A	9.4703e-05	-9.55289e-11	-0.53482
36947886	chr6:36947886:T:C	2.28711e-05	-0.386376	-1.56932
36948066	chr6:36948066:G:A	4.76604e-05	-9.55289e-11	-1.22146
36948130	chr6:36948130:T:C	2.56742e-05	-0.297734	-1.54234
36948177	chr6:36948177:C:T	0.000103025	-9.55289e-11	-0.450593
36948178	chr6:36948178:G:A	4.84762e-05	0.176942	-1.38143
36948196	chr6:36948196:C:T	3.56606e-05	-9.55289e-11	-1.51152
36948243	chr6:36948243:T:C	1.23352e-05	-1.16962	-1.40349
36948265	chr6:36948265:T:C	0.000103616	-0.444878	-5.71999e-10
36948323	chr6:36948323:G:A	9.44547e-06	-1.42407	-1.41596
36948460	chr6:36948460:T:A	3.32974e-05	-9.55289e-11	-1.58009
36948501	chr6:36948501:G:A	2.25894e-05	-0.393963	-1.57412
36948856	chr6:36948856:G:A	3.32672e-05	-9.55289e-11	-1.58099
36948880	chr6:36948880:C:T	4.69502e-05	-9.55289e-11	-1.23648
36949078	chr6:36949078:A:G	8.26973e-06	-1.48914	-1.48382
36949318	chr6:36949318:C:T	8.13541e-06	-1.46391	-1.52543
36949909	chr6:36949909:C:T	6.79217e-05	-9.55289e-11	-0.867209
36949957	chr6:36949957:T:C	4.07898e-05	-9.55289e-11	-1.37713
36950069	chr6:36950069:T:C	1.1179e-05	-1.31789	-1.35364
36950571	chr6:36950571:T:G	7.9918e-06	-1.45466	-1.55249
36950607	chr6:36950607:G:A	4.87787e-05	-1.42641	0.228139
36951091	chr6:36951091:T:C	1.01779e-05	-1.46505	-1.3003
36951372	chr6:36951372:T:C	9.35969e-06	-1.34057	-1.50858
36952037	chr6:36952037:A:G	4.27145e-05	-9.55289e-11	-1.33103
36952138	chr6:36952138:C:T	4.21645e-05	-9.55289e-11	-1.34399
36952273	chr6:36952273:C:T	2.18867e-05	-1.45036	-0.549331
36952853	chr6:36952853:A:G	8.46078e-06	-1.41988	-1.53024
36953150	chr6:36953150:C:T	6.84452e-05	-9.55289e-11	-0.859532
36953241	chr6:36953241:C:A	4.06514e-05	-9.55289e-11	-1.38053
36953479	chr6:36953479:T:C	8.18841e-06	-1.44745	-1.53539
36954250	chr6:36954250:A:G	7.52355e-06	-1.48689	-1.58064
36954609	chr6:36954609:G:A	7.45452e-06	-1.49434	-1.58241
36954908	chr6:36954908:A:C	1.29126e-05	-1.46271	-1.06465
36955104	chr6:36955104:G:A	1.94854e-05	-1.43171	-0.684194
36955339	chr6:36955339:C:T	3.97653e-05	-1.36726	-0.0353067
36956326	chr6:36956326:A:G	7.76957e-06	-1.48972	-1.54563
36956695	chr6:36956695:A:C	8.05569e-05	-9.55289e-11	-0.696601
36956740	chr6:36956740:T:C	1.30272e-05	-1.44937	-1.06916
36956862	chr6:36956862:G:T	7.6742e-06	-1.46382	-1.58388
36957097	chr6:36957097:C:A	3.71628e-05	-9.55289e-11	-1.47026
36957144	chr6:36957144:C:T	7.6309e-06	-1.46796	-1.5854
36957418	chr6:36957418:G:A	3.32962e-05	-9.55289e-11	-1.58012
36957422	chr6:36957422:C:T	7.71601e-06	-1.45855	-1.58372
36957526	chr6:36957526:C:T	7.55472e-06	-1.48265	-1.58075
36957622	chr6:36957622:CA:C	7.79753e-06	-1.44652	-1.58523
36957882	chr6:36957882:C:T	7.57108e-05	-9.55289e-11	-0.758645
36957998	chr6:36957998:G:A	7.96173e-06	-1.42581	-1.5851
36958139	chr6:36958139:A:AC	3.38139e-05	-9.55289e-11	-1.56469
36958142	chr6:36958142:T:C	1.11393e-05	-1.24036	-1.43473
36958375	chr6:36958375:C:T	8.12296e-06	-1.41536	-1.57551
36958599	chr6:36958599:G:A	1.29657e-05	-1.24184	-1.28142
36958607	chr6:36958607:G:A	4.37012e-05	-9.55289e-11	-1.30819
36958636	chr6:36958636:A:T	7.79526e-06	-1.48768	-1.54437
36958746	chr6:36958746:A:G	8.45674e-06	-1.36447	-1.58613
36958908	chr6:36958908:T:G	3.46028e-05	-9.55289e-11	-1.54163
36959002	chr6:36959002:C:A	3.43823e-05	-9.55289e-11	-1.54802
36959088	chr6:36959088:T:C	3.35739e-05	-9.55289e-11	-1.57182
36959360	chr6:36959360:C:T	3.50876e-05	-9.55289e-11	-1.52772
36959832	chr6:36959832:C:T	8.41492e-06	-1.384	-1.57156
36959987	chr6:36959987:C:A	9.66339e-06	-1.24807	-1.56915
36960014	chr6:36960014:T:C	3.3401e-05	-9.55289e-11	-1.57698
36960410	chr6:36960410:G:A	8.28179e-05	-0.668922	-5.71999e-10
36960468	chr6:36960468:T:C	3.42733e-05	-9.55289e-11	-1.5512
36961785	chr6:36961785:A:G	7.98301e-06	-1.49252	-1.51573
36962097	chr6:36962097:G:A	3.8073e-05	-9.55289e-11	-1.44606
36962129	chr6:36962129:C:T	3.33815e-05	-9.55289e-11	-1.57756
36962253	chr6:36962253:T:C	7.70033e-06	-1.4935	-1.55081
36962911	chr6:36962911:G:A	3.15076e-05	-1.35799	-0.277343
36963386	chr6:36963386:A:G	8.16565e-06	-1.49136	-1.49427
36963524	chr6:36963524:C:T	3.31712e-05	-9.55289e-11	-1.58388
36963715	chr6:36963715:G:A	1.00561e-05	-1.24161	-1.53577
36963773	chr6:36963773:A:G	9.03326e-06	-1.30721	-1.57744
36964044	chr6:36964044:A:G	4.49423e-05	-9.55289e-11	-1.28019
36964256	chr6:36964256:A:G	3.96057e-05	-9.55289e-11	-1.40659
36964551	chr6:36964551:A:G	9.79208e-06	-1.44376	-1.36023
36965394	chr6:36965394:C:T	1.10876e-05	-1.13897	-1.54076
36965428	chr6:36965428:TTC:T	1.19772e-05	-1.38202	-1.22054
36965493	chr6:36965493:C:T	9.78906e-06	-1.38633	-1.41797
36965709	chr6:36965709:G:A	3.32945e-05	-9.55289e-11	-1.58017
36965984	chr6:36965984:A:G	5.60236e-05	-9.55289e-11	-1.05979
36966181	chr6:36966181:T:C	1.0374e-05	-1.33651	-1.40975
36966468	chr6:36966468:C:A	9.9673e-06	-1.46468	-1.32158
36966669	chr6:36966669:TCTC:T	3.80756e-05	-9.55289e-11	-1.44599
36966809	chr6:36966809:T:A	1.80257e-05	-1.41876	-0.775007
36966832	chr6:36966832:A:C	1.30623e-05	-1.3978	-1.11803
36966918	chr6:36966918:A:T	3.22452e-05	-0.730693	-0.881503
36968707	chr6:36968707:C:T	2.21493e-05	-0.494874	-1.49289
36968830	chr6:36968830:T:C	1.12423e-05	-1.0846	-1.58128
36968921	chr6:36968921:T:C	1.904e-05	-0.558168	-1.58086
36968995	chr6:36968995:A:G	9.45526e-06	-1.26064	-1.57835
36969505	chr6:36969505:C:T	3.62786e-05	-9.55289e-11	-1.49434
36969864	chr6:36969864:C:T	2.35311e-05	-0.434197	-1.49304
36969871	chr6:36969871:T:C	5.59432e-05	-1.06123	-5.71999e-10
36969899	chr6:36969899:T:C	7.15539e-05	-9.55289e-11	-0.815115
36969906	chr6:36969906:C:G	2.36815e-05	-0.457102	-1.46377
36970021	chr6:36970021:C:T	0.000110694	-9.55289e-11	-0.378798
36970022	chr6:36970022:G:A	7.95975e-06	-1.46096	-1.5502
36970656	chr6:36970656:G:A	3.80162e-05	-1.44755	-5.71999e-10
36970975	chr6:36970975:C:G	4.40818e-05	-9.55289e-11	-1.29952
36971437	chr6:36971437:C:T	1.52506e-05	-0.797726	-1.56322
36971752	chr6:36971752:C:G	1.15174e-05	-1.06161	-1.5801
36972361	chr6:36972361:C:T	8.55263e-06	-1.44485	-1.49448
36972430	chr6:36972430:A:G	3.57815e-05	-9.55289e-11	-1.50813
36972483	chr6:36972483:C:T	6.98346e-05	-0.839436	-5.71999e-10
36972497	chr6:36972497:G:A	9.53903e-06	-1.24587	-1.5843
36972567	chr6:36972567:G:C	1.02485e-05	-1.17521	-1.58322
36973029	chr6:36973029:T:C	9.25929e-06	-1.31732	-1.54262
36973319	chr6:36973319:A:C	8.14639e-05	-9.55289e-11	-0.685406
36974040	chr6:36974040:C:T	1.08558e-05	-1.23892	-1.46195
36974275	chr6:36974275:A:G	4.24712e-05	-9.55289e-11	-1.33674
36974342	chr6:36974342:A:G	4.44575e-05	-9.55289e-11	-1.29103
36974456	chr6:36974456:T:C	7.60509e-06	-1.49304	-1.56371
36974489	chr6:36974489:T:A	7.4538e-06	-1.49424	-1.5826
36974641	chr6:36974641:G:A	7.57919e-06	-1.49241	-1.56775
36974705	chr6:36974705:A:G	7.55761e-06	-1.492	-1.57101
36974707	chr6:36974707:A:G	1.98227e-05	-1.08616	-1.01257
36974970	chr6:36974970:C:T	7.5332e-06	-1.49236	-1.57389
36975152	chr6:36975152:A:G	7.59393e-06	-1.49279	-1.56543
36975203	chr6:36975203:T:C	7.60955e-06	-1.49159	-1.56458
36975240	chr6:36975240:A:G	3.30933e-05	-9.55289e-11	-1.58623
36975737	chr6:36975737:G:C	7.63805e-06	-1.49322	-1.5592
36975755	chr6:36975755:G:A	3.02626e-05	-0.246231	-1.42942
36975778	chr6:36975778:T:C	3.31062e-05	-9.55289e-11	-1.58585
36975797	chr6:36975797:A:G	7.64787e-06	-1.4928	-1.55834
36975799	chr6:36975799:C:T	2.58534e-05	-0.504945	-1.32818
36975829	chr6:36975829:A:G	7.62553e-06	-1.49312	-1.56094
36975915	chr6:36975915:T:C	7.64073e-06	-1.49257	-1.55951
36976011	chr6:36976011:A:G	7.61154e-06	-1.49157	-1.56433
36976035	chr6:36976035:G:A	3.47862e-05	-9.55289e-11	-1.53635
36976135	chr6:36976135:G:A	7.59306e-06	-1.49239	-1.56594
36976147	chr6:36976147:G:C	7.60603e-06	-1.49229	-1.56434
36976462	chr6:36976462:T:C	4.30855e-05	-9.55289e-11	-1.32238
36976703	chr6:36976703:T:C	4.25762e-05	-0.113848	-1.22042
36976719	chr6:36976719:A:G	8.32072e-06	-1.49435	-1.47247
36976778	chr6:36976778:C:T	1.07135e-05	-1.25525	-1.4588
36977126	chr6:36977126:T:C	1.26718e-05	-1.11245	-1.43374
36977360	chr6:36977360:C:T	1.77533e-05	-1.15236	-1.05663
36977617	chr6:36977617:G:A	1.8939e-05	-1.11225	-1.0321
36977644	chr6:36977644:G:A	4.65187e-05	-9.55289e-11	-1.24571
36977761	chr6:36977761:T:C	2.6301e-05	-0.236448	-1.57951
36977872	chr6:36977872:C:T	3.33554e-05	-9.55289e-11	-1.57835
36977970	chr6:36977970:A:G	1.68566e-05	-1.18077	-1.08006
36978005	chr6:36978005:C:T	1.76612e-05	-1.18363	-1.03056
36978169	chr6:36978169:G:A	0.000190074	0.161846	-5.71999e-10
36978682	chr6:36978682:C:A	3.42017e-05	-9.55289e-11	-1.55329
36979172	chr6:36979172:C:T	2.4915e-05	-0.56494	-1.30516
36979192	chr6:36979192:A:T	1.6599e-05	-1.24621	-1.03001
36979194	chr6:36979194:A:T	1.66315e-05	-1.24783	-1.02644
36979502	chr6:36979502:G:A	3.35125e-05	-9.55289e-11	-1.57365
36979530	chr6:36979530:T:C	2.37284e-05	-1.12786	-0.791028
36979610	chr6:36979610:T:C	2.36448e-05	-1.13498	-0.787447
36979973	chr6:36979973:T:C	3.30949e-05	-9.55289e-11	-1.58619
36980259	chr6:36980259:A:T	2.42774e-05	-0.611255	-1.28476
36980348	chr6:36980348:A:T	6.2583e-05	-9.55289e-11	-0.949071
36980439	chr6:36980439:T:C	9.37854e-05	0.937626	-1.48218
36980470	chr6:36980470:C:T	2.36968e-05	-0.437518	-1.48271
36980532	chr6:36980532:G:C	8.58613e-06	-1.44912	-1.4863
36980752	chr6:36980752:A:G	1.26148e-05	-1.09381	-1.45689
36981318	chr6:36981318:T:C	3.87246e-05	-9.55289e-11	-1.42909
36981495	chr6:36981495:C:T	4.23638e-05	-9.55289e-11	-1.33927
36981502	chr6:36981502:A:G	3.43871e-05	-9.55289e-11	-1.54788
36981536	chr6:36981536:TG:T	5.99956e-05	-9.55289e-11	-0.991294
36981751	chr6:36981751:C:T	8.96833e-06	-1.33405	-1.55782
36981859	chr6:36981859:C:T	5.54899e-05	-9.55289e-11	-1.06936
36982231	chr6:36982231:CT:C	9.87024e-06	-1.47298	-1.32307
36982439	chr6:36982439:C:T	3.47501e-05	-9.55289e-11	-1.53738
36982636	chr6:36982636:G:A	9.45895e-06	-1.30264	-1.53596
36982709	chr6:36982709:C:T	0.000127718	-0.235741	-5.71999e-10
36982733	chr6:36982733:T:C	3.5791e-05	-9.55289e-11	-1.50787
36983003	chr6:36983003:G:A	1.40771e-05	-1.2629	-1.17811
36983157	chr6:36983157:T:C	5.52787e-05	-9.55289e-11	-1.07318
36983285	chr6:36983285:G:A	7.81146e-06	-1.44501	-1.58496
36983389	chr6:36983389:T:C	3.6209e-05	-9.55289e-11	-1.49626
36983434	chr6:36983434:T:G	7.83809e-06	-1.44219	-1.58438
36983696	chr6:36983696:C:T	4.43188e-05	-9.55289e-11	-1.29416
36983931	chr6:36983931:A:T	7.91253e-06	-1.4339	-1.58322
36984056	chr6:36984056:A:G	7.8234e-06	-1.4452	-1.58324
36984089	chr6:36984089:C:T	0.00027466	0.529969	-5.71999e-10
36984450	chr6:36984450:G:A	1.93293e-05	-0.937413	-1.18653
36984566	chr6:36984566:A:G	9.13404e-06	-1.45723	-1.41633
36985026	chr6:36985026:T:C	3.41629e-05	-9.55289e-11	-1.55443
36985255	chr6:36985255:C:A	9.71775e-05	-9.55289e-11	-0.509027
36985260	chr6:36985260:G:A	3.42177e-05	-9.55289e-11	-1.55282
36985454	chr6:36985454:C:T	3.60608e-05	-9.55289e-11	-1.50036
36985615	chr6:36985615:G:A	7.78154e-06	-1.45426	-1.57955
36985651	chr6:36985651:T:A	9.72983e-05	-9.55289e-11	-0.507784
36986004	chr6:36986004:G:A	0.00047671	-9.55289e-11	1.08134
36986143	chr6:36986143:AG:A	1.24841e-05	-1.32821	-1.23291
36986189	chr6:36986189:G:C	8.01099e-05	-0.702165	-5.71999e-10
36986459	chr6:36986459:G:A	3.40832e-05	-9.55289e-11	-1.55676
36986651	chr6:36986651:C:T	0.000233066	-9.55289e-11	0.365756
36986923	chr6:36986923:T:C	5.22887e-05	-9.55289e-11	-1.12879
36987173	chr6:36987173:C:T	9.43333e-06	-1.26963	-1.57169
36987288	chr6:36987288:G:A	8.69166e-06	-1.36254	-1.56066
36987748	chr6:36987748:C:T	8.74225e-06	-1.44855	-1.46885
36987867	chr6:36987867:C:T	3.63169e-05	-9.55289e-11	-1.49328
36987890	chr6:36987890:G:A	9.39234e-06	-1.26014	-1.58553
36988057	chr6:36988057:A:G	3.61919e-05	-9.55289e-11	-1.49673
36988112	chr6:36988112:C:A	7.74947e-06	-1.45599	-1.58195
36988169	chr6:36988169:A:G	8.34127e-05	-9.55289e-11	-0.661764
36988427	chr6:36988427:T:C	6.21647e-05	-9.55289e-11	-0.955778
36988532	chr6:36988532:C:CT	0.000240128	-9.55289e-11	0.395608
36988533	chr6:36988533:T:G	3.38051e-05	-9.55289e-11	-1.56495
36988622	chr6:36988622:T:C	6.45239e-05	-9.55289e-11	-0.918529
36988712	chr6:36988712:G:C	3.34509e-05	-9.55289e-11	-1.57549
36988806	chr6:36988806:G:T	3.31558e-05	-9.55289e-11	-1.58435
36988825	chr6:36988825:G:A	5.55987e-05	-9.55289e-11	-1.06741
36989127	chr6:36989127:G:A	7.79585e-06	-1.47901	-1.55297
36989140	chr6:36989140:A:G	7.58305e-06	-1.48198	-1.57767
36989289	chr6:36989289:A:G	3.34831e-05	-9.55289e-11	-1.57452
36989444	chr6:36989444:C:T	0.000191704	0.170386	-5.71999e-10
36989447	chr6:36989447:G:A	3.32801e-05	-9.55289e-11	-1.58061
36989494	chr6:36989494:G:A	4.37584e-05	-9.55289e-11	-1.30688
36989568	chr6:36989568:C:A	8.05851e-06	-1.41298	-1.58586
36989705	chr6:36989705:G:A	3.56071e-05	-9.55289e-11	-1.51302
36990210	chr6:36990210:C:T	3.40867e-05	-9.55289e-11	-1.55666
36990367	chr6:36990367:G:T	3.46082e-05	-9.55289e-11	-1.54147
36990402	chr6:36990402:C:G	8.70582e-06	-1.39189	-1.52969
36990957	chr6:36990957:A:T	9.33444e-06	-1.3785	-1.47336
36991121	chr6:36991121:T:C	9.40529e-06	-1.36679	-1.4775
36991217	chr6:36991217:T:C	7.99244e-06	-1.42369	-1.58338
36991334	chr6:36991334:C:T	3.41576e-05	-9.55289e-11	-1.55458
36991433	chr6:36991433:G:T	7.43166e-06	-1.49381	-1.586
36991479	chr6:36991479:T:C	3.33047e-05	-9.55289e-11	-1.57987
36991555	chr6:36991555:T:C	7.55557e-06	-1.49405	-1.56923
36991565	chr6:36991565:C:T	4.00414e-05	-9.55289e-11	-1.39565
36991904	chr6:36991904:T:C	3.41044e-05	-9.55289e-11	-1.55614
36992345	chr6:36992345:C:T	5.03696e-05	-9.55289e-11	-1.16618
36992592	chr6:36992592:T:C	4.68204e-05	-1.23925	-5.71999e-10
36992647	chr6:36992647:G:A	8.9241e-06	-1.3684	-1.52841
36992917	chr6:36992917:G:A	8.21458e-06	-1.42625	-1.5534
36992962	chr6:36992962:T:G	8.44719e-06	-1.39697	-1.55476
36993728	chr6:36993728:C:A	6.26605e-05	0.0051927	-0.953027
36993743	chr6:36993743:G:A	3.34173e-05	-9.55289e-11	-1.57649
36993879	chr6:36993879:C:T	1.03002e-05	-1.49117	-1.26223
36993928	chr6:36993928:C:G	8.14223e-06	-1.49	-1.4985
36994521	chr6:36994521:G:A	3.69837e-05	-9.55289e-11	-1.47509
36994597	chr6:36994597:G:A	3.33677e-05	-9.55289e-11	-1.57798
36994685	chr6:36994685:G:A	0.000229399	-9.55289e-11	0.349896
36994782	chr6:36994782:G:C	9.25553e-06	-1.37662	-1.48373
36995364	chr6:36995364:G:A	1.06672e-05	-1.30439	-1.414
36995596	chr6:36995596:C:A	1.101e-05	-1.29202	-1.39474
36995603	chr6:36995603:G:A	3.32644e-05	-9.55289e-11	-1.58108
36995748	chr6:36995748:C:A	3.44113e-05	-9.55289e-11	-1.54718
36996011	chr6:36996011:G:A	1.05867e-05	-1.30707	-1.4189
36996339	chr6:36996339:G:A	3.38147e-05	-9.55289e-11	-1.56467
36996646	chr6:36996646:T:A	1.05588e-05	-1.26041	-1.4682
36996897	chr6:36996897:A:G	0.000229705	-9.55289e-11	0.351231
36996905	chr6:36996905:A:C	5.61021e-05	-9.55289e-11	-1.05839
36996974	chr6:36996974:C:A	3.46709e-05	-9.55289e-11	-1.53966
36997198	chr6:36997198:A:G	0.000101595	0.00315716	-0.467728
36997323	chr6:36997323:C:T	1.06364e-05	-1.48781	-1.23347
36997355	chr6:36997355:T:C	3.33954e-05	-9.55289e-11	-1.57715
36997478	chr6:36997478:G:A	3.34395e-05	-9.55289e-11	-1.57583
36997506	chr6:36997506:C:T	8.26731e-06	-1.43506	-1.5382
36997573	chr6:36997573:C:T	8.67395e-06	-1.34183	-1.58341
36997669	chr6:36997669:C:A	7.07112e-05	-9.55289e-11	-0.826962
36997787	chr6:36997787:G:A	3.31261e-05	-9.55289e-11	-1.58524
36997800	chr6:36997800:G:A	3.33056e-05	-9.55289e-11	-1.57984
36998313	chr6:36998313:C:T	3.31614e-05	-9.55289e-11	-1.58418
36998349	chr6:36998349:T:C	9.15496e-06	-1.285	-1.58627
36998409	chr6:36998409:A:G	0.000279548	0.547609	-5.71999e-10
36998442	chr6:36998442:G:A	0.000120178	-0.296595	-5.71999e-10
36998447	chr6:36998447:C:T	3.32353e-05	-9.55289e-11	-1.58195
36998586	chr6:36998586:GCCTGGCACAAGCCTTGCCCAAT:G	8.887e-06	-1.3155	-1.58547
36998926	chr6:36998926:A:G	7.66417e-06	-1.47354	-1.57547
36998951	chr6:36998951:G:A	0.000197983	0.202616	-5.71999e-10
36999094	chr6:36999094:C:A	3.3992e-05	-9.55289e-11	-1.55944
36999314	chr6:36999314:G:A	8.20953e-05	-9.55289e-11	-0.677685
36999322	chr6:36999322:G:A	1.02093e-05	-1.29014	-1.47213
36999446	chr6:36999446:G:A	3.31331e-05	-9.55289e-11	-1.58503
36999489	chr6:36999489:G:A	6.64269e-05	-9.55289e-11	-0.889463
36999642	chr6:36999642:A:G	2.90507e-05	-0.144057	-1.57247
36999678	chr6:36999678:A:G	8.18197e-05	-9.55289e-11	-0.681047
36999688	chr6:36999688:C:T	8.90629e-06	-1.3151	-1.58371
36999743	chr6:36999743:CATCCTG:C	3.38553e-05	-9.55289e-11	-1.56347
36999838	chr6:36999838:C:G	5.04211e-05	-1.16516	-5.71999e-10
36999841	chr6:36999841:G:A	7.66834e-06	-1.48719	-1.56128
37000124	chr6:37000124:T:C	8.5276e-06	-1.36974	-1.57252
37000511	chr6:37000511:A:G	8.59408e-06	-1.35497	-1.57952
37000638	chr6:37000638:G:A	5.78724e-05	-0.701323	-0.326001
37001107	chr6:37001107:C:A	0.000207797	-9.55289e-11	0.250997
37001361	chr6:37001361:G:A	3.36743e-05	-9.55289e-11	-1.56883
37001609	chr6:37001609:C:A	3.62906e-05	-1.49401	-5.71999e-10
37001625	chr6:37001625:G:A	5.63193e-05	-0.431093	-0.623434
37002004	chr6:37002004:G:A	4.64526e-05	-1.24713	-5.71999e-10
37002016	chr6:37002016:G:C	3.3674e-05	-9.55289e-11	-1.56884
37002046	chr6:37002046:A:G	1.2996e-05	-0.935226	-1.5857
37002079	chr6:37002079:C:T	3.83923e-05	-9.55289e-11	-1.43771
37002212	chr6:37002212:C:T	9.81575e-06	-1.21815	-1.58343
37002348	chr6:37002348:G:A	3.72727e-05	-9.55289e-11	-1.4673
37002397	chr6:37002397:T:C	2.46466e-05	-0.910288	-0.970638
37002437	chr6:37002437:G:A	1.04777e-05	-1.16837	-1.56794
37002495	chr6:37002495:C:G	1.13899e-05	-1.1514	-1.50144
37002602	chr6:37002602:G:A	1.04801e-05	-1.21409	-1.52199
37002603	chr6:37002603:G:A	8.33511e-05	-0.662504	-5.71999e-10
37002795	chr6:37002795:C:A	1.18656e-05	-1.20694	-1.40498
37002878	chr6:37002878:C:T	1.28029e-05	-0.950934	-1.58496
37002947	chr6:37002947:T:C	0.000210594	-9.55289e-11	0.264368
37002980	chr6:37002980:G:C	4.53001e-05	-9.55289e-11	-1.27226
37003076	chr6:37003076:A:G	0.000211641	-9.55289e-11	0.269326
37003129	chr6:37003129:G:T	0.000211409	-9.55289e-11	0.26823
37003262	chr6:37003262:C:T	0.000197459	-9.55289e-11	0.199967
37003270	chr6:37003270:C:T	6.25736e-05	-0.949223	-5.71999e-10
37003429	chr6:37003429:G:A	0.000211409	-9.55289e-11	0.26823
37003574	chr6:37003574:C:T	6.22598e-05	-9.55289e-11	-0.95425
37003582	chr6:37003582:C:T	2.46735e-05	-0.879656	-1.00018
37003785	chr6:37003785:G:A	3.30937e-05	-9.55289e-11	-1.58622
37003790	chr6:37003790:T:C	1.5796e-05	-0.792533	-1.53328
37003794	chr6:37003794:G:C	0.000195096	-9.55289e-11	0.187925
37003851	chr6:37003851:G:A	0.00011878	-9.55289e-11	-0.308295
37003866	chr6:37003866:C:T	0.000177056	-9.55289e-11	0.0908984
37003872	chr6:37003872:C:T	0.000180507	-9.55289e-11	0.110203
37003915	chr6:37003915:C:T	5.03886e-05	-9.55289e-11	-1.1658
37004226	chr6:37004226:G:A	9.13016e-05	-0.580674	0.00927652
37004576	chr6:37004576:A:G	1.84591e-05	-0.777389	-1.39262
37004657	chr6:37004657:A:G	8.64584e-06	-1.49319	-1.43529
37004989	chr6:37004989:G:A	0.000139288	-0.149023	-5.71999e-10
37004991	chr6:37004991:G:A	9.80683e-06	-1.31924	-1.48325
37005056	chr6:37005056:T:C	9.19746e-06	-1.38713	-1.47951
37005095	chr6:37005095:G:A	7.4586e-05	-9.55289e-11	-0.773613
37005166	chr6:37005166:A:G	4.8131e-05	-9.55289e-11	-1.21164
37005222	chr6:37005222:G:A	0.00132637	3.68424	-1.57961
37005573	chr6:37005573:G:A	5.5763e-05	-9.55289e-11	-1.06446
37006436	chr6:37006436:T:C	1.74816e-05	-0.837068	-1.38735
37006559	chr6:37006559:C:T	4.49662e-05	-9.55289e-11	-1.27965
37006736	chr6:37006736:A:G	4.12165e-05	-9.55289e-11	-1.36673
37006831	chr6:37006831:G:A	4.34637e-05	-0.19242	-1.12122
37006892	chr6:37006892:G:T	1.18275e-05	-1.10174	-1.5134
37007017	chr6:37007017:A:G	9.11196e-05	0.799479	-1.37287
37007096	chr6:37007096:A:G	1.97255e-05	-0.521775	-1.58188
37007181	chr6:37007181:T:C	2.69542e-05	-0.226145	-1.56528
37007188	chr6:37007188:C:T	2.47132e-05	-0.318887	-1.55934
37007250	chr6:37007250:C:A	3.70926e-05	-1.47215	-5.71999e-10
37007257	chr6:37007257:T:C	8.66409e-06	-1.38932	-1.53706
37007385	chr6:37007385:G:A	3.31476e-05	-9.55289e-11	-1.58459
37007413	chr6:37007413:C:T	8.47939e-05	0.785927	-1.43127
37007455	chr6:37007455:A:G	2.83752e-05	-1.3957	-0.344348
37007981	chr6:37007981:G:T	3.39556e-05	-9.55289e-11	-1.56051
37008690	chr6:37008690:C:T	5.6742e-05	-0.217854	-0.829197
37008751	chr6:37008751:C:A	6.00128e-05	-9.55289e-11	-0.991008
37008861	chr6:37008861:G:C	6.76016e-05	-0.050419	-0.821514
37008878	chr6:37008878:A:G	3.31035e-05	-9.55289e-11	-1.58593
37008946	chr6:37008946:G:A	3.30917e-05	-9.55289e-11	-1.58628
37009062	chr6:37009062:G:A	0.000114817	-9.55289e-11	-0.342222
37009125	chr6:37009125:C:A	7.1023e-05	0.732041	-1.5546
37009170	chr6:37009170:G:T	1.59721e-05	-0.886811	-1.42791
37009285	chr6:37009285:G:A	3.30917e-05	-9.55289e-11	-1.58628
37009573	chr6:37009573:C:G	4.02424e-05	-1.39064	-5.71999e-10
37009586	chr6:37009586:G:A	9.91741e-05	-9.55289e-11	-0.488689
37009727	chr6:37009727:C:T	4.15095e-05	-0.508976	-0.850668
37009904	chr6:37009904:C:T	0.00010418	-9.55289e-11	-0.439442
37009942	chr6:37009942:AG:A	3.31403e-05	-9.55289e-11	-1.58482
37009962	chr6:37009962:C:T	6.81683e-05	-0.863586	-5.71999e-10
37010086	chr6:37010086:G:C	9.87104e-05	-9.55289e-11	-0.493375
37010687	chr6:37010687:A:G	0.000422716	0.560888	0.400247
37010944	chr6:37010944:C:T	3.32513e-05	-9.55289e-11	-1.58147
37010969	chr6:37010969:G:A	9.28821e-05	0.899517	-1.45375
37011058	chr6:37011058:A:G	3.43051e-05	-0.181363	-1.36891
37011103	chr6:37011103:T:C	0.00013889	-0.66146	0.509574
37011308	chr6:37011308:C:T	1.972e-05	-0.842178	-1.26175
37011641	chr6:37011641:C:T	6.65951e-05	-9.55289e-11	-0.886935
37011807	chr6:37011807:C:T	1.13155e-05	-1.1779	-1.4815
37012259	chr6:37012259:C:T	3.31007e-05	-9.55289e-11	-1.58601
37012482	chr6:37012482:T:G	4.51308e-05	-9.55289e-11	-1.276
37012573	chr6:37012573:A:G	4.29031e-05	-9.55289e-11	-1.32662
37012620	chr6:37012620:G:A	4.28806e-05	-9.55289e-11	-1.32715
37012645	chr6:37012645:G:A	0.000104073	-9.55289e-11	-0.440477
37012699	chr6:37012699:G:T	0.000102253	-9.55289e-11	-0.458114
37012864	chr6:37012864:A:G	3.38522e-05	-0.636291	-0.927271
37012912	chr6:37012912:C:T	5.66567e-05	-0.315442	-0.733113
37012925	chr6:37012925:C:G	3.63051e-05	-1.49361	-5.71999e-10
37013249	chr6:37013249:G:A	3.33037e-05	-9.55289e-11	-1.5799
37013401	chr6:37013401:G:A	5.15909e-05	-9.55289e-11	-1.14222
37013461	chr6:37013461:G:A	4.72922e-05	-0.558835	-0.670384
37014533	chr6:37014533:C:CT	2.67351e-05	-0.228648	-1.57094
37014725	chr6:37014725:T:C	3.35214e-05	-9.55289e-11	-1.57338
37014888	chr6:37014888:C:G	6.67887e-05	-1.38488	0.500852
37015161	chr6:37015161:CTG:C	0.000165674	-9.55289e-11	0.0244578
37015269	chr6:37015269:A:G	5.00246e-05	-9.55289e-11	-1.17305
37015605	chr6:37015605:A:G	3.4007e-05	-9.55289e-11	-1.559
37016105	chr6:37016105:C:T	2.34e-05	-0.399613	-1.53322
37016344	chr6:37016344:A:T	9.57483e-06	-1.24502	-1.58141
37016520	chr6:37016520:T:C	3.77332e-05	-9.55289e-11	-1.45503
37016557	chr6:37016557:C:T	4.63861e-05	-9.55289e-11	-1.24857
37016729	chr6:37016729:G:T	3.39687e-05	-9.55289e-11	-1.56013
37016731	chr6:37016731:T:C	3.41762e-05	-9.55289e-11	-1.55404
37016893	chr6:37016893:C:T	4.62308e-05	-9.55289e-11	-1.25192
37017038	chr6:37017038:T:C	5.00006e-05	-0.78179	-0.391741
37017213	chr6:37017213:C:T	3.76708e-05	-9.55289e-11	-1.45668
37017495	chr6:37017495:C:T	8.7113e-06	-1.33502	-1.58593
37017665	chr6:37017665:T:C	5.76598e-05	0.473338	-1.50434
37017734	chr6:37017734:C:T	3.69927e-05	-9.55289e-11	-1.47484
37017740	chr6:37017740:T:C	8.4074e-06	-1.48749	-1.46897
37017767	chr6:37017767:G:GC	7.44849e-06	-1.49287	-1.58469
37018216	chr6:37018216:G:A	3.84886e-05	-9.55289e-11	-1.4352
37018663	chr6:37018663:C:T	5.0117e-05	-1.1712	-5.71999e-10
37018797	chr6:37018797:T:A	3.97196e-05	-1.40372	-5.71999e-10
37018886	chr6:37018886:G:A	0.000454036	-9.55289e-11	1.03261
37019874	chr6:37019874:A:T	9.74455e-06	-1.23394	-1.57492
37020203	chr6:37020203:G:A	7.41836e-05	-9.55289e-11	-0.779022
37020420	chr6:37020420:T:A	8.40971e-06	-1.49433	-1.46185
37020588	chr6:37020588:C:T	1.00868e-05	-1.38938	-1.38495
37021028	chr6:37021028:A:G	4.56109e-05	-0.141621	-1.1238
37021056	chr6:37021056:A:ATG	4.2338e-05	-9.55289e-11	-1.33988
37021148	chr6:37021148:G:T	5.79271e-05	-9.55289e-11	-1.02638
37021250	chr6:37021250:G:A	5.70576e-05	-1.0415	-5.71999e-10
37021376	chr6:37021376:G:A	1.18307e-05	-1.32029	-1.29458
37021801	chr6:37021801:A:C	3.34528e-05	-9.55289e-11	-1.57543
37021811	chr6:37021811:T:C	4.9638e-05	0.012015	-1.19282
37021839	chr6:37021839:C:T	3.82498e-05	-9.55289e-11	-1.44143
37022023	chr6:37022023:T:C	9.42882e-05	-0.539209	-5.71999e-10
37022204	chr6:37022204:G:A	6.82306e-05	-9.55289e-11	-0.862672
37022408	chr6:37022408:T:C	1.0376e-05	-1.48656	-1.25951
37022761	chr6:37022761:G:A	7.53432e-05	-9.55289e-11	-0.763512
37022960	chr6:37022960:T:C	1.0044e-05	-1.31141	-1.46718
37023073	chr6:37023073:C:T	3.48686e-05	-9.55289e-11	-1.53398
37023098	chr6:37023098:C:G	5.20411e-05	-9.55289e-11	-1.13353
37023265	chr6:37023265:G:A	3.87083e-05	-9.55289e-11	-1.42951
37023334	chr6:37023334:C:T	0.000163694	-9.55289e-11	0.0124353
37023874	chr6:37023874:C:T	3.52775e-05	-9.55289e-11	-1.52232
37024013	chr6:37024013:G:T	0.000182244	-9.55289e-11	0.119782
37024183	chr6:37024183:A:G	4.00077e-05	-9.55289e-11	-1.39649
37024416	chr6:37024416:T:C	9.47016e-06	-1.37035	-1.46707
37024461	chr6:37024461:G:A	1.42802e-05	-1.31523	-1.11147
37024677	chr6:37024677:C:T	3.62824e-05	-1.49423	-5.71999e-10
37024864	chr6:37024864:A:G	3.37895e-05	-9.55289e-11	-1.56541
37025303	chr6:37025303:C:T	3.75112e-05	-1.46093	-5.71999e-10
37025570	chr6:37025570:A:G	4.11078e-05	-9.55289e-11	-1.36937
37025585	chr6:37025585:G:A	3.31242e-05	-9.55289e-11	-1.5853
37025614	chr6:37025614:C:T	8.52715e-06	-1.4871	-1.45521
37025923	chr6:37025923:G:A	3.30917e-05	-9.55289e-11	-1.58628
37026214	chr6:37026214:G:A	4.4065e-05	-1.2999	-5.71999e-10
37026492	chr6:37026492:G:A	0.000121478	-9.55289e-11	-0.285836
37026533	chr6:37026533:TG:T	9.85477e-06	-1.48991	-1.3077
37026574	chr6:37026574:G:T	0.000303251	0.628996	-5.71999e-10
37027446	chr6:37027446:G:A	7.87868e-05	-0.87644	0.15762
37027743	chr6:37027743:T:G	8.41331e-05	-9.55289e-11	-0.653166
37027759	chr6:37027759:C:G	8.69316e-06	-1.35991	-1.56312
37027843	chr6:37027843:G:A	6.08506e-05	-9.55289e-11	-0.977144
37028228	chr6:37028228:ACCCTGTGG:A	5.08042e-05	-9.55289e-11	-1.15759
37028539	chr6:37028539:A:T	3.44705e-05	-9.55289e-11	-1.54546
37028882	chr6:37028882:T:C	3.90014e-05	-9.55289e-11	-1.42197
37028997	chr6:37028997:C:G	4.33292e-05	-0.681862	-0.634877
37029155	chr6:37029155:G:A	3.43249e-05	-9.55289e-11	-1.5497
37029284	chr6:37029284:G:A	5.63759e-05	-9.55289e-11	-1.05352
37029566	chr6:37029566:C:T	3.32851e-05	-9.55289e-11	-1.58046
37029618	chr6:37029618:G:A	1.7351e-05	-1.30382	-0.928092
37030192	chr6:37030192:G:A	5.7453e-05	-1.0346	-5.71999e-10
37030496	chr6:37030496:T:C	3.45803e-05	-9.55289e-11	-1.54228
37030659	chr6:37030659:ATTTTGCC:A	0.000153478	-9.55289e-11	-0.052011
37030761	chr6:37030761:A:G	0.000118404	-0.125271	-0.186189
37031432	chr6:37031432:T:C	1.43943e-05	-1.49022	-0.928511
37031577	chr6:37031577:C:A	9.57292e-05	-9.55289e-11	-0.524042
37031705	chr6:37031705:T:C	2.44991e-05	-0.837104	-1.04982
37031735	chr6:37031735:G:A	1.40259e-05	-1.13394	-1.31072
37031803	chr6:37031803:G:T	1.76649e-05	-0.833097	-1.38089
37031906	chr6:37031906:T:C	1.28232e-05	-1.10546	-1.42885
37032037	chr6:37032037:TG:T	3.76793e-05	-9.55289e-11	-1.45645
37032843	chr6:37032843:G:A	1.71677e-05	-0.842031	-1.4005
37032869	chr6:37032869:T:C	7.45078e-06	-1.49195	-1.5853
37033177	chr6:37033177:G:A	7.4526e-06	-1.49423	-1.58277
37033435	chr6:37033435:T:G	1.44577e-05	-0.8488	-1.56554
37033436	chr6:37033436:T:C	1.4433e-05	-0.851201	-1.56485
37033451	chr6:37033451:T:C	1.54249e-05	-1.09769	-1.25189
37033474	chr6:37033474:T:C	4.90887e-05	-9.55289e-11	-1.19194
37033491	chr6:37033491:T:C	1.47747e-05	-0.830524	-1.56213
37033557	chr6:37033557:A:G	1.42881e-05	-0.858178	-1.56796
37033816	chr6:37033816:G:A	1.76422e-05	-0.824579	-1.39069
37034097	chr6:37034097:C:A	1.94922e-05	-0.759101	-1.35645
37034236	chr6:37034236:T:C	8.78513e-06	-1.35286	-1.55964
37034324	chr6:37034324:A:C	4.453e-05	-1.2894	-5.71999e-10
37034406	chr6:37034406:G:A	1.57802e-05	-1.17864	-1.14817
37034455	chr6:37034455:G:C	7.45441e-06	-1.49048	-1.58628
37034495	chr6:37034495:G:A	1.96429e-05	-0.759735	-1.34812
37034660	chr6:37034660:C:T	4.45017e-05	-1.29004	-5.71999e-10
37034717	chr6:37034717:G:A	9.02598e-05	-0.582873	-5.71999e-10
37034889	chr6:37034889:A:G	1.90936e-05	-0.778271	-1.35794
37034946	chr6:37034946:T:A	1.83365e-05	-0.929559	-1.24711
37035055	chr6:37035055:A:C	7.47323e-06	-1.49201	-1.58223
37035391	chr6:37035391:A:C	1.74134e-05	-0.881722	-1.3466
37035407	chr6:37035407:A:G	1.95579e-05	-0.745035	-1.36715
37035431	chr6:37035431:C:T	8.89789e-06	-1.3421	-1.55765
37035583	chr6:37035583:T:C	1.59758e-05	-1.07574	-1.23875
37035626	chr6:37035626:A:G	8.88501e-06	-1.3418	-1.5594
37035780	chr6:37035780:TC:T	2.07838e-05	-0.746543	-1.30485
37035922	chr6:37035922:T:G	2.01689e-05	-0.757158	-1.32427
37036090	chr6:37036090:C:A	1.91697e-05	-0.799235	-1.333
37036174	chr6:37036174:T:C	1.9884e-05	-0.773293	-1.32236
37036313	chr6:37036313:G:A	1.9579e-05	-0.778986	-1.33212
37036390	chr6:37036390:C:T	1.89598e-05	-0.788394	-1.35485
37036449	chr6:37036449:C:T	1.97578e-05	-0.781125	-1.32089
37036451	chr6:37036451:A:G	2.44956e-05	-0.960927	-0.926144
37036455	chr6:37036455:C:T	9.18316e-06	-1.49421	-1.37398
37036492	chr6:37036492:G:A	4.022e-05	-9.55289e-11	-1.3912
37036606	chr6:37036606:T:C	1.90215e-05	-0.836146	-1.30385
37036767	chr6:37036767:G:A	1.62741e-05	-1.03358	-1.26241
37036853	chr6:37036853:G:A	4.6789e-05	-1.23992	-5.71999e-10
37037025	chr6:37037025:T:C	2.28037e-05	-0.615717	-1.34292
37037255	chr6:37037255:A:C	4.4989e-05	-1.27915	-5.71999e-10
37037850	chr6:37037850:G:A	3.10207e-05	-1.09482	-0.556091
37037880	chr6:37037880:A:G	5.96643e-05	-9.55289e-11	-0.996832
37037883	chr6:37037883:T:A	3.79478e-05	-9.55289e-11	-1.44935
37037984	chr6:37037984:G:A	4.68219e-05	-9.55289e-11	-1.23921
37038256	chr6:37038256:A:G	1.98833e-05	-0.757244	-1.33844
37038376	chr6:37038376:A:ATGCT	7.98568e-05	-0.999184	0.293854
37038479	chr6:37038479:G:A	9.28469e-06	-1.29353	-1.56367
37038533	chr6:37038533:T:C	2.08309e-05	-0.728591	-1.32054
37038799	chr6:37038799:G:A	7.70201e-05	-0.741499	-5.71999e-10
37038946	chr6:37038946:G:A	6.79852e-05	-9.55289e-11	-0.866275
37038990	chr6:37038990:G:C	0.000127031	-9.55289e-11	-0.241136
37039077	chr6:37039077:C:T	6.64865e-05	-9.55289e-11	-0.888567
37039093	chr6:37039093:C:A	7.39813e-05	-0.781753	-5.71999e-10
37039448	chr6:37039448:G:C	7.17545e-05	-9.55289e-11	-0.812314
37039566	chr6:37039566:C:T	0.0008079	1.60887	-5.71999e-10
37039618	chr6:37039618:T:C	9.31674e-05	-9.55289e-11	-0.551168
37039639	chr6:37039639:G:T	4.22426e-05	-0.654436	-0.6877
37039770	chr6:37039770:T:C	1.62249e-05	-1.19166	-1.10736
37039796	chr6:37039796:A:T	6.86722e-05	-9.55289e-11	-0.856221
37039817	chr6:37039817:G:C	4.15994e-05	-0.692617	-0.664862
37039822	chr6:37039822:T:C	2.187e-05	-1.21581	-0.784644
37040087	chr6:37040087:C:T	4.65665e-05	-9.55289e-11	-1.24468
37040434	chr6:37040434:T:C	4.17618e-05	-0.709033	-0.64455
37040619	chr6:37040619:C:T	4.20871e-05	-0.69883	-0.646994
37040761	chr6:37040761:T:C	1.7435e-05	-1.05837	-1.16872
37040805	chr6:37040805:T:C	1.71976e-05	-1.0513	-1.18949
37040830	chr6:37040830:G:C	3.5629e-05	-9.55289e-11	-1.51241
37040835	chr6:37040835:C:T	1.00813e-05	-1.20583	-1.56905
37041172	chr6:37041172:C:T	6.36946e-05	-0.931465	-5.71999e-10
37041227	chr6:37041227:T:C	3.64882e-05	-1.48858	-5.71999e-10
37041271	chr6:37041271:G:A	4.5899e-05	-9.55289e-11	-1.25912
37041342	chr6:37041342:A:G	4.5076e-05	-1.27722	-5.71999e-10
37041376	chr6:37041376:T:C	1.78099e-05	-1.02771	-1.1781
37041458	chr6:37041458:G:A	1.38485e-05	-1.21696	-1.24042
37042517	chr6:37042517:C:T	9.05839e-06	-1.32177	-1.5601
37042569	chr6:37042569:C:T	7.8204e-05	-9.55289e-11	-0.726245
37042677	chr6:37042677:C:T	4.95561e-05	-9.55289e-11	-1.18246
37042761	chr6:37042761:AAAG:A	8.92607e-06	-1.33769	-1.5589
37043423	chr6:37043423:G:A	6.8229e-05	-9.55289e-11	-0.862695
37043772	chr6:37043772:T:C	4.733e-05	-0.636256	-0.592165
37044002	chr6:37044002:G:T	1.62418e-05	-0.768457	-1.52952
37044112	chr6:37044112:G:A	1.72954e-05	-1.04594	-1.18919
37044309	chr6:37044309:T:G	4.12439e-05	-9.55289e-11	-1.36606
37045108	chr6:37045108:G:A	3.6595e-05	-9.55289e-11	-1.48565
37045349	chr6:37045349:G:A	0.00015412	-9.55289e-11	-0.047834
37045351	chr6:37045351:G:A	3.51668e-05	0.0400132	-1.56548
37045593	chr6:37045593:T:A	0.00119805	-9.55289e-11	2.00288
37045824	chr6:37045824:C:T	0.000174997	-9.55289e-11	0.0792053
37046158	chr6:37046158:C:T	6.83348e-05	-9.55289e-11	-0.861147
37046212	chr6:37046212:A:G	4.11977e-05	-9.55289e-11	-1.36718
37046580	chr6:37046580:C:T	9.66269e-06	-1.49409	-1.3232
37046793	chr6:37046793:T:C	8.63354e-05	-9.55289e-11	-0.627326
37047038	chr6:37047038:C:T	0.000253926	-9.55289e-11	0.451477
37047090	chr6:37047090:G:A	8.43214e-05	-9.55289e-11	-0.65093
37047095	chr6:37047095:T:C	2.73259e-05	-0.841943	-0.935786
37047176	chr6:37047176:T:C	0.000176431	-9.55289e-11	0.0873625
37047200	chr6:37047200:C:G	6.66413e-05	-9.55289e-11	-0.886241
37047202	chr6:37047202:G:A	2.20979e-05	-1.36841	-0.621676
37047952	chr6:37047952:GC:G	9.19665e-05	-9.55289e-11	-0.564141
37047954	chr6:37047954:T:A	9.23051e-05	-9.55289e-11	-0.560466
37048201	chr6:37048201:A:G	8.61718e-05	-9.55289e-11	-0.629223
37048325	chr6:37048325:A:G	7.77291e-05	-0.732336	-5.71999e-10
37048416	chr6:37048416:T:TTGTGGAATTTGAA	8.91454e-05	-9.55289e-11	-0.595297
37048442	chr6:37048442:C:T	4.17635e-05	-0.14962	-1.20392
37048672	chr6:37048672:G:C	0.000181894	-9.55289e-11	0.117861
37048822	chr6:37048822:G:A	3.46599e-05	-9.55289e-11	-1.53998
37048951	chr6:37048951:C:T	3.40593e-05	-9.55289e-11	-1.55746
37049754	chr6:37049754:C:T	6.56219e-05	-9.55289e-11	-0.901656
37049763	chr6:37049763:A:G	2.59672e-05	-0.769612	-1.05912
37050004	chr6:37050004:C:G	7.19489e-05	-9.55289e-11	-0.80961
37050138	chr6:37050138:C:T	8.88412e-05	-9.55289e-11	-0.598714
37050340	chr6:37050340:G:A	2.90528e-05	-0.785159	-0.931292
37050496	chr6:37050496:AC:A	3.78735e-05	-9.55289e-11	-1.45131
37050658	chr6:37050658:C:T	3.3468e-05	-9.55289e-11	-1.57498
37051429	chr6:37051429:T:C	5.59683e-05	-9.55289e-11	-1.06078
37051609	chr6:37051609:T:A	0.00011891	-9.55289e-11	-0.307196
37051825	chr6:37051825:A:G	0.00013841	-0.0283068	-0.127042
37051840	chr6:37051840:G:A	0.000140175	-0.0183082	-0.124364
37052014	chr6:37052014:G:A	9.30173e-05	-9.55289e-11	-0.552779
37052189	chr6:37052189:C:T	4.22851e-05	-0.215264	-1.12587
37052360	chr6:37052360:T:C	3.45433e-05	-9.55289e-11	-1.54335
37052378	chr6:37052378:G:A	3.45411e-05	-9.55289e-11	-1.54342
37052379	chr6:37052379:C:A	3.45263e-05	-9.55289e-11	-1.54384
37052453	chr6:37052453:C:G	4.02412e-05	-1.39067	-5.71999e-10
37053124	chr6:37053124:G:A	1.37244e-05	-1.49394	-0.972451
37053172	chr6:37053172:C:T	4.25897e-05	-9.55289e-11	-1.33395
37053203	chr6:37053203:G:A	1.95707e-05	-0.930176	-1.18136
37053341	chr6:37053341:G:A	3.54338e-05	-9.55289e-11	-1.5179
37053484	chr6:37053484:T:A	2.26409e-05	-0.85534	-1.11047
37053522	chr6:37053522:A:G	6.70746e-05	-9.55289e-11	-0.87976
37053675	chr6:37053675:C:G	3.45692e-05	-9.55289e-11	-1.5426
37054464	chr6:37054464:G:A	3.46143e-05	-9.55289e-11	-1.5413
37054714	chr6:37054714:A:G	1.80789e-05	-0.802737	-1.38808
37054769	chr6:37054769:G:A	0.000107264	0.146755	-0.557032
37055023	chr6:37055023:A:AACCCTGGCACCTGTGTGCCGCC	3.5672e-05	-1.48871	-0.0224907
37055175	chr6:37055175:C:T	3.30991e-05	-9.55289e-11	-1.58606
37055242	chr6:37055242:C:G	8.64897e-05	-0.744324	0.118784
37055317	chr6:37055317:G:A	3.47996e-05	-9.55289e-11	-1.53596
37055679	chr6:37055679:C:A	3.04653e-05	-1.49426	-0.174717
37055868	chr6:37055868:T:C	1.7824e-05	-0.968567	-1.23645
37055916	chr6:37055916:G:A	3.60209e-05	-9.55289e-11	-1.50147
37056071	chr6:37056071:C:T	0.000158298	-9.55289e-11	-0.0210871
37056109	chr6:37056109:C:T	3.48448e-05	-9.55289e-11	-1.53466
37056117	chr6:37056117:C:T	3.45479e-05	-9.55289e-11	-1.54322
37056658	chr6:37056658:A:C	3.73477e-05	-9.55289e-11	-1.46529
37056687	chr6:37056687:G:A	6.17521e-05	-0.962437	-5.71999e-10
37056905	chr6:37056905:A:G	4.02995e-05	-1.38923	-5.71999e-10
37057105	chr6:37057105:C:T	1.96067e-05	-0.981241	-1.12845
37057132	chr6:37057132:G:A	7.49512e-05	-9.55289e-11	-0.768728
37057306	chr6:37057306:A:T	7.01287e-05	-9.55289e-11	-0.835233
37057522	chr6:37057522:C:T	8.73422e-05	-9.55289e-11	-0.615732
37057623	chr6:37057623:G:A	3.31438e-05	-9.55289e-11	-1.58471
37057645	chr6:37057645:T:C	3.31048e-05	-9.55289e-11	-1.58589
37057660	chr6:37057660:G:C	2.03213e-05	-1.1747	-0.899194
37057864	chr6:37057864:C:T	3.96017e-05	-1.40669	-5.71999e-10
37057940	chr6:37057940:C:T	3.67868e-05	-9.55289e-11	-1.48043
37058005	chr6:37058005:G:C	0.000157954	-9.55289e-11	-0.0232594
37058176	chr6:37058176:A:G	3.30988e-05	-9.55289e-11	-1.58607
37058286	chr6:37058286:A:G	3.53798e-05	-9.55289e-11	-1.51943
37058703	chr6:37058703:T:C	3.1348e-05	-0.352716	-1.2877
37058767	chr6:37058767:T:C	0.000146412	-9.55289e-11	-0.0991412
37058797	chr6:37058797:C:T	3.31599e-05	-9.55289e-11	-1.58422
37059179	chr6:37059179:A:AT	2.20533e-05	-1.29717	-0.694934
37059437	chr6:37059437:TG:T	3.30918e-05	-9.55289e-11	-1.58628
37059445	chr6:37059445:T:C	3.75833e-05	-9.55289e-11	-1.459
37059456	chr6:37059456:C:T	1.4673e-05	-1.38378	-1.01577
37059603	chr6:37059603:G:A	4.01464e-05	-1.39303	-5.71999e-10
37059924	chr6:37059924:A:G	1.0544e-05	-1.43072	-1.29929
37060007	chr6:37060007:C:T	3.63375e-05	-1.49271	-5.71999e-10
37060127	chr6:37060127:C:T	3.40831e-05	-9.55289e-11	-1.55676
37060169	chr6:37060169:G:A	3.34082e-05	-9.55289e-11	-1.57677
37060383	chr6:37060383:G:C	4.00179e-05	-9.55289e-11	-1.39624
37060420	chr6:37060420:A:C	3.8144e-05	-1.4442	-5.71999e-10
37060919	chr6:37060919:C:T	2.36841e-05	-1.37668	-0.544083
37061120	chr6:37061120:A:G	9.72567e-05	-9.55289e-11	-0.508212
37061456	chr6:37061456:G:A	0.000109242	-1.42717	1.03518
37061689	chr6:37061689:C:G	4.05014e-05	-9.55289e-11	-1.38423
37061964	chr6:37061964:T:C	5.37179e-05	-9.55289e-11	-1.10182
37062080	chr6:37062080:C:T	4.35735e-05	-1.31112	-5.71999e-10
37062441	chr6:37062441:C:A	6.43824e-05	-1.19146	0.270736
37062456	chr6:37062456:C:T	8.89937e-05	-9.55289e-11	-0.597
37062637	chr6:37062637:T:C	3.35305e-05	-9.55289e-11	-1.57311
37062795	chr6:37062795:C:T	8.56189e-05	-9.55289e-11	-0.635659
37062979	chr6:37062979:T:C	6.55508e-05	-1.37897	0.476226
37063109	chr6:37063109:A:G	3.37084e-05	-9.55289e-11	-1.56782
37063145	chr6:37063145:T:C	3.34596e-05	-9.55289e-11	-1.57523
37063188	chr6:37063188:A:AG	8.42645e-05	-9.55289e-11	-0.651605
37063340	chr6:37063340:A:C	3.36005e-05	-9.55289e-11	-1.57102
37063421	chr6:37063421:T:A	8.23849e-06	-1.41776	-1.55898
37063453	chr6:37063453:G:C	7.40945e-05	-9.55289e-11	-0.780224
37063539	chr6:37063539:C:T	4.67343e-05	-9.55289e-11	-1.24109
37063783	chr6:37063783:G:A	3.30918e-05	-9.55289e-11	-1.58628
37063973	chr6:37063973:C:A	3.35306e-05	-9.55289e-11	-1.57311
37064722	chr6:37064722:T:C	1.864e-05	-0.609707	-1.55055
37065357	chr6:37065357:T:C	5.26542e-05	-9.55289e-11	-1.12182
37065359	chr6:37065359:A:T	3.41702e-05	-9.55289e-11	-1.55421
37065511	chr6:37065511:G:A	0.000111238	-9.55289e-11	-0.373897
37065607	chr6:37065607:C:T	6.46726e-05	-9.55289e-11	-0.916227
37065628	chr6:37065628:C:T	7.58418e-05	-0.756916	-5.71999e-10
37065949	chr6:37065949:G:A	3.65776e-05	-1.48613	-5.71999e-10
37065959	chr6:37065959:G:A	6.46292e-05	-9.55289e-11	-0.916899
37066066	chr6:37066066:T:C	0.000111878	-9.55289e-11	-0.368158
37066253	chr6:37066253:A:G	3.3119e-05	-9.55289e-11	-1.58546
37066802	chr6:37066802:C:A	4.17075e-05	-9.55289e-11	-1.35489
37067795	chr6:37067795:T:A	6.34411e-05	-1.45001	0.514562
37067870	chr6:37067870:G:A	6.74564e-05	-9.55289e-11	-0.874084
37068281	chr6:37068281:G:A	4.44093e-05	-9.55289e-11	-1.29212
37068344	chr6:37068344:G:A	4.33782e-05	-9.55289e-11	-1.31561
37068400	chr6:37068400:A:G	3.54736e-05	-9.55289e-11	-1.51678
37068829	chr6:37068829:C:T	0.000101017	-9.55289e-11	-0.470273
37068961	chr6:37068961:C:T	0.000114968	-9.55289e-11	-0.340912
37068991	chr6:37068991:G:A	0.000148966	-9.55289e-11	-0.0818496
37069430	chr6:37069430:T:C	3.38618e-05	-9.55289e-11	-1.56328
37069673	chr6:37069673:T:C	5.61434e-05	-9.55289e-11	-1.05766
37069685	chr6:37069685:C:T	4.77399e-05	-9.55289e-11	-1.2198
37069723	chr6:37069723:G:A	3.48665e-05	-9.55289e-11	-1.53404
37069736	chr6:37069736:G:T	5.47074e-05	-9.55289e-11	-1.08357
37070042	chr6:37070042:T:TA	2.74315e-05	-1.45191	-0.321966
37070257	chr6:37070257:T:C	8.1453e-06	-1.46957	-1.51856
37070631	chr6:37070631:TCACCA:T	5.48341e-05	-1.08125	-5.71999e-10
37070655	chr6:37070655:C:T	3.50978e-05	-9.55289e-11	-1.52743
37070656	chr6:37070656:A:G	1.43913e-05	-1.45187	-0.967073
37070838	chr6:37070838:G:A	3.36658e-05	-9.55289e-11	-1.56908
37070871	chr6:37070871:A:C	0.000128217	-9.55289e-11	-0.23184
37071284	chr6:37071284:G:A	3.64756e-05	-1.48892	-5.71999e-10
37071397	chr6:37071397:C:T	3.48283e-05	-9.55289e-11	-1.53514
37071755	chr6:37071755:T:C	5.57705e-05	-9.55289e-11	-1.06432
37071788	chr6:37071788:C:T	2.17605e-05	-1.40942	-0.596051
37072032	chr6:37072032:A:T	3.74226e-05	-9.55289e-11	-1.46329
37072239	chr6:37072239:C:A	0.000114045	-0.348972	-5.71999e-10
37072426	chr6:37072426:A:G	5.36381e-05	-9.55289e-11	-1.10331
37072527	chr6:37072527:G:C	1.16049e-05	-1.42549	-1.20864
37072528	chr6:37072528:C:A	8.88985e-05	-9.55289e-11	-0.59807
37072649	chr6:37072649:AGG:A	3.31144e-05	-9.55289e-11	-1.5856
37073457	chr6:37073457:T:C	5.59332e-05	-1.06141	-5.71999e-10
37074016	chr6:37074016:A:G	9.44955e-05	-9.55289e-11	-0.537014
37074651	chr6:37074651:G:A	3.5327e-05	-9.55289e-11	-1.52092
37074702	chr6:37074702:A:G	8.17353e-06	-1.40554	-1.57912
37075197	chr6:37075197:C:A	0.000106817	-0.414451	-5.71999e-10
37075455	chr6:37075455:G:A	3.81712e-05	-9.55289e-11	-1.44348
37075503	chr6:37075503:C:T	3.74069e-05	-9.55289e-11	-1.46371
37075554	chr6:37075554:G:T	3.77858e-05	-9.55289e-11	-1.45363
37075634	chr6:37075634:C:T	4.71196e-05	-9.55289e-11	-1.23288
37075639	chr6:37075639:G:A	9.03275e-05	-9.55289e-11	-0.582123
37076214	chr6:37076214:C:G	4.93127e-05	-1.18738	-5.71999e-10
37076289	chr6:37076289:A:G	9.77958e-05	-9.55289e-11	-0.502684
37076385	chr6:37076385:C:A	4.12272e-05	-9.55289e-11	-1.36647
37077181	chr6:37077181:G:T	3.46908e-05	-9.55289e-11	-1.53909
37077618	chr6:37077618:C:G	6.43571e-05	-9.55289e-11	-0.921118
37077748	chr6:37077748:T:C	3.52857e-05	-9.55289e-11	-1.52209
37077773	chr6:37077773:C:G	1.69769e-05	-1.39276	-0.86095
37078369	chr6:37078369:A:C	4.01452e-05	-9.55289e-11	-1.39306
37078479	chr6:37078479:C:A	5.49062e-05	-9.55289e-11	-1.07994
37078534	chr6:37078534:GAAA:G	4.81037e-05	-9.55289e-11	-1.21221
37078538	chr6:37078538:A:C	4.80177e-05	-9.55289e-11	-1.21399
37078541	chr6:37078541:TAAAATAAAATG:T	4.91134e-05	-9.55289e-11	-1.19143
37078554	chr6:37078554:TATATAC:T	4.81149e-05	-9.55289e-11	-1.21197
37078562	chr6:37078562:GTGATGAA:G	4.80076e-05	-9.55289e-11	-1.21421
37078832	chr6:37078832:T:C	4.03399e-05	-9.55289e-11	-1.38822
37079164	chr6:37079164:T:C	3.51258e-05	-9.55289e-11	-1.52663
37079688	chr6:37079688:T:G	9.03597e-06	-1.39216	-1.49219
37079826	chr6:37079826:C:T	3.77118e-05	-9.55289e-11	-1.45559
37080432	chr6:37080432:G:A	3.3169e-05	-9.55289e-11	-1.58395
37080463	chr6:37080463:G:A	1.24461e-05	-1.44362	-1.12054
37080701	chr6:37080701:A:T	4.29509e-05	-9.55289e-11	-1.32551
37080730	chr6:37080730:C:T	6.66879e-05	-9.55289e-11	-0.885541
37080756	chr6:37080756:C:G	3.46891e-05	-9.55289e-11	-1.53914
37081051	chr6:37081051:G:A	1.00912e-05	-1.45108	-1.32282
37081199	chr6:37081199:C:T	5.70635e-05	-1.0414	-5.71999e-10
37081321	chr6:37081321:G:A	6.71059e-05	-0.879293	-5.71999e-10
37081348	chr6:37081348:C:T	3.47665e-05	-9.55289e-11	-1.53691
37081992	chr6:37081992:C:T	9.66898e-06	-1.41666	-1.39998
37082000	chr6:37082000:A:C	4.04373e-05	-9.55289e-11	-1.38581
37082151	chr6:37082151:C:A	4.06225e-05	-9.55289e-11	-1.38124
37082270	chr6:37082270:G:A	6.31084e-05	-9.55289e-11	-0.940711
37082520	chr6:37082520:T:C	4.27384e-05	-9.55289e-11	-1.33047
37082576	chr6:37082576:G:A	4.0136e-05	-1.39329	-5.71999e-10
37082582	chr6:37082582:G:A	1.44523e-05	-1.4573	-0.957408
37082650	chr6:37082650:T:C	3.55946e-05	-9.55289e-11	-1.51337
37082995	chr6:37082995:G:A	1.10835e-05	-1.2172	-1.46291
37083242	chr6:37083242:C:T	3.4559e-05	-9.55289e-11	-1.5429
37083610	chr6:37083610:G:A	4.92008e-05	-9.55289e-11	-1.18966
37083631	chr6:37083631:A:T	3.98389e-05	-9.55289e-11	-1.40072
37084068	chr6:37084068:C:T	3.91521e-05	-1.41811	-5.71999e-10
37084082	chr6:37084082:G:C	3.7443e-05	-1.46275	-5.71999e-10
37084420	chr6:37084420:C:T	4.00981e-05	-9.55289e-11	-1.39424
37084655	chr6:37084655:C:T	3.8455e-05	-9.55289e-11	-1.43608
37084680	chr6:37084680:G:A	4.56002e-05	-9.55289e-11	-1.26565
37084989	chr6:37084989:G:A	3.91645e-05	-9.55289e-11	-1.4178
37085113	chr6:37085113:C:A	4.07844e-05	-9.55289e-11	-1.37727
37085715	chr6:37085715:C:T	3.31058e-05	-9.55289e-11	-1.58586
37085739	chr6:37085739:G:A	3.63804e-05	-1.49154	-5.71999e-10
37085940	chr6:37085940:C:T	3.92763e-05	-9.55289e-11	-1.41494
37086068	chr6:37086068:A:C	8.09382e-06	-1.41126	-1.58321
37086181	chr6:37086181:G:A	4.66581e-05	-9.55289e-11	-1.24272
37086318	chr6:37086318:T:G	9.18604e-06	-1.44562	-1.42226
37086401	chr6:37086401:C:T	3.33559e-05	-9.55289e-11	-1.57833
37086898	chr6:37086898:T:C	3.77747e-05	-9.55289e-11	-1.45393
37086900	chr6:37086900:A:G	8.12534e-06	-1.41044	-1.58014
37087167	chr6:37087167:A:G	7.06849e-05	-9.55289e-11	-0.827334
37087391	chr6:37087391:C:G	3.97627e-05	-9.55289e-11	-1.40264
37087701	chr6:37087701:T:G	4.36394e-05	-9.55289e-11	-1.3096
37087997	chr6:37087997:T:C	6.61762e-05	-9.55289e-11	-0.893245
37088407	chr6:37088407:C:T	4.86149e-05	-9.55289e-11	-1.20163
37088829	chr6:37088829:G:C	3.96261e-05	-9.55289e-11	-1.40608
37089136	chr6:37089136:C:T	4.07223e-05	-9.55289e-11	-1.37879
37089204	chr6:37089204:G:A	1.17257e-05	-1.0807	-1.54308
37089239	chr6:37089239:T:C	9.13979e-06	-1.46257	-1.41035
37089475	chr6:37089475:C:T	7.79358e-06	-1.4653	-1.56696
37089477	chr6:37089477:A:G	3.97066e-05	-9.55289e-11	-1.40405
37089553	chr6:37089553:C:T	0.000133581	-9.55289e-11	-0.190861
37089902	chr6:37089902:C:G	1.20897e-05	-1.09673	-1.49648
37090125	chr6:37090125:A:G	3.78943e-05	-9.55289e-11	-1.45077
37090130	chr6:37090130:A:G	3.74317e-05	-1.46305	-5.71999e-10
37090351	chr6:37090351:T:C	7.58266e-06	-1.49075	-1.56895
37090377	chr6:37090377:C:T	4.046e-05	-9.55289e-11	-1.38525
37090445	chr6:37090445:C:T	3.9343e-05	-9.55289e-11	-1.41325
37090503	chr6:37090503:G:A	3.98392e-05	-9.55289e-11	-1.40071
37090524	chr6:37090524:G:A	8.6208e-06	-1.44214	-1.48925
37090636	chr6:37090636:T:A	9.72494e-06	-1.46144	-1.34943
37091336	chr6:37091336:G:A	0.000124301	-9.55289e-11	-0.262856
37091386	chr6:37091386:G:A	1.22071e-05	-1.20475	-1.37879
37091437	chr6:37091437:T:C	4.62672e-05	-9.55289e-11	-1.25113
37091555	chr6:37091555:A:G	4.81001e-05	-9.55289e-11	-1.21228
37091639	chr6:37091639:A:G	9.00277e-05	-9.55289e-11	-0.585448
37091892	chr6:37091892:A:G	3.92523e-05	-9.55289e-11	-1.41556
37091965	chr6:37091965:G:A	1.96421e-05	-1.09551	-1.01238
37092117	chr6:37092117:C:T	9.47642e-05	-0.534173	-5.71999e-10
37092513	chr6:37092513:C:G	1.38638e-05	-0.883649	-1.57263
37092631	chr6:37092631:G:A	1.20412e-05	-1.41983	-1.17741
37092892	chr6:37092892:G:C	0.000480187	1.08861	-5.71999e-10
37092893	chr6:37092893:G:A	0.000447747	1.01866	-5.71999e-10
37092942	chr6:37092942:G:A	7.95061e-05	-9.55289e-11	-0.709732
37092987	chr6:37092987:T:C	1.74516e-05	-1.35233	-0.873803
37093033	chr6:37093033:T:C	2.37561e-05	-1.44325	-0.474473
37093186	chr6:37093186:C:A	4.94711e-05	-9.55289e-11	-1.18418
37093382	chr6:37093382:G:T	3.54873e-05	-0.281356	-1.23503
37093406	chr6:37093406:C:T	1.03338e-05	-1.41591	-1.33424
37093977	chr6:37093977:GGCC:G	3.78298e-05	-9.55289e-11	-1.45247
37093998	chr6:37093998:G:A	1.57772e-05	-0.744013	-1.58299
37094243	chr6:37094243:G:A	4.02017e-05	-9.55289e-11	-1.39166
37094389	chr6:37094389:A:G	3.51908e-05	-9.55289e-11	-1.52478
37094536	chr6:37094536:C:T	3.65511e-05	-1.48686	-5.71999e-10
37095135	chr6:37095135:G:C	6.9296e-05	-9.55289e-11	-0.847178
37095453	chr6:37095453:C:A	1.00669e-05	-1.48941	-1.2869
37095561	chr6:37095561:A:G	1.09181e-05	-1.48783	-1.20732
37095737	chr6:37095737:T:C	7.26876e-05	-9.55289e-11	-0.799395
37095753	chr6:37095753:A:G	7.02041e-05	-9.55289e-11	-0.834158
37095772	chr6:37095772:T:C	4.80761e-05	-9.55289e-11	-1.21278
37095780	chr6:37095780:C:T	9.09203e-05	-9.55289e-11	-0.575583
37095888	chr6:37095888:G:A	3.69833e-05	-9.55289e-11	-1.4751
37095960	chr6:37095960:G:A	3.22705e-05	-0.889938	-0.721473
37096038	chr6:37096038:T:A	7.66829e-05	-9.55289e-11	-0.745886
37096270	chr6:37096270:G:A	8.22044e-06	-1.4777	-1.50124
37096347	chr6:37096347:T:G	7.15961e-05	-9.55289e-11	-0.814525
37096411	chr6:37096411:A:C	0.000196101	-9.55289e-11	0.193064
37096474	chr6:37096474:C:T	3.64008e-05	-0.0024503	-1.48852
37096711	chr6:37096711:T:C	3.05569e-05	-0.52472	-1.14126
37097172	chr6:37097172:G:A	5.09991e-05	-9.55289e-11	-1.15376
37097183	chr6:37097183:G:C	5.24861e-05	-9.55289e-11	-1.12502
37097700	chr6:37097700:G:T	4.56204e-05	-1.26521	-5.71999e-10
37097806	chr6:37097806:TG:T	3.31675e-05	-9.55289e-11	-1.58399
37097937	chr6:37097937:C:G	1.60193e-05	-1.0127	-1.29907
37098069	chr6:37098069:G:A	4.9336e-05	-9.55289e-11	-1.18691
37098630	chr6:37098630:C:T	2.3533e-05	-1.31346	-0.613699
37099157	chr6:37099157:CT:C	1.33373e-05	-1.1282	-1.3668
37100217	chr6:37100217:A:G	3.68169e-05	-1.47961	-5.71999e-10
37100573	chr6:37100573:G:A	6.76981e-05	-9.55289e-11	-0.870507
37100711	chr6:37100711:A:C	3.90302e-05	-1.42123	-5.71999e-10
37100793	chr6:37100793:C:T	0.00363328	-9.55289e-11	3.11233
37100878	chr6:37100878:T:G	3.35981e-05	-9.55289e-11	-1.5711
37100912	chr6:37100912:G:A	2.40342e-05	-1.23179	-0.674292
37101127	chr6:37101127:C:T	4.83702e-05	-1.20668	-5.71999e-10
37101226	chr6:37101226:G:A	8.1314e-05	-0.687247	-5.71999e-10
37101229	chr6:37101229:T:A	4.12276e-05	-1.36646	-5.71999e-10
37101249	chr6:37101249:T:C	7.26213e-05	-9.55289e-11	-0.800307
37101557	chr6:37101557:A:G	1.77039e-05	-1.06296	-1.14882
37101577	chr6:37101577:T:C	0.000138906	-0.151769	-5.71999e-10
37101669	chr6:37101669:C:T	0.000430004	-9.55289e-11	0.97823
37101986	chr6:37101986:A:AG	1.42029e-05	-1.09861	-1.3335
37102108	chr6:37102108:G:A	3.62856e-05	-1.49414	-5.71999e-10
37102199	chr6:37102199:G:A	9.8064e-05	-9.55289e-11	-0.499945
37102337	chr6:37102337:G:A	1.74824e-05	-1.10203	-1.12235
37102445	chr6:37102445:A:G	0.000163717	-9.55289e-11	0.0125762
37103127	chr6:37103127:G:A	3.65249e-05	-9.55289e-11	-1.48757
37103163	chr6:37103163:C:G	1.76699e-05	-1.33432	-0.879387
37103597	chr6:37103597:AAT:A	0.000209009	-9.55289e-11	0.256811
37103600	chr6:37103600:A:T	4.986e-05	-9.55289e-11	-1.17635
37103666	chr6:37103666:G:A	8.80568e-06	-1.32794	-1.58223
37104030	chr6:37104030:G:A	1.17298e-05	-1.05878	-1.56465
37104495	chr6:37104495:G:A	1.27583e-05	-1.14584	-1.39354
37104774	chr6:37104774:A:G	3.64257e-05	-9.55289e-11	-1.49029
37104788	chr6:37104788:AG:A	3.45903e-05	-9.55289e-11	-1.54199
37104852	chr6:37104852:C:T	5.43113e-05	-1.09083	-5.71999e-10
37104949	chr6:37104949:C:T	3.39884e-05	-9.55289e-11	-1.55955
37105059	chr6:37105059:C:A	4.43144e-05	-9.55289e-11	-1.29425
37105420	chr6:37105420:T:A	4.98108e-05	-9.55289e-11	-1.17733
37105605	chr6:37105605:A:G	4.81928e-05	-9.55289e-11	-1.21036
37105770	chr6:37105770:T:C	3.44897e-05	-9.55289e-11	-1.5449
37105932	chr6:37105932:A:G	4.4662e-05	-9.55289e-11	-1.28644
37106150	chr6:37106150:T:C	3.50843e-05	-9.55289e-11	-1.52781
37106197	chr6:37106197:T:A	3.51647e-05	-9.55289e-11	-1.52552
37106200	chr6:37106200:GTACATCA:G	3.51717e-05	-9.55289e-11	-1.52532
37106217	chr6:37106217:CTTTGTACAT:C	3.50823e-05	-9.55289e-11	-1.52787
37106281	chr6:37106281:T:C	3.39744e-05	-9.55289e-11	-1.55996
37106463	chr6:37106463:G:C	0.000112042	-0.158351	-0.208337
37106589	chr6:37106589:G:A	3.5445e-05	-9.55289e-11	-1.51758
37106742	chr6:37106742:G:A	3.81785e-05	-9.55289e-11	-1.44329
37106811	chr6:37106811:G:A	3.33681e-05	-9.55289e-11	-1.57796
37107307	chr6:37107307:G:A	5.29874e-05	-9.55289e-11	-1.11551
37107644	chr6:37107644:A:AAG	3.69075e-05	-9.55289e-11	-1.47715
37107677	chr6:37107677:A:G	3.94902e-05	-1.40951	-5.71999e-10
37107694	chr6:37107694:TGAC:T	3.31423e-05	-9.55289e-11	-1.58475
37107733	chr6:37107733:T:C	1.02628e-05	-1.17495	-1.58209
37109045	chr6:37109045:T:C	0.000102406	1.12616	-1.58278
37109414	chr6:37109414:G:A	3.33178e-05	-9.55289e-11	-1.57947
37109642	chr6:37109642:G:A	9.42631e-05	-9.55289e-11	-0.539476
37109897	chr6:37109897:G:A	4.04624e-05	-9.55289e-11	-1.38519
37110080	chr6:37110080:C:T	8.51459e-05	0.897955	-1.53915
37110187	chr6:37110187:G:C	3.30917e-05	-9.55289e-11	-1.58628
37110458	chr6:37110458:G:A	5.88894e-05	-1.0099	-5.71999e-10
37110543	chr6:37110543:A:G	3.83004e-05	-1.4401	-5.71999e-10
37111286	chr6:37111286:G:A	2.7322e-05	-0.210198	-1.56768
37111935	chr6:37111935:G:A	4.21209e-05	-9.55289e-11	-1.34502
37112107	chr6:37112107:A:C	9.9014e-06	-1.3888	-1.40409
37112350	chr6:37112350:A:G	3.29656e-05	-0.024568	-1.56553
37112626	chr6:37112626:G:A	0.000122923	-0.274008	-5.71999e-10
37112812	chr6:37112812:C:T	8.94149e-06	-1.32955	-1.56531
37112822	chr6:37112822:C:A	0.000123544	-9.55289e-11	-0.268968
37112887	chr6:37112887:A:G	3.68538e-05	-0.665941	-0.812666
37113013	chr6:37113013:C:G	4.57723e-05	-9.55289e-11	-1.26189
37113054	chr6:37113054:C:T	3.81596e-05	-9.55289e-11	-1.44379
37113157	chr6:37113157:C:T	7.03662e-05	-9.55289e-11	-0.831853
37113363	chr6:37113363:G:A	6.06417e-05	-0.980583	-5.71999e-10
37113546	chr6:37113546:C:A	1.98203e-05	-0.608261	-1.4906
37113716	chr6:37113716:G:A	4.31116e-05	-9.55289e-11	-1.32177
37113777	chr6:37113777:G:A	3.31111e-05	-9.55289e-11	-1.5857
37113951	chr6:37113951:A:G	7.59971e-05	-9.55289e-11	-0.754871
37114033	chr6:37114033:C:T	3.99714e-05	-9.55289e-11	-1.3974
37114252	chr6:37114252:G:A	2.35784e-05	-0.355422	-1.56981
37114324	chr6:37114324:TATTAA:T	1.28865e-05	-0.958668	-1.57072
37114479	chr6:37114479:C:T	9.3888e-06	-1.28269	-1.56336
37114609	chr6:37114609:A:G	2.35088e-05	-0.356775	-1.57142
37114708	chr6:37114708:C:T	5.15896e-05	-9.55289e-11	-1.14225
37114962	chr6:37114962:G:A	0.000110169	-9.55289e-11	-0.383548
37115033	chr6:37115033:A:G	2.0291e-05	-0.551761	-1.52363
37115271	chr6:37115271:G:A	0.000239795	1.98024	-1.58602
37115353	chr6:37115353:T:C	3.48052e-05	-9.55289e-11	-1.5358
37115416	chr6:37115416:T:C	2.13986e-05	-0.45071	-1.57153
37115530	chr6:37115530:TTAA:T	7.03444e-05	-9.55289e-11	-0.832163
37116283	chr6:37116283:A:G	1.76037e-05	-0.631727	-1.58573
37116453	chr6:37116453:G:A	4.06262e-05	-9.55289e-11	-1.38115
37116536	chr6:37116536:G:T	3.57689e-05	-9.55289e-11	-1.50849
37116685	chr6:37116685:C:G	1.83693e-05	-0.589473	-1.58541
37116799	chr6:37116799:T:C	9.29108e-05	-9.55289e-11	-0.553925
37117036	chr6:37117036:A:G	5.18265e-05	-9.55289e-11	-1.13766
37117102	chr6:37117102:G:A	8.70613e-05	-9.55289e-11	-0.618953
37117172	chr6:37117172:C:T	6.34028e-05	-9.55289e-11	-0.936057
37117178	chr6:37117178:G:A	3.50716e-05	-9.55289e-11	-1.52817
37117469	chr6:37117469:G:A	3.49159e-05	-9.55289e-11	-1.53262
37117633	chr6:37117633:G:A	1.68541e-05	-0.680904	-1.58007
37117754	chr6:37117754:C:T	1.76764e-05	-0.648386	-1.56495
37117799	chr6:37117799:C:T	4.75243e-05	-9.55289e-11	-1.22432
37117830	chr6:37117830:G:A	7.26479e-05	-9.55289e-11	-0.799941
37118240	chr6:37118240:C:T	1.60714e-05	-0.742562	-1.56596
37118283	chr6:37118283:C:G	4.12082e-05	-1.36693	-5.71999e-10
37118509	chr6:37118509:G:A	4.00457e-05	-9.55289e-11	-1.39554
37118515	chr6:37118515:T:C	7.59776e-05	-9.55289e-11	-0.755127
37118572	chr6:37118572:G:A	8.11017e-05	-9.55289e-11	-0.689861
37118744	chr6:37118744:C:T	3.31068e-05	-9.55289e-11	-1.58583
37118817	chr6:37118817:C:T	3.68727e-05	-9.55289e-11	-1.47809
37119065	chr6:37119065:G:A	3.40863e-05	-9.55289e-11	-1.55667
37119248	chr6:37119248:T:G	4.31571e-05	-9.55289e-11	-1.32072
37119272	chr6:37119272:C:T	4.51469e-05	-1.27564	-5.71999e-10
37119573	chr6:37119573:C:T	0.000101356	1.11193	-1.57886
37120155	chr6:37120155:A:C	3.31361e-05	-9.55289e-11	-1.58494
37120198	chr6:37120198:C:T	3.77021e-05	-1.45585	-5.71999e-10
37120273	chr6:37120273:C:T	5.31767e-05	-9.55289e-11	-1.11194
37120359	chr6:37120359:C:T	5.84939e-05	-9.55289e-11	-1.01664
37120360	chr6:37120360:A:G	7.01629e-05	-9.55289e-11	-0.834746
37120565	chr6:37120565:T:C	3.79655e-05	-1.44889	-5.71999e-10
37120789	chr6:37120789:C:T	5.48973e-05	-9.55289e-11	-1.0801
37121284	chr6:37121284:A:G	3.33564e-05	-9.55289e-11	-1.57831
37121612	chr6:37121612:G:A	3.77536e-05	-1.45448	-5.71999e-10
37121686	chr6:37121686:C:T	6.59551e-05	-9.55289e-11	-0.896592
37122156	chr6:37122156:C:T	5.68568e-05	-9.55289e-11	-1.04503
37122487	chr6:37122487:T:C	6.35921e-05	-9.55289e-11	-0.933076
37122691	chr6:37122691:G:A	1.09997e-05	-1.21363	-1.47406
37123209	chr6:37123209:G:A	3.54415e-05	-9.55289e-11	-1.51768
37123701	chr6:37123701:G:A	3.94872e-05	-9.55289e-11	-1.40959
37123818	chr6:37123818:G:A	0.000122254	-9.55289e-11	-0.279463
37123951	chr6:37123951:G:A	3.68194e-05	-9.55289e-11	-1.47954
37124464	chr6:37124464:C:T	3.61742e-05	-9.55289e-11	-1.49722
37124582	chr6:37124582:T:C	6.48738e-05	0.651283	-1.5644
37124841	chr6:37124841:G:A	1.60959e-05	-0.867213	-1.43979
37124919	chr6:37124919:C:T	1.63763e-05	-0.704577	-1.58516
37124948	chr6:37124948:C:CA	1.9356e-05	-0.541141	-1.58142
37125193	chr6:37125193:T:C	3.30979e-05	-9.55289e-11	-1.5861
37125425	chr6:37125425:C:T	3.37844e-05	-9.55289e-11	-1.56557
37126012	chr6:37126012:G:A	7.44553e-05	-9.55289e-11	-0.775366
37126835	chr6:37126835:AAAAAAAAC:A	0.000123809	0.836507	-1.10333
37127303	chr6:37127303:C:G	4.35852e-05	-9.55289e-11	-1.31085
37127661	chr6:37127661:G:A	0.000133961	0.835451	-1.02347
37127744	chr6:37127744:G:A	0.000120973	0.86022	-1.15022
37127794	chr6:37127794:G:A	4.16314e-05	-9.55289e-11	-1.35671
37127832	chr6:37127832:C:T	0.000106232	0.7557	-1.17564
37128171	chr6:37128171:T:C	1.401e-05	-1.3979	-1.0479
37128651	chr6:37128651:G:A	3.39444e-05	-9.55289e-11	-1.56084
37128831	chr6:37128831:A:G	6.04516e-05	-9.55289e-11	-0.983722
37128885	chr6:37128885:A:C	3.31444e-05	-9.55289e-11	-1.58469
37129598	chr6:37129598:G:T	0.000192927	1.59121	-1.41446
37129707	chr6:37129707:A:C	0.000169021	0.941552	-0.897094
37129926	chr6:37129926:C:T	3.3429e-05	-9.55289e-11	-1.57614
37129979	chr6:37129979:T:C	9.67065e-05	-9.55289e-11	-0.513885
37129980	chr6:37129980:G:A	5.63044e-05	-0.132864	-0.921929
37130408	chr6:37130408:G:C	7.52687e-06	-1.48263	-1.58445
37130426	chr6:37130426:A:G	3.36401e-05	-9.55289e-11	-1.56985
37130451	chr6:37130451:T:C	4.00731e-05	-9.55289e-11	-1.39486
37130485	chr6:37130485:T:C	3.57976e-05	-9.55289e-11	-1.50768
37130530	chr6:37130530:A:G	1.20718e-05	-1.49041	-1.10428
37130603	chr6:37130603:T:G	2.10253e-05	-1.12673	-0.913114
37130674	chr6:37130674:C:G	2.28729e-05	-0.894306	-1.06131
37130742	chr6:37130742:G:A	2.98379e-05	-1.24025	-0.449538
37130925	chr6:37130925:T:TG	2.83183e-05	-1.43635	-0.305709
37131016	chr6:37131016:AC:A	3.32583e-05	-9.55289e-11	-1.58126
37131121	chr6:37131121:T:G	0.000149316	-1.34153	1.26203
37131304	chr6:37131304:G:A	6.33562e-05	-9.55289e-11	-0.936793
37131347	chr6:37131347:A:G	8.06074e-06	-1.4864	-1.51216
37131370	chr6:37131370:A:G	8.92024e-05	-9.55289e-11	-0.594657
37131769	chr6:37131769:T:C	5.81993e-05	-9.55289e-11	-1.02169
37131981	chr6:37131981:G:A	3.30971e-05	-9.55289e-11	-1.58612
37132046	chr6:37132046:G:T	5.32969e-05	-1.10969	-5.71999e-10
37132162	chr6:37132162:C:T	9.46598e-05	-9.55289e-11	-0.535276
37132177	chr6:37132177:T:C	1.77445e-05	-1.22149	-0.987997
37132233	chr6:37132233:A:G	3.95597e-05	-9.55289e-11	-1.40775
37132286	chr6:37132286:G:A	3.32651e-05	-9.55289e-11	-1.58106
37132303	chr6:37132303:T:C	4.11499e-05	-1.18364	-0.184701
37132471	chr6:37132471:T:C	2.79489e-05	-1.02389	-0.731293
37132646	chr6:37132646:T:C	6.70975e-05	-9.55289e-11	-0.879419
37132770	chr6:37132770:G:A	3.64927e-05	-1.24863	-0.239827
37132785	chr6:37132785:C:T	3.6569e-05	-1.48636	-5.71999e-10
37132808	chr6:37132808:G:A	5.19999e-05	-1.34077	0.206441
37132823	chr6:37132823:G:C	3.31017e-05	-9.55289e-11	-1.58598
37132934	chr6:37132934:A:G	1.70612e-05	-1.01371	-1.23505
37132990	chr6:37132990:G:A	4.50555e-05	-1.27267	-0.00500431
37132995	chr6:37132995:C:T	0.000195369	-9.55289e-11	0.189323
37132996	chr6:37132996:G:A	5.06708e-05	-1.3729	0.212685
37133149	chr6:37133149:G:A	3.31115e-05	-9.55289e-11	-1.58569
37133154	chr6:37133154:C:T	5.59362e-05	-1.24502	0.183668
37133753	chr6:37133753:G:C	1.25931e-05	-0.97501	-1.5774
37133772	chr6:37133772:C:A	7.31678e-05	-1.28323	0.490424
37134131	chr6:37134131:T:A	3.31877e-05	-9.55289e-11	-1.58339
37134132	chr6:37134132:C:T	3.31913e-05	-9.55289e-11	-1.58328
37134473	chr6:37134473:C:T	3.31204e-05	-9.55289e-11	-1.58542
37134792	chr6:37134792:G:C	3.31402e-05	-9.55289e-11	-1.58482
37135046	chr6:37135046:G:A	2.27852e-05	-1.32506	-0.63439
37135223	chr6:37135223:T:G	4.81182e-05	-1.21191	-5.71999e-10
37135477	chr6:37135477:G:A	1.18203e-05	-1.0954	-1.52035
37135532	chr6:37135532:C:T	1.08081e-05	-1.43465	-1.27062
37135537	chr6:37135537:G:A	7.15192e-05	-9.55289e-11	-0.8156
37135633	chr6:37135633:C:T	1.09587e-05	-1.45191	-1.23952
37135705	chr6:37135705:G:A	3.3095e-05	-9.55289e-11	-1.58618
37136163	chr6:37136163:T:C	1.20275e-05	-1.08454	-1.51383
37136608	chr6:37136608:A:G	3.37998e-05	-9.55289e-11	-1.56511
37136716	chr6:37136716:A:G	9.6122e-06	-1.47664	-1.34589
37136789	chr6:37136789:G:C	1.32396e-05	-0.99638	-1.50597
37136977	chr6:37136977:G:A	4.03974e-05	-1.23683	-0.149972
37137030	chr6:37137030:A:G	3.50852e-05	-9.55289e-11	-1.52778
37137470	chr6:37137470:A:G	5.78401e-05	-1.02788	-5.71999e-10
37138117	chr6:37138117:A:G	1.74606e-05	-1.18885	-1.03677
37138431	chr6:37138431:G:A	1.34312e-05	-1.20967	-1.27832
37138553	chr6:37138553:T:C	7.50075e-06	-1.49284	-1.57772
37138636	chr6:37138636:T:C	1.75868e-05	-1.23868	-0.979737
37138715	chr6:37138715:G:T	7.31893e-05	-9.55289e-11	-0.792516
37139261	chr6:37139261:G:A	9.89659e-06	-1.48931	-1.30406
37139296	chr6:37139296:A:T	3.96967e-05	-9.55289e-11	-1.4043
37140050	chr6:37140050:A:G	3.62842e-05	-1.49418	-5.71999e-10
37140132	chr6:37140132:G:A	0.000283295	0.560922	-5.71999e-10
37140169	chr6:37140169:T:C	0.000112496	-9.55289e-11	-0.362652
37140538	chr6:37140538:C:T	9.13394e-05	-9.55289e-11	-0.570983
37140604	chr6:37140604:G:T	7.74543e-06	-1.45351	-1.58495
37140670	chr6:37140670:G:T	3.34839e-05	-9.55289e-11	-1.5745
37140810	chr6:37140810:C:T	8.08908e-05	-9.55289e-11	-0.692465
37141000	chr6:37141000:A:C	8.81758e-06	-1.39275	-1.51607
37142066	chr6:37142066:G:A	1.17167e-05	-1.47892	-1.14563
37142073	chr6:37142073:A:G	5.33056e-05	-9.55289e-11	-1.10952
37142160	chr6:37142160:G:A	5.58058e-05	-9.55289e-11	-1.06369
37142931	chr6:37142931:A:G	1.16831e-05	-1.34164	-1.28578
37142949	chr6:37142949:C:T	1.16364e-05	-1.28773	-1.3437
37143196	chr6:37143196:G:A	9.18141e-05	-9.55289e-11	-0.5658
37143210	chr6:37143210:C:T	9.14208e-05	-9.55289e-11	-0.570092
37143275	chr6:37143275:C:T	1.10509e-05	-1.39165	-1.29141
37143283	chr6:37143283:T:C	1.68724e-05	-1.48617	-0.773716
37143372	chr6:37143372:G:T	7.71045e-05	-9.55289e-11	-0.740404
37143678	chr6:37143678:G:A	5.06273e-05	-1.13346	-0.0276183
37143869	chr6:37143869:AT:A	8.36549e-05	-9.55289e-11	-0.658865
37144157	chr6:37144157:G:A	5.0829e-05	-9.55289e-11	-1.1571
37144230	chr6:37144230:A:G	8.07617e-06	-1.42707	-1.56957
37144355	chr6:37144355:G:A	5.78989e-05	-9.55289e-11	-1.02687
37144467	chr6:37144467:G:A	2.94784e-05	-0.86854	-0.833367
37144905	chr6:37144905:A:G	0.000163451	-9.55289e-11	0.0109482
37144925	chr6:37144925:A:AACCAAT	3.48844e-05	-9.55289e-11	-1.53353
37144973	chr6:37144973:GT:G	7.31743e-05	-9.55289e-11	-0.792721
37145512	chr6:37145512:C:T	0.000331175	-9.55289e-11	0.71708
37145698	chr6:37145698:T:G	0.000163548	-9.55289e-11	0.0115426
37145770	chr6:37145770:A:G	1.83996e-05	-1.47921	-0.694031
37146030	chr6:37146030:T:C	4.62616e-05	-9.55289e-11	-1.25125
37146108	chr6:37146108:T:C	3.96672e-05	-0.0349224	-1.37012
37146627	chr6:37146627:AC:A	3.98703e-05	-9.55289e-11	-1.39993
37146782	chr6:37146782:C:T	0.00251024	-1.15766	3.90023
37147134	chr6:37147134:G:A	3.4854e-05	-9.55289e-11	-1.5344
37147708	chr6:37147708:C:G	0.000160665	-9.55289e-11	-0.00624462
37147716	chr6:37147716:G:A	3.31645e-05	-9.55289e-11	-1.58409
37148217	chr6:37148217:A:G	0.000190221	-9.55289e-11	0.162619
37148302	chr6:37148302:G:T	1.68134e-05	-1.20566	-1.05773
37148538	chr6:37148538:C:T	3.6914e-05	-1.47697	-5.71999e-10
37148548	chr6:37148548:C:T	1.22188e-05	-1.1756	-1.40699
37148712	chr6:37148712:T:C	3.79993e-05	-9.55289e-11	-1.448
37149276	chr6:37149276:C:T	4.10738e-05	-9.55289e-11	-1.37019
37149394	chr6:37149394:C:T	6.77961e-05	-0.869061	-5.71999e-10
37149478	chr6:37149478:C:T	0.000505633	-9.55289e-11	1.14025
37149553	chr6:37149553:C:T	0.00014433	-9.55289e-11	-0.113462
37149881	chr6:37149881:C:T	5.49516e-05	-1.07911	-5.71999e-10
37149990	chr6:37149990:A:G	0.000147335	-9.55289e-11	-0.0928584
37150317	chr6:37150317:G:A	6.06728e-05	-9.55289e-11	-0.98007
37150506	chr6:37150506:A:C	0.000244042	-9.55289e-11	0.411777
37150610	chr6:37150610:G:C	5.55951e-05	-9.55289e-11	-1.06747
37150912	chr6:37150912:C:T	3.97935e-05	-0.404061	-0.997801
37151053	chr6:37151053:T:C	5.16722e-05	-9.55289e-11	-1.14065
37151768	chr6:37151768:C:T	0.000757084	-9.55289e-11	1.54391
37151931	chr6:37151931:T:C	6.48006e-05	-9.55289e-11	-0.91425
37152062	chr6:37152062:G:T	2.59829e-05	-1.47645	-0.351675
37152286	chr6:37152286:G:A	1.04419e-05	-1.32701	-1.41273
37152370	chr6:37152370:A:G	0.000749536	-9.55289e-11	1.53389
37152405	chr6:37152405:T:C	1.27977e-05	-1.33835	-1.19795
37152475	chr6:37152475:T:A	9.62161e-05	-9.55289e-11	-0.518969
37152972	chr6:37152972:C:T	0.00288739	-9.55289e-11	2.88254
37152973	chr6:37152973:G:A	4.93823e-05	-9.55289e-11	-1.18597
37153409	chr6:37153409:T:A	3.99331e-05	-9.55289e-11	-1.39836
37153455	chr6:37153455:C:T	3.53128e-05	-9.55289e-11	-1.52132
37153565	chr6:37153565:C:G	4.91809e-05	-9.55289e-11	-1.19006
37153646	chr6:37153646:T:C	1.06014e-05	-1.15209	-1.57249
37153683	chr6:37153683:T:G	1.37196e-05	-1.3014	-1.16534
37154910	chr6:37154910:T:C	1.20937e-05	-1.47381	-1.11907
37154920	chr6:37154920:A:C	1.8067e-05	-1.48376	-0.707725
37155313	chr6:37155313:G:A	3.71564e-05	-9.55289e-11	-1.47043
37155381	chr6:37155381:T:A	3.96558e-05	-1.40533	-5.71999e-10
37155725	chr6:37155725:T:G	5.11091e-05	-9.55289e-11	-1.1516
37156219	chr6:37156219:C:T	2.97074e-05	-1.44651	-0.24766
37156267	chr6:37156267:A:T	3.82904e-05	-1.43884	-0.00152615
37156276	chr6:37156276:C:T	1.2745e-05	-1.31122	-1.2292
37156374	chr6:37156374:G:A	7.57253e-05	-0.758452	-5.71999e-10
37157904	chr6:37157904:G:T	4.17446e-05	-9.55289e-11	-1.354
37157929	chr6:37157929:T:G	8.72655e-05	-9.55289e-11	-0.61661
37157964	chr6:37157964:C:T	0.00233304	-9.55289e-11	2.66936
37157984	chr6:37157984:G:T	0.000528449	-9.55289e-11	1.18438
37158492	chr6:37158492:G:A	2.4049e-05	-1.362	-0.543476
37158932	chr6:37158932:A:G	2.26568e-05	-1.34266	-0.622445
37159356	chr6:37159356:T:C	3.08209e-05	-1.37701	-0.28036
37159445	chr6:37159445:A:G	3.18255e-05	-1.37792	-0.247379
37159738	chr6:37159738:T:C	3.484e-05	-9.55289e-11	-1.5348
37159843	chr6:37159843:C:T	2.15815e-05	-1.48548	-0.528252
37160587	chr6:37160587:C:T	2.45829e-05	-1.44593	-0.437588
37160740	chr6:37160740:G:A	0.00075754	-9.55289e-11	1.54451
37162318	chr6:37162318:G:A	0.00259411	-9.55289e-11	2.77544
37162506	chr6:37162506:A:G	2.59108e-05	-1.3912	-0.439708
37162666	chr6:37162666:T:A	0.000112383	-1.49344	1.12979
37162706	chr6:37162706:A:G	1.09431e-05	-1.37046	-1.3224
37163430	chr6:37163430:C:G	3.48871e-05	-9.55289e-11	-1.53345
37163792	chr6:37163792:AAAAC:A	1.94455e-05	-1.16448	-0.953468
37164046	chr6:37164046:G:A	0.000380487	-0.746131	1.60202
37164315	chr6:37164315:A:G	1.37043e-05	-1.18875	-1.2791
37164415	chr6:37164415:GCTTGAACC:G	3.64101e-05	-1.49072	-5.71999e-10
37164681	chr6:37164681:T:C	0.0123886	-9.55289e-11	4.33897
37164736	chr6:37164736:A:G	7.81677e-05	-0.726709	-5.71999e-10
37164888	chr6:37164888:A:G	0.000627354	1.35595	-5.71999e-10
37165073	chr6:37165073:C:A	3.31411e-05	-9.55289e-11	-1.58479
37165397	chr6:37165397:AG:A	5.78972e-05	-9.55289e-11	-1.0269
37165524	chr6:37165524:G:A	0.00263201	-9.55289e-11	2.78994
37165683	chr6:37165683:G:A	7.30675e-05	-9.55289e-11	-0.794182
37166521	chr6:37166521:AG:A	3.3914e-05	-9.55289e-11	-1.56174
37166600	chr6:37166600:A:G	2.97762e-05	-1.3905	-0.301354
37168324	chr6:37168324:T:C	4.13213e-05	-9.55289e-11	-1.36419
37168521	chr6:37168521:T:A	0.0031775	-9.55289e-11	2.97829
37168977	chr6:37168977:TG:T	0.00242513	-9.55289e-11	2.70808
37168984	chr6:37168984:T:A	0.00244346	-9.55289e-11	2.7156
37169281	chr6:37169281:G:A	4.21975e-05	-9.55289e-11	-1.3432
37169396	chr6:37169396:G:C	3.77403e-05	-9.55289e-11	-1.45484
37169459	chr6:37169459:G:T	3.4885e-05	-9.55289e-11	-1.53351
37169650	chr6:37169650:C:A	3.98259e-05	-1.40105	-5.71999e-10
37169913	chr6:37169913:A:G	4.10768e-05	-1.37012	-5.71999e-10
37169945	chr6:37169945:C:G	3.49497e-05	-9.55289e-11	-1.53166
37170156	chr6:37170156:C:T	6.29563e-05	-0.943124	-5.71999e-10
37170444	chr6:37170444:C:G	1.12455e-05	-1.31011	-1.35549
37170529	chr6:37170529:G:A	3.41626e-05	-9.55289e-11	-1.55444
37171546	chr6:37171546:T:C	1.43224e-05	-1.41313	-1.01061
37172120	chr6:37172120:G:A	3.53381e-05	-9.55289e-11	-1.5206
37172370	chr6:37172370:C:T	6.81536e-05	-9.55289e-11	-0.863802
37172827	chr6:37172827:A:G	5.78639e-05	-9.55289e-11	-1.02747
37173570	chr6:37173570:T:G	3.41168e-05	-9.55289e-11	-1.55577
37173846	chr6:37173846:T:C	0.00616191	-9.55289e-11	3.64058
37173869	chr6:37173869:G:A	3.36521e-05	-9.55289e-11	-1.56949
37174186	chr6:37174186:C:A	0.000388778	0.877443	-5.71999e-10
37174416	chr6:37174416:C:T	3.79385e-05	-1.4496	-5.71999e-10
37174646	chr6:37174646:C:T	1.88703e-05	-1.48996	-0.658014
37175784	chr6:37175784:T:C	0.000139647	-0.742921	0.596477
37175881	chr6:37175881:A:G	1.57943e-05	-1.49002	-0.835894
37175918	chr6:37175918:A:G	0.000143592	-0.713659	0.595068
37175996	chr6:37175996:GTC:G	0.00164161	-9.55289e-11	2.31787
37176025	chr6:37176025:C:T	6.34795e-05	-0.934848	-5.71999e-10
37176074	chr6:37176074:C:T	3.86262e-05	-1.43163	-5.71999e-10
37176121	chr6:37176121:GGC:G	2.93607e-05	-0.643973	-1.06194
37176257	chr6:37176257:G:A	3.46739e-05	-9.55289e-11	-1.53958
37176277	chr6:37176277:GC:G	4.26868e-05	-9.55289e-11	-1.33168
37176570	chr6:37176570:T:C	0.000133559	-9.55289e-11	-0.191022
37176628	chr6:37176628:A:G	3.30312e-05	-1.10977	-0.478344
37176648	chr6:37176648:G:A	0.12908	-9.55289e-11	6.68262
37177110	chr6:37177110:T:C	3.38452e-05	-9.55289e-11	-1.56377
37177119	chr6:37177119:A:G	5.09587e-05	-0.242092	-0.912458
37177297	chr6:37177297:T:C	0.0336374	-9.55289e-11	5.33783
37177418	chr6:37177418:G:A	0.0028388	-9.55289e-11	2.86557
37177747	chr6:37177747:G:T	0.00185071	-9.55289e-11	2.43776
37177881	chr6:37177881:G:A	3.62731e-05	-9.55289e-11	-1.49449
37178440	chr6:37178440:A:G	5.37437e-05	-1.10134	-5.71999e-10
37178708	chr6:37178708:C:T	3.55463e-05	-9.55289e-11	-1.51473
37178789	chr6:37178789:A:G	0.00147802	-9.55289e-11	2.21289
37178842	chr6:37178842:C:T	3.47218e-05	-9.55289e-11	-1.5382
37178901	chr6:37178901:G:T	6.04355e-05	-9.55289e-11	-0.983989
37179518	chr6:37179518:T:C	0.000373302	-9.55289e-11	0.836821
37179621	chr6:37179621:C:T	0.00011346	-0.628741	0.274626
37179810	chr6:37179810:G:A	0.000128951	-0.707291	0.481161
37179866	chr6:37179866:C:T	0.155224	-9.55289e-11	6.86706
37179915	chr6:37179915:C:T	0.000184914	-0.460493	0.594821
37179925	chr6:37179925:G:A	3.60825e-05	-9.55289e-11	-1.49976
37179961	chr6:37179961:ATCT:A	3.72933e-05	-1.46675	-5.71999e-10
37180294	chr6:37180294:G:T	3.32033e-05	-9.55289e-11	-1.58292
37180404	chr6:37180404:A:C	0.000138196	-0.647236	0.490344
37180525	chr6:37180525:G:A	0.00142727	-9.55289e-11	2.17796
37180610	chr6:37180610:T:C	0.000144363	-0.705279	0.592041
37180658	chr6:37180658:C:T	0.00935857	-9.55289e-11	4.05848
37180775	chr6:37180775:C:T	0.00160718	-9.55289e-11	2.29667
37180865	chr6:37180865:T:A	0.000121895	-0.732515	0.45011
37180997	chr6:37180997:C:T	0.00274952	-9.55289e-11	2.83362
37181041	chr6:37181041:C:A	1.68705e-05	-0.923578	-1.33642
37181095	chr6:37181095:A:C	0.000765679	-9.55289e-11	1.5552
37181150	chr6:37181150:A:G	3.42513e-05	-9.55289e-11	-1.55184
37181449	chr6:37181449:TG:T	5.50709e-05	-9.55289e-11	-1.07694
37181911	chr6:37181911:C:T	3.25288e-05	-1.10834	-0.495098
37181956	chr6:37181956:T:C	1.40992e-05	-1.45929	-0.980155
37182009	chr6:37182009:A:T	3.81859e-05	-9.55289e-11	-1.4431
37182490	chr6:37182490:T:C	3.27737e-05	-1.1006	-0.495341
37182519	chr6:37182519:T:C	0.00111334	-9.55289e-11	1.92955
37182849	chr6:37182849:C:G	2.69499e-05	-1.07696	-0.714624
37182939	chr6:37182939:G:A	0.000139442	-0.14792	-5.71999e-10
37182973	chr6:37182973:T:C	6.12847e-05	-0.970036	-5.71999e-10
37183081	chr6:37183081:A:G	1.77045e-05	-1.4757	-0.736046
37183198	chr6:37183198:A:G	0.000268196	-0.660047	1.1662
37183266	chr6:37183266:G:A	3.55005e-05	-9.55289e-11	-1.51602
37183559	chr6:37183559:GC:G	3.31265e-05	-9.55289e-11	-1.58523
37183762	chr6:37183762:A:G	0.000214716	-9.55289e-11	0.283749
37183864	chr6:37183864:G:A	2.89371e-05	-1.07777	-0.642673
37183911	chr6:37183911:CA:C	4.14218e-05	-9.55289e-11	-1.36176
37184136	chr6:37184136:A:G	6.38059e-05	-9.55289e-11	-0.92972
37184164	chr6:37184164:T:C	3.11757e-05	-0.0598666	-1.58606
37185141	chr6:37185141:G:A	6.50943e-05	-9.55289e-11	-0.909729
37185169	chr6:37185169:C:T	0.000113397	-0.354672	-5.71999e-10
37185624	chr6:37185624:C:T	0.00135041	-9.55289e-11	2.1226
37186447	chr6:37186447:C:T	0.00012726	-9.55289e-11	-0.239336
37186609	chr6:37186609:T:C	3.78359e-05	-9.55289e-11	-1.45231
37186660	chr6:37186660:G:A	1.65824e-05	-1.16779	-1.10943
37186889	chr6:37186889:C:T	3.55353e-05	-9.55289e-11	-1.51504
37187210	chr6:37187210:C:T	0.000278193	-9.55289e-11	0.542751
37187389	chr6:37187389:G:A	0.00040395	-9.55289e-11	0.915726
37187567	chr6:37187567:C:T	3.5674e-05	-9.55289e-11	-1.51114
37187677	chr6:37187677:C:T	4.77944e-05	-1.21866	-5.71999e-10
37187890	chr6:37187890:T:TG	4.07886e-05	-9.55289e-11	-1.37716
37187926	chr6:37187926:T:C	0.000811338	-9.55289e-11	1.61312
37188264	chr6:37188264:C:T	9.73757e-05	-9.55289e-11	-0.506988
37188292	chr6:37188292:C:T	1.05667e-05	-1.1698	-1.55806
37188691	chr6:37188691:T:C	9.1331e-05	-1.08354	0.512465
37188789	chr6:37188789:A:T	3.64199e-05	-9.55289e-11	-1.49045
37188898	chr6:37188898:T:C	9.90515e-05	-0.489925	-5.71999e-10
37189093	chr6:37189093:A:AT	0.00212101	-9.55289e-11	2.57408
37189237	chr6:37189237:T:C	0.000100369	-9.55289e-11	-0.476714
37189561	chr6:37189561:A:G	1.66803e-05	-0.977889	-1.29345
37189842	chr6:37189842:C:T	0.000134475	-0.184189	-5.71999e-10
37189971	chr6:37189971:T:C	9.62674e-06	-1.37551	-1.44551
37189974	chr6:37189974:A:G	7.22257e-05	-0.805769	-5.71999e-10
37190125	chr6:37190125:AG:A	7.78436e-06	-1.46696	-1.56649
37190385	chr6:37190385:G:T	3.33364e-05	-9.55289e-11	-1.57892
37190738	chr6:37190738:G:A	3.31646e-05	-9.55289e-11	-1.58408
37190974	chr6:37190974:G:A	2.2482e-05	-1.45206	-0.520791
37191116	chr6:37191116:T:C	4.61917e-05	-1.4648	0.21204
37191150	chr6:37191150:G:A	2.53205e-05	-1.4453	-0.408651
37191213	chr6:37191213:A:G	2.6979e-05	-1.45743	-0.333074
37191279	chr6:37191279:C:T	3.76876e-05	-9.55289e-11	-1.45623
37191835	chr6:37191835:A:G	3.56515e-05	-9.55289e-11	-1.51177
37192273	chr6:37192273:G:A	2.3554e-05	-1.45568	-0.470587
37192303	chr6:37192303:C:T	0.000107891	-0.404446	-5.71999e-10
37192346	chr6:37192346:T:G	3.44362e-05	-9.55289e-11	-1.54646
37192422	chr6:37192422:G:A	3.31291e-05	-9.55289e-11	-1.58515
37192539	chr6:37192539:C:T	3.50648e-05	-9.55289e-11	-1.52837
37192577	chr6:37192577:C:A	7.67638e-06	-1.48437	-1.56304
37193013	chr6:37193013:A:G	7.56522e-06	-1.49416	-1.56784
37193411	chr6:37193411:C:T	7.49637e-06	-1.48909	-1.58206
37193413	chr6:37193413:C:T	7.54089e-06	-1.49427	-1.57096
37193452	chr6:37193452:A:T	7.60612e-06	-1.49245	-1.56416
37193615	chr6:37193615:T:C	7.56304e-06	-1.49339	-1.5689
37194046	chr6:37194046:G:C	3.59249e-05	-9.55289e-11	-1.50413
37194177	chr6:37194177:T:A	7.42743e-06	-1.49414	-1.58624
37194181	chr6:37194181:T:A	7.43836e-06	-1.49403	-1.58488
37194325	chr6:37194325:C:T	5.42875e-05	-9.55289e-11	-1.09127
37194440	chr6:37194440:A:G	3.81334e-05	-9.55289e-11	-1.44448
37194509	chr6:37194509:C:G	7.55693e-06	-1.49379	-1.56931
37194734	chr6:37194734:G:C	3.90728e-05	-9.55289e-11	-1.42014
37194780	chr6:37194780:G:A	7.48487e-06	-1.49352	-1.57916
37194915	chr6:37194915:A:C	3.84211e-05	-9.55289e-11	-1.43696
37194998	chr6:37194998:G:GA	7.58716e-06	-1.48036	-1.57875
37195368	chr6:37195368:A:G	7.47243e-06	-1.49273	-1.58161
37195474	chr6:37195474:C:T	4.38946e-05	-9.55289e-11	-1.30377
37195499	chr6:37195499:G:A	0.000242372	-9.55289e-11	0.40491
37195640	chr6:37195640:C:T	3.50659e-05	-9.55289e-11	-1.52833
37195841	chr6:37195841:C:T	3.91261e-05	-9.55289e-11	-1.41877
37195948	chr6:37195948:T:C	3.32659e-05	-9.55289e-11	-1.58103
37196106	chr6:37196106:G:A	7.50053e-06	-1.49386	-1.57673
37196158	chr6:37196158:C:T	4.98994e-05	-9.55289e-11	-1.17556
37196657	chr6:37196657:T:C	7.5474e-06	-1.48585	-1.57851
37196693	chr6:37196693:C:T	7.49429e-06	-1.49396	-1.57746
37196706	chr6:37196706:AGGCT:A	7.49659e-06	-1.49167	-1.57945
37196731	chr6:37196731:T:C	7.48345e-06	-1.49349	-1.57938
37196762	chr6:37196762:A:G	7.51914e-06	-1.49361	-1.57451
37196826	chr6:37196826:C:A	7.53779e-06	-1.49368	-1.57196
37196921	chr6:37196921:T:C	7.51661e-06	-1.49354	-1.57491
37196935	chr6:37196935:T:C	3.805e-05	-9.55289e-11	-1.44666
37197030	chr6:37197030:T:C	7.50989e-06	-1.49419	-1.57515
37197075	chr6:37197075:G:T	7.50269e-06	-1.49426	-1.57605
37197138	chr6:37197138:C:A	7.51796e-06	-1.49388	-1.57439
37197296	chr6:37197296:A:G	1.75348e-05	-1.28153	-0.939849
37197423	chr6:37197423:T:G	3.71705e-05	-9.55289e-11	-1.47005
37197580	chr6:37197580:A:T	5.35644e-05	-9.55289e-11	-1.10468
37197598	chr6:37197598:A:C	7.49365e-06	-1.49402	-1.57749
37197609	chr6:37197609:G:A	1.95434e-05	-1.14336	-0.969565
37197670	chr6:37197670:G:GC	3.88841e-05	-9.55289e-11	-1.42498
37197672	chr6:37197672:T:C	7.54127e-06	-1.4938	-1.57138
37197731	chr6:37197731:T:A	7.51774e-06	-1.49433	-1.57397
37197866	chr6:37197866:A:C	3.35067e-05	-9.55289e-11	-1.57382
37197880	chr6:37197880:G:A	7.53609e-06	-1.49432	-1.57154
37197928	chr6:37197928:A:G	7.48191e-06	-1.4939	-1.57918
37197933	chr6:37197933:G:A	7.87237e-06	-1.45416	-1.56804
37197996	chr6:37197996:A:G	7.87204e-05	-0.719662	-5.71999e-10
37198052	chr6:37198052:C:T	7.49985e-06	-1.49435	-1.57633
37198763	chr6:37198763:G:T	7.50962e-06	-1.49431	-1.57507
37198766	chr6:37198766:T:G	7.51054e-06	-1.49434	-1.57492
37198807	chr6:37198807:C:G	3.33952e-05	-9.55289e-11	-1.57715
37198922	chr6:37198922:G:A	7.23185e-05	-0.804485	-5.71999e-10
37198999	chr6:37198999:A:T	7.70556e-06	-1.47164	-1.57198
37199003	chr6:37199003:A:T	3.39424e-05	-9.55289e-11	-1.5609
37199113	chr6:37199113:A:G	7.70306e-06	-1.49152	-1.55242
37199369	chr6:37199369:A:T	7.53045e-06	-1.49433	-1.57228
37199446	chr6:37199446:T:A	4.85473e-05	-1.20303	-5.71999e-10
37199487	chr6:37199487:G:C	3.53438e-05	-9.55289e-11	-1.52044
37199507	chr6:37199507:C:G	3.79331e-05	-9.55289e-11	-1.44974
37199676	chr6:37199676:G:A	7.5413e-06	-1.49057	-1.5746
37199737	chr6:37199737:T:A	3.31036e-05	-9.55289e-11	-1.58592
37199919	chr6:37199919:AGGCTGTTCTC:A	7.48298e-06	-1.49435	-1.57859
37199957	chr6:37199957:C:T	3.75909e-05	-9.55289e-11	-1.4588
37200001	chr6:37200001:T:C	1.1689e-05	-1.48475	-1.14217
37200318	chr6:37200318:A:C	0.00102248	-9.55289e-11	1.84443
37200591	chr6:37200591:G:T	7.47022e-06	-1.48836	-1.58628
37200937	chr6:37200937:T:C	2.95788e-05	-1.37886	-0.319646
37201207	chr6:37201207:G:T	3.0433e-05	-1.3686	-0.301433
37201263	chr6:37201263:T:C	0.000222176	0.317906	-5.71999e-10
37201509	chr6:37201509:A:C	3.42321e-05	-9.55289e-11	-1.5524
37201682	chr6:37201682:G:A	3.54404e-05	-9.55289e-11	-1.51771
37201729	chr6:37201729:A:G	7.69085e-06	-1.49303	-1.55251
37201851	chr6:37201851:G:A	2.71438e-05	-1.39498	-0.389435
37201968	chr6:37201968:C:T	3.3132e-05	-9.55289e-11	-1.58507
37202133	chr6:37202133:C:T	1.58331e-05	-1.48876	-0.834706
37202193	chr6:37202193:GCTTT:G	4.90141e-05	-9.55289e-11	-1.19346
37202556	chr6:37202556:C:A	3.76791e-05	-9.55289e-11	-1.45646
37202646	chr6:37202646:G:A	0.00255038	-1.46975	4.22818
37202915	chr6:37202915:C:T	1.40275e-05	-1.46751	-0.977041
37203151	chr6:37203151:T:C	3.32135e-05	-9.55289e-11	-1.58261
37203403	chr6:37203403:G:A	0.000774084	-1.41659	2.98271
37203433	chr6:37203433:T:C	8.50927e-06	-1.46422	-1.48019
37203581	chr6:37203581:G:A	1.29255e-05	-1.48885	-1.03751
37203616	chr6:37203616:G:A	9.10062e-06	-1.29629	-1.58093
37203621	chr6:37203621:A:G	1.31997e-05	-1.4879	-1.01748
37203676	chr6:37203676:C:T	0.000112708	-9.55289e-11	-0.360761
37203708	chr6:37203708:C:T	6.89845e-05	-9.55289e-11	-0.851684
37203904	chr6:37203904:GA:G	1.61909e-05	-1.41217	-0.888951
37204215	chr6:37204215:A:G	0.0011279	-9.55289e-11	1.94255
37204258	chr6:37204258:C:T	1.06735e-05	-1.47472	-1.24308
37204626	chr6:37204626:G:A	7.65496e-06	-1.48533	-1.56488
37204647	chr6:37204647:G:A	0.000148732	-1.39145	1.30803
37204680	chr6:37204680:C:G	0.000252772	-9.55289e-11	0.446921
37204740	chr6:37204740:C:T	0.000216032	-9.55289e-11	0.289859
37204752	chr6:37204752:T:C	1.19518e-05	-1.49015	-1.11454
37204955	chr6:37204955:T:A	3.31389e-05	-9.55289e-11	-1.58486
37205158	chr6:37205158:T:C	1.23462e-05	-1.48754	-1.08468
37205309	chr6:37205309:C:T	9.61951e-06	-1.30782	-1.51395
37205426	chr6:37205426:A:G	0.000116195	-9.55289e-11	-0.330292
37205567	chr6:37205567:C:T	7.64483e-06	-1.47513	-1.5764
37205699	chr6:37205699:A:G	7.72865e-06	-1.46633	-1.5743
37205729	chr6:37205729:C:T	1.83576e-05	-1.48631	-0.689209
37205879	chr6:37205879:G:A	3.38384e-05	-9.55289e-11	-1.56397
37205889	chr6:37205889:G:A	9.80927e-06	-1.4763	-1.32594
37206017	chr6:37206017:C:T	1.93446e-05	-0.612775	-1.51038
37206092	chr6:37206092:T:C	1.85348e-05	-1.39981	-0.766109
37206113	chr6:37206113:C:G	8.22924e-06	-1.39342	-1.58446
37206235	chr6:37206235:C:T	0.000381003	-9.55289e-11	0.857243
37206252	chr6:37206252:T:C	5.15402e-05	-1.11211	-0.0310981
37206272	chr6:37206272:T:A	0.000376308	-9.55289e-11	0.844843
37206469	chr6:37206469:T:C	6.69652e-05	-9.55289e-11	-0.881392
37206486	chr6:37206486:G:A	0.000140781	-9.55289e-11	-0.138357
37206835	chr6:37206835:C:T	2.00994e-05	-1.08468	-1.0002
37206863	chr6:37206863:G:T	7.56582e-06	-1.48345	-1.57848
37206969	chr6:37206969:A:G	2.04049e-05	-1.03994	-1.02985
37207152	chr6:37207152:G:T	0.000369492	-9.55289e-11	0.826565
37207580	chr6:37207580:G:GACTC	0.00083026	-1.35843	2.9946
37207591	chr6:37207591:C:T	1.01047e-05	-1.45914	-1.31342
37208081	chr6:37208081:G:T	0.000480014	-9.55289e-11	1.08825
37208369	chr6:37208369:C:G	0.000124931	-9.55289e-11	-0.257801
37208516	chr6:37208516:G:A	0.00202205	-1.18414	3.71044
37208627	chr6:37208627:C:T	5.17482e-05	0.0495638	-1.18874
37209197	chr6:37209197:T:A	3.32248e-05	-9.55289e-11	-1.58227
37209202	chr6:37209202:A:G	7.84733e-05	-1.36488	0.642071
37209295	chr6:37209295:G:A	3.76727e-05	-1.45663	-5.71999e-10
37209388	chr6:37209388:C:A	0.000109649	-9.55289e-11	-0.388277
37210007	chr6:37210007:A:G	1.01042e-05	-1.38013	-1.39249
37210243	chr6:37210243:G:A	3.31636e-05	-9.55289e-11	-1.58411
37210324	chr6:37210324:G:C	2.32169e-05	-1.42802	-0.512665
37210371	chr6:37210371:A:G	3.95164e-05	-1.40885	-5.71999e-10
37210392	chr6:37210392:G:A	6.86474e-05	0.239158	-1.09574
37210405	chr6:37210405:A:T	0.000138804	-9.55289e-11	-0.152502
37210649	chr6:37210649:C:T	6.6907e-05	-9.55289e-11	-0.882262
37210986	chr6:37210986:C:T	9.43622e-05	-9.55289e-11	-0.538425
37211010	chr6:37211010:T:C	1.24741e-05	-1.49393	-1.06798
37211089	chr6:37211089:T:C	2.60232e-05	-1.44705	-0.379531
37211121	chr6:37211121:T:C	0.000159826	0.210381	-0.221862
37211251	chr6:37211251:CTGTT:C	8.19303e-05	-1.36701	0.687313
37211464	chr6:37211464:G:A	7.79148e-05	0.286092	-1.01604
37211578	chr6:37211578:GTGTGTTTGTGTT:G	3.75104e-05	-1.46095	-5.71999e-10
37212260	chr6:37212260:G:A	3.44429e-05	-9.55289e-11	-1.54626
37212360	chr6:37212360:G:C	0.0005099	-1.06976	2.21841
37212404	chr6:37212404:T:G	4.03447e-05	-9.55289e-11	-1.3881
37212428	chr6:37212428:C:T	3.99328e-05	-9.55289e-11	-1.39837
37212461	chr6:37212461:G:A	0.000314472	-1.36199	2.02732
37212579	chr6:37212579:G:A	9.87536e-06	-1.48108	-1.31444
37212620	chr6:37212620:G:A	3.72217e-05	-9.55289e-11	-1.46867
37212747	chr6:37212747:A:G	2.51868e-05	-1.49274	-0.366502
37213130	chr6:37213130:A:C	4.08579e-05	-9.55289e-11	-1.37546
37213313	chr6:37213313:G:A	0.000537584	-9.55289e-11	1.20152
37213614	chr6:37213614:G:A	0.000373823	-9.55289e-11	0.838218
37213725	chr6:37213725:G:A	6.3021e-05	-9.55289e-11	-0.942098
37213873	chr6:37213873:C:T	3.66398e-05	-1.48443	-5.71999e-10
37213959	chr6:37213959:A:G	0.000410584	-9.55289e-11	0.932015
37214037	chr6:37214037:C:T	9.55965e-06	-1.32322	-1.5048
37214208	chr6:37214208:C:A	3.18732e-05	-1.41874	-0.205061
37214263	chr6:37214263:T:C	1.26375e-05	-1.47033	-1.07857
37214381	chr6:37214381:G:C	0.000106105	-9.55289e-11	-0.421134
37214638	chr6:37214638:T:C	4.88148e-05	-1.46444	0.266904
37214862	chr6:37214862:G:C	1.98717e-05	-0.657143	-1.43912
37214947	chr6:37214947:C:A	1.23757e-05	-1.49065	-1.07918
37215103	chr6:37215103:G:A	4.0704e-05	-9.55289e-11	-1.37924
37215104	chr6:37215104:G:A	4.63248e-05	-0.124288	-1.1256
37215196	chr6:37215196:A:G	0.000101643	-9.55289e-11	-0.464094
37215250	chr6:37215250:G:T	4.03185e-05	-1.38875	-5.71999e-10
37215447	chr6:37215447:C:T	3.32813e-05	-9.55289e-11	-1.58057
37216034	chr6:37216034:A:T	1.18414e-05	-1.39991	-1.21405
37216150	chr6:37216150:C:T	4.05406e-05	-9.55289e-11	-1.38326
37216295	chr6:37216295:T:C	3.53773e-05	-9.55289e-11	-1.5195
37216620	chr6:37216620:C:A	1.20897e-05	-1.08367	-1.50955
37216635	chr6:37216635:G:A	0.000452083	-9.55289e-11	1.0283
37216809	chr6:37216809:T:C	0.000104214	-9.55289e-11	-0.439119
37216936	chr6:37216936:C:T	4.41125e-05	-9.55289e-11	-1.29882
37217095	chr6:37217095:A:C	6.28863e-05	-1.36423	0.419992
37217096	chr6:37217096:C:T	3.52718e-05	-0.616795	-0.905686
37217152	chr6:37217152:G:A	3.31907e-05	-9.55289e-11	-1.58329
37217315	chr6:37217315:T:G	9.34859e-06	-1.42004	-1.4303
37217448	chr6:37217448:CAT:C	3.39933e-05	-9.55289e-11	-1.5594
37218065	chr6:37218065:G:C	3.51819e-05	-9.55289e-11	-1.52503
37218114	chr6:37218114:T:C	3.52583e-05	-9.55289e-11	-1.52286
37218121	chr6:37218121:A:G	3.86656e-05	-9.55289e-11	-1.43062
37218749	chr6:37218749:C:G	3.51709e-05	-9.55289e-11	-1.52535
37219831	chr6:37219831:A:G	3.86239e-05	-9.55289e-11	-1.43169
37220030	chr6:37220030:C:T	4.6956e-05	-1.48442	0.248067
37220718	chr6:37220718:G:A	1.53426e-05	-0.998538	-1.35639
37221475	chr6:37221475:C:T	1.76961e-05	-0.653141	-1.55908
37221864	chr6:37221864:C:T	3.86798e-05	-9.55289e-11	-1.43025
37222158	chr6:37222158:A:C	3.86438e-05	-9.55289e-11	-1.43118
37222246	chr6:37222246:C:T	3.77013e-05	-9.55289e-11	-1.45587
37222270	chr6:37222270:C:T	9.64927e-06	-1.37581	-1.44287
37222378	chr6:37222378:G:A	0.000179232	0.103115	-5.71999e-10
37222812	chr6:37222812:T:G	3.91115e-05	-9.55289e-11	-1.41915
37222919	chr6:37222919:T:C	8.83227e-06	-1.40464	-1.50251
37222940	chr6:37222940:AC:A	1.18121e-05	-1.38246	-1.23398
37223059	chr6:37223059:A:G	3.867e-05	-9.55289e-11	-1.4305
37223310	chr6:37223310:C:T	8.95232e-06	-1.37717	-1.51648
37223409	chr6:37223409:T:C	9.41884e-06	-1.4369	-1.40595
37223421	chr6:37223421:A:G	3.52694e-05	-9.55289e-11	-1.52255
37224002	chr6:37224002:T:C	9.99657e-06	-1.33688	-1.44644
37224395	chr6:37224395:G:A	3.4013e-05	-9.55289e-11	-1.55882
37224679	chr6:37224679:C:T	4.11253e-05	-9.55289e-11	-1.36894
37224806	chr6:37224806:T:C	5.1416e-05	-9.55289e-11	-1.14562
37225017	chr6:37225017:A:C	5.04429e-05	-9.55289e-11	-1.16472
37225093	chr6:37225093:C:T	3.85817e-05	-9.55289e-11	-1.43279
37225353	chr6:37225353:C:T	5.19797e-05	-9.55289e-11	-1.13471
37225697	chr6:37225697:C:T	3.73402e-05	-9.55289e-11	-1.46549
37225804	chr6:37225804:C:T	3.57745e-05	-9.55289e-11	-1.50833
37225881	chr6:37225881:C:CT	7.63045e-05	-9.55289e-11	-0.750834
37225901	chr6:37225901:T:C	3.76143e-05	-9.55289e-11	-1.45818
37226070	chr6:37226070:T:C	3.77312e-05	-9.55289e-11	-1.45508
37226243	chr6:37226243:T:C	3.89444e-05	-9.55289e-11	-1.42343
37226611	chr6:37226611:C:T	0.000165852	0.0413217	-0.0157928
37226941	chr6:37226941:T:A	8.79991e-05	-0.608238	-5.71999e-10
37227135	chr6:37227135:G:A	5.51379e-05	-1.38816	0.312427
37227354	chr6:37227354:C:T	1.23488e-05	-1.10612	-1.46589
37227396	chr6:37227396:G:A	3.66297e-05	-9.55289e-11	-1.48471
37228034	chr6:37228034:C:A	7.96013e-06	-1.42798	-1.58314
37228064	chr6:37228064:G:A	3.44329e-05	-9.55289e-11	-1.54655
37228308	chr6:37228308:A:G	3.46627e-05	-9.55289e-11	-1.5399
37228446	chr6:37228446:G:C	7.94765e-06	-1.42745	-1.58524
37229209	chr6:37229209:C:CAGG	7.50527e-05	-9.55289e-11	-0.767375
37229822	chr6:37229822:AAC:A	4.13365e-05	-1.36382	-5.71999e-10
37230496	chr6:37230496:G:A	3.37322e-05	-9.55289e-11	-1.56711
37230725	chr6:37230725:A:G	9.40587e-06	-1.47979	-1.36445
37230726	chr6:37230726:T:C	8.47345e-05	-0.646042	-5.71999e-10
37230923	chr6:37230923:A:G	3.55426e-05	-9.55289e-11	-1.51483
37231354	chr6:37231354:G:A	6.52384e-05	-0.392859	-0.514659
37231605	chr6:37231605:G:A	4.10225e-05	-9.55289e-11	-1.37145
37232080	chr6:37232080:T:A	3.31131e-05	-9.55289e-11	-1.58564
37232104	chr6:37232104:G:A	1.55218e-05	-1.27259	-1.07073
37232399	chr6:37232399:T:TG	4.75005e-05	-9.55289e-11	-1.22483
37232581	chr6:37232581:AC:A	8.06389e-05	-0.392744	-0.30284
37232623	chr6:37232623:T:C	2.01188e-05	-1.03146	-1.05245
37233071	chr6:37233071:T:G	5.79278e-05	-9.55289e-11	-1.02637
37233950	chr6:37233950:A:G	8.39887e-05	-0.486033	-0.168851
37234456	chr6:37234456:A:G	4.03299e-05	-1.26217	-0.126305
37234528	chr6:37234528:A:G	3.30957e-05	-9.55289e-11	-1.58616
37234843	chr6:37234843:T:C	4.59792e-05	-9.55289e-11	-1.25738
37236525	chr6:37236525:T:C	5.79452e-05	-9.55289e-11	-1.02607
37236824	chr6:37236824:G:C	6.10922e-05	-9.55289e-11	-0.973181
37237426	chr6:37237426:C:A	1.29588e-05	-1.28133	-1.24246
37237851	chr6:37237851:A:G	3.65383e-05	-1.31713	-0.170072
37237985	chr6:37237985:T:G	6.0141e-05	-9.55289e-11	-0.988873
37238141	chr6:37238141:G:A	3.48641e-05	-9.55289e-11	-1.53411
37238576	chr6:37238576:A:G	7.66827e-06	-1.46279	-1.58568
37238597	chr6:37238597:C:G	5.42937e-05	-9.55289e-11	-1.09116
37239097	chr6:37239097:A:G	3.88187e-05	-9.55289e-11	-1.42666
37239583	chr6:37239583:A:G	5.92087e-05	-9.55289e-11	-1.0045
37239657	chr6:37239657:T:C	4.45875e-05	-9.55289e-11	-1.28811
37239769	chr6:37239769:CATT:C	4.56988e-05	-9.55289e-11	-1.26349
37239803	chr6:37239803:C:T	3.865e-05	-9.55289e-11	-1.43102
37239938	chr6:37239938:C:T	6.20689e-05	-9.55289e-11	-0.957321
37240245	chr6:37240245:G:A	3.61336e-05	-1.28301	-0.215334
37241480	chr6:37241480:C:T	3.92947e-05	-1.34262	-0.071856
37241509	chr6:37241509:G:A	4.20796e-05	-1.24152	-0.104482
37241671	chr6:37241671:T:C	3.44113e-05	-9.55289e-11	-1.54718
37241690	chr6:37241690:G:A	0.000782401	-9.55289e-11	1.5768
37241841	chr6:37241841:C:T	5.46884e-05	-1.08391	-5.71999e-10
37242198	chr6:37242198:G:C	7.79146e-05	-9.55289e-11	-0.729952
37242356	chr6:37242356:G:A	3.41185e-05	-9.55289e-11	-1.55573
37243421	chr6:37243421:T:A	1.08739e-05	-1.24124	-1.45796
37243455	chr6:37243455:C:G	3.47098e-05	-9.55289e-11	-1.53854
37243539	chr6:37243539:T:C	6.42409e-05	-1.26008	0.337156
37243684	chr6:37243684:C:T	4.22262e-05	-9.55289e-11	-1.34253
37243864	chr6:37243864:C:T	6.30992e-05	-1.27345	0.33259
37243941	chr6:37243941:C:T	3.24266e-05	-0.901188	-0.705399
37244304	chr6:37244304:G:A	4.23373e-05	-9.55289e-11	-1.3399
37244902	chr6:37244902:G:A	3.37801e-05	-9.55289e-11	-1.56569
37245009	chr6:37245009:C:T	8.7884e-06	-1.34401	-1.56812
37245015	chr6:37245015:G:A	8.72173e-06	-1.35293	-1.56681
37245861	chr6:37245861:G:A	1.36241e-05	-1.21158	-1.26215
37246640	chr6:37246640:C:T	3.96845e-05	-9.55289e-11	-1.4046
37246652	chr6:37246652:C:T	3.96623e-05	-1.40516	-5.71999e-10
37247174	chr6:37247174:T:C	6.32199e-05	-1.28365	0.344699
37247249	chr6:37247249:T:C	3.31109e-05	-9.55289e-11	-1.5857
37247519	chr6:37247519:C:A	3.30922e-05	-9.55289e-11	-1.58627
37247556	chr6:37247556:T:A	5.63494e-05	-1.31641	0.262419
37247673	chr6:37247673:C:T	3.61225e-05	-9.55289e-11	-1.49865
37247731	chr6:37247731:G:A	7.84868e-06	-1.44242	-1.5828
37248294	chr6:37248294:G:A	4.23373e-05	-9.55289e-11	-1.3399
37248351	chr6:37248351:T:C	0.000336564	-9.55289e-11	0.733224
37248412	chr6:37248412:G:A	0.000106504	-9.55289e-11	-0.417385
37248878	chr6:37248878:G:A	3.75655e-05	-9.55289e-11	-1.45948
37249447	chr6:37249447:G:A	7.84397e-05	-9.55289e-11	-0.723236
37249483	chr6:37249483:A:C	1.24266e-05	-1.112	-1.45373
37249815	chr6:37249815:T:C	4.27707e-05	-9.55289e-11	-1.32971
37250637	chr6:37250637:C:T	4.07644e-05	-9.55289e-11	-1.37776
37250948	chr6:37250948:G:A	3.74302e-05	-9.55289e-11	-1.46309
37251428	chr6:37251428:G:A	7.75552e-05	-9.55289e-11	-0.734576
37251960	chr6:37251960:C:A	7.87058e-05	-9.55289e-11	-0.719849
37252045	chr6:37252045:C:T	0.000121139	-9.55289e-11	-0.288628
37252649	chr6:37252649:T:A	4.98953e-05	-1.17564	-5.71999e-10
37252725	chr6:37252725:C:T	4.72917e-05	-9.55289e-11	-1.22923
37252930	chr6:37252930:GT:G	7.48816e-05	-9.55289e-11	-0.769657
37253168	chr6:37253168:T:A	0.000197498	-9.55289e-11	0.200161
37253181	chr6:37253181:C:T	3.39588e-05	-9.55289e-11	-1.56042
37253425	chr6:37253425:A:G	7.68101e-05	-9.55289e-11	-0.744229
37253585	chr6:37253585:C:T	4.22468e-05	-9.55289e-11	-1.34204
37254002	chr6:37254002:G:A	3.39544e-05	-9.55289e-11	-1.56055
37254005	chr6:37254005:A:G	7.25475e-05	-9.55289e-11	-0.801324
37254015	chr6:37254015:C:T	3.93028e-05	-1.41427	-5.71999e-10
37254320	chr6:37254320:C:A	2.99128e-05	-1.33199	-0.355286
37254863	chr6:37254863:T:C	7.80033e-05	-9.55289e-11	-0.728815
37255406	chr6:37255406:G:A	3.47348e-05	-9.55289e-11	-1.53782
37255425	chr6:37255425:T:G	8.22219e-06	-1.45042	-1.52831
37255519	chr6:37255519:C:T	8.96485e-05	-9.55289e-11	-0.589668
37255755	chr6:37255755:G:A	7.77063e-05	-9.55289e-11	-0.732628
37255974	chr6:37255974:T:A	7.71945e-05	-9.55289e-11	-0.739237
37256011	chr6:37256011:A:G	7.49381e-05	-9.55289e-11	-0.768903
37256455	chr6:37256455:A:G	7.88915e-06	-1.43934	-1.58074
37257365	chr6:37257365:G:A	4.38398e-05	-9.55289e-11	-1.30502
37257478	chr6:37257478:T:A	6.83165e-05	-9.55289e-11	-0.861414
37258261	chr6:37258261:A:G	5.93097e-05	-9.55289e-11	-1.00279
37258288	chr6:37258288:A:G	6.77624e-05	-9.55289e-11	-0.869557
37258659	chr6:37258659:T:C	3.5057e-05	-9.55289e-11	-1.52859
37258684	chr6:37258684:C:T	0.000107947	-9.55289e-11	-0.403923
37259320	chr6:37259320:T:G	0.00013714	-9.55289e-11	-0.164562
37259460	chr6:37259460:T:G	6.85834e-05	-9.55289e-11	-0.857515
37259558	chr6:37259558:C:CT	3.58935e-05	-9.55289e-11	-1.50501
37259666	chr6:37259666:G:A	3.34165e-05	-9.55289e-11	-1.57652
37260513	chr6:37260513:T:A	3.57793e-05	-9.55289e-11	-1.5082
37260605	chr6:37260605:A:G	1.42304e-05	-1.48547	-0.944717
37260640	chr6:37260640:C:T	3.53239e-05	-9.55289e-11	-1.52101
37261165	chr6:37261165:T:C	6.74235e-05	-0.874455	-0.000116848
37261387	chr6:37261387:G:A	8.09808e-05	-9.55289e-11	-0.691353
37261389	chr6:37261389:G:A	3.49084e-05	-9.55289e-11	-1.53284
37261509	chr6:37261509:A:G	0.000493631	-0.655024	1.77125
37261637	chr6:37261637:G:A	3.85155e-05	-9.55289e-11	-1.4345
37261669	chr6:37261669:G:A	0.000130624	-9.55289e-11	-0.213243
37262332	chr6:37262332:C:T	3.40668e-05	-9.55289e-11	-1.55724
37262837	chr6:37262837:C:T	4.3901e-05	-1.30363	-5.71999e-10
37262916	chr6:37262916:T:C	3.32454e-05	-9.55289e-11	-1.58165
37263385	chr6:37263385:G:A	7.07661e-05	-9.55289e-11	-0.826185
37263439	chr6:37263439:G:A	4.44322e-05	-9.55289e-11	-1.2916
37263550	chr6:37263550:A:G	7.15828e-05	-9.55289e-11	-0.81471
37263605	chr6:37263605:C:G	7.01224e-05	-9.55289e-11	-0.835324
37263880	chr6:37263880:G:A	3.3239e-05	-9.55289e-11	-1.58184
37264381	chr6:37264381:C:T	5.10841e-05	-0.0560455	-1.09605
37264463	chr6:37264463:C:T	3.78053e-05	-9.55289e-11	-1.45312
37264472	chr6:37264472:C:G	5.88977e-05	-1.00976	-5.71999e-10
37264510	chr6:37264510:T:A	7.30072e-05	-9.55289e-11	-0.795007
37264827	chr6:37264827:C:A	4.49512e-05	-9.55289e-11	-1.27999
37266188	chr6:37266188:T:A	7.28757e-05	-9.55289e-11	-0.796811
37266281	chr6:37266281:C:G	7.1977e-05	-9.55289e-11	-0.809219
37266332	chr6:37266332:A:G	3.52668e-05	-9.55289e-11	-1.52262
37266369	chr6:37266369:G:T	7.39322e-05	-9.55289e-11	-0.782417
37266484	chr6:37266484:C:T	0.000376438	-0.617533	1.46272
37266737	chr6:37266737:A:G	8.67313e-05	-9.55289e-11	-0.622751
37266740	chr6:37266740:G:A	7.1977e-05	-9.55289e-11	-0.809219
37266790	chr6:37266790:A:G	7.22565e-05	-9.55289e-11	-0.805343
37267156	chr6:37267156:A:G	3.75248e-05	-9.55289e-11	-1.46056
37267194	chr6:37267194:C:G	8.73642e-05	-9.55289e-11	-0.61548
37267235	chr6:37267235:T:C	7.40928e-05	-9.55289e-11	-0.780247
37267412	chr6:37267412:A:G	6.05389e-05	-9.55289e-11	-0.982279
37267977	chr6:37267977:A:G	8.39338e-05	-9.55289e-11	-0.655537
37269046	chr6:37269046:T:A	4.25125e-05	-1.33577	-5.71999e-10
37269405	chr6:37269405:A:G	1.32931e-05	-0.95042	-1.5479
37269768	chr6:37269768:T:C	3.17922e-05	-1.04496	-0.581384
37269774	chr6:37269774:A:G	2.45856e-05	-1.26926	-0.614147
37270325	chr6:37270325:G:T	6.10154e-05	-0.876609	-0.0978298
37270447	chr6:37270447:T:C	4.64711e-05	-1.41827	0.171537
37270535	chr6:37270535:A:G	1.22913e-05	-1.32584	-1.25083
37270683	chr6:37270683:A:G	1.80274e-05	-0.8421	-1.35157
37271021	chr6:37271021:T:C	7.23385e-05	-9.55289e-11	-0.804209
37271494	chr6:37271494:A:G	7.18118e-05	-9.55289e-11	-0.811516
37271525	chr6:37271525:G:A	2.46845e-05	-1.31457	-0.564818
37271885	chr6:37271885:A:G	8.43195e-05	-9.55289e-11	-0.650953
37272089	chr6:37272089:A:T	0.000185847	0.13936	-5.71999e-10
37272406	chr6:37272406:G:C	0.000119932	-9.55289e-11	-0.298642
37272539	chr6:37272539:C:T	3.60336e-05	-9.55289e-11	-1.50111
37273785	chr6:37273785:A:G	3.52843e-05	-9.55289e-11	-1.52213
37274008	chr6:37274008:A:G	4.52974e-05	-0.826871	-0.445446
37274113	chr6:37274113:C:T	3.22188e-05	-1.0416	-0.571416
37274426	chr6:37274426:G:T	3.42871e-05	-9.55289e-11	-1.5508
37274596	chr6:37274596:T:C	3.60596e-05	-9.55289e-11	-1.50039
37274967	chr6:37274967:G:A	7.78873e-05	-9.55289e-11	-0.730303
37274975	chr6:37274975:C:T	6.93425e-05	-9.55289e-11	-0.846508
37274977	chr6:37274977:G:A	9.33772e-06	-1.33466	-1.51684
37275092	chr6:37275092:A:G	9.32295e-05	-0.960175	0.409674
37275165	chr6:37275165:G:A	0.000166812	-0.946641	0.977941
37275498	chr6:37275498:T:C	3.31967e-05	-9.55289e-11	-1.58312
37275563	chr6:37275563:C:T	5.26362e-05	-9.55289e-11	-1.12216
37275708	chr6:37275708:G:A	6.17969e-05	-9.55289e-11	-0.961712
37275776	chr6:37275776:A:G	7.36202e-05	-9.55289e-11	-0.786646
37275815	chr6:37275815:A:G	3.66412e-05	-9.55289e-11	-1.48439
37276004	chr6:37276004:A:G	4.0852e-05	-9.55289e-11	-1.37561
37276292	chr6:37276292:C:T	0.000104259	-9.55289e-11	-0.438683
37276360	chr6:37276360:G:A	3.57805e-05	-9.55289e-11	-1.50816
37276487	chr6:37276487:G:A	7.24595e-05	-9.55289e-11	-0.802538
37276795	chr6:37276795:G:A	3.89849e-05	-9.55289e-11	-1.42239
37276805	chr6:37276805:C:T	3.45493e-05	-9.55289e-11	-1.54318
37276923	chr6:37276923:G:A	3.34469e-05	-9.55289e-11	-1.57561
37277057	chr6:37277057:C:T	5.57775e-05	-9.55289e-11	-1.0642
37277180	chr6:37277180:AT:A	8.34467e-05	-9.55289e-11	-0.661358
37277686	chr6:37277686:T:C	7.20259e-05	-9.55289e-11	-0.80854
37277780	chr6:37277780:T:C	7.17513e-05	-9.55289e-11	-0.812359
37279133	chr6:37279133:G:T	3.52267e-05	-9.55289e-11	-1.52376
37279198	chr6:37279198:TTATG:T	3.85594e-05	-9.55289e-11	-1.43336
37279409	chr6:37279409:C:T	8.2225e-05	-9.55289e-11	-0.676106
37279724	chr6:37279724:A:G	8.1148e-06	-1.42476	-1.56712
37280647	chr6:37280647:G:A	8.43386e-05	-9.55289e-11	-0.650725
37280743	chr6:37280743:A:G	0.000329347	0.711547	-5.71999e-10
37280957	chr6:37280957:C:T	7.22241e-05	-9.55289e-11	-0.805792
37280962	chr6:37280962:C:T	2.24719e-05	-0.958728	-1.01457
37281202	chr6:37281202:A:G	5.89819e-05	-9.55289e-11	-1.00834
37281257	chr6:37281257:T:C	3.32838e-05	-9.55289e-11	-1.58049
37281416	chr6:37281416:CAGTTT:C	3.42821e-05	-9.55289e-11	-1.55094
37281496	chr6:37281496:C:T	7.37436e-05	-9.55289e-11	-0.784971
37281575	chr6:37281575:C:T	4.20464e-05	-9.55289e-11	-1.34679
37281632	chr6:37281632:T:C	7.21229e-05	-9.55289e-11	-0.807193
37281839	chr6:37281839:G:C	0.000422608	-0.47489	1.43577
37281942	chr6:37281942:G:A	3.32287e-05	-9.55289e-11	-1.58215
37282137	chr6:37282137:C:A	8.18672e-06	-1.41646	-1.5666
37282336	chr6:37282336:A:G	8.02184e-06	-1.43628	-1.56712
37283034	chr6:37283034:C:G	7.40401e-05	-9.55289e-11	-0.780959
37283351	chr6:37283351:T:C	7.27989e-05	-9.55289e-11	-0.797865
37283379	chr6:37283379:G:C	3.32414e-05	-9.55289e-11	-1.58177
37283672	chr6:37283672:A:G	7.23782e-05	-9.55289e-11	-0.803661
37283801	chr6:37283801:G:A	3.60487e-05	-9.55289e-11	-1.50069
37283967	chr6:37283967:A:G	7.22101e-05	-9.55289e-11	-0.805986
37284434	chr6:37284434:C:T	0.000750454	-0.353454	1.88857
37284953	chr6:37284953:G:A	2.80045e-05	-0.949319	-0.803881
37285063	chr6:37285063:A:G	4.23133e-05	-1.34046	-5.71999e-10
37285485	chr6:37285485:C:T	4.75488e-05	-0.667217	-0.556592
37285498	chr6:37285498:C:G	7.16577e-05	-9.55289e-11	-0.813665
37285970	chr6:37285970:T:C	0.000102602	-9.55289e-11	-0.454704
37286001	chr6:37286001:T:C	8.28955e-05	-9.55289e-11	-0.667984
37286025	chr6:37286025:T:A	5.31176e-05	-9.55289e-11	-1.11306
37286089	chr6:37286089:G:GC	3.75959e-05	-1.45867	-5.71999e-10
37286204	chr6:37286204:T:C	8.13095e-06	-1.42277	-1.56712
37286408	chr6:37286408:C:T	6.8431e-05	-9.55289e-11	-0.85974
37286464	chr6:37286464:C:T	3.46591e-05	-9.55289e-11	-1.54001
37286858	chr6:37286858:C:T	4.11039e-05	-1.36946	-5.71999e-10
37286909	chr6:37286909:A:T	7.55858e-05	-9.55289e-11	-0.760297
37287110	chr6:37287110:C:T	7.14039e-05	-9.55289e-11	-0.817213
37287171	chr6:37287171:A:T	3.83348e-05	-1.43921	-5.71999e-10
37287209	chr6:37287209:A:G	4.10265e-05	-1.37135	-5.71999e-10
37287214	chr6:37287214:T:C	1.3566e-05	-1.33691	-1.14109
37287549	chr6:37287549:C:G	7.5055e-05	-9.55289e-11	-0.767344
37287557	chr6:37287557:T:C	7.28512e-05	-9.55289e-11	-0.797146
37287595	chr6:37287595:C:T	7.90687e-05	-1.33549	0.620246
37287652	chr6:37287652:A:G	3.45437e-05	-9.55289e-11	-1.54334
37287724	chr6:37287724:G:A	1.38301e-05	-0.947371	-1.51135
37287900	chr6:37287900:G:T	7.03004e-05	-9.55289e-11	-0.832787
37288048	chr6:37288048:C:T	7.2192e-05	-9.55289e-11	-0.806236
37288080	chr6:37288080:A:C	9.01184e-05	-9.55289e-11	-0.584441
37288440	chr6:37288440:A:G	7.2064e-05	-9.55289e-11	-0.808011
37288717	chr6:37288717:G:C	3.45381e-05	-9.55289e-11	-1.5435
37288981	chr6:37288981:C:T	1.38212e-05	-1.30187	-1.15749
37289073	chr6:37289073:T:G	9.39845e-06	-1.30021	-1.54481
37289155	chr6:37289155:C:T	3.36217e-05	-9.55289e-11	-1.57039
37289354	chr6:37289354:T:A	5.97944e-05	-9.55289e-11	-0.994654
37289583	chr6:37289583:C:T	6.95104e-05	-9.55289e-11	-0.84409
37289912	chr6:37289912:T:A	3.34662e-05	-9.55289e-11	-1.57503
37290011	chr6:37290011:C:T	8.24424e-05	-1.32335	0.649883
37290825	chr6:37290825:G:A	3.44719e-05	-9.55289e-11	-1.54542
37291393	chr6:37291393:G:A	4.48161e-05	-9.55289e-11	-1.283
37291703	chr6:37291703:A:G	6.90843e-05	-9.55289e-11	-0.850238
37291827	chr6:37291827:C:T	3.32429e-05	-9.55289e-11	-1.58173
37292020	chr6:37292020:C:T	6.94679e-05	-9.55289e-11	-0.844701
37292356	chr6:37292356:C:A	0.000120286	-0.295696	-5.71999e-10
37292372	chr6:37292372:G:A	3.3377e-05	-9.55289e-11	-1.5777
37292413	chr6:37292413:C:A	3.69262e-05	-9.55289e-11	-1.47664
37293164	chr6:37293164:G:A	6.93609e-05	-9.55289e-11	-0.846241
37293171	chr6:37293171:G:A	4.32635e-05	-9.55289e-11	-1.31826
37293220	chr6:37293220:G:A	2.5398e-05	-1.31914	-0.531755
37293603	chr6:37293603:A:G	0.000880323	-9.55289e-11	1.69472
37293988	chr6:37293988:G:A	7.04539e-05	-9.55289e-11	-0.830606
37294025	chr6:37294025:A:G	6.87795e-05	-9.55289e-11	-0.85466
37294271	chr6:37294271:A:C	3.41499e-05	-9.55289e-11	-1.55481
37294796	chr6:37294796:T:C	3.32414e-05	-9.55289e-11	-1.58177
37295128	chr6:37295128:G:A	3.32391e-05	-9.55289e-11	-1.58184
37295298	chr6:37295298:T:G	7.03131e-05	-9.55289e-11	-0.832607
37295394	chr6:37295394:C:A	3.42642e-05	-9.55289e-11	-1.55146
37295564	chr6:37295564:G:A	8.10517e-06	-1.41237	-1.5807
37295743	chr6:37295743:C:T	8.23352e-05	-9.55289e-11	-0.674767
37295869	chr6:37295869:A:G	6.57906e-05	-9.55289e-11	-0.899088
37296289	chr6:37296289:GTAT:G	7.05217e-05	-9.55289e-11	-0.829645
37296302	chr6:37296302:GTTGA:G	6.80757e-05	-9.55289e-11	-0.864944
37296440	chr6:37296440:G:C	3.39369e-05	-9.55289e-11	-1.56106
37296485	chr6:37296485:A:G	8.45092e-05	-9.55289e-11	-0.648705
37296658	chr6:37296658:C:T	7.28232e-05	-9.55289e-11	-0.797531
37296772	chr6:37296772:A:G	3.45436e-05	-9.55289e-11	-1.54334
37296951	chr6:37296951:C:T	7.70975e-05	-9.55289e-11	-0.740495
37297067	chr6:37297067:T:A	6.27859e-05	-9.55289e-11	-0.945835
37297112	chr6:37297112:C:G	7.25098e-05	-9.55289e-11	-0.801844
37297178	chr6:37297178:A:G	1.02141e-05	-1.31468	-1.44712
37297304	chr6:37297304:C:T	7.17336e-05	-9.55289e-11	-0.812605
37297834	chr6:37297834:A:G	0.00011982	-9.55289e-11	-0.299574
37298159	chr6:37298159:G:A	2.06264e-05	-0.693704	-1.36529
37298367	chr6:37298367:T:C	4.67735e-05	-0.670335	-0.569913
37298482	chr6:37298482:C:T	6.9512e-05	-9.55289e-11	-0.844066
37298773	chr6:37298773:C:A	3.32411e-05	-9.55289e-11	-1.58178
37298796	chr6:37298796:C:T	6.79617e-05	-9.55289e-11	-0.866621
37298806	chr6:37298806:G:A	6.85927e-05	-9.55289e-11	-0.857379
37298840	chr6:37298840:T:C	7.07496e-05	-9.55289e-11	-0.826419
37298902	chr6:37298902:A:G	4.26981e-05	-9.55289e-11	-1.33141
37299032	chr6:37299032:C:T	0.000168314	-9.55289e-11	0.0402661
37299124	chr6:37299124:G:C	7.02781e-05	-9.55289e-11	-0.833106
37299598	chr6:37299598:A:C	0.00014282	-9.55289e-11	-0.123983
37299924	chr6:37299924:G:T	3.13941e-05	-0.716848	-0.922099
37300036	chr6:37300036:A:T	3.7427e-05	-0.766465	-0.696709
37300337	chr6:37300337:G:T	9.24018e-05	-9.55289e-11	-0.559419
37300601	chr6:37300601:C:A	1.02544e-05	-1.31073	-1.44712
37300855	chr6:37300855:G:A	6.5842e-05	-9.55289e-11	-0.898307
37301410	chr6:37301410:C:T	6.49203e-05	-9.55289e-11	-0.912405
37301788	chr6:37301788:G:A	5.80551e-05	-9.55289e-11	-1.02417
37301965	chr6:37301965:T:C	9.90766e-05	-9.55289e-11	-0.489672
37302593	chr6:37302593:G:A	6.54777e-05	-9.55289e-11	-0.903856
37302980	chr6:37302980:A:G	0.0001132	-9.55289e-11	-0.356405
37303114	chr6:37303114:T:C	6.62196e-05	-9.55289e-11	-0.892589
37303522	chr6:37303522:G:A	6.67464e-05	-9.55289e-11	-0.884665
37303770	chr6:37303770:G:A	9.89521e-05	-9.55289e-11	-0.490929
37304129	chr6:37304129:T:C	6.61625e-05	-9.55289e-11	-0.893452
37304161	chr6:37304161:T:C	9.84638e-05	-9.55289e-11	-0.495877
37304387	chr6:37304387:C:T	3.64714e-05	-9.55289e-11	-1.48904
37304454	chr6:37304454:C:T	0.000163909	-9.55289e-11	0.013747
37304509	chr6:37304509:G:T	3.33314e-05	-9.55289e-11	-1.57907
37304592	chr6:37304592:G:A	3.59991e-05	-9.55289e-11	-1.50207
37304804	chr6:37304804:T:A	6.43654e-05	-9.55289e-11	-0.92099
37304988	chr6:37304988:T:C	0.000342812	-9.55289e-11	0.751615
37305048	chr6:37305048:A:G	6.64771e-05	-9.55289e-11	-0.888708
37305379	chr6:37305379:T:C	4.16388e-05	-1.35653	-5.71999e-10
37305542	chr6:37305542:G:A	7.98249e-05	-9.55289e-11	-0.705729
37305771	chr6:37305771:C:T	4.47373e-05	-0.685188	-0.599569
37305802	chr6:37305802:C:G	1.03387e-05	-1.30256	-1.44712
37306034	chr6:37306034:G:C	6.47596e-05	-9.55289e-11	-0.914884
37306179	chr6:37306179:T:C	6.52933e-05	-9.55289e-11	-0.906676
37306335	chr6:37306335:G:C	1.65717e-05	-0.750842	-1.52703
37306478	chr6:37306478:A:G	4.47155e-05	-9.55289e-11	-1.28525
37306808	chr6:37306808:G:A	3.33932e-05	-9.55289e-11	-1.57721
37306909	chr6:37306909:C:T	6.46764e-05	-9.55289e-11	-0.916169
37307388	chr6:37307388:C:T	3.33467e-05	-9.55289e-11	-1.57861
37307434	chr6:37307434:C:T	3.36536e-05	-0.787111	-0.782335
37307546	chr6:37307546:G:A	3.65061e-05	-0.738237	-0.749851
37307638	chr6:37307638:G:T	7.47682e-05	-1.26429	0.49312
37307721	chr6:37307721:C:T	3.7995e-05	-9.55289e-11	-1.44811
37307723	chr6:37307723:A:G	6.46723e-05	-9.55289e-11	-0.916232
37308367	chr6:37308367:T:C	3.398e-05	-9.55289e-11	-1.55979
37308635	chr6:37308635:G:T	4.35291e-05	-1.31214	-5.71999e-10
37308880	chr6:37308880:TG:T	6.17081e-05	-9.55289e-11	-0.963151
37309142	chr6:37309142:C:A	1.80581e-05	-0.912073	-1.27989
37309187	chr6:37309187:T:C	3.31587e-05	-9.55289e-11	-1.58426
37309847	chr6:37309847:G:A	1.00483e-05	-1.32946	-1.44871
37309897	chr6:37309897:C:T	6.67219e-05	-9.55289e-11	-0.885032
37309960	chr6:37309960:T:C	3.92033e-05	-1.4168	-5.71999e-10
37310022	chr6:37310022:T:A	4.78595e-05	-9.55289e-11	-1.2173
37310266	chr6:37310266:TAA:T	3.41816e-05	-9.55289e-11	-1.55388
37310387	chr6:37310387:G:A	4.08736e-05	-9.55289e-11	-1.37508
37310463	chr6:37310463:G:C	6.44232e-05	-9.55289e-11	-0.920091
37310623	chr6:37310623:G:A	0.000248577	-9.55289e-11	0.430187
37310868	chr6:37310868:A:G	3.70924e-05	-9.55289e-11	-1.47215
37310915	chr6:37310915:G:A	3.5211e-05	-9.55289e-11	-1.52421
37310975	chr6:37310975:T:C	6.35538e-05	-9.55289e-11	-0.933679
37311157	chr6:37311157:T:C	0.000104267	-1.12594	0.687329
37311534	chr6:37311534:G:A	6.47678e-05	-9.55289e-11	-0.914756
37311619	chr6:37311619:G:A	0.000100644	-9.55289e-11	-0.473974
37311627	chr6:37311627:C:T	6.01478e-05	-9.55289e-11	-0.98876
37311680	chr6:37311680:AGAAAG:A	3.75653e-05	-9.55289e-11	-1.45948
37311717	chr6:37311717:T:C	6.5501e-05	-9.55289e-11	-0.9035
37313068	chr6:37313068:A:G	9.41694e-06	-1.28384	-1.55921
37313559	chr6:37313559:T:G	2.19983e-05	-0.911397	-1.0832
37314147	chr6:37314147:T:C	9.31237e-06	-1.293	-1.56122
37314159	chr6:37314159:G:A	4.83449e-05	-1.2072	-5.71999e-10
37314222	chr6:37314222:T:C	3.70972e-05	-9.55289e-11	-1.47202
37314423	chr6:37314423:C:T	0.00152146	0.0222647	2.2196
37314765	chr6:37314765:T:C	1.01644e-05	-1.21026	-1.55642
37314880	chr6:37314880:G:A	1.83555e-05	-0.838285	-1.33735
37315100	chr6:37315100:A:G	9.92446e-05	-9.55289e-11	-0.487978
37315171	chr6:37315171:A:G	0.000106329	-9.55289e-11	-0.419027
37315733	chr6:37315733:G:A	3.31189e-05	-9.55289e-11	-1.58546
37315992	chr6:37315992:G:A	6.56591e-05	-9.55289e-11	-0.901089
37316501	chr6:37316501:C:G	0.000114218	-9.55289e-11	-0.34746
37317383	chr6:37317383:G:C	0.000105775	-9.55289e-11	-0.424254
37317569	chr6:37317569:G:A	6.40511e-05	-9.55289e-11	-0.925884
37318535	chr6:37318535:G:A	6.36304e-05	-9.55289e-11	-0.932475
37318856	chr6:37318856:G:A	3.38924e-05	-9.55289e-11	-1.56237
37319037	chr6:37319037:G:A	5.92268e-05	-9.55289e-11	-1.00419
37319585	chr6:37319585:A:G	3.3107e-05	-9.55289e-11	-1.58582
37319904	chr6:37319904:G:A	6.44225e-05	-9.55289e-11	-0.920102
37320153	chr6:37320153:G:A	7.30669e-05	-9.55289e-11	-0.794191
37320160	chr6:37320160:A:G	1.36646e-05	-0.901757	-1.569
37320253	chr6:37320253:T:C	8.70279e-05	-9.55289e-11	-0.619337
37320259	chr6:37320259:C:T	9.33675e-05	-9.55289e-11	-0.549022
37320260	chr6:37320260:A:G	2.03537e-05	-0.948444	-1.12386
37320506	chr6:37320506:G:A	7.49126e-05	-9.55289e-11	-0.769243
37320678	chr6:37320678:C:T	3.34271e-05	-9.55289e-11	-1.5762
37321596	chr6:37321596:T:C	1.69375e-05	-0.964467	-1.29157
37321858	chr6:37321858:A:G	7.70148e-05	-0.741568	-5.71999e-10
37321895	chr6:37321895:G:A	3.40896e-05	-9.55289e-11	-1.55657
37322005	chr6:37322005:T:C	0.000870813	-0.463292	2.14715
37322030	chr6:37322030:A:G	3.78696e-05	-9.55289e-11	-1.45142
37323065	chr6:37323065:A:G	6.65368e-05	-0.826513	-0.0612967
37323713	chr6:37323713:A:G	1.86661e-05	-1.25653	-0.902328
37323740	chr6:37323740:G:A	1.92742e-05	-1.2637	-0.863105
37323819	chr6:37323819:G:A	0.000166946	-9.55289e-11	0.0321035
37323914	chr6:37323914:C:G	2.03125e-05	-0.897854	-1.17647
37323925	chr6:37323925:T:G	0.00148009	-9.55289e-11	2.21429
37324031	chr6:37324031:A:T	1.01784e-05	-1.31817	-1.44712
37324189	chr6:37324189:A:G	1.08452e-05	-1.12994	-1.57191
37324268	chr6:37324268:T:C	3.63591e-05	-1.49212	-5.71999e-10
37324563	chr6:37324563:T:C	7.3282e-05	-9.55289e-11	-0.791251
37324592	chr6:37324592:A:G	1.95147e-05	-1.25537	-0.859024
37324667	chr6:37324667:G:C	0.00183904	-9.55289e-11	2.43144
37324762	chr6:37324762:G:A	3.70183e-05	-1.47415	-5.71999e-10
37325010	chr6:37325010:G:A	1.74443e-05	-1.23349	-0.993056
37325121	chr6:37325121:G:C	0.000166493	-9.55289e-11	0.0293892
37325578	chr6:37325578:C:T	4.35536e-05	-9.55289e-11	-1.31157
37325676	chr6:37325676:T:C	9.37228e-05	-9.55289e-11	-0.545224
37325698	chr6:37325698:C:T	9.80474e-06	-1.25846	-1.54424
37325798	chr6:37325798:A:C	9.98629e-06	-1.24392	-1.54043
37325863	chr6:37325863:C:T	3.32414e-05	-9.55289e-11	-1.58177
37325956	chr6:37325956:C:T	6.62354e-05	-9.55289e-11	-0.89235
37325957	chr6:37325957:G:A	0.00126171	-0.167438	2.2221
37326737	chr6:37326737:A:G	9.60634e-06	-1.23882	-1.58432
37326743	chr6:37326743:A:G	7.76228e-06	-1.45007	-1.58622
37326783	chr6:37326783:G:A	6.32302e-05	-0.938784	-5.71999e-10
37326803	chr6:37326803:A:G	3.8349e-05	-1.43884	-5.71999e-10
37327099	chr6:37327099:G:A	0.000477622	-1.0132	2.09646
37327854	chr6:37327854:A:G	8.46359e-06	-1.49317	-1.45662
37328040	chr6:37328040:G:A	1.30225e-05	-1.29642	-1.22247
37328097	chr6:37328097:TGAGGTCAG:T	8.78299e-06	-1.36259	-1.55015
37328264	chr6:37328264:C:T	1.25045e-05	-1.44724	-1.11223
37328323	chr6:37328323:GATA:G	6.37631e-05	-9.55289e-11	-0.930391
37328327	chr6:37328327:GA:G	6.34083e-05	-9.55289e-11	-0.93597
37328328	chr6:37328328:A:G	1.1472e-05	-1.39455	-1.25111
37328720	chr6:37328720:T:G	1.28514e-05	-1.17925	-1.35286
37328762	chr6:37328762:C:T	1.33494e-05	-1.29644	-1.19765
37329221	chr6:37329221:T:C	1.20955e-05	-1.49019	-1.10253
37329253	chr6:37329253:G:T	1.27774e-05	-1.32759	-1.21029
37329415	chr6:37329415:G:A	0.000180117	-9.55289e-11	0.10804
37329588	chr6:37329588:C:T	3.68904e-05	-1.47761	-5.71999e-10
37329620	chr6:37329620:C:T	4.36087e-05	-9.55289e-11	-1.31031
37329716	chr6:37329716:A:G	7.80732e-05	0.857692	-1.58561
37330462	chr6:37330462:C:T	4.63233e-05	0.185145	-1.43506
37330515	chr6:37330515:C:T	7.95092e-05	0.876023	-1.58572
37330688	chr6:37330688:T:C	0.000165715	-9.55289e-11	0.024704
37330800	chr6:37330800:GT:G	8.15554e-06	-1.40905	-1.57782
37330899	chr6:37330899:G:A	5.89562e-05	-1.00877	-5.71999e-10
37331337	chr6:37331337:C:G	8.53248e-06	-1.3639	-1.57778
37331391	chr6:37331391:G:T	3.71653e-05	-1.47019	-5.71999e-10
37331660	chr6:37331660:G:A	8.6251e-06	-1.40345	-1.52744
37331872	chr6:37331872:G:A	1.80889e-05	-0.609904	-1.58036
37332180	chr6:37332180:C:T	1.49893e-05	-1.43054	-0.947693
37332373	chr6:37332373:C:T	7.97893e-05	-0.34845	-0.357726
37332413	chr6:37332413:G:A	4.93767e-05	0.396072	-1.58216
37332508	chr6:37332508:C:T	8.74669e-06	-1.49288	-1.42401
37332619	chr6:37332619:G:T	0.00085226	-9.55289e-11	1.66233
37333341	chr6:37333341:A:G	0.000136022	-9.55289e-11	-0.172752
37333441	chr6:37333441:T:C	7.98347e-06	-1.44888	-1.55931
37333460	chr6:37333460:C:T	4.28572e-05	-9.55289e-11	-1.32769
37333810	chr6:37333810:T:C	2.64381e-05	-0.640102	-1.17066
37333911	chr6:37333911:C:T	8.79858e-05	-9.55289e-11	-0.60839
37334529	chr6:37334529:T:C	2.67108e-05	-0.498223	-1.30227
37334656	chr6:37334656:C:A	2.57124e-05	-0.507418	-1.33118
37335347	chr6:37335347:G:T	4.05896e-05	-1.38205	-5.71999e-10
37336003	chr6:37336003:G:GC	3.35742e-05	-9.55289e-11	-1.57181
37336107	chr6:37336107:C:T	3.89766e-05	-9.55289e-11	-1.4226
37336235	chr6:37336235:T:C	1.22294e-05	-1.46106	-1.12066
37336402	chr6:37336402:T:C	7.51249e-06	-1.48439	-1.58461
37336610	chr6:37336610:A:G	2.9331e-05	-0.31888	-1.38804
37336719	chr6:37336719:G:A	0.000216093	-9.55289e-11	0.290146
37336875	chr6:37336875:T:G	7.24124e-05	-0.803187	-5.71999e-10
37337320	chr6:37337320:C:G	5.25644e-05	-9.55289e-11	-1.12353
37337415	chr6:37337415:C:T	3.66067e-05	0.0990004	-1.58434
37337542	chr6:37337542:A:G	7.50001e-06	-1.49379	-1.57687
37337846	chr6:37337846:T:G	2.35284e-05	-0.556697	-1.37066
37338739	chr6:37338739:C:G	3.50018e-05	-9.55289e-11	-1.53017
37338878	chr6:37338878:A:G	0.000240176	0.395806	-5.71999e-10
37339212	chr6:37339212:C:T	8.07677e-06	-1.41363	-1.58294
37339454	chr6:37339454:C:T	1.42592e-05	-1.45081	-0.977351
37339483	chr6:37339483:G:C	8.1144e-06	-1.40879	-1.58313
37340383	chr6:37340383:G:A	0.000103724	-0.44383	-5.71999e-10
37340418	chr6:37340418:A:C	6.91317e-05	0.690864	-1.54042
37340751	chr6:37340751:CT:C	0.000203755	-9.55289e-11	0.231353
37340786	chr6:37340786:C:T	3.31159e-05	-9.55289e-11	-1.58555
37340818	chr6:37340818:G:C	3.10836e-05	-0.0896254	-1.55926
37340867	chr6:37340867:TC:T	4.03787e-05	-9.55289e-11	-1.38726
37341550	chr6:37341550:G:A	3.63058e-05	-1.49359	-5.71999e-10
37342063	chr6:37342063:T:C	0.000184302	-9.55289e-11	0.131009
37342150	chr6:37342150:A:G	0.000191461	-9.55289e-11	0.16912
37342154	chr6:37342154:T:G	0.00018765	-9.55289e-11	0.149014
37342173	chr6:37342173:CAGCCCCA:C	8.19541e-06	-1.44246	-1.53953
37342194	chr6:37342194:C:A	3.34855e-05	-9.55289e-11	-1.57445
37342673	chr6:37342673:A:G	9.79077e-06	-1.41695	-1.38717
37342841	chr6:37342841:T:C	1.4198e-05	-1.43669	-0.995772
37343216	chr6:37343216:C:T	8.50433e-06	-1.49007	-1.45492
37343526	chr6:37343526:A:G	8.16214e-06	-1.47655	-1.50951
37343592	chr6:37343592:G:A	3.30926e-05	-9.55289e-11	-1.58625
37344408	chr6:37344408:C:T	3.47328e-05	-9.55289e-11	-1.53788
37344596	chr6:37344596:A:G	8.16687e-06	-1.47628	-1.5092
37344618	chr6:37344618:C:T	3.35975e-05	-9.55289e-11	-1.57111
37344629	chr6:37344629:GTC:G	0.000200812	-9.55289e-11	0.216805
37344732	chr6:37344732:C:T	7.97297e-06	-1.48624	-1.52327
37345304	chr6:37345304:A:G	1.00677e-05	-1.29462	-1.48162
37345469	chr6:37345469:A:G	3.33651e-05	-9.55289e-11	-1.57805
37345498	chr6:37345498:G:A	3.5571e-05	-9.55289e-11	-1.51403
37345767	chr6:37345767:A:G	3.44662e-05	-9.55289e-11	-1.54559
37345814	chr6:37345814:G:A	7.75517e-06	-1.45951	-1.5777
37345947	chr6:37345947:C:G	1.24978e-05	-1.39334	-1.16668
37346337	chr6:37346337:C:T	3.85181e-05	-1.43444	-5.71999e-10
37346735	chr6:37346735:T:C	7.99106e-06	-1.48646	-1.52078
37346864	chr6:37346864:T:C	0.000184668	-9.55289e-11	0.132992
37346923	chr6:37346923:A:G	8.01493e-06	-1.48333	-1.52093
37347245	chr6:37347245:G:A	7.92316e-06	-1.48407	-1.5317
37347695	chr6:37347695:C:A	2.69913e-05	-0.727328	-1.06272
37348070	chr6:37348070:G:A	3.3453e-05	-9.55289e-11	-1.57542
37348191	chr6:37348191:A:G	0.000160435	1.0642	-1.07187
37348455	chr6:37348455:G:A	7.73754e-05	-9.55289e-11	-0.736897
37349188	chr6:37349188:G:A	0.00074545	-9.55289e-11	1.52842
37349249	chr6:37349249:A:G	7.4467e-06	-1.49385	-1.58394
37349255	chr6:37349255:A:G	3.3232e-05	-9.55289e-11	-1.58205
37349841	chr6:37349841:C:G	7.72416e-06	-1.48081	-1.5604
37349874	chr6:37349874:C:G	1.00121e-05	-1.29117	-1.49059
37349886	chr6:37349886:A:G	7.46123e-06	-1.49082	-1.58502
37349945	chr6:37349945:G:A	9.42483e-06	-1.42971	-1.41251
37350171	chr6:37350171:T:C	3.33062e-05	-9.55289e-11	-1.57982
37350235	chr6:37350235:G:A	3.3379e-05	-9.55289e-11	-1.57764
37350285	chr6:37350285:A:C	0.000117077	-9.55289e-11	-0.322736
37350334	chr6:37350334:C:T	3.79485e-05	-9.55289e-11	-1.44933
37350944	chr6:37350944:G:A	0.000233641	-0.185673	0.553895
37351484	chr6:37351484:A:G	0.00011081	-9.55289e-11	-0.377749
37352122	chr6:37352122:A:G	1.22834e-05	-1.10235	-1.47496
37352419	chr6:37352419:CA:C	2.07951e-05	-0.668774	-1.38207
37352938	chr6:37352938:C:T	8.83495e-06	-1.45139	-1.45546
37354015	chr6:37354015:G:T	8.82348e-06	-1.38168	-1.52647
37354076	chr6:37354076:G:T	0.000123609	-9.55289e-11	-0.268444
37354569	chr6:37354569:A:T	1.01055e-05	-1.41864	-1.35385
37355263	chr6:37355263:A:G	5.63242e-05	-9.55289e-11	-1.05444
37355424	chr6:37355424:T:A	5.48664e-05	-1.08066	-5.71999e-10
37355482	chr6:37355482:G:A	4.60432e-05	-9.55289e-11	-1.25598
37356892	chr6:37356892:C:T	0.000223506	-9.55289e-11	0.323874
37357081	chr6:37357081:G:T	1.71128e-05	-0.918287	-1.32745
37357117	chr6:37357117:C:G	2.79011e-05	-1.04863	-0.708274
37357639	chr6:37357639:T:G	0.00011884	-0.307789	-5.71999e-10
37357916	chr6:37357916:A:C	0.000192778	-9.55289e-11	0.175975
37358441	chr6:37358441:T:A	0.000174513	-9.55289e-11	0.0764316
37358823	chr6:37358823:G:A	0.000175273	-9.55289e-11	0.0807801
37359089	chr6:37359089:C:CTG	0.000176119	-9.55289e-11	0.0855961
37359618	chr6:37359618:A:G	0.000174001	-9.55289e-11	0.0734977
37359863	chr6:37359863:C:G	4.9203e-05	-9.55289e-11	-1.18961
37360223	chr6:37360223:C:T	2.07752e-05	-1.31067	-0.741137
37360388	chr6:37360388:G:A	0.000180029	-9.55289e-11	0.107554
37360402	chr6:37360402:G:A	7.53268e-05	-9.55289e-11	-0.76373
37360439	chr6:37360439:C:CT	3.31816e-05	-9.55289e-11	-1.58357
37360777	chr6:37360777:A:G	6.82411e-05	-1.49104	0.628518
37361225	chr6:37361225:A:G	3.36185e-05	-9.55289e-11	-1.57049
37361505	chr6:37361505:C:T	3.89321e-05	-1.42375	-5.71999e-10
37361772	chr6:37361772:G:A	1.80799e-05	-1.2631	-0.927661
37362024	chr6:37362024:A:G	2.73148e-05	-1.49435	-0.28379
37362263	chr6:37362263:T:C	0.000322149	0.689448	-5.71999e-10
37362516	chr6:37362516:TTTAA:T	7.74778e-06	-1.49008	-1.54808
37362679	chr6:37362679:A:G	6.24822e-05	-9.55289e-11	-0.950683
37362975	chr6:37362975:C:T	0.000108633	0.446063	-0.843652
37363273	chr6:37363273:C:G	0.000192211	0.173029	-5.71999e-10
37363680	chr6:37363680:A:ATTAC	0.000138317	-9.55289e-11	-0.156015
37363720	chr6:37363720:T:C	3.31793e-05	-9.55289e-11	-1.58364
37363876	chr6:37363876:C:T	4.02626e-05	-9.55289e-11	-1.39014
37364023	chr6:37364023:T:C	0.000264395	-9.55289e-11	0.49188
37365394	chr6:37365394:G:T	0.000188938	-9.55289e-11	0.155851
37365508	chr6:37365508:A:G	4.17766e-05	-9.55289e-11	-1.35323
37365542	chr6:37365542:G:A	0.000101101	-1.4388	0.969356
37365674	chr6:37365674:A:G	0.000187764	-9.55289e-11	0.149623
37366394	chr6:37366394:T:C	0.00010828	-1.46788	1.06703
37366683	chr6:37366683:T:TCCCTCATATTTGGGTTG	3.64606e-05	-1.48933	-5.71999e-10
37366983	chr6:37366983:C:T	9.88394e-05	-1.46598	0.973908
37367142	chr6:37367142:G:A	4.8975e-05	-9.55289e-11	-1.19426
37367387	chr6:37367387:T:C	6.79965e-05	-9.55289e-11	-0.866109
37367565	chr6:37367565:G:A	0.000142254	-9.55289e-11	-0.127952
37367683	chr6:37367683:T:C	0.000157935	-9.55289e-11	-0.023379
37367722	chr6:37367722:A:G	3.97286e-05	-9.55289e-11	-1.40349
37369583	chr6:37369583:T:C	4.05137e-05	-9.55289e-11	-1.38392
37369740	chr6:37369740:G:A	3.63353e-05	-1.49278	-5.71999e-10
37370258	chr6:37370258:G:A	4.17302e-05	-9.55289e-11	-1.35434
37370566	chr6:37370566:G:A	3.62784e-05	-1.49434	-5.71999e-10
37370573	chr6:37370573:A:T	0.000105634	-1.47208	1.0465
37371110	chr6:37371110:G:A	5.67048e-05	-9.55289e-11	-1.04771
37371172	chr6:37371172:T:C	5.80508e-05	-1.02425	-5.71999e-10
37371193	chr6:37371193:G:C	3.49095e-05	-0.42948	-1.10333
37371241	chr6:37371241:A:G	4.05062e-05	-0.276912	-1.1072
37371343	chr6:37371343:T:C	8.87543e-05	-9.55289e-11	-0.599693
37371454	chr6:37371454:G:A	3.73091e-05	-9.55289e-11	-1.46633
37371591	chr6:37371591:A:G	6.88063e-05	-0.85427	-5.71999e-10
37371975	chr6:37371975:T:C	1.55004e-05	-1.48212	-0.862581
37372545	chr6:37372545:G:A	3.34063e-05	-9.55289e-11	-1.57682
37372838	chr6:37372838:G:A	5.32931e-05	-9.55289e-11	-1.10976
37372841	chr6:37372841:T:C	4.04005e-05	-9.55289e-11	-1.38672
37372996	chr6:37372996:A:G	6.22944e-05	-9.55289e-11	-0.953694
37373249	chr6:37373249:C:CCTT	0.000133596	-1.47602	1.28527
37373458	chr6:37373458:G:A	3.51218e-05	-9.55289e-11	-1.52674
37373646	chr6:37373646:C:G	9.96942e-05	-1.46489	0.981434
37373850	chr6:37373850:A:G	3.7758e-05	-9.55289e-11	-1.45437
37373876	chr6:37373876:T:G	3.45829e-05	-9.55289e-11	-1.54221
37374082	chr6:37374082:T:C	3.50849e-05	-9.55289e-11	-1.52779
37374144	chr6:37374144:A:G	0.000117109	-1.47185	1.14938
37374414	chr6:37374414:G:A	3.73355e-05	-1.46562	-5.71999e-10
37374995	chr6:37374995:A:T	3.58003e-05	-9.55289e-11	-1.50761
37375083	chr6:37375083:T:C	3.73339e-05	-1.46566	-5.71999e-10
37375392	chr6:37375392:A:G	3.31815e-05	-9.55289e-11	-1.58357
37375924	chr6:37375924:C:T	3.34483e-05	-9.55289e-11	-1.57556
37375928	chr6:37375928:G:C	3.9343e-05	-9.55289e-11	-1.41325
37375982	chr6:37375982:G:A	9.44377e-05	-9.55289e-11	-0.537625
37375983	chr6:37375983:G:T	9.43358e-05	-9.55289e-11	-0.538704
37376070	chr6:37376070:T:C	4.14737e-05	-9.55289e-11	-1.36051
37376399	chr6:37376399:A:C	3.46618e-05	-9.55289e-11	-1.53993
37376546	chr6:37376546:G:C	8.2566e-06	-1.41797	-1.55658
37377367	chr6:37377367:A:G	4.78329e-05	-9.55289e-11	-1.21785
37377674	chr6:37377674:G:T	4.04132e-05	-9.55289e-11	-1.38641
37377928	chr6:37377928:T:C	0.000132019	-1.48547	1.28285
37378225	chr6:37378225:C:T	1.69989e-05	-1.30163	-0.950781
37378336	chr6:37378336:C:T	3.4851e-05	-9.55289e-11	-1.53448
37378375	chr6:37378375:C:T	4.06695e-05	-9.55289e-11	-1.38009
37378494	chr6:37378494:G:A	3.63497e-05	-1.49238	-5.71999e-10
37379102	chr6:37379102:C:T	5.75533e-05	-9.55289e-11	-1.03285
37379457	chr6:37379457:G:A	6.02912e-05	-0.986378	-5.71999e-10
37379527	chr6:37379527:A:G	0.000136084	-9.55289e-11	-0.172294
37379763	chr6:37379763:G:A	7.52946e-05	-1.49309	0.728935
37380540	chr6:37380540:A:G	3.94599e-05	-0.140839	-1.26944
37380543	chr6:37380543:C:T	4.31987e-05	-9.55289e-11	-1.31976
37380583	chr6:37380583:A:C	3.58859e-05	-9.55289e-11	-1.50522
37381144	chr6:37381144:C:T	0.000111081	-0.34993	-0.0253743
37381257	chr6:37381257:G:A	2.28427e-05	-0.439441	-1.51749
37381290	chr6:37381290:G:A	1.18632e-05	-1.1978	-1.41433
37381542	chr6:37381542:C:T	4.93608e-05	-1.18641	-5.71999e-10
37382685	chr6:37382685:C:G	7.25144e-05	-9.55289e-11	-0.801781
37383705	chr6:37383705:G:A	5.34314e-05	-9.55289e-11	-1.10717
37383921	chr6:37383921:C:G	8.64293e-05	-1.40908	0.782844
37383951	chr6:37383951:G:A	9.63962e-05	-9.55289e-11	-0.517099
37385035	chr6:37385035:T:C	1.62062e-05	-1.4921	-0.808073
37385080	chr6:37385080:C:G	7.92973e-05	-9.55289e-11	-0.712361
37385164	chr6:37385164:C:T	9.89289e-05	-1.38194	0.89078
37386075	chr6:37386075:A:G	4.70718e-05	-9.55289e-11	-1.23389
37386182	chr6:37386182:T:TGCCAATCACTCTTATTGGCACC	0.000289153	0.581391	-5.71999e-10
37386283	chr6:37386283:A:T	3.28231e-05	-0.224543	-1.36989
37386422	chr6:37386422:C:T	9.33413e-05	-1.43811	0.888803
37386639	chr6:37386639:A:G	7.00223e-05	-9.55289e-11	-0.836752
37386659	chr6:37386659:C:T	3.19527e-05	-1.48866	-0.132652
37387482	chr6:37387482:A:G	5.2693e-05	-1.12108	-5.71999e-10
37387489	chr6:37387489:C:T	7.48893e-06	-1.48697	-1.58517
37387577	chr6:37387577:T:C	4.57547e-05	-9.55289e-11	-1.26227
37388106	chr6:37388106:A:G	7.95059e-06	-1.48526	-1.52706
37388522	chr6:37388522:G:C	3.3105e-05	-9.55289e-11	-1.58588
37388642	chr6:37388642:G:A	5.65007e-05	-9.55289e-11	-1.05131
37389140	chr6:37389140:G:C	0.000530738	-9.55289e-11	1.1887
37389216	chr6:37389216:A:G	3.46086e-05	-9.55289e-11	-1.54146
37389328	chr6:37389328:G:A	0.000304378	-9.55289e-11	0.632705
37390246	chr6:37390246:A:C	1.17129e-05	-1.06426	-1.56061
37390283	chr6:37390283:GGGTGAT:G	4.3243e-05	-9.55289e-11	-1.31873
37390626	chr6:37390626:A:G	6.99023e-05	-9.55289e-11	-0.838466
37391130	chr6:37391130:C:T	6.64205e-05	-9.55289e-11	-0.889559
37391446	chr6:37391446:A:G	3.24172e-05	-1.06392	-0.542956
37391539	chr6:37391539:C:T	5.74736e-05	-9.55289e-11	-1.03424
37392170	chr6:37392170:A:G	7.98303e-05	-1.31961	0.613945
37392674	chr6:37392674:G:A	3.30917e-05	-9.55289e-11	-1.58628
37392781	chr6:37392781:T:C	3.22321e-05	-1.48999	-0.12261
37393733	chr6:37393733:C:T	4.27673e-05	-9.55289e-11	-1.32979
37395079	chr6:37395079:T:C	3.31035e-05	-9.55289e-11	-1.58593
37395218	chr6:37395218:G:C	4.13807e-05	-9.55289e-11	-1.36275
37395418	chr6:37395418:G:A	7.13566e-05	-9.55289e-11	-0.817875
37395945	chr6:37395945:G:C	4.57736e-05	-9.55289e-11	-1.26186
37396555	chr6:37396555:G:A	9.09534e-06	-1.33375	-1.54405
37396853	chr6:37396853:A:C	2.53172e-05	-1.49421	-0.359865
37397614	chr6:37397614:G:C	7.84158e-06	-1.48484	-1.54129
37397701	chr6:37397701:C:T	0.000221858	-9.55289e-11	0.316472
37397746	chr6:37397746:C:T	8.1288e-05	-1.31712	0.629551
37398275	chr6:37398275:A:AC	6.58078e-05	-9.55289e-11	-0.898827
37398853	chr6:37398853:T:C	7.0617e-05	-9.55289e-11	-0.828295
37399423	chr6:37399423:GGATGTATA:G	3.82266e-05	-9.55289e-11	-1.44203
37399831	chr6:37399831:T:G	1.90916e-05	-0.805347	-1.33097
37399843	chr6:37399843:G:A	3.74584e-05	0.0908579	-1.55319
37399872	chr6:37399872:C:T	4.38896e-05	-9.55289e-11	-1.30389
37400273	chr6:37400273:G:A	5.48558e-05	0.0762208	-1.15708
37400586	chr6:37400586:C:T	7.95439e-06	-1.45997	-1.55187
37400676	chr6:37400676:G:A	1.4452e-05	-1.33009	-1.08464
37401063	chr6:37401063:T:C	3.3237e-05	-9.55289e-11	-1.5819
37401162	chr6:37401162:C:G	3.85603e-05	-1.43334	-5.71999e-10
37401199	chr6:37401199:A:G	3.77957e-05	-9.55289e-11	-1.45337
37401241	chr6:37401241:T:C	3.51099e-05	-9.55289e-11	-1.52708
37401338	chr6:37401338:T:A	0.000279719	-9.55289e-11	0.54822
37401466	chr6:37401466:G:A	1.58142e-05	-1.37151	-0.953148
37401723	chr6:37401723:G:A	5.37359e-05	-9.55289e-11	-1.10148
37402368	chr6:37402368:A:G	1.70793e-05	-0.771064	-1.47663
37402510	chr6:37402510:T:C	9.97869e-06	-1.43753	-1.34758
37402651	chr6:37402651:T:G	3.74394e-05	-9.55289e-11	-1.46284
37402732	chr6:37402732:C:A	4.81027e-05	-9.55289e-11	-1.21223
37402790	chr6:37402790:T:G	8.45089e-06	-1.39641	-1.55488
37402912	chr6:37402912:A:G	2.09589e-05	-0.466701	-1.5763
37403126	chr6:37403126:T:G	1.38044e-05	-1.36296	-1.09762
37403148	chr6:37403148:A:G	2.06655e-05	-0.488657	-1.56844
37403453	chr6:37403453:TTA:T	1.22568e-05	-1.38759	-1.19189
37404084	chr6:37404084:G:A	3.31667e-05	-0.0458636	-1.53815
37404234	chr6:37404234:C:T	1.9995e-05	-1.3366	-0.753481
37404243	chr6:37404243:G:GC	3.44377e-05	-9.55289e-11	-1.54641
37404258	chr6:37404258:C:T	9.84216e-06	-1.29908	-1.49981
37405022	chr6:37405022:A:G	3.62882e-05	-1.49407	-5.71999e-10
37405175	chr6:37405175:C:T	3.52133e-05	-9.55289e-11	-1.52414
37405266	chr6:37405266:GA:G	3.33412e-05	-9.55289e-11	-1.57877
37405621	chr6:37405621:A:G	3.31811e-05	-9.55289e-11	-1.58358
37405707	chr6:37405707:A:C	6.66242e-05	-9.55289e-11	-0.886497
37405895	chr6:37405895:T:G	3.61759e-05	-9.55289e-11	-1.49717
37406018	chr6:37406018:T:TCTTG	1.84077e-05	-0.735593	-1.43721
37406168	chr6:37406168:G:C	3.70703e-05	-1.47275	-5.71999e-10
37406539	chr6:37406539:A:G	3.87678e-05	-9.55289e-11	-1.42798
37406548	chr6:37406548:G:A	3.37951e-05	-9.55289e-11	-1.56525
37406841	chr6:37406841:G:C	0.000245587	-9.55289e-11	0.418088
37407163	chr6:37407163:T:C	8.81004e-06	-1.42807	-1.4816
37407172	chr6:37407172:G:A	4.12547e-05	-9.55289e-11	-1.3658
37407265	chr6:37407265:A:G	6.96501e-05	-9.55289e-11	-0.842081
37407559	chr6:37407559:A:G	1.95843e-05	-0.681188	-1.42965
37407891	chr6:37407891:A:G	7.29138e-05	-9.55289e-11	-0.796287
37408238	chr6:37408238:C:T	3.33023e-05	-9.55289e-11	-1.57994
37408482	chr6:37408482:G:A	4.86049e-05	-9.55289e-11	-1.20184
37408517	chr6:37408517:A:T	0.000112534	-9.55289e-11	-0.362313
37408739	chr6:37408739:C:G	3.41246e-05	-9.55289e-11	-1.55555
37408752	chr6:37408752:T:A	3.7436e-05	-1.46293	-5.71999e-10
37408902	chr6:37408902:G:A	2.71869e-05	-0.235415	-1.54741
37409762	chr6:37409762:G:A	3.31062e-05	-9.55289e-11	-1.58585
37409904	chr6:37409904:A:C	9.04262e-06	-1.40827	-1.47535
37410048	chr6:37410048:C:G	3.34307e-05	-9.55289e-11	-1.57609
37410189	chr6:37410189:C:T	4.70245e-05	-1.2349	-5.71999e-10
37410262	chr6:37410262:G:A	3.41524e-05	-9.55289e-11	-1.55473
37410445	chr6:37410445:C:T	9.08109e-06	-1.4135	-1.46587
37411142	chr6:37411142:C:A	8.05807e-05	-9.55289e-11	-0.696307
37411282	chr6:37411282:C:A	1.19941e-05	-1.37933	-1.22182
37411658	chr6:37411658:A:G	0.000413255	-9.55289e-11	0.938499
37412377	chr6:37412377:C:T	8.24694e-06	-1.3895	-1.58623
37412382	chr6:37412382:A:G	8.66625e-06	-1.37096	-1.55517
37412418	chr6:37412418:TG:T	6.09654e-05	-1.34869	0.373432
37412548	chr6:37412548:T:C	7.94363e-06	-1.42691	-1.58628
37412863	chr6:37412863:T:C	3.31463e-05	-9.55289e-11	-1.58464
37413320	chr6:37413320:G:T	9.96996e-06	-1.33806	-1.44793
37413464	chr6:37413464:T:G	2.41371e-05	-0.317489	-1.58433
37414049	chr6:37414049:C:T	4.32674e-05	-1.31817	-5.71999e-10
37414127	chr6:37414127:G:A	1.56076e-05	-0.755408	-1.5824
37414128	chr6:37414128:T:C	4.11313e-05	-9.55289e-11	-1.36879
37414579	chr6:37414579:C:T	3.58711e-05	-9.55289e-11	-1.50563
37414659	chr6:37414659:C:T	8.17222e-06	-1.40546	-1.57936
37414817	chr6:37414817:A:G	8.27217e-06	-1.38703	-1.58564
37415247	chr6:37415247:T:C	8.95998e-06	-1.31019	-1.5826
37415543	chr6:37415543:A:G	9.23752e-06	-1.33651	-1.52578
37415545	chr6:37415545:A:G	8.85696e-06	-1.31842	-1.58594
37415549	chr6:37415549:A:G	9.41812e-06	-1.33399	-1.50894
37415761	chr6:37415761:C:T	3.62792e-05	-1.49432	-5.71999e-10
37415972	chr6:37415972:T:C	1.02903e-05	-1.45534	-1.29903
37416385	chr6:37416385:C:A	8.06327e-06	-1.41469	-1.58356
37416570	chr6:37416570:AT:A	3.35922e-05	-9.55289e-11	-1.57127
37416858	chr6:37416858:C:T	8.06421e-06	-1.49369	-1.50444
37416930	chr6:37416930:G:A	9.02005e-05	-9.55289e-11	-0.58353
37416959	chr6:37416959:C:T	1.29896e-05	-1.34338	-1.17803
37417017	chr6:37417017:G:A	0.00012547	-9.55289e-11	-0.253501
37417255	chr6:37417255:G:A	5.13498e-05	-9.55289e-11	-1.1469
37417283	chr6:37417283:A:G	8.68542e-06	-1.35006	-1.57386
37417411	chr6:37417411:C:T	7.95168e-06	-1.43954	-1.57264
37417414	chr6:37417414:C:G	7.93196e-06	-1.46267	-1.55199
37417933	chr6:37417933:T:C	4.60892e-05	-9.55289e-11	-1.25499
37418244	chr6:37418244:C:T	7.94913e-06	-1.45383	-1.55868
37418605	chr6:37418605:C:T	7.88114e-06	-1.43893	-1.58216
37418896	chr6:37418896:G:T	3.6059e-05	-9.55289e-11	-1.50041
37420174	chr6:37420174:G:A	8.01233e-06	-1.43937	-1.56521
37420180	chr6:37420180:G:A	3.31468e-05	-9.55289e-11	-1.58462
37420227	chr6:37420227:G:A	3.32088e-05	-9.55289e-11	-1.58275
37420418	chr6:37420418:C:T	1.77971e-05	-1.43016	-0.776363
37420430	chr6:37420430:C:T	3.5148e-05	-9.55289e-11	-1.526
37420496	chr6:37420496:G:A	1.64014e-05	-0.720314	-1.56788
37420960	chr6:37420960:T:C	8.41111e-06	-1.4101	-1.54591
37421142	chr6:37421142:C:T	5.87038e-05	-9.55289e-11	-1.01306
37421146	chr6:37421146:A:G	3.33111e-05	-9.55289e-11	-1.57967
37421164	chr6:37421164:C:T	0.000108082	-9.55289e-11	-0.402675
37421388	chr6:37421388:A:G	1.07113e-05	-1.43802	-1.27624
37422178	chr6:37422178:T:C	0.000108983	-9.55289e-11	-0.394372
37422220	chr6:37422220:T:C	3.46696e-05	-9.55289e-11	-1.5397
37422227	chr6:37422227:T:A	7.54504e-06	-1.48887	-1.57581
37422229	chr6:37422229:T:A	0.000122968	-9.55289e-11	-0.27364
37422435	chr6:37422435:A:G	7.9492e-06	-1.46415	-1.54834
37422530	chr6:37422530:G:A	3.51457e-05	-9.55289e-11	-1.52606
37422596	chr6:37422596:C:A	1.58747e-05	-1.41576	-0.905078
37424001	chr6:37424001:G:A	4.48136e-05	-1.28305	-5.71999e-10
37424079	chr6:37424079:G:A	4.97954e-05	-1.17764	-5.71999e-10
37424137	chr6:37424137:G:A	0.000108682	-9.55289e-11	-0.397135
37425209	chr6:37425209:TG:T	2.87182e-05	-0.231194	-1.49684
37425448	chr6:37425448:C:T	8.12522e-06	-1.41613	-1.57446
37425776	chr6:37425776:A:G	9.77213e-06	-1.27008	-1.53595
37426271	chr6:37426271:C:T	3.77824e-05	-9.55289e-11	-1.45372
37426632	chr6:37426632:C:T	0.000156516	-0.0324077	-5.71999e-10
37426682	chr6:37426682:C:T	4.1055e-05	-9.55289e-11	-1.37065
37427097	chr6:37427097:G:A	7.78733e-06	-1.44801	-1.58506
37427212	chr6:37427212:C:T	2.69184e-05	-0.244715	-1.54804
37427728	chr6:37427728:G:A	3.04829e-05	-1.49306	-0.175343
37427796	chr6:37427796:C:T	3.65529e-05	-9.55289e-11	-1.48681
37427812	chr6:37427812:T:C	3.89974e-05	-1.42207	-5.71999e-10
37428332	chr6:37428332:C:T	3.6072e-05	-1.48383	-0.0162147
37428885	chr6:37428885:TG:T	3.32911e-05	-9.55289e-11	-1.58027
37429364	chr6:37429364:C:T	5.17148e-05	-1.13982	-5.71999e-10
37429582	chr6:37429582:G:T	7.79189e-06	-1.49338	-1.5391
37429927	chr6:37429927:G:C	3.77333e-05	-9.55289e-11	-1.45502
37429951	chr6:37429951:A:T	2.15936e-05	-1.36956	-0.64361
37430141	chr6:37430141:C:T	4.04631e-05	-9.55289e-11	-1.38517
37431485	chr6:37431485:A:G	1.10101e-05	-1.44708	-1.23967
37431793	chr6:37431793:T:A	5.71187e-05	-9.55289e-11	-1.04043
37432536	chr6:37432536:T:C	5.66158e-05	-9.55289e-11	-1.04928
37432787	chr6:37432787:C:G	1.2814e-05	-1.00934	-1.52569
37433131	chr6:37433131:A:G	5.91549e-05	-9.55289e-11	-1.00541
37433227	chr6:37433227:C:T	1.8239e-05	-1.45852	-0.723477
37433348	chr6:37433348:C:T	7.03047e-05	-9.55289e-11	-0.832726
37434002	chr6:37434002:A:G	4.06692e-05	-9.55289e-11	-1.3801
37434005	chr6:37434005:C:T	4.9731e-05	-9.55289e-11	-1.17894
37434006	chr6:37434006:T:TC	4.9731e-05	-9.55289e-11	-1.17894
37434294	chr6:37434294:C:G	8.36869e-06	-1.49435	-1.46672
37434686	chr6:37434686:T:C	0.000251842	-9.55289e-11	0.443238
37435324	chr6:37435324:A:T	0.000123182	-9.55289e-11	-0.271903
37435591	chr6:37435591:A:C	0.000106806	-9.55289e-11	-0.414553
37435815	chr6:37435815:A:G	4.3457e-05	-9.55289e-11	-1.31379
37435899	chr6:37435899:G:A	3.86086e-05	-1.43209	-5.71999e-10
37436098	chr6:37436098:T:C	3.61838e-05	-9.55289e-11	-1.49695
37436456	chr6:37436456:G:A	9.88331e-06	-1.27907	-1.51565
37437035	chr6:37437035:C:T	0.000147546	-9.55289e-11	-0.0914233
37437485	chr6:37437485:C:T	8.62258e-06	-1.41285	-1.51833
37437850	chr6:37437850:T:C	4.00227e-05	-9.55289e-11	-1.39612
37438315	chr6:37438315:G:A	3.7167e-05	-9.55289e-11	-1.47014
37438341	chr6:37438341:C:T	0.000147546	-9.55289e-11	-0.0914233
37438365	chr6:37438365:A:G	3.93611e-05	-9.55289e-11	-1.41279
37439341	chr6:37439341:C:T	4.41265e-05	-9.55289e-11	-1.29851
37439398	chr6:37439398:G:A	4.51856e-05	-9.55289e-11	-1.27479
37440039	chr6:37440039:CT:C	3.44837e-05	-9.55289e-11	-1.54508
37440983	chr6:37440983:A:G	0.000147618	-9.55289e-11	-0.09094
37441252	chr6:37441252:A:G	3.43524e-05	-9.55289e-11	-1.54889
37441281	chr6:37441281:G:A	0.000123092	-9.55289e-11	-0.272635
37441351	chr6:37441351:C:T	3.60712e-05	-9.55289e-11	-1.50007
37441495	chr6:37441495:A:G	3.51094e-05	-9.55289e-11	-1.5271
37441790	chr6:37441790:G:A	0.000147546	-9.55289e-11	-0.0914233
37441858	chr6:37441858:A:C	3.63332e-05	-1.49283	-5.71999e-10
37442131	chr6:37442131:G:A	5.23755e-05	-9.55289e-11	-1.12713
37442727	chr6:37442727:T:C	8.79923e-06	-1.48123	-1.42967
37443201	chr6:37443201:C:A	4.89927e-05	-9.55289e-11	-1.19389
37444160	chr6:37444160:C:T	4.38174e-05	-9.55289e-11	-1.30553
37444751	chr6:37444751:G:A	4.86136e-05	-9.55289e-11	-1.20166
37444762	chr6:37444762:C:T	1.08366e-05	-1.16298	-1.53966
37444959	chr6:37444959:G:A	1.56342e-05	-1.11178	-1.22432
37444960	chr6:37444960:A:T	3.41829e-05	-9.55289e-11	-1.55384
37445612	chr6:37445612:C:T	3.38895e-05	-9.55289e-11	-1.56246
37445633	chr6:37445633:T:C	1.40747e-05	-1.48691	-0.954275
37445751	chr6:37445751:CCAAAGTGCTGG:C	4.52769e-05	-1.27277	-5.71999e-10
37445949	chr6:37445949:A:G	3.39948e-05	-9.55289e-11	-1.55936
37446528	chr6:37446528:A:G	4.58918e-05	-9.55289e-11	-1.25928
37446579	chr6:37446579:G:C	1.11833e-05	-1.4812	-1.18995
37447300	chr6:37447300:G:A	8.0703e-06	-1.42356	-1.57381
37447349	chr6:37447349:T:C	1.43663e-05	-1.23622	-1.18446
37447706	chr6:37447706:C:T	0.000116309	-0.329313	-5.71999e-10
37447900	chr6:37447900:C:A	8.75597e-06	-1.48041	-1.43542
37447975	chr6:37447975:C:T	3.32976e-05	-9.55289e-11	-1.58008
37448443	chr6:37448443:C:G	8.43536e-06	-1.38683	-1.5663
37449780	chr6:37449780:G:A	1.33658e-05	-1.49279	-1.00008
37450487	chr6:37450487:A:G	1.51871e-05	-1.1395	-1.22562
37450551	chr6:37450551:A:G	1.31996e-05	-1.4918	-1.01358
37450752	chr6:37450752:G:A	0.000147477	-9.55289e-11	-0.0918947
37450799	chr6:37450799:G:A	0.000122503	-9.55289e-11	-0.277431
37451165	chr6:37451165:T:C	3.91567e-05	-1.41799	-5.71999e-10
37451444	chr6:37451444:G:A	5.36888e-05	-9.55289e-11	-1.10236
37451923	chr6:37451923:G:T	4.16524e-05	-1.35621	-5.71999e-10
37452336	chr6:37452336:T:A	3.67147e-05	-9.55289e-11	-1.48239
37452373	chr6:37452373:T:C	0.000140914	-9.55289e-11	-0.137419
37452438	chr6:37452438:G:A	3.85485e-05	-9.55289e-11	-1.43365
37453378	chr6:37453378:A:G	4.27795e-05	-1.32951	-5.71999e-10
37454021	chr6:37454021:G:A	4.47008e-05	-9.55289e-11	-1.28557
37454342	chr6:37454342:C:T	2.22687e-05	-1.49332	-0.48906
37454380	chr6:37454380:T:C	4.42193e-05	-9.55289e-11	-1.2964
37454657	chr6:37454657:A:G	0.000147936	-9.55289e-11	-0.0887855
37454661	chr6:37454661:G:A	7.25165e-05	-0.801752	-5.71999e-10
37454763	chr6:37454763:T:C	3.87295e-05	-1.42896	-5.71999e-10
37454906	chr6:37454906:A:G	3.31431e-05	-9.55289e-11	-1.58473
37454980	chr6:37454980:A:G	4.20226e-05	-9.55289e-11	-1.34736
37455882	chr6:37455882:A:G	4.71987e-05	-9.55289e-11	-1.2312
37456244	chr6:37456244:C:T	3.44142e-05	-9.55289e-11	-1.5471
37456899	chr6:37456899:A:G	7.827e-05	-9.55289e-11	-0.725401
37457212	chr6:37457212:G:A	1.0937e-05	-1.45273	-1.24068
37457426	chr6:37457426:C:T	5.61075e-05	-9.55289e-11	-1.0583
37457528	chr6:37457528:A:G	1.19332e-05	-1.29754	-1.3087
37457577	chr6:37457577:A:C	0.000123182	-9.55289e-11	-0.271903
37457866	chr6:37457866:A:G	9.34409e-06	-1.39009	-1.46074
37458346	chr6:37458346:C:T	3.6882e-05	-9.55289e-11	-1.47784
37458653	chr6:37458653:T:C	3.44077e-05	-9.55289e-11	-1.54729
37459832	chr6:37459832:A:G	3.38238e-05	-9.55289e-11	-1.5644
37460040	chr6:37460040:G:A	2.51021e-05	-1.45113	-0.411478
37460157	chr6:37460157:T:C	4.43411e-05	-9.55289e-11	-1.29365
37460441	chr6:37460441:A:G	3.62076e-05	-9.55289e-11	-1.4963
37460544	chr6:37460544:A:G	3.51366e-05	-9.55289e-11	-1.52632
37460671	chr6:37460671:G:A	3.90688e-05	-9.55289e-11	-1.42024
37460801	chr6:37460801:G:A	2.01468e-05	-0.496569	-1.58595
37460996	chr6:37460996:T:G	5.16395e-05	-9.55289e-11	-1.14128
37461709	chr6:37461709:A:G	3.66856e-05	-9.55289e-11	-1.48318
37462712	chr6:37462712:G:A	9.4315e-06	-1.39398	-1.44753
37463793	chr6:37463793:T:C	3.44027e-05	-9.55289e-11	-1.54743
37463981	chr6:37463981:T:C	7.52217e-06	-1.49434	-1.57337
37464032	chr6:37464032:A:G	1.12844e-05	-1.47029	-1.19186
37464059	chr6:37464059:C:G	3.55317e-05	-9.55289e-11	-1.51514
37464271	chr6:37464271:C:T	4.10692e-05	-1.37031	-5.71999e-10
37464570	chr6:37464570:C:T	0.000147546	-9.55289e-11	-0.0914233
37465256	chr6:37465256:ACT:A	5.12077e-05	-1.14968	-5.71999e-10
37466048	chr6:37466048:G:T	5.25749e-05	-9.55289e-11	-1.12333
37466177	chr6:37466177:A:G	4.92782e-05	-9.55289e-11	-1.18808
37466332	chr6:37466332:C:T	4.94964e-05	-9.55289e-11	-1.18366
37466429	chr6:37466429:C:T	1.08591e-05	-1.2456	-1.45497
37466587	chr6:37466587:T:C	3.57023e-05	-9.55289e-11	-1.51035
37467064	chr6:37467064:G:A	3.74682e-05	-9.55289e-11	-1.46207
37467081	chr6:37467081:T:C	7.92598e-06	-1.48828	-1.52714
37467121	chr6:37467121:C:T	3.35498e-05	-9.55289e-11	-1.57254
37467272	chr6:37467272:T:C	5.01199e-05	-9.55289e-11	-1.17115
37467396	chr6:37467396:T:C	2.4206e-05	-1.4055	-0.493463
37467824	chr6:37467824:C:T	8.02637e-06	-1.42129	-1.58154
37468451	chr6:37468451:C:T	0.00053599	1.19855	-5.71999e-10
37468698	chr6:37468698:A:T	0.000151983	-9.55289e-11	-0.0617995
37468942	chr6:37468942:G:A	5.35258e-05	-9.55289e-11	-1.1054
37469511	chr6:37469511:T:C	3.563e-05	-9.55289e-11	-1.51238
37469514	chr6:37469514:T:G	3.4836e-05	-9.55289e-11	-1.53492
37470051	chr6:37470051:C:T	0.000142284	-9.55289e-11	-0.127741
37470392	chr6:37470392:C:T	3.49459e-05	-9.55289e-11	-1.53177
37470562	chr6:37470562:C:G	4.02523e-05	-1.3904	-5.71999e-10
37470991	chr6:37470991:C:T	0.000174126	-9.55289e-11	0.0742143
37471435	chr6:37471435:C:T	3.803e-05	-9.55289e-11	-1.44719
37471588	chr6:37471588:C:T	1.1681e-05	-1.4397	-1.1879
37471589	chr6:37471589:G:A	4.65433e-05	-9.55289e-11	-1.24518
37471600	chr6:37471600:A:G	3.67708e-05	-1.48086	-5.71999e-10
37471735	chr6:37471735:C:T	0.00015327	-9.55289e-11	-0.0533671
37472089	chr6:37472089:G:T	8.27103e-05	-9.55289e-11	-0.670222
37472410	chr6:37472410:T:C	5.3145e-05	-9.55289e-11	-1.11254
37472690	chr6:37472690:C:T	7.92736e-06	-1.49262	-1.52263
37472691	chr6:37472691:G:A	4.9615e-05	-1.18127	-5.71999e-10
37472872	chr6:37472872:G:A	3.82686e-05	-1.44094	-5.71999e-10
37474541	chr6:37474541:A:G	3.75366e-05	-9.55289e-11	-1.46025
37474849	chr6:37474849:G:A	3.77011e-05	-9.55289e-11	-1.45588
37476018	chr6:37476018:C:T	0.000137158	-9.55289e-11	-0.16443
37476174	chr6:37476174:G:A	2.69479e-05	-1.4245	-0.367166
37476640	chr6:37476640:TTAGA:T	4.72615e-05	-9.55289e-11	-1.22987
37476696	chr6:37476696:C:G	5.49959e-05	-9.55289e-11	-1.07831
37477037	chr6:37477037:G:A	1.82946e-05	-0.932674	-1.24629
37477087	chr6:37477087:C:T	3.51209e-05	-9.55289e-11	-1.52677
37477216	chr6:37477216:C:T	0.000304636	-9.55289e-11	0.633554
37477303	chr6:37477303:C:T	1.28642e-05	-1.434	-1.09712
37477325	chr6:37477325:C:T	1.34066e-05	-1.16717	-1.32265
37477368	chr6:37477368:C:T	3.38379e-05	-9.55289e-11	-1.56398
37477589	chr6:37477589:C:T	3.86146e-05	-9.55289e-11	-1.43194
37477972	chr6:37477972:A:G	0.000141297	-9.55289e-11	-0.134699
37478097	chr6:37478097:T:C	4.19674e-05	-9.55289e-11	-1.34867
37478127	chr6:37478127:C:T	2.86296e-05	-1.41279	-0.31833
37478285	chr6:37478285:TCA:T	1.79038e-05	-0.917353	-1.2832
37478387	chr6:37478387:C:T	8.32502e-06	-1.49434	-1.47196
37478572	chr6:37478572:C:T	3.46675e-05	-9.55289e-11	-1.53976
37478675	chr6:37478675:C:A	0.000141966	-9.55289e-11	-0.129978
37478763	chr6:37478763:G:A	5.33758e-05	-9.55289e-11	-1.10821
37479299	chr6:37479299:G:A	1.10156e-05	-1.45151	-1.23474
37479359	chr6:37479359:G:C	4.99588e-05	-9.55289e-11	-1.17437
37479518	chr6:37479518:G:A	3.32261e-05	-9.55289e-11	-1.58223
37479526	chr6:37479526:C:T	3.60026e-05	-9.55289e-11	-1.50197
37479541	chr6:37479541:C:T	4.51038e-05	-9.55289e-11	-1.2766
37479571	chr6:37479571:T:C	9.37941e-06	-1.49391	-1.35314
37479918	chr6:37479918:A:G	0.000110345	-9.55289e-11	-0.381952
37480218	chr6:37480218:C:G	1.31103e-05	-1.17796	-1.33421
37480232	chr6:37480232:C:T	3.46932e-05	-9.55289e-11	-1.53902
37480336	chr6:37480336:T:G	3.37218e-05	-9.55289e-11	-1.56742
37480337	chr6:37480337:T:G	3.36744e-05	-9.55289e-11	-1.56883
37480338	chr6:37480338:C:CCCAGAGAA	3.36744e-05	-9.55289e-11	-1.56883
37480390	chr6:37480390:GA:G	1.04116e-05	-1.32695	-1.4157
37480447	chr6:37480447:G:C	4.93113e-05	-9.55289e-11	-1.18741
37480928	chr6:37480928:G:A	4.71822e-05	-1.23155	-5.71999e-10
37480987	chr6:37480987:G:A	3.62978e-05	-1.49381	-5.71999e-10
37481033	chr6:37481033:C:T	4.47204e-05	-1.28514	-5.71999e-10
37481941	chr6:37481941:G:C	4.25023e-05	-1.33601	-5.71999e-10
37482114	chr6:37482114:T:C	1.0386e-05	-1.252	-1.4931
37482174	chr6:37482174:T:C	0.000110516	-9.55289e-11	-0.380406
37482879	chr6:37482879:C:T	4.98347e-05	-9.55289e-11	-1.17685
37483027	chr6:37483027:C:G	7.81741e-06	-1.48583	-1.54338
37483133	chr6:37483133:C:G	3.85485e-05	-9.55289e-11	-1.43365
37483331	chr6:37483331:G:A	7.76749e-06	-1.49159	-1.54403
37483335	chr6:37483335:C:T	0.000181356	-9.55289e-11	0.114899
37483746	chr6:37483746:A:G	0.000142536	-9.55289e-11	-0.125969
37483920	chr6:37483920:G:T	1.10328e-05	-1.45128	-1.23342
37483982	chr6:37483982:G:C	9.51498e-06	-1.39514	-1.43756
37484078	chr6:37484078:G:T	1.28157e-05	-1.32442	-1.21047
37484215	chr6:37484215:T:C	3.49729e-05	-9.55289e-11	-1.53099
37484349	chr6:37484349:C:T	5.25716e-05	-9.55289e-11	-1.12339
37485525	chr6:37485525:C:T	5.05797e-05	-9.55289e-11	-1.16201
37485598	chr6:37485598:G:A	4.53112e-05	-9.55289e-11	-1.27201
37485647	chr6:37485647:C:T	3.33643e-05	-9.55289e-11	-1.57808
37486015	chr6:37486015:C:G	5.03994e-05	-9.55289e-11	-1.16559
37486310	chr6:37486310:C:T	9.52509e-06	-1.27544	-1.5562
37486483	chr6:37486483:A:C	0.00011865	-9.55289e-11	-0.309389
37486683	chr6:37486683:A:G	4.51943e-05	-9.55289e-11	-1.27459
37486783	chr6:37486783:T:G	7.42432e-05	-9.55289e-11	-0.778219
37487429	chr6:37487429:C:G	3.32229e-05	-9.55289e-11	-1.58233
37487511	chr6:37487511:C:T	4.32764e-05	-1.31796	-5.71999e-10
37487585	chr6:37487585:G:A	5.48756e-05	-9.55289e-11	-1.0805
37487866	chr6:37487866:T:G	1.22713e-05	-1.29166	-1.28664
37488064	chr6:37488064:C:T	9.68724e-06	-1.3856	-1.42916
37488354	chr6:37488354:G:A	4.06936e-05	-1.3795	-5.71999e-10
37488433	chr6:37488433:C:T	4.42294e-05	-9.55289e-11	-1.29618
37489097	chr6:37489097:G:A	1.00043e-05	-1.35656	-1.42599
37489108	chr6:37489108:C:T	3.64721e-05	-1.48902	-5.71999e-10
37489256	chr6:37489256:A:AC	3.61307e-05	-0.739626	-0.758797
37489329	chr6:37489329:C:T	1.11466e-05	-1.478	-1.19643
37489844	chr6:37489844:C:A	4.43578e-05	-9.55289e-11	-1.29328
37490252	chr6:37490252:T:A	0.000145234	-9.55289e-11	-0.107222
37490830	chr6:37490830:TC:T	5.4461e-05	-1.08808	-5.71999e-10
37490898	chr6:37490898:C:T	5.8317e-05	-9.55289e-11	-1.01967
37490961	chr6:37490961:G:A	0.000144838	-9.55289e-11	-0.109948
37491045	chr6:37491045:G:A	4.97434e-05	-9.55289e-11	-1.17869
37491800	chr6:37491800:C:T	3.82546e-05	-1.4413	-5.71999e-10
37491917	chr6:37491917:C:A	3.63585e-05	-1.49214	-5.71999e-10
37492057	chr6:37492057:C:T	0.000131513	-9.55289e-11	-0.206458
37492574	chr6:37492574:C:A	9.69096e-06	-1.49425	-1.32012
37492998	chr6:37492998:T:C	4.3656e-05	-9.55289e-11	-1.30922
37493196	chr6:37493196:A:G	4.6259e-05	-9.55289e-11	-1.25131
37493242	chr6:37493242:G:A	7.87371e-06	-1.49101	-1.53102
37493325	chr6:37493325:C:T	4.39842e-05	-1.30173	-5.71999e-10
37494142	chr6:37494142:C:T	3.36286e-05	-9.55289e-11	-1.57019
37494264	chr6:37494264:C:T	1.03273e-05	-1.49229	-1.25848
37494754	chr6:37494754:C:T	4.9529e-05	-9.55289e-11	-1.18301
37494793	chr6:37494793:A:G	7.25019e-05	-0.801953	-5.71999e-10
37494940	chr6:37494940:C:T	2.47458e-05	-1.3991	-0.477813
37495026	chr6:37495026:C:T	3.84955e-05	-9.55289e-11	-1.43502
37495095	chr6:37495095:T:C	9.20389e-05	-0.563354	-5.71999e-10
37495096	chr6:37495096:G:A	3.80179e-05	-9.55289e-11	-1.44751
37495248	chr6:37495248:C:T	4.83382e-05	-1.20734	-5.71999e-10
37496393	chr6:37496393:C:T	3.75582e-05	-9.55289e-11	-1.45967
37496558	chr6:37496558:A:G	4.45901e-05	-9.55289e-11	-1.28805
37496662	chr6:37496662:G:A	0.000285951	-9.55289e-11	0.570255
37496866	chr6:37496866:G:C	5.68383e-05	-1.04535	-5.71999e-10
37496948	chr6:37496948:C:T	1.15897e-05	-1.0886	-1.54685
37497217	chr6:37497217:G:A	0.000113169	-9.55289e-11	-0.356681
37497278	chr6:37497278:G:A	4.95812e-05	-9.55289e-11	-1.18195
37498043	chr6:37498043:T:C	9.85464e-06	-1.39893	-1.3987
37498140	chr6:37498140:T:C	1.18041e-05	-1.49428	-1.12284
37498456	chr6:37498456:A:G	1.69315e-05	-1.04234	-1.21405
37498600	chr6:37498600:C:T	3.32109e-05	-9.55289e-11	-1.58269
37498838	chr6:37498838:C:T	1.06199e-05	-1.27744	-1.44539
37499558	chr6:37499558:G:A	1.00074e-05	-1.205	-1.57724
37499760	chr6:37499760:C:T	8.46578e-05	-9.55289e-11	-0.646949
37501300	chr6:37501300:C:T	3.46248e-05	-9.55289e-11	-1.541
37501340	chr6:37501340:C:G	3.51089e-05	-9.55289e-11	-1.52711
37501614	chr6:37501614:C:T	3.43855e-05	-9.55289e-11	-1.54793
37502008	chr6:37502008:T:A	5.76655e-05	-9.55289e-11	-1.03091
37502792	chr6:37502792:C:G	1.06182e-05	-1.15932	-1.56368
37503235	chr6:37503235:C:G	3.96352e-05	-1.40585	-5.71999e-10
37503321	chr6:37503321:G:A	7.02159e-05	-9.55289e-11	-0.83399
37503380	chr6:37503380:AT:A	1.36625e-05	-1.4942	-0.976709
37504724	chr6:37504724:C:G	1.31136e-05	-1.49389	-1.01802
37505299	chr6:37505299:A:G	4.07078e-05	-9.55289e-11	-1.37915
37505422	chr6:37505422:C:T	1.2341e-05	-1.30106	-1.27158
37505853	chr6:37505853:C:T	3.70912e-05	-9.55289e-11	-1.47219
37506048	chr6:37506048:C:A	3.7331e-05	-9.55289e-11	-1.46574
37506245	chr6:37506245:A:C	1.59766e-05	-1.44405	-0.87039
37506335	chr6:37506335:G:A	0.000126633	-9.55289e-11	-0.244271
37506421	chr6:37506421:G:A	1.04768e-05	-1.18933	-1.54707
37506782	chr6:37506782:A:G	7.5964e-06	-1.49283	-1.56506
37506799	chr6:37506799:T:C	1.3762e-05	-1.45121	-1.01245
37507015	chr6:37507015:T:C	3.31589e-05	-9.55289e-11	-1.58426
37507099	chr6:37507099:A:G	7.42672e-06	-1.49421	-1.58627
37507297	chr6:37507297:A:G	8.05903e-05	-9.55289e-11	-0.696188
37507413	chr6:37507413:C:A	1.61156e-05	-1.49407	-0.811706
37507427	chr6:37507427:T:C	3.50155e-05	-9.55289e-11	-1.52978
37507467	chr6:37507467:C:T	0.000244898	-9.55289e-11	0.415278
37507498	chr6:37507498:A:T	7.7712e-06	-1.4881	-1.54704
37508830	chr6:37508830:C:T	0.000324281	-9.55289e-11	0.696046
37509224	chr6:37509224:C:A	1.39423e-05	-1.40007	-1.05057
37509338	chr6:37509338:G:A	1.43471e-05	-1.49066	-0.931362
37509486	chr6:37509486:T:C	9.91508e-06	-1.45429	-1.33722
37510014	chr6:37510014:T:C	6.11986e-05	-9.55289e-11	-0.97144
37510627	chr6:37510627:GA:G	1.38423e-05	-0.921415	-1.53642
37510895	chr6:37510895:T:G	2.51651e-05	-0.594734	-1.26538
37510908	chr6:37510908:A:T	1.82256e-05	-0.798922	-1.38382
37511191	chr6:37511191:T:A	6.95725e-05	-0.843196	-5.71999e-10
37511365	chr6:37511365:C:T	4.05725e-05	-9.55289e-11	-1.38247
37511503	chr6:37511503:CACA:C	3.4265e-05	-9.55289e-11	-1.55144
37511820	chr6:37511820:G:T	3.31162e-05	-9.55289e-11	-1.58554
37511914	chr6:37511914:C:T	3.31162e-05	-9.55289e-11	-1.58554
37512077	chr6:37512077:A:G	1.16387e-05	-1.42233	-1.2089
37512186	chr6:37512186:C:T	3.68294e-05	-9.55289e-11	-1.47927
37512196	chr6:37512196:G:A	1.50985e-05	-1.0677	-1.30327
37512407	chr6:37512407:C:T	5.62953e-05	-9.55289e-11	-1.05495
37512415	chr6:37512415:GT:G	9.96183e-06	-1.28614	-1.50067
37512616	chr6:37512616:A:G	1.04661e-05	-1.24651	-1.49092
37512628	chr6:37512628:C:T	1.02617e-05	-1.26733	-1.48982
37512729	chr6:37512729:G:A	3.63983e-05	-9.55289e-11	-1.49104
37512828	chr6:37512828:T:C	1.06078e-05	-1.1771	-1.54688
37512907	chr6:37512907:T:C	1.07657e-05	-1.15517	-1.55403
37513096	chr6:37513096:C:G	4.51347e-05	-9.55289e-11	-1.27591
37513110	chr6:37513110:T:C	1.05656e-05	-1.16729	-1.56067
37513274	chr6:37513274:G:C	3.77983e-05	-9.55289e-11	-1.4533
37513337	chr6:37513337:C:T	5.26235e-05	-9.55289e-11	-1.1224
37513373	chr6:37513373:C:T	5.23209e-05	-9.55289e-11	-1.12817
37513408	chr6:37513408:G:C	4.12869e-05	-9.55289e-11	-1.36502
37513422	chr6:37513422:A:G	1.10806e-05	-1.22209	-1.45828
37513549	chr6:37513549:A:G	7.99496e-05	-9.55289e-11	-0.704169
37513568	chr6:37513568:G:A	9.97969e-06	-1.35642	-1.4286
37513572	chr6:37513572:CAG:C	4.61878e-05	-9.55289e-11	-1.25285
37513661	chr6:37513661:C:T	1.03686e-05	-1.18334	-1.56345
37513747	chr6:37513747:G:C	6.03245e-05	-9.55289e-11	-0.985826
37513983	chr6:37513983:A:G	1.02269e-05	-1.19946	-1.56109
37514323	chr6:37514323:C:T	1.03969e-05	-1.18805	-1.55601
37514562	chr6:37514562:A:G	3.33824e-05	-9.55289e-11	-1.57754
37514928	chr6:37514928:C:T	3.32347e-05	-9.55289e-11	-1.58197
37515095	chr6:37515095:C:T	1.02415e-05	-1.17973	-1.57939
37515158	chr6:37515158:C:A	3.66067e-05	-9.55289e-11	-1.48533
37515166	chr6:37515166:C:T	3.33197e-05	-9.55289e-11	-1.57942
37515333	chr6:37515333:T:C	1.12011e-05	-1.0924	-1.57715
37515366	chr6:37515366:A:G	8.5804e-06	-1.35133	-1.58476
37515421	chr6:37515421:G:A	1.10621e-05	-1.1053	-1.57674
37515519	chr6:37515519:C:T	8.14046e-06	-1.43085	-1.55787
37515759	chr6:37515759:G:A	7.62309e-06	-1.47443	-1.57995
37515819	chr6:37515819:C:T	3.97658e-05	-9.55289e-11	-1.40256
37515844	chr6:37515844:T:G	1.08802e-05	-1.14067	-1.55795
37515937	chr6:37515937:C:T	1.15175e-05	-1.06602	-1.57568
37516016	chr6:37516016:C:T	0.00142028	-9.55289e-11	2.17305
37516032	chr6:37516032:A:G	1.10968e-05	-1.13055	-1.54836
37516327	chr6:37516327:A:G	1.46673e-05	-1.01733	-1.38261
37516335	chr6:37516335:A:G	1.44305e-05	-0.919057	-1.49717
37516438	chr6:37516438:G:T	1.67721e-05	-0.979708	-1.28614
37516579	chr6:37516579:G:A	5.30791e-05	-9.55289e-11	-1.11378
37516922	chr6:37516922:C:G	9.21734e-06	-1.37008	-1.4944
37516953	chr6:37516953:G:A	9.83753e-06	-1.22908	-1.57028
37517014	chr6:37517014:T:C	9.94378e-06	-1.29295	-1.49567
37517072	chr6:37517072:C:T	2.05069e-05	-1.45136	-0.613443
37517143	chr6:37517143:C:G	3.71542e-05	-1.47049	-5.71999e-10
37517194	chr6:37517194:A:C	8.66992e-06	-1.39183	-1.53388
37517240	chr6:37517240:GA:G	8.79897e-06	-1.3792	-1.53173
37517283	chr6:37517283:C:A	3.45846e-05	-9.55289e-11	-1.54216
37517403	chr6:37517403:G:A	3.53349e-05	-9.55289e-11	-1.52069
37517708	chr6:37517708:A:G	8.77018e-06	-1.38504	-1.52916
37517963	chr6:37517963:G:A	5.04316e-05	-9.55289e-11	-1.16495
37518040	chr6:37518040:C:T	5.66176e-05	-9.55289e-11	-1.04925
37518276	chr6:37518276:G:A	3.85463e-05	0.0100736	-1.44378
37518369	chr6:37518369:T:C	9.21051e-06	-1.32913	-1.53609
37518475	chr6:37518475:G:A	3.51092e-05	-9.55289e-11	-1.5271
37518534	chr6:37518534:A:G	9.16069e-06	-1.3833	-1.48734
37518594	chr6:37518594:C:T	8.76367e-06	-1.3294	-1.58555
37518688	chr6:37518688:C:T	0.000119642	-9.55289e-11	-0.301065
37518863	chr6:37518863:G:A	5.31675e-05	-9.55289e-11	-1.11212
37518918	chr6:37518918:T:C	8.43838e-06	-1.37248	-1.5803
37518974	chr6:37518974:A:G	4.92136e-05	-9.55289e-11	-1.1894
37519268	chr6:37519268:T:C	8.36402e-06	-1.3816	-1.58003
37519300	chr6:37519300:G:T	8.3681e-06	-1.38108	-1.58006
37519346	chr6:37519346:C:G	7.77178e-06	-1.45134	-1.58373
37519385	chr6:37519385:A:G	9.27058e-06	-1.3562	-1.50252
37519564	chr6:37519564:T:C	9.30026e-06	-1.36325	-1.49227
37519638	chr6:37519638:T:A	8.94654e-05	-9.55289e-11	-0.591713
37519898	chr6:37519898:T:C	9.27582e-06	-1.3536	-1.50456
37519946	chr6:37519946:G:A	1.04507e-05	-1.27107	-1.46783
37519975	chr6:37519975:A:T	8.0151e-06	-1.42041	-1.58382
37519994	chr6:37519994:G:A	8.96361e-06	-1.42075	-1.47164
37520225	chr6:37520225:C:A	1.00502e-05	-1.23201	-1.54597
37520340	chr6:37520340:A:T	1.00387e-05	-1.1938	-1.58532
37520395	chr6:37520395:G:A	1.42581e-05	-1.31543	-1.1128
37520545	chr6:37520545:T:A	0.000131798	-9.55289e-11	-0.204298
37520590	chr6:37520590:C:T	7.57026e-05	-9.55289e-11	-0.758752
37520699	chr6:37520699:C:T	8.71248e-06	-1.37508	-1.54573
37520729	chr6:37520729:T:C	4.71601e-05	-9.55289e-11	-1.23202
37520798	chr6:37520798:G:A	4.3639e-05	-9.55289e-11	-1.30961
37520846	chr6:37520846:C:T	4.51221e-05	-9.55289e-11	-1.27619
37520967	chr6:37520967:A:T	3.51849e-05	-9.55289e-11	-1.52495
37521099	chr6:37521099:C:T	6.65133e-05	-9.55289e-11	-0.888164
37521219	chr6:37521219:T:G	3.54532e-05	-0.0817932	-1.43556
37521613	chr6:37521613:C:T	0.000489026	1.10685	-5.71999e-10
37521629	chr6:37521629:A:G	0.000138479	-9.55289e-11	-0.154848
37521711	chr6:37521711:G:A	7.56063e-06	-1.4806	-1.58201
37521827	chr6:37521827:T:C	3.83743e-05	-1.43818	-5.71999e-10
37522294	chr6:37522294:G:A	7.54835e-05	-9.55289e-11	-0.761651
37522327	chr6:37522327:C:G	7.46873e-05	-9.55289e-11	-0.772255
37522636	chr6:37522636:G:A	4.36709e-05	-9.55289e-11	-1.30888
37522734	chr6:37522734:G:C	9.32323e-05	-9.55289e-11	-0.550471
37522755	chr6:37522755:A:G	7.9423e-06	-1.43709	-1.57627
37523661	chr6:37523661:G:C	8.16095e-05	-9.55289e-11	-0.68362
37523740	chr6:37523740:C:T	0.00143451	-9.55289e-11	2.18301
37523776	chr6:37523776:C:T	3.54749e-05	-9.55289e-11	-1.51674
37523993	chr6:37523993:C:T	8.10782e-05	-9.55289e-11	-0.690151
37524282	chr6:37524282:G:A	0.000177599	-9.55289e-11	0.0939636
37524642	chr6:37524642:G:A	3.62977e-05	-1.49381	-5.71999e-10
37524656	chr6:37524656:C:T	1.04771e-05	-1.49263	-1.24374
37524768	chr6:37524768:T:A	4.35281e-05	-9.55289e-11	-1.31216
37525021	chr6:37525021:T:C	9.72916e-06	-1.22416	-1.58627
37525178	chr6:37525178:C:T	9.90345e-05	-9.55289e-11	-0.490097
37525677	chr6:37525677:G:A	7.9686e-06	-1.48326	-1.52679
37525786	chr6:37525786:T:G	7.11222e-05	-0.821166	-5.71999e-10
37525826	chr6:37525826:G:A	7.51184e-06	-1.48307	-1.58602
37525875	chr6:37525875:G:A	6.82771e-05	-9.55289e-11	-0.861992
37525885	chr6:37525885:T:A	1.49313e-05	-1.17226	-1.20985
37525892	chr6:37525892:A:G	8.66322e-05	-9.55289e-11	-0.623894
37525962	chr6:37525962:C:T	8.92009e-05	-9.55289e-11	-0.594674
37526250	chr6:37526250:A:T	5.86838e-05	-9.55289e-11	-1.0134
37526532	chr6:37526532:G:A	1.20567e-05	-1.20465	-1.39129
37526629	chr6:37526629:T:C	3.87357e-05	-1.4288	-5.71999e-10
37526674	chr6:37526674:C:T	0.00145425	-9.55289e-11	2.19668
37526767	chr6:37526767:C:T	7.70421e-06	-1.45852	-1.58528
37526901	chr6:37526901:C:T	4.07098e-05	-1.3791	-5.71999e-10
37526927	chr6:37526927:T:C	5.47689e-05	-9.55289e-11	-1.08244
37526943	chr6:37526943:G:A	2.0678e-05	-0.549309	-1.50719
37527016	chr6:37527016:G:A	4.69433e-05	-1.23663	-5.71999e-10
37527618	chr6:37527618:T:G	1.33477e-05	-1.23934	-1.25488
37527721	chr6:37527721:C:A	8.7907e-05	-9.55289e-11	-0.609286
37528007	chr6:37528007:C:A	3.63588e-05	-1.49213	-5.71999e-10
37528411	chr6:37528411:C:T	6.56744e-05	-9.55289e-11	-0.900856
37528515	chr6:37528515:A:C	1.27483e-05	-1.17047	-1.3697
37529039	chr6:37529039:G:A	3.61792e-05	-9.55289e-11	-1.49708
37529102	chr6:37529102:C:G	8.49517e-06	-1.4284	-1.51767
37529197	chr6:37529197:A:G	3.52724e-05	-9.55289e-11	-1.52246
37529387	chr6:37529387:A:G	3.60856e-05	-9.55289e-11	-1.49967
37529573	chr6:37529573:C:T	7.5121e-06	-1.4828	-1.58625
37529589	chr6:37529589:C:A	1.35308e-05	-1.37518	-1.10542
37529592	chr6:37529592:C:T	8.48751e-06	-1.48187	-1.4651
37529646	chr6:37529646:G:T	8.08884e-06	-1.47727	-1.51781
37529735	chr6:37529735:A:G	3.63248e-05	-1.49307	-5.71999e-10
37529980	chr6:37529980:C:T	4.76747e-05	-9.55289e-11	-1.22116
37530136	chr6:37530136:G:A	4.5264e-05	-9.55289e-11	-1.27305
37530231	chr6:37530231:G:A	7.5188e-06	-1.49425	-1.57391
37530293	chr6:37530293:G:A	7.62956e-06	-1.49426	-1.55928
37530645	chr6:37530645:C:A	7.77702e-06	-1.4943	-1.54009
37530844	chr6:37530844:G:A	1.13399e-05	-1.48864	-1.1686
37531103	chr6:37531103:G:A	9.77341e-05	-9.55289e-11	-0.503315
37531208	chr6:37531208:A:G	0.00197465	-9.55289e-11	2.50258
37531678	chr6:37531678:G:A	3.73884e-05	-9.55289e-11	-1.46421
37532066	chr6:37532066:G:A	1.42067e-05	-0.84869	-1.58316
37532497	chr6:37532497:G:A	3.64051e-05	-1.49086	-5.71999e-10
37532544	chr6:37532544:T:C	3.75875e-05	-9.55289e-11	-1.45889
37532764	chr6:37532764:G:A	4.05147e-05	-9.55289e-11	-1.3839
37532778	chr6:37532778:G:C	4.56108e-05	-9.55289e-11	-1.26542
37532805	chr6:37532805:G:C	1.36081e-05	-1.46793	-1.00697
37532984	chr6:37532984:C:G	7.634e-05	-0.750368	-5.71999e-10
37533158	chr6:37533158:C:T	7.05504e-05	-0.829238	-5.71999e-10
37533159	chr6:37533159:G:A	3.95948e-05	-9.55289e-11	-1.40687
37533536	chr6:37533536:C:G	1.08182e-05	-1.24183	-1.46251
37534090	chr6:37534090:A:G	3.50251e-05	-0.562919	-0.96658
37534566	chr6:37534566:C:T	4.44697e-05	-1.29076	-5.71999e-10
37534809	chr6:37534809:C:A	8.44209e-06	-1.3669	-1.58543
37535093	chr6:37535093:C:T	3.55003e-05	-9.55289e-11	-1.51602
37535457	chr6:37535457:C:T	1.12497e-05	-1.11282	-1.55241
37536087	chr6:37536087:T:C	3.63008e-05	-9.55289e-11	-1.49373
37536105	chr6:37536105:C:T	6.80896e-05	-9.55289e-11	-0.864741
37536182	chr6:37536182:C:A	6.77207e-05	-9.55289e-11	-0.870174
37536231	chr6:37536231:C:T	4.64124e-05	-9.55289e-11	-1.248
37536260	chr6:37536260:T:C	7.69266e-05	-1.21763	0.474918
37536429	chr6:37536429:C:T	1.26185e-05	-1.02967	-1.52073
37536642	chr6:37536642:C:CAG	1.03462e-05	-1.16789	-1.58106
37536731	chr6:37536731:C:T	3.34645e-05	-1.19488	-0.380196
37536778	chr6:37536778:G:A	2.39081e-05	-1.36621	-0.545132
37536961	chr6:37536961:G:A	0.000124656	-9.55289e-11	-0.26001
37537257	chr6:37537257:T:C	3.4993e-05	-9.55289e-11	-1.53042
37537717	chr6:37537717:G:A	3.64131e-05	-1.04264	-0.447997
37537920	chr6:37537920:T:C	3.64584e-05	-1.48939	-5.71999e-10
37538269	chr6:37538269:C:T	6.01986e-05	-0.987916	-5.71999e-10
37538508	chr6:37538508:C:A	3.5534e-05	-1.10344	-0.411641
37538526	chr6:37538526:G:T	3.39361e-05	-9.55289e-11	-1.56109
37538639	chr6:37538639:T:C	1.05499e-05	-1.15241	-1.57704
37538962	chr6:37538962:C:G	3.6341e-05	-1.49262	-5.71999e-10
37538998	chr6:37538998:C:T	3.71267e-05	-1.47123	-5.71999e-10
37539151	chr6:37539151:G:A	2.77824e-05	-0.179223	-1.58194
37539375	chr6:37539375:T:C	4.69011e-05	-9.55289e-11	-1.23753
37539679	chr6:37539679:G:A	3.30917e-05	-9.55289e-11	-1.58628
37540299	chr6:37540299:T:C	1.05013e-05	-1.15189	-1.58218
37540303	chr6:37540303:G:A	2.86939e-05	-1.16215	-0.566732
37540330	chr6:37540330:C:T	2.5466e-05	-1.21902	-0.629205
37540483	chr6:37540483:A:G	3.45886e-05	-9.55289e-11	-1.54204
37540599	chr6:37540599:C:A	3.707e-05	-1.47276	-5.71999e-10
37540600	chr6:37540600:A:C	3.70728e-05	-1.47268	-5.71999e-10
37540809	chr6:37540809:C:T	1.05686e-05	-1.14196	-1.58572
37540853	chr6:37540853:G:A	1.48524e-05	-1.16987	-1.21753
37540918	chr6:37540918:T:G	3.68408e-05	-9.55289e-11	-1.47896
37541038	chr6:37541038:G:A	5.90093e-05	-9.55289e-11	-1.00787
37541043	chr6:37541043:G:A	3.68079e-05	-1.47985	-5.71999e-10
37541224	chr6:37541224:T:C	1.61569e-05	-0.730195	-1.57302
37541769	chr6:37541769:G:T	0.000108625	-9.55289e-11	-0.397664
37541852	chr6:37541852:T:C	1.31038e-05	-1.33266	-1.18
37542230	chr6:37542230:T:C	1.21429e-05	-1.36516	-1.22366
37542385	chr6:37542385:T:C	2.15233e-05	-1.40409	-0.612336
37542421	chr6:37542421:T:C	1.20302e-05	-1.3116	-1.28654
37542568	chr6:37542568:C:A	1.16517e-05	-1.31714	-1.31298
37543138	chr6:37543138:C:A	1.60766e-05	-1.40184	-0.906359
37543181	chr6:37543181:G:A	9.76878e-05	-9.55289e-11	-0.503788
37543464	chr6:37543464:G:A	8.55985e-06	-1.35365	-1.58483
37543903	chr6:37543903:G:C	8.13034e-05	-9.55289e-11	-0.687377
37543912	chr6:37543912:T:A	3.38776e-05	-9.55289e-11	-1.56281
37543956	chr6:37543956:G:T	3.33626e-05	-9.55289e-11	-1.57813
37544227	chr6:37544227:A:G	1.01548e-05	-1.37021	-1.39741
37544378	chr6:37544378:C:T	3.7415e-05	-1.46349	-5.71999e-10
37544379	chr6:37544379:G:A	7.90326e-06	-1.44089	-1.5774
37544467	chr6:37544467:A:T	1.72615e-05	-1.36641	-0.87068
37544562	chr6:37544562:T:C	3.89193e-05	-9.55289e-11	-1.42408
37544738	chr6:37544738:C:CTGT	3.76578e-05	-1.45702	-5.71999e-10
37545261	chr6:37545261:G:A	1.74873e-05	-1.33753	-0.886559
37545384	chr6:37545384:C:T	1.7971e-05	-1.33792	-0.85889
37545400	chr6:37545400:A:G	3.85483e-05	-1.43365	-5.71999e-10
37545477	chr6:37545477:C:T	1.80119e-05	-1.34121	-0.853323
37545906	chr6:37545906:G:A	3.82081e-05	-9.55289e-11	-1.44252
37545935	chr6:37545935:C:A	1.18996e-05	-1.37735	-1.2317
37546169	chr6:37546169:A:G	1.95024e-05	-1.20329	-0.911743
37546327	chr6:37546327:G:T	6.75162e-05	0.370169	-1.24337
37546474	chr6:37546474:G:C	3.65949e-05	-1.48566	-5.71999e-10
37547052	chr6:37547052:G:A	0.000452431	-9.55289e-11	1.02907
37547185	chr6:37547185:C:T	0.000605529	-9.55289e-11	1.32054
37547205	chr6:37547205:T:G	0.00147887	-9.55289e-11	2.21347
37547362	chr6:37547362:A:G	1.7145e-05	-1.3186	-0.925257
37547410	chr6:37547410:A:G	3.6373e-05	-1.49174	-5.71999e-10
37547466	chr6:37547466:G:A	9.57852e-06	-1.49067	-1.33537
37547554	chr6:37547554:C:G	9.97861e-06	-1.33745	-1.44767
37547717	chr6:37547717:G:A	1.37922e-05	-1.2115	-1.24997
37547820	chr6:37547820:A:C	0.000145668	-9.55289e-11	-0.104232
37548177	chr6:37548177:C:T	4.02173e-05	-9.55289e-11	-1.39127
37548215	chr6:37548215:A:G	0.000190562	-9.55289e-11	0.164411
37548745	chr6:37548745:A:G	2.20537e-05	-0.408903	-1.58318
37548822	chr6:37548822:C:T	0.000127926	-9.55289e-11	-0.234114
37548948	chr6:37548948:C:T	4.62996e-05	-1.25043	-5.71999e-10
37548988	chr6:37548988:G:T	7.50984e-05	-0.766766	-5.71999e-10
37549709	chr6:37549709:A:G	1.38891e-05	-1.18884	-1.26562
37550094	chr6:37550094:C:T	0.000752153	-9.55289e-11	1.53737
37550095	chr6:37550095:G:A	1.54334e-05	-1.17798	-1.17105
37550194	chr6:37550194:C:T	0.000152529	-9.55289e-11	-0.0582079
37550307	chr6:37550307:T:C	9.93124e-06	-1.45571	-1.33417
37550405	chr6:37550405:C:T	8.1627e-06	-1.44794	-1.53805
37550465	chr6:37550465:C:T	1.33078e-05	-1.23725	-1.25996
37550689	chr6:37550689:G:A	3.4896e-05	-0.0893031	-1.44389
37550793	chr6:37550793:G:A	7.42698e-06	-1.49418	-1.58627
37551058	chr6:37551058:C:T	1.2259e-05	-1.44714	-1.13217
37551426	chr6:37551426:C:T	4.12433e-05	-1.36608	-5.71999e-10
37551596	chr6:37551596:C:T	1.03857e-05	-1.41016	-1.33498
37551597	chr6:37551597:G:A	6.49473e-05	-9.55289e-11	-0.911989
37551624	chr6:37551624:G:A	1.8447e-05	-1.45353	-0.717129
37551892	chr6:37551892:AAGG:A	2.03755e-05	-0.66414	-1.40709
37552190	chr6:37552190:CA:C	4.62246e-05	-0.146088	-1.10596
37552377	chr6:37552377:G:A	3.91482e-05	-1.41821	-5.71999e-10
37552494	chr6:37552494:C:T	3.63205e-05	-1.49318	-5.71999e-10
37552877	chr6:37552877:G:A	3.35848e-05	-9.55289e-11	-1.57149
37552968	chr6:37552968:G:A	0.000257	-9.55289e-11	0.463509
37552998	chr6:37552998:G:C	3.39704e-05	-9.55289e-11	-1.56008
37553011	chr6:37553011:C:T	8.27815e-05	0.885123	-1.55448
37553130	chr6:37553130:C:T	3.30925e-05	-9.55289e-11	-1.58626
37553144	chr6:37553144:T:A	3.66214e-05	-9.55289e-11	-1.48493
37553213	chr6:37553213:A:G	3.31201e-05	-9.55289e-11	-1.58543
37553459	chr6:37553459:G:T	3.37979e-05	-9.55289e-11	-1.56517
37553668	chr6:37553668:G:T	3.86083e-05	-9.55289e-11	-1.4321
37553734	chr6:37553734:G:A	0.00216563	3.39562	-0.800715
37553934	chr6:37553934:T:TA	3.61142e-05	-9.55289e-11	-1.49888
37553988	chr6:37553988:T:G	1.25164e-05	-1.4755	-1.08303
37554081	chr6:37554081:C:T	3.56952e-05	-9.55289e-11	-1.51055
37554543	chr6:37554543:T:C	1.44048e-05	-1.45848	-0.959523
37554675	chr6:37554675:C:T	4.52094e-05	-9.55289e-11	-1.27426
37555190	chr6:37555190:T:C	8.18617e-06	-1.40169	-1.58143
37555648	chr6:37555648:G:T	3.99763e-05	-1.39728	-5.71999e-10
37555734	chr6:37555734:A:C	4.27795e-05	-9.55289e-11	-1.32951
37555749	chr6:37555749:C:T	1.34095e-05	-1.22553	-1.26407
37555799	chr6:37555799:C:T	0.000125431	-9.55289e-11	-0.253806
37556030	chr6:37556030:G:A	0.000509887	-9.55289e-11	1.14862
37556435	chr6:37556435:T:C	3.31179e-05	-9.55289e-11	-1.58549
37556680	chr6:37556680:C:T	3.62306e-05	-9.55289e-11	-1.49566
37556918	chr6:37556918:G:A	0.00137097	2.13771	-5.71999e-10
37557210	chr6:37557210:A:G	1.59036e-05	-1.44739	-0.871625
37557373	chr6:37557373:G:A	0.00117134	-9.55289e-11	1.98034
37557436	chr6:37557436:T:C	3.94465e-05	-9.55289e-11	-1.41062
37557462	chr6:37557462:C:T	2.62101e-05	-1.45024	-0.369183
37557484	chr6:37557484:C:T	8.20349e-05	-9.55289e-11	-0.67842
37557621	chr6:37557621:T:C	1.91388e-05	-0.573912	-1.55993
37557696	chr6:37557696:C:T	3.60847e-05	-9.55289e-11	-1.4997
37558248	chr6:37558248:G:A	1.67254e-05	-0.716521	-1.55212
37558444	chr6:37558444:G:A	1.68176e-05	-0.695977	-1.56716
37558448	chr6:37558448:A:G	1.25108e-05	-1.44392	-1.11506
37558610	chr6:37558610:T:G	4.47078e-05	-9.55289e-11	-1.28542
37558784	chr6:37558784:C:T	0.000255125	1.44367	-0.987482
37559045	chr6:37559045:T:C	1.88787e-05	-0.562187	-1.58534
37559098	chr6:37559098:T:C	0.000170661	-9.55289e-11	0.0541124
37559319	chr6:37559319:C:T	3.33343e-05	-1.48081	-0.0981712
37559610	chr6:37559610:G:A	0.000148989	1.48079	-1.56248
37559722	chr6:37559722:G:T	1.91865e-05	-0.689036	-1.44232
37559982	chr6:37559982:C:T	4.46459e-05	-1.2868	-5.71999e-10
37560001	chr6:37560001:T:C	1.74403e-05	-0.6405	-1.58628
37560016	chr6:37560016:G:C	1.19118e-05	-1.48786	-1.12018
37560201	chr6:37560201:A:G	2.18182e-05	-0.44675	-1.55607
37560277	chr6:37560277:A:G	3.80072e-05	-9.55289e-11	-1.44779
37560316	chr6:37560316:A:G	2.29168e-05	-1.4751	-0.478591
37560682	chr6:37560682:C:T	4.39073e-05	-9.55289e-11	-1.30348
37560693	chr6:37560693:T:C	8.06636e-06	-1.48396	-1.51391
37560712	chr6:37560712:T:A	4.2821e-05	-9.55289e-11	-1.32854
37560829	chr6:37560829:C:T	5.03631e-05	-9.55289e-11	-1.16631
37561023	chr6:37561023:A:G	4.58495e-05	-9.55289e-11	-1.2602
37561191	chr6:37561191:C:T	6.04488e-05	-9.55289e-11	-0.983769
37561207	chr6:37561207:A:G	1.55189e-05	-1.49435	-0.84916
37561497	chr6:37561497:C:T	6.58558e-05	-9.55289e-11	-0.898099
37561521	chr6:37561521:G:A	6.94636e-05	-9.55289e-11	-0.844762
37561564	chr6:37561564:G:C	3.3471e-05	-9.55289e-11	-1.57489
37561757	chr6:37561757:G:T	3.38792e-05	-9.55289e-11	-1.56276
37562017	chr6:37562017:C:A	2.45017e-05	-1.49389	-0.392933
37562058	chr6:37562058:C:T	2.25119e-05	-1.49304	-0.478484
37562076	chr6:37562076:C:T	0.000143788	-9.55289e-11	-0.117227
37562158	chr6:37562158:T:C	5.69872e-05	-9.55289e-11	-1.04274
37562469	chr6:37562469:G:C	4.56694e-05	-1.26414	-5.71999e-10
37562494	chr6:37562494:G:A	5.6154e-05	-9.55289e-11	-1.05747
37562542	chr6:37562542:T:C	2.44216e-05	-1.49348	-0.396621
37562679	chr6:37562679:T:C	2.38605e-05	-1.4883	-0.425036
37562770	chr6:37562770:G:A	3.50656e-05	-9.55289e-11	-1.52835
37562781	chr6:37562781:C:T	6.66933e-05	-9.55289e-11	-0.885461
37563012	chr6:37563012:C:T	6.7367e-05	-1.06672	0.19131
37563075	chr6:37563075:C:T	3.84205e-05	-9.55289e-11	-1.43697
37563477	chr6:37563477:C:T	7.81369e-06	-1.44469	-1.585
37563922	chr6:37563922:G:A	4.16377e-05	-1.35656	-5.71999e-10
37564047	chr6:37564047:G:A	7.99128e-06	-1.43326	-1.57396
37564327	chr6:37564327:G:A	4.02354e-05	-1.3948	0.00397807
37564376	chr6:37564376:C:T	1.45785e-05	-1.48965	-0.916368
37564708	chr6:37564708:G:A	4.47896e-05	-9.55289e-11	-1.28359
37564773	chr6:37564773:TC:T	0.000111146	1.20997	-1.58469
37564940	chr6:37564940:C:T	0.000247746	-9.55289e-11	0.426839
37564951	chr6:37564951:C:T	0.000104164	0.198566	-0.638167
37564978	chr6:37564978:C:A	5.09172e-05	-9.55289e-11	-1.15537
37565254	chr6:37565254:A:G	1.18441e-05	-1.40532	-1.20842
37565286	chr6:37565286:G:T	9.09875e-05	0.130589	-0.705432
37565426	chr6:37565426:G:A	4.1354e-05	-9.55289e-11	-1.3634
37565518	chr6:37565518:G:A	1.3621e-05	-0.926649	-1.5473
37565653	chr6:37565653:C:T	3.58286e-05	-9.55289e-11	-1.50682
37566021	chr6:37566021:C:T	5.17859e-05	-9.55289e-11	-1.13845
37566104	chr6:37566104:C:G	3.32591e-05	-9.55289e-11	-1.58124
37566140	chr6:37566140:T:G	3.77225e-05	-9.55289e-11	-1.45531
37566146	chr6:37566146:C:A	3.65333e-05	-1.48734	-5.71999e-10
37566620	chr6:37566620:C:A	3.96311e-05	-1.40595	-5.71999e-10
37566662	chr6:37566662:C:T	4.61295e-05	-9.55289e-11	-1.25411
37566764	chr6:37566764:C:T	3.66541e-05	-9.55289e-11	-1.48404
37567166	chr6:37567166:T:C	1.05576e-05	-1.46398	-1.26474
37567516	chr6:37567516:A:G	0.000132377	0.544356	-0.744267
37567763	chr6:37567763:C:T	1.23706e-05	-1.35522	-1.21502
37567808	chr6:37567808:G:A	4.93278e-05	-9.55289e-11	-1.18708
37567912	chr6:37567912:C:T	4.97769e-05	-9.55289e-11	-1.17801
37567954	chr6:37567954:A:C	3.70912e-05	-9.55289e-11	-1.47219
37568345	chr6:37568345:T:C	1.23015e-05	-1.39749	-1.17835
37569061	chr6:37569061:A:G	4.72405e-05	-9.55289e-11	-1.23031
37569149	chr6:37569149:G:A	0.000128338	1.2685	-1.4994
37569170	chr6:37569170:G:C	7.80413e-05	-1.48757	0.759246
37569311	chr6:37569311:A:G	3.37676e-05	-9.55289e-11	-1.56606
37569737	chr6:37569737:G:A	3.429e-05	-9.55289e-11	-1.55071
37569819	chr6:37569819:C:T	3.43055e-05	-9.55289e-11	-1.55026
37570019	chr6:37570019:T:C	6.53719e-05	-9.55289e-11	-0.905472
37570338	chr6:37570338:G:T	3.52967e-05	-9.55289e-11	-1.52178
37570412	chr6:37570412:C:T	4.56286e-05	-9.55289e-11	-1.26503
37570753	chr6:37570753:C:T	6.16734e-05	-1.48813	0.524413
37571609	chr6:37571609:C:T	8.76212e-05	-1.4878	0.87526
37571706	chr6:37571706:C:T	1.31805e-05	-1.36007	-1.14676
37571915	chr6:37571915:T:C	4.57031e-05	-9.55289e-11	-1.2634
37572159	chr6:37572159:T:C	3.65534e-05	-9.55289e-11	-1.48679
37573094	chr6:37573094:G:A	8.81615e-06	-1.44225	-1.46673
37573335	chr6:37573335:T:C	9.85157e-06	-1.30294	-1.49499
37573528	chr6:37573528:A:G	4.01193e-05	-1.39371	-5.71999e-10
37573739	chr6:37573739:C:T	6.32769e-05	0.591126	-1.52917
37573810	chr6:37573810:A:G	5.01355e-05	-9.55289e-11	-1.17084
37575892	chr6:37575892:T:C	5.12863e-05	-1.12091	-0.0272278
37576076	chr6:37576076:G:A	5.27872e-05	-0.971177	-0.148119
37576086	chr6:37576086:G:A	4.4129e-05	-9.55289e-11	-1.29845
37576208	chr6:37576208:C:T	2.05581e-05	-0.642296	-1.42002
37576407	chr6:37576407:G:A	2.84239e-05	-1.47255	-0.265781
37576644	chr6:37576644:C:T	0.000364716	0.813554	-5.71999e-10
37576663	chr6:37576663:C:T	5.31799e-05	-1.00927	-0.102615
37576842	chr6:37576842:C:T	4.78765e-05	-1.04229	-0.174648
37576954	chr6:37576954:C:T	7.2004e-05	-9.55289e-11	-0.808844
37577154	chr6:37577154:A:G	2.7905e-05	-0.934057	-0.822703
37577712	chr6:37577712:C:T	4.2218e-05	-9.55289e-11	-1.34272
37577777	chr6:37577777:G:A	7.31121e-05	-9.55289e-11	-0.793572
37577822	chr6:37577822:G:A	7.40951e-05	-9.55289e-11	-0.780216
37578147	chr6:37578147:T:C	2.81515e-05	-1.02055	-0.727418
37578193	chr6:37578193:C:T	3.51935e-05	-9.55289e-11	-1.5247
37578512	chr6:37578512:G:A	4.16097e-05	-9.55289e-11	-1.35723
37578621	chr6:37578621:T:C	0.000154919	0.455364	-0.498024
37578660	chr6:37578660:A:G	5.08052e-05	-0.998713	-0.158854
37578662	chr6:37578662:A:G	5.05725e-05	-1.00742	-0.154738
37578817	chr6:37578817:A:G	8.30147e-05	-0.666548	-5.71999e-10
37578936	chr6:37578936:G:A	3.5441e-05	-9.55289e-11	-1.51769
37578990	chr6:37578990:T:C	9.56316e-05	0.591821	-1.11688
37579297	chr6:37579297:C:A	8.77596e-05	-0.427769	-0.183195
37579486	chr6:37579486:A:G	0.000134235	0.313747	-0.499723
37579538	chr6:37579538:T:C	5.60818e-05	-9.55289e-11	-1.05875
37579626	chr6:37579626:C:T	4.27968e-05	-9.55289e-11	-1.3291
37579691	chr6:37579691:A:G	3.68522e-05	-1.47865	-5.71999e-10
37579737	chr6:37579737:T:C	2.27955e-05	-0.578511	-1.38049
37579782	chr6:37579782:C:T	9.70954e-05	-1.48258	0.972714
37579805	chr6:37579805:CAT:C	0.000128654	-9.55289e-11	-0.228438
37580151	chr6:37580151:G:A	6.44525e-05	-9.55289e-11	-0.919637
37580578	chr6:37580578:A:G	3.63981e-05	-1.49105	-5.71999e-10
37580631	chr6:37580631:A:G	6.43602e-05	0.663645	-1.58471
37580638	chr6:37580638:G:A	3.6497e-05	-1.48833	-5.71999e-10
37580680	chr6:37580680:A:G	4.18558e-05	-1.44892	0.0975818
37581089	chr6:37581089:C:T	0.000257049	0.805714	-0.342011
37581568	chr6:37581568:A:C	7.23967e-05	-0.334784	-0.468621
37581604	chr6:37581604:A:G	0.000111368	0.930139	-1.30286
37581771	chr6:37581771:T:C	5.2314e-05	-9.55289e-11	-1.1283
37581775	chr6:37581775:C:T	5.23781e-05	-9.55289e-11	-1.12708
37581962	chr6:37581962:T:A	4.70868e-05	-9.55289e-11	-1.23357
37582298	chr6:37582298:A:C	6.29389e-05	-0.943401	-5.71999e-10
37582633	chr6:37582633:C:T	0.000187041	0.622194	-0.476431
37582754	chr6:37582754:G:T	4.31659e-05	-0.190712	-1.1298
37583229	chr6:37583229:G:A	4.18149e-05	-1.35231	-5.71999e-10
37583840	chr6:37583840:C:T	0.000127162	-9.55289e-11	-0.240103
37584061	chr6:37584061:C:T	4.25825e-05	-1.33412	-5.71999e-10
37584141	chr6:37584141:G:C	4.26631e-05	-9.55289e-11	-1.33223
37584216	chr6:37584216:A:G	3.6863e-05	-1.47836	-5.71999e-10
37584225	chr6:37584225:G:A	4.30058e-05	-9.55289e-11	-1.32423
37584273	chr6:37584273:T:A	4.25883e-05	-9.55289e-11	-1.33399
37584379	chr6:37584379:C:T	5.57455e-05	-9.55289e-11	-1.06477
37584383	chr6:37584383:T:C	4.89182e-05	-0.0187391	-1.17668
37584665	chr6:37584665:T:C	3.50731e-05	-9.55289e-11	-1.52813
37584700	chr6:37584700:G:A	4.68932e-05	-1.23769	-5.71999e-10
37584707	chr6:37584707:ATC:A	3.45822e-05	-9.55289e-11	-1.54223
37584787	chr6:37584787:G:A	0.000146216	-9.55289e-11	-0.100479
37584788	chr6:37584788:A:G	2.66103e-05	-0.220464	-1.5838
37584842	chr6:37584842:C:T	3.53027e-05	-0.412513	-1.10909
37584884	chr6:37584884:G:T	3.73828e-05	-9.55289e-11	-1.46436
37585209	chr6:37585209:C:T	0.000200271	-9.55289e-11	0.214107
37585326	chr6:37585326:G:A	9.50933e-05	-1.19611	0.665404
37585419	chr6:37585419:T:C	4.32488e-05	-0.123308	-1.19529
37585478	chr6:37585478:C:T	0.000125185	-9.55289e-11	-0.255774
37585619	chr6:37585619:T:C	8.91722e-05	0.908812	-1.50381
37586018	chr6:37586018:T:TC	9.61456e-05	0.927656	-1.44736
37586173	chr6:37586173:T:C	1.06496e-05	-1.27028	-1.44976
37586209	chr6:37586209:C:T	4.13168e-05	-1.3643	-5.71999e-10
37586300	chr6:37586300:A:G	1.08313e-05	-1.27657	-1.42656
37586422	chr6:37586422:T:C	1.10004e-05	-1.26561	-1.42203
37586558	chr6:37586558:C:A	4.01627e-05	-9.55289e-11	-1.39263
37586602	chr6:37586602:A:G	8.10438e-06	-1.4565	-1.53666
37586623	chr6:37586623:G:A	4.08957e-05	-9.55289e-11	-1.37454
37586629	chr6:37586629:A:G	3.82976e-05	-9.55289e-11	-1.44018
37586651	chr6:37586651:G:A	1.05706e-05	-1.28371	-1.44378
37586668	chr6:37586668:A:G	1.05494e-05	-1.29446	-1.43503
37587141	chr6:37587141:T:C	6.41922e-05	0.631237	-1.55492
37587400	chr6:37587400:T:C	3.33853e-05	-9.55289e-11	-1.57745
37587439	chr6:37587439:G:A	1.83953e-05	-1.42791	-0.745566
37587626	chr6:37587626:T:C	0.000103313	0.795064	-1.24287
37587695	chr6:37587695:G:C	1.36632e-05	-1.33421	-1.13665
37587920	chr6:37587920:G:A	1.25099e-05	-1.44961	-1.10944
37587957	chr6:37587957:T:C	0.000113113	0.80121	-1.15839
37588728	chr6:37588728:A:G	9.05708e-05	0.988908	-1.56834
37588779	chr6:37588779:C:T	1.01728e-05	-1.19714	-1.5687
37588852	chr6:37588852:T:C	0.00102725	0.647555	1.20152
37589310	chr6:37589310:G:A	4.90561e-05	-1.1926	-5.71999e-10
37589615	chr6:37589615:G:T	4.89607e-05	-9.55289e-11	-1.19455
37589785	chr6:37589785:G:A	9.60469e-06	-1.30142	-1.52189
37590202	chr6:37590202:G:A	0.000100108	1.02587	-1.50519
37590785	chr6:37590785:C:T	1.93653e-05	-0.555344	-1.56674
37590906	chr6:37590906:T:C	0.000359117	1.2849	-0.486814
37591000	chr6:37591000:G:A	7.73948e-05	-9.55289e-11	-0.736645
37591462	chr6:37591462:G:A	0.000311924	1.35683	-0.699631
37591663	chr6:37591663:C:T	0.000146398	-9.55289e-11	-0.0992359
37591672	chr6:37591672:G:A	0.000246818	1.14753	-0.724447
37591712	chr6:37591712:T:C	3.61421e-05	-9.55289e-11	-1.49811
37591939	chr6:37591939:C:T	0.000131874	-9.55289e-11	-0.203718
37592292	chr6:37592292:G:A	3.32698e-05	-9.55289e-11	-1.58091
37592467	chr6:37592467:G:A	0.000145271	-9.55289e-11	-0.106963
37592692	chr6:37592692:G:A	0.000972561	0.592185	1.20218
37593005	chr6:37593005:G:A	0.00012677	-9.55289e-11	-0.243192
37593076	chr6:37593076:C:T	8.68951e-05	-0.353417	-0.267446
37593193	chr6:37593193:A:G	2.59642e-05	-0.277131	-1.55172
37593942	chr6:37593942:C:T	0.000128911	-9.55289e-11	-0.226443
37594089	chr6:37594089:A:C	4.38527e-05	0.227755	-1.53248
37594257	chr6:37594257:T:C	2.85512e-05	-0.743074	-0.990791
37594309	chr6:37594309:G:A	4.17372e-05	0.231176	-1.58535
37594573	chr6:37594573:C:T	3.52099e-05	-9.55289e-11	-1.52424
37594774	chr6:37594774:T:C	1.99712e-05	-0.74899	-1.34228
37594801	chr6:37594801:C:T	0.00022386	-9.55289e-11	0.325456
37595303	chr6:37595303:C:T	1.57261e-05	-0.746864	-1.58338
37595306	chr6:37595306:C:T	3.51441e-05	-9.55289e-11	-1.52611
37595368	chr6:37595368:G:A	2.37246e-05	-0.580281	-1.33877
37595430	chr6:37595430:G:A	0.000350089	1.06651	-0.293886
37595470	chr6:37595470:G:T	2.6521e-05	-0.373341	-1.43429
37595561	chr6:37595561:C:T	3.81078e-05	-9.55289e-11	-1.44515
37595597	chr6:37595597:G:A	0.000144014	1.4596	-1.57525
37595617	chr6:37595617:T:A	3.70517e-05	-9.55289e-11	-1.47325
37595837	chr6:37595837:G:A	0.00136047	0.813787	1.31623
37595976	chr6:37595976:C:T	6.69741e-05	-0.00485125	-0.876408
37596244	chr6:37596244:G:A	3.84103e-05	-9.55289e-11	-1.43724
37596414	chr6:37596414:G:A	8.49128e-05	-0.64394	-5.71999e-10
37596485	chr6:37596485:G:A	3.04144e-05	-0.370697	-1.29995
37596509	chr6:37596509:C:A	4.9875e-05	0.300435	-1.47648
37596742	chr6:37596742:C:T	3.53483e-05	-9.55289e-11	-1.52031
37597176	chr6:37597176:A:G	1.98053e-05	-0.652937	-1.44668
37597204	chr6:37597204:C:T	8.9396e-05	-9.55289e-11	-0.592489
37597302	chr6:37597302:C:T	3.66193e-05	-9.55289e-11	-1.48499
37597326	chr6:37597326:G:A	3.65241e-05	-9.55289e-11	-1.48759
37597500	chr6:37597500:T:A	9.06395e-05	-9.55289e-11	-0.578675
37597531	chr6:37597531:T:C	0.000107029	-9.55289e-11	-0.412467
37597851	chr6:37597851:C:T	3.53728e-05	-9.55289e-11	-1.51962
37598106	chr6:37598106:C:T	0.00512422	0.959473	2.4967
37598270	chr6:37598270:A:G	5.5536e-05	-9.55289e-11	-1.06853
37598638	chr6:37598638:C:T	5.70554e-05	-9.55289e-11	-1.04154
37598754	chr6:37598754:A:G	2.02197e-05	-0.643685	-1.43522
37598787	chr6:37598787:T:C	1.88681e-05	-0.562449	-1.58564
37598846	chr6:37598846:C:T	4.10714e-05	-9.55289e-11	-1.37025
37598886	chr6:37598886:T:G	1.97273e-05	-0.665399	-1.43816
37599083	chr6:37599083:T:C	2.07915e-05	-0.612069	-1.43895
37599139	chr6:37599139:C:T	6.03309e-05	-9.55289e-11	-0.985721
37599216	chr6:37599216:A:G	4.00001e-05	-9.55289e-11	-1.39668
37599413	chr6:37599413:A:T	2.01544e-05	-0.604014	-1.47813
37600020	chr6:37600020:C:T	4.52239e-05	-9.55289e-11	-1.27394
37600474	chr6:37600474:A:C	8.27403e-05	-9.55289e-11	-0.669858
37601047	chr6:37601047:G:A	4.58045e-05	-9.55289e-11	-1.26118
37601095	chr6:37601095:C:T	0.000116929	1.23939	-1.56339
37601145	chr6:37601145:G:A	2.59623e-05	-0.613105	-1.21581
37601169	chr6:37601169:C:G	7.51026e-06	-1.48404	-1.58526
37601317	chr6:37601317:C:T	0.00259354	0.574649	2.20057
37601677	chr6:37601677:C:T	2.93346e-05	-0.664298	-1.0425
37601692	chr6:37601692:G:A	3.31468e-05	-9.55289e-11	-1.58462
37601701	chr6:37601701:CT:C	3.31057e-05	-9.55289e-11	-1.58586
37601724	chr6:37601724:C:G	4.45615e-05	0.0339831	-1.32268
37601789	chr6:37601789:G:A	0.0119119	0.778161	3.52157
37601856	chr6:37601856:C:T	9.77044e-06	-1.45854	-1.34767
37601917	chr6:37601917:C:T	3.94938e-05	-9.55289e-11	-1.40942
37601994	chr6:37601994:C:T	0.00063404	1.03668	0.329863
37602098	chr6:37602098:C:T	5.15014e-05	0.121486	-1.26544
37602268	chr6:37602268:C:T	0.00362698	0.966145	2.14445
37602284	chr6:37602284:T:A	8.4493e-06	-1.49076	-1.46073
37602615	chr6:37602615:A:G	0.00327778	0.864911	2.14445
37602686	chr6:37602686:A:G	3.9905e-05	-1.39906	-5.71999e-10
37602793	chr6:37602793:T:A	0.000770796	0.850606	0.711252
37603066	chr6:37603066:G:C	3.36191e-05	-9.55289e-11	-1.57047
37603212	chr6:37603212:C:A	4.27559e-05	-9.55289e-11	-1.33006
37603259	chr6:37603259:G:A	3.83612e-05	-9.55289e-11	-1.43852
37603485	chr6:37603485:A:G	3.3107e-05	-9.55289e-11	-1.58582
37603533	chr6:37603533:C:A	4.92551e-05	-9.55289e-11	-1.18855
37603577	chr6:37603577:G:C	3.68211e-05	-1.47949	-5.71999e-10
37603677	chr6:37603677:A:G	1.10301e-05	-1.49114	-1.1938
37603847	chr6:37603847:A:G	0.000445627	-9.55289e-11	1.01392
37603867	chr6:37603867:A:C	8.98365e-06	-1.48276	-1.4074
37604052	chr6:37604052:A:G	3.15537e-05	-0.369106	-1.26477
37604305	chr6:37604305:T:A	3.3553e-05	-9.55289e-11	-1.57244
37604325	chr6:37604325:T:C	1.25955e-05	-0.965974	-1.58626
37604368	chr6:37604368:T:G	4.93086e-05	0.394381	-1.58185
37604382	chr6:37604382:G:A	3.6855e-05	-9.55289e-11	-1.47857
37604558	chr6:37604558:T:C	4.04098e-05	-9.55289e-11	-1.38649
37604722	chr6:37604722:T:C	4.81716e-05	-9.55289e-11	-1.21079
37604767	chr6:37604767:T:C	4.38975e-05	-9.55289e-11	-1.30371
37604996	chr6:37604996:C:T	5.35103e-05	-9.55289e-11	-1.10569
37605141	chr6:37605141:G:A	6.30661e-05	-9.55289e-11	-0.941382
37605240	chr6:37605240:T:A	3.37224e-05	-9.55289e-11	-1.5674
37605643	chr6:37605643:A:G	3.67266e-05	-1.48206	-5.71999e-10
37605672	chr6:37605672:G:A	0.00014187	-0.130656	-5.71999e-10
37605951	chr6:37605951:A:C	5.15852e-05	-9.55289e-11	-1.14233
37606059	chr6:37606059:T:C	5.20422e-05	-9.55289e-11	-1.13351
37606156	chr6:37606156:C:T	3.39387e-05	-9.55289e-11	-1.56101
37606342	chr6:37606342:C:T	4.21536e-05	-9.55289e-11	-1.34424
37606437	chr6:37606437:A:G	1.22532e-05	-1.02011	-1.55967
37606469	chr6:37606469:T:C	0.000180111	0.108005	-5.71999e-10
37606796	chr6:37606796:A:G	7.19683e-05	-9.55289e-11	-0.809339
37607035	chr6:37607035:A:C	0.000103751	-9.55289e-11	-0.443572
37607271	chr6:37607271:T:C	3.73553e-05	-1.46509	-5.71999e-10
37607572	chr6:37607572:T:C	8.6602e-05	-9.55289e-11	-0.624242
37607773	chr6:37607773:T:C	1.20291e-05	-1.01263	-1.5856
37607776	chr6:37607776:A:G	4.03014e-05	-9.55289e-11	-1.38918
37607878	chr6:37607878:C:T	8.70241e-06	-1.47234	-1.44963
37608229	chr6:37608229:T:C	7.19845e-05	-9.55289e-11	-0.809115
37608387	chr6:37608387:G:T	1.04768e-05	-1.19473	-1.54167
37608481	chr6:37608481:A:C	0.00010728	-9.55289e-11	-0.41012
37608499	chr6:37608499:C:G	6.60874e-05	-9.55289e-11	-0.894587
37608561	chr6:37608561:A:G	3.75881e-05	-9.55289e-11	-1.45888
37608767	chr6:37608767:A:G	1.04659e-05	-1.30524	-1.43221
37609108	chr6:37609108:C:T	1.23263e-05	-1.32277	-1.25106
37609205	chr6:37609205:C:T	3.96269e-05	-9.55289e-11	-1.40606
37609762	chr6:37609762:A:G	1.2075e-05	-1.01231	-1.58211
37609940	chr6:37609940:T:A	3.53326e-05	-9.55289e-11	-1.52076
37610051	chr6:37610051:G:A	1.8348e-05	-0.793058	-1.38299
37610145	chr6:37610145:G:C	4.70385e-05	-9.55289e-11	-1.2346
37610242	chr6:37610242:A:G	7.99801e-06	-1.4204	-1.58597
37610296	chr6:37610296:G:A	3.49797e-05	-9.55289e-11	-1.5308
37610436	chr6:37610436:C:T	8.90909e-06	-1.43078	-1.46771
37610468	chr6:37610468:G:C	6.85651e-05	-9.55289e-11	-0.857782
37610546	chr6:37610546:T:C	7.2204e-05	-9.55289e-11	-0.806069
37610904	chr6:37610904:T:C	4.09718e-05	-9.55289e-11	-1.37268
37611107	chr6:37611107:A:T	1.78763e-05	-1.46552	-0.736563
37611254	chr6:37611254:C:T	6.94067e-05	-0.845582	-5.71999e-10
37611596	chr6:37611596:T:C	1.16537e-05	-1.04366	-1.58628
37611599	chr6:37611599:T:G	1.18513e-05	-1.02728	-1.58585
37611621	chr6:37611621:A:G	3.69329e-05	-1.47646	-5.71999e-10
37612143	chr6:37612143:T:C	4.90806e-05	-9.55289e-11	-1.1921
37612162	chr6:37612162:A:T	3.91561e-05	-9.55289e-11	-1.41801
37612196	chr6:37612196:C:T	3.677e-05	-1.48088	-5.71999e-10
37612698	chr6:37612698:G:A	3.52441e-05	-9.55289e-11	-1.52327
37612703	chr6:37612703:G:C	3.49097e-05	-9.55289e-11	-1.5328
37613139	chr6:37613139:G:A	1.13806e-05	-1.11604	-1.53761
37613162	chr6:37613162:G:A	1.08804e-05	-1.46048	-1.23813
37613242	chr6:37613242:T:C	3.64421e-05	-9.55289e-11	-1.48984
37613329	chr6:37613329:G:A	3.50071e-05	-9.55289e-11	-1.53001
37613375	chr6:37613375:G:A	3.36049e-05	-9.55289e-11	-1.57089
37613424	chr6:37613424:G:A	3.78509e-05	-0.441825	-1.01008
37613504	chr6:37613504:A:G	9.2947e-06	-1.31244	-1.54368
37613511	chr6:37613511:A:T	1.70717e-05	-1.4826	-0.765548
37613736	chr6:37613736:A:G	6.13482e-05	-9.55289e-11	-0.969
37614333	chr6:37614333:G:A	9.23172e-06	-1.40665	-1.45627
37614570	chr6:37614570:C:G	3.41233e-05	-9.55289e-11	-1.55559
37614735	chr6:37614735:C:G	1.09745e-05	-1.45391	-1.23608
37614771	chr6:37614771:G:A	3.58013e-05	-9.55289e-11	-1.50758
37614863	chr6:37614863:C:T	3.31219e-05	-9.55289e-11	-1.58537
37614930	chr6:37614930:C:T	0.000119807	-9.55289e-11	-0.299686
37615081	chr6:37615081:G:T	8.4807e-05	0.302238	-0.947425
37615400	chr6:37615400:C:T	5.36247e-05	-9.55289e-11	-1.10356
37615468	chr6:37615468:C:A	4.37786e-05	-9.55289e-11	-1.30642
37615582	chr6:37615582:G:T	3.37901e-05	-9.55289e-11	-1.5654
37615593	chr6:37615593:A:G	1.37815e-05	-1.49349	-0.968752
37615643	chr6:37615643:A:G	4.01878e-05	-9.55289e-11	-1.392
37615980	chr6:37615980:T:A	3.37639e-05	-9.55289e-11	-1.56617
37616039	chr6:37616039:C:T	3.38367e-05	-9.55289e-11	-1.56402
37616065	chr6:37616065:C:T	3.70783e-05	-9.55289e-11	-1.47253
37616120	chr6:37616120:C:T	2.1641e-05	-0.427604	-1.58337
37616135	chr6:37616135:T:C	2.04381e-05	-0.487341	-1.58082
37616211	chr6:37616211:A:G	2.11316e-05	-0.448543	-1.58625
37616323	chr6:37616323:T:C	4.50996e-05	-9.55289e-11	-1.27669
37616326	chr6:37616326:GGCCCCTGCCCATCTCCAGGCAGGTA:G	5.9417e-05	-0.713141	-0.287845
37616405	chr6:37616405:C:T	2.2013e-05	-0.420156	-1.57378
37616432	chr6:37616432:G:T	3.5526e-05	-9.55289e-11	-1.5153
37616465	chr6:37616465:T:C	1.05393e-05	-1.48919	-1.24126
37616468	chr6:37616468:T:C	1.1199e-05	-1.48919	-1.18055
37616517	chr6:37616517:T:C	3.33994e-05	-9.55289e-11	-1.57703
37616587	chr6:37616587:C:T	3.31306e-05	-9.55289e-11	-1.58511
37616745	chr6:37616745:T:A	3.41627e-05	-9.55289e-11	-1.55443
37616787	chr6:37616787:C:T	3.42313e-05	-9.55289e-11	-1.55242
37616950	chr6:37616950:C:T	3.34393e-05	-9.55289e-11	-1.57583
37616973	chr6:37616973:G:A	5.44178e-05	-9.55289e-11	-1.08887
37617121	chr6:37617121:T:C	4.17249e-05	-9.55289e-11	-1.35447
37617123	chr6:37617123:C:T	1.95386e-05	-0.528442	-1.58473
37617138	chr6:37617138:G:A	1.98318e-05	-0.518032	-1.58025
37617278	chr6:37617278:A:G	8.17962e-06	-1.42002	-1.5639
37617353	chr6:37617353:C:A	8.60969e-06	-1.42192	-1.51076
37617445	chr6:37617445:C:T	8.26938e-06	-1.49285	-1.48016
37617541	chr6:37617541:A:C	3.59462e-05	-9.55289e-11	-1.50354
37617549	chr6:37617549:G:C	2.2964e-05	-0.377662	-1.57398
37617582	chr6:37617582:C:G	2.15674e-05	-0.440233	-1.57415
37617621	chr6:37617621:A:C	2.30589e-05	-0.379355	-1.56816
37617751	chr6:37617751:G:A	3.3822e-05	-9.55289e-11	-1.56445
37617790	chr6:37617790:C:T	3.29665e-05	-0.815663	-0.774411
37617841	chr6:37617841:C:T	6.27379e-05	-9.55289e-11	-0.946599
37617876	chr6:37617876:G:T	2.18795e-05	-0.435247	-1.56477
37617886	chr6:37617886:C:T	2.2957e-05	-0.379319	-1.57262
37617895	chr6:37617895:G:A	2.17342e-05	-0.439766	-1.56691
37617991	chr6:37617991:T:C	2.35717e-05	-0.357236	-1.56828
37618116	chr6:37618116:T:C	7.73451e-06	-1.4679	-1.57197
37618137	chr6:37618137:G:A	2.111e-05	-0.480113	-1.5557
37618262	chr6:37618262:A:G	3.32503e-05	-9.55289e-11	-1.5815
37618283	chr6:37618283:G:A	2.29697e-05	-0.416409	-1.53498
37618514	chr6:37618514:G:C	6.25927e-05	-9.55289e-11	-0.948917
37618561	chr6:37618561:C:T	2.13252e-05	-0.456315	-1.56936
37618630	chr6:37618630:G:A	2.46776e-05	-0.357407	-1.52226
37618712	chr6:37618712:G:A	2.48074e-05	-0.30919	-1.56523
37619045	chr6:37619045:G:GTGCTGCAGGGCAGAGGGGC	3.30918e-05	-9.55289e-11	-1.58628
37619599	chr6:37619599:C:T	5.69169e-05	-9.55289e-11	-1.04397
37619683	chr6:37619683:A:G	5.43798e-05	-9.55289e-11	-1.08957
37619713	chr6:37619713:A:G	6.32679e-05	-9.55289e-11	-0.938187
37619874	chr6:37619874:G:A	8.33141e-06	-1.47872	-1.48681
37620320	chr6:37620320:G:A	7.27995e-05	-9.55289e-11	-0.797857
37620521	chr6:37620521:G:C	5.00674e-05	-9.55289e-11	-1.17219
37620787	chr6:37620787:C:A	4.41631e-05	-0.902909	-0.394767
37621052	chr6:37621052:T:C	4.7707e-05	-1.22049	-5.71999e-10
37621077	chr6:37621077:A:G	1.99985e-05	-0.572121	-1.51778
37621494	chr6:37621494:C:T	1.90607e-05	-0.577526	-1.56041
37621576	chr6:37621576:G:A	2.0428e-05	-0.53946	-1.5292
37621614	chr6:37621614:G:A	2.05335e-05	-0.52665	-1.53686
37621891	chr6:37621891:A:G	1.19679e-05	-1.01707	-1.58627
37622003	chr6:37622003:AC:A	2.04953e-05	-0.575876	-1.48949
37622021	chr6:37622021:G:T	8.31664e-06	-1.46234	-1.50497
37622174	chr6:37622174:T:C	3.31064e-05	-9.55289e-11	-1.58584
37622280	chr6:37622280:T:TC	8.21164e-06	-1.48634	-1.49368
37622328	chr6:37622328:T:C	1.18084e-05	-1.03093	-1.58583
37622409	chr6:37622409:A:G	3.32573e-05	-0.505904	-1.07539
37622455	chr6:37622455:A:G	1.13983e-05	-1.06605	-1.58605
37623005	chr6:37623005:C:T	2.23646e-05	-0.4536	-1.52449
37623006	chr6:37623006:G:A	3.33294e-05	-9.55289e-11	-1.57913
37623078	chr6:37623078:T:C	3.6323e-05	-9.55289e-11	-1.49311
37623197	chr6:37623197:A:G	3.38991e-05	-9.55289e-11	-1.56218
37623240	chr6:37623240:G:A	3.31221e-05	-9.55289e-11	-1.58537
37623348	chr6:37623348:G:A	2.19467e-05	-0.550404	-1.44654
37623410	chr6:37623410:G:A	1.08295e-05	-1.11721	-1.58608
37624058	chr6:37624058:C:T	2.49017e-05	-0.369606	-1.50102
37624213	chr6:37624213:C:G	1.921e-05	-0.640862	-1.48928
37624716	chr6:37624716:T:G	8.25293e-06	-1.48823	-1.48676
37625063	chr6:37625063:C:T	1.01485e-05	-1.22967	-1.53857
37625188	chr6:37625188:G:A	9.00886e-06	-1.30679	-1.58056
37625220	chr6:37625220:C:T	7.06629e-05	-1.04905	0.221403
37625242	chr6:37625242:T:C	3.13895e-05	-0.921193	-0.717899
37625326	chr6:37625326:C:A	7.15408e-05	-1.12168	0.306383
37625389	chr6:37625389:T:C	3.92935e-05	-1.41451	-5.71999e-10
37625610	chr6:37625610:C:T	3.45124e-05	-9.55289e-11	-1.54425
37625990	chr6:37625990:G:A	3.30917e-05	-9.55289e-11	-1.58628
37626010	chr6:37626010:A:T	8.56273e-06	-1.43463	-1.50352
37626537	chr6:37626537:G:A	4.91435e-05	-0.971008	-0.219812
37626786	chr6:37626786:G:GCAC	1.62986e-05	-0.726923	-1.56756
37626919	chr6:37626919:G:A	4.81697e-05	-9.55289e-11	-1.21084
37627044	chr6:37627044:G:A	8.46876e-05	-0.646596	-5.71999e-10
37628111	chr6:37628111:A:G	3.83498e-05	-9.55289e-11	-1.43881
37628216	chr6:37628216:T:C	9.38707e-06	-1.38831	-1.45792
37628485	chr6:37628485:A:G	0.000110568	-0.379932	-5.71999e-10
37628742	chr6:37628742:A:G	6.41906e-05	-0.923708	-5.71999e-10
37628947	chr6:37628947:G:A	3.50305e-05	-9.55289e-11	-1.52935
37629194	chr6:37629194:G:A	1.01845e-05	-1.18381	-1.58089
37629206	chr6:37629206:C:T	0.000138594	-0.921439	0.767425
37629353	chr6:37629353:C:T	3.33242e-05	-9.55289e-11	-1.57928
37629803	chr6:37629803:G:A	1.01211e-05	-1.26798	-1.50296
37629920	chr6:37629920:A:G	1.38102e-05	-1.46758	-0.992575
37630026	chr6:37630026:A:G	4.18778e-05	-0.153005	-1.1978
37630427	chr6:37630427:G:A	4.04517e-05	-1.38546	-5.71999e-10
37630548	chr6:37630548:T:C	5.80309e-05	-1.02459	-5.71999e-10
37630578	chr6:37630578:G:A	6.04228e-05	-0.984199	-5.71999e-10
37630876	chr6:37630876:C:T	6.89123e-05	-9.55289e-11	-0.85273
37630964	chr6:37630964:G:A	5.68238e-05	-9.55289e-11	-1.04561
37631013	chr6:37631013:A:G	3.32652e-05	-9.55289e-11	-1.58105
37631179	chr6:37631179:G:A	3.34358e-05	-9.55289e-11	-1.57594
37631212	chr6:37631212:A:C	9.88201e-06	-1.45328	-1.34157
37631317	chr6:37631317:T:C	1.24883e-05	-1.36034	-1.20044
37631369	chr6:37631369:C:T	2.7343e-05	-0.425386	-1.35172
37631582	chr6:37631582:A:G	6.33906e-05	-9.55289e-11	-0.93625
37631592	chr6:37631592:G:C	2.99604e-05	-0.430229	-1.25546
37632186	chr6:37632186:T:C	7.8917e-06	-1.45377	-1.56599
37632209	chr6:37632209:C:T	6.43911e-05	-9.55289e-11	-0.92059
37632344	chr6:37632344:T:C	1.12678e-05	-1.16828	-1.49534
37632396	chr6:37632396:C:T	5.12734e-05	-9.55289e-11	-1.14839
37632696	chr6:37632696:C:T	3.33373e-05	-9.55289e-11	-1.57889
37632844	chr6:37632844:C:A	0.000151771	-0.860315	0.797125
37632994	chr6:37632994:G:T	3.32273e-05	-9.55289e-11	-1.58219
37632998	chr6:37632998:G:T	1.71412e-05	-1.40169	-0.842391
37633089	chr6:37633089:T:G	3.89378e-05	-1.4236	-5.71999e-10
37633678	chr6:37633678:C:T	5.47979e-05	-9.55289e-11	-1.08191
37633746	chr6:37633746:G:A	5.47979e-05	-9.55289e-11	-1.08191
37634565	chr6:37634565:T:C	2.03753e-05	-1.33163	-0.739614
37634630	chr6:37634630:C:A	1.36858e-05	-1.48695	-0.982263
37634684	chr6:37634684:T:C	9.98369e-06	-1.34578	-1.43883
37635326	chr6:37635326:T:C	3.49177e-05	-1.27401	-0.258559
37635327	chr6:37635327:G:A	8.27731e-06	-1.48001	-1.49204
37635400	chr6:37635400:C:T	3.32695e-05	-9.55289e-11	-1.58092
37635737	chr6:37635737:A:G	9.6943e-06	-1.24978	-1.56425
37635740	chr6:37635740:G:A	9.00694e-06	-1.49403	-1.39354
37635759	chr6:37635759:C:T	8.94616e-06	-1.44151	-1.45283
37635931	chr6:37635931:C:T	8.7925e-06	-1.49117	-1.4205
37636078	chr6:37636078:T:C	3.53914e-05	-9.55289e-11	-1.5191
37636158	chr6:37636158:T:TC	3.31071e-05	-9.55289e-11	-1.58582
37636181	chr6:37636181:C:T	3.63614e-05	-1.49206	-5.71999e-10
37636520	chr6:37636520:G:A	7.50924e-06	-1.48606	-1.58337
37636559	chr6:37636559:C:A	7.69187e-06	-1.48538	-1.56002
37636731	chr6:37636731:A:G	0.000127901	-9.55289e-11	-0.234305
37636832	chr6:37636832:G:T	7.73938e-06	-1.48498	-1.55426
37636844	chr6:37636844:C:T	7.81651e-06	-1.48836	-1.54097
37636897	chr6:37636897:G:A	7.79176e-06	-1.48881	-1.54369
37636925	chr6:37636925:G:A	3.31414e-05	-9.55289e-11	-1.58478
37637109	chr6:37637109:A:G	6.68143e-05	-0.00986199	-0.873786
37637535	chr6:37637535:C:T	9.76481e-05	-0.504195	-5.71999e-10
37637655	chr6:37637655:G:A	7.14868e-05	0.0300153	-0.846068
37638156	chr6:37638156:G:A	4.7846e-05	-1.21758	-5.71999e-10
37638260	chr6:37638260:A:G	0.000104056	-9.55289e-11	-0.440636
37638506	chr6:37638506:G:A	3.38001e-05	-9.55289e-11	-1.5651
37638528	chr6:37638528:C:T	7.48566e-06	-1.48716	-1.58541
37638529	chr6:37638529:G:A	5.16247e-05	-0.982344	-0.159221
37638977	chr6:37638977:C:A	5.08824e-05	-9.55289e-11	-1.15605
37639028	chr6:37639028:C:T	3.95439e-05	-9.55289e-11	-1.40815
37639029	chr6:37639029:G:A	7.59719e-06	-1.4942	-1.56359
37639051	chr6:37639051:C:G	1.14842e-05	-1.18136	-1.46323
37639437	chr6:37639437:T:A	5.11842e-05	-1.15013	-5.71999e-10
37639611	chr6:37639611:G:T	8.15912e-06	-1.44617	-1.54026
37639801	chr6:37639801:C:T	1.44789e-05	-1.41304	-0.999835
37639804	chr6:37639804:G:A	5.30971e-05	-9.55289e-11	-1.11344
37639952	chr6:37639952:A:C	4.48384e-05	-9.55289e-11	-1.2825
37639958	chr6:37639958:T:C	3.67367e-05	-1.48179	-5.71999e-10
37639974	chr6:37639974:T:C	4.60945e-05	-0.334952	-0.919921
37640366	chr6:37640366:C:T	3.42393e-05	-9.55289e-11	-1.55219
37640596	chr6:37640596:C:T	1.87344e-05	-1.42854	-0.726663
37640697	chr6:37640697:A:G	9.35118e-06	-1.26425	-1.58581
37640729	chr6:37640729:C:T	3.63315e-05	-1.49288	-5.71999e-10
37640962	chr6:37640962:C:T	1.06643e-05	-1.30218	-1.41648
37640989	chr6:37640989:G:A	0.00049273	-9.55289e-11	1.1144
37641197	chr6:37641197:T:C	5.56152e-05	0.267019	-1.33413
37641200	chr6:37641200:G:T	1.7587e-05	-0.888223	-1.33018
37641262	chr6:37641262:T:C	4.43897e-05	-9.55289e-11	-1.29256
37641529	chr6:37641529:T:C	2.11761e-05	-0.526484	-1.50621
37641681	chr6:37641681:G:C	3.0238e-05	-0.971151	-0.705316
37641965	chr6:37641965:C:T	2.18398e-05	-1.25797	-0.74386
37641997	chr6:37641997:T:C	0.000347335	0.764723	-5.71999e-10
37642182	chr6:37642182:T:TC	3.54234e-05	-9.55289e-11	-1.51819
37642330	chr6:37642330:C:T	3.39738e-05	-9.55289e-11	-1.55997
37642434	chr6:37642434:A:T	4.97278e-05	-0.850923	-0.328079
37642451	chr6:37642451:T:C	1.26952e-05	-1.0219	-1.52244
37642468	chr6:37642468:G:A	1.24302e-05	-1.03848	-1.52696
37642573	chr6:37642573:G:A	1.32325e-05	-0.983339	-1.51955
37642585	chr6:37642585:C:A	3.31053e-05	-9.55289e-11	-1.58587
37643020	chr6:37643020:A:C	1.30632e-05	-0.997648	-1.51812
37643128	chr6:37643128:C:T	1.31104e-05	-0.996467	-1.51569
37643296	chr6:37643296:G:C	4.32169e-05	-9.55289e-11	-1.31933
37643438	chr6:37643438:A:T	3.96958e-05	-1.40432	-5.71999e-10
37643472	chr6:37643472:G:A	8.97833e-06	-1.36726	-1.52349
37643572	chr6:37643572:C:T	3.31701e-05	-9.55289e-11	-1.58392
37643605	chr6:37643605:A:T	1.28021e-05	-1.01798	-1.51798
37643999	chr6:37643999:A:G	3.95524e-05	-1.40794	-5.71999e-10
37644324	chr6:37644324:T:C	1.53502e-05	-0.817524	-1.53691
37644388	chr6:37644388:G:A	3.89989e-05	-9.55289e-11	-1.42203
37644723	chr6:37644723:C:T	3.3133e-05	-9.55289e-11	-1.58504
37644946	chr6:37644946:A:G	3.39315e-05	-9.55289e-11	-1.56122
37645082	chr6:37645082:T:C	1.54083e-05	-0.804623	-1.54603
37645273	chr6:37645273:C:A	3.6335e-05	-1.49278	-5.71999e-10
37645816	chr6:37645816:G:A	3.9835e-05	-0.863204	-0.537617
37645903	chr6:37645903:G:A	3.3128e-05	-9.55289e-11	-1.58519
37645971	chr6:37645971:G:A	3.98648e-05	-1.40007	-5.71999e-10
37646140	chr6:37646140:A:T	3.31531e-05	-9.55289e-11	-1.58443
37646180	chr6:37646180:G:A	9.07277e-06	-1.33292	-1.54737
37646268	chr6:37646268:C:G	4.08977e-05	-9.55289e-11	-1.37449
37646686	chr6:37646686:T:C	1.62593e-05	-1.48622	-0.810681
37647423	chr6:37647423:A:G	2.0105e-05	-0.696042	-1.38855
37647476	chr6:37647476:G:A	6.85184e-05	-9.55289e-11	-0.858463
37647482	chr6:37647482:A:G	1.62463e-05	-0.732293	-1.56541
37647696	chr6:37647696:G:A	8.92585e-06	-1.33946	-1.55716
37647831	chr6:37647831:G:A	6.36776e-05	0.495265	-1.427
37648300	chr6:37648300:C:T	1.2322e-05	-1.4734	-1.10078
37648411	chr6:37648411:C:T	0.000216469	0.291884	-5.71999e-10
37648670	chr6:37648670:T:C	3.59555e-05	-9.55289e-11	-1.50328
37648680	chr6:37648680:T:A	5.19054e-05	-9.55289e-11	-1.13614
37648719	chr6:37648719:C:A	7.97738e-06	-1.48915	-1.5198
37649743	chr6:37649743:A:C	1.21308e-05	-1.12555	-1.46427
37649753	chr6:37649753:T:C	1.23292e-05	-1.10641	-1.46719
37649793	chr6:37649793:C:T	1.21165e-05	-1.11961	-1.47139
37649812	chr6:37649812:C:G	1.73863e-05	-0.842751	-1.38713
37649881	chr6:37649881:G:A	8.74182e-06	-1.40692	-1.51053
37650116	chr6:37650116:G:A	7.05743e-05	-9.55289e-11	-0.8289
37650426	chr6:37650426:A:G	1.28525e-05	-1.18426	-1.34776
37650531	chr6:37650531:G:C	2.44106e-05	-0.596767	-1.29378
37650651	chr6:37650651:C:A	5.23351e-05	-9.55289e-11	-1.1279
37650815	chr6:37650815:C:A	7.54379e-05	-9.55289e-11	-0.762255
37651018	chr6:37651018:T:A	3.84922e-05	-1.43511	-5.71999e-10
37651385	chr6:37651385:A:G	3.54928e-05	-9.55289e-11	-1.51624
37651416	chr6:37651416:C:T	3.59115e-05	-9.55289e-11	-1.50451
37651691	chr6:37651691:C:T	4.10194e-05	-1.37152	-5.71999e-10
37651744	chr6:37651744:T:C	2.55633e-05	-0.277274	-1.56713
37651824	chr6:37651824:G:A	8.34877e-06	-1.40369	-1.55976
37652054	chr6:37652054:G:A	1.92946e-05	-0.794246	-1.33149
37652353	chr6:37652353:G:A	8.3074e-06	-1.40078	-1.56764
37653000	chr6:37653000:G:A	1.4837e-05	-1.02656	-1.36188
37653321	chr6:37653321:A:T	1.48669e-05	-1.03901	-1.34742
37653597	chr6:37653597:A:T	5.75879e-05	-9.55289e-11	-1.03225
37654699	chr6:37654699:T:A	1.03502e-05	-1.21801	-1.53055
37655022	chr6:37655022:A:G	1.4438e-05	-0.868965	-1.54674
37655093	chr6:37655093:C:G	5.15125e-05	-9.55289e-11	-1.14374
37655790	chr6:37655790:C:T	1.66232e-05	-1.01452	-1.26025
37655808	chr6:37655808:A:G	3.63348e-05	-9.55289e-11	-1.49279
37656109	chr6:37656109:T:C	1.29308e-05	-1.40122	-1.12473
37656385	chr6:37656385:T:C	4.26794e-05	-9.55289e-11	-1.33185
37656492	chr6:37656492:C:T	1.71948e-05	-1.02131	-1.21965
37656508	chr6:37656508:G:T	1.63778e-05	-1.03923	-1.25041
37656513	chr6:37656513:C:T	1.87301e-05	-0.789344	-1.36609
37656632	chr6:37656632:T:C	2.59309e-05	-0.856219	-0.97391
37656633	chr6:37656633:G:A	1.62478e-05	-1.02318	-1.27443
37656698	chr6:37656698:C:T	1.54562e-05	-1.02406	-1.32349
37656894	chr6:37656894:T:G	1.61877e-05	-0.996683	-1.30463
37656950	chr6:37656950:G:A	3.33752e-05	-9.55289e-11	-1.57775
37656977	chr6:37656977:T:G	1.60229e-05	-1.0151	-1.29644
37657166	chr6:37657166:AT:A	1.2122e-05	-1.27247	-1.31807
37657229	chr6:37657229:C:T	3.31345e-05	-9.55289e-11	-1.58499
37657262	chr6:37657262:A:G	1.86115e-05	-0.940646	-1.22114
37657310	chr6:37657310:G:A	1.47076e-05	-0.854647	-1.54256
37657338	chr6:37657338:G:A	4.15991e-05	-9.55289e-11	-1.35749
37657472	chr6:37657472:T:G	5.02525e-05	-9.55289e-11	-1.16851
37657613	chr6:37657613:T:A	1.95154e-05	-0.874514	-1.23985
37657786	chr6:37657786:C:T	9.47608e-06	-1.48322	-1.35358
37657887	chr6:37657887:G:A	3.35154e-05	-9.55289e-11	-1.57356
37657914	chr6:37657914:T:C	2.22476e-05	-0.886381	-1.09695
37657950	chr6:37657950:G:A	1.5533e-05	-0.802295	-1.5403
37658001	chr6:37658001:A:G	1.55838e-05	-1.03874	-1.3006
37658012	chr6:37658012:C:G	8.31023e-05	-9.55289e-11	-0.665493
37658184	chr6:37658184:G:C	4.71828e-05	-9.55289e-11	-1.23154
37659030	chr6:37659030:G:C	3.4393e-05	0.0385645	-1.58628
37659162	chr6:37659162:C:G	1.59383e-05	-1.02041	-1.29643
37659641	chr6:37659641:A:G	1.24779e-05	-1.48179	-1.07982
37659677	chr6:37659677:T:G	5.87786e-05	-9.55289e-11	-1.01179
37659686	chr6:37659686:G:A	5.76592e-05	-9.55289e-11	-1.03102
37659852	chr6:37659852:T:G	1.60249e-05	-1.48023	-0.831197
37660214	chr6:37660214:C:T	1.07907e-05	-1.13839	-1.56849
37660421	chr6:37660421:C:A	1.39124e-05	-1.10318	-1.3496
37660457	chr6:37660457:C:G	3.81312e-05	-1.44453	-5.71999e-10
37660509	chr6:37660509:A:AT	4.19437e-05	-9.55289e-11	-1.34924
37660598	chr6:37660598:C:T	4.10607e-05	-9.55289e-11	-1.37051
37660812	chr6:37660812:G:T	4.12624e-05	-9.55289e-11	-1.36561
37661003	chr6:37661003:A:G	1.62221e-05	-1.4697	-0.82949
37661277	chr6:37661277:C:T	4.86064e-05	-9.55289e-11	-1.20181
37661573	chr6:37661573:G:A	4.84165e-05	-9.55289e-11	-1.20572
37661623	chr6:37661623:A:G	1.75615e-05	-1.10981	-1.11004
37661862	chr6:37661862:A:G	1.64471e-05	-1.47724	-0.808175
37661874	chr6:37661874:G:T	8.60188e-06	-1.39441	-1.53918
37661906	chr6:37661906:G:A	1.59028e-05	-0.772331	-1.54674
37662031	chr6:37662031:C:T	7.13362e-05	-9.55289e-11	-0.818161
37662032	chr6:37662032:G:A	2.84786e-05	-0.167767	-1.56865
37662357	chr6:37662357:C:T	1.10984e-05	-1.09741	-1.58136
37662477	chr6:37662477:C:A	1.4939e-05	-1.10409	-1.2775
37662538	chr6:37662538:A:T	8.93495e-06	-1.35327	-1.54233
37662655	chr6:37662655:G:A	3.75468e-05	-1.45998	-5.71999e-10
37662754	chr6:37662754:T:G	3.31031e-05	-9.55289e-11	-1.58594
37662812	chr6:37662812:G:A	1.64008e-05	-1.07564	-1.2126
37662931	chr6:37662931:C:T	4.89161e-05	-9.55289e-11	-1.19546
37662997	chr6:37662997:T:C	3.31002e-05	-9.55289e-11	-1.58603
37663094	chr6:37663094:T:C	1.6292e-05	-1.06371	-1.23118
37663219	chr6:37663219:A:G	1.58543e-05	-1.17629	-1.14583
37663235	chr6:37663235:C:T	2.91629e-05	-0.148441	-1.56423
37663377	chr6:37663377:C:T	4.73591e-05	-9.55289e-11	-1.22781
37663422	chr6:37663422:T:C	4.29243e-05	-9.55289e-11	-1.32613
37663505	chr6:37663505:G:A	1.28686e-05	-0.986178	-1.54459
37663864	chr6:37663864:C:T	1.1703e-05	-1.46338	-1.16234
37664087	chr6:37664087:G:A	3.71221e-05	-1.47135	-5.71999e-10
37664159	chr6:37664159:A:T	1.75219e-05	-0.729063	-1.49305
37664304	chr6:37664304:G:A	3.73143e-05	-9.55289e-11	-1.46619
37664458	chr6:37664458:T:C	2.1373e-05	-0.478166	-1.54527
37664546	chr6:37664546:G:C	1.80018e-05	-0.920702	-1.27439
37665127	chr6:37665127:G:A	2.26475e-05	-0.635215	-1.3303
37665163	chr6:37665163:T:A	6.43915e-05	-9.55289e-11	-0.920584
37665268	chr6:37665268:G:C	1.99597e-05	-0.728053	-1.3638
37665564	chr6:37665564:G:A	1.25968e-05	-1.003	-1.54913
37665600	chr6:37665600:G:A	3.62008e-05	-9.55289e-11	-1.49648
37665642	chr6:37665642:G:C	3.39427e-05	-9.55289e-11	-1.56089
37665732	chr6:37665732:C:T	9.91525e-06	-1.28358	-1.50791
37665776	chr6:37665776:A:C	1.67384e-05	-0.699516	-1.56834
37665807	chr6:37665807:A:C	1.42289e-05	-0.914111	-1.51618
37666091	chr6:37666091:T:C	8.62141e-06	-1.35021	-1.5811
37666126	chr6:37666126:T:A	1.33983e-05	-1.30186	-1.18858
37666167	chr6:37666167:G:GA	3.35068e-05	-9.55289e-11	-1.57382
37666398	chr6:37666398:G:A	9.46013e-06	-1.26321	-1.57527
37666502	chr6:37666502:G:A	1.04978e-05	-1.16319	-1.5712
37666586	chr6:37666586:G:A	2.77208e-05	-0.654452	-1.10893
37666784	chr6:37666784:C:T	3.91919e-05	-1.4171	-5.71999e-10
37666982	chr6:37666982:G:C	3.86487e-05	-9.55289e-11	-1.43105
37667037	chr6:37667037:G:A	9.48155e-06	-1.25793	-1.57829
37667043	chr6:37667043:TA:T	6.67098e-05	-0.885214	-5.71999e-10
37667157	chr6:37667157:T:G	1.20549e-05	-1.29753	-1.29856
37667253	chr6:37667253:C:T	3.94953e-05	-9.55289e-11	-1.40938
37667583	chr6:37667583:A:G	1.35842e-05	-1.27661	-1.20004
37667783	chr6:37667783:C:T	2.8774e-05	-1.09095	-0.635143
37667853	chr6:37667853:A:G	3.37264e-05	-9.55289e-11	-1.56728
37667903	chr6:37667903:A:G	1.30217e-05	-1.11753	-1.40142
37667932	chr6:37667932:G:A	1.08305e-05	-1.44547	-1.25773
37667933	chr6:37667933:G:C	5.09707e-05	-9.55289e-11	-1.15432
37668105	chr6:37668105:G:T	1.22166e-05	-1.27057	-1.3122
37668136	chr6:37668136:A:G	0.0006553	-9.55289e-11	1.39953
37668578	chr6:37668578:T:C	2.53234e-05	-1.38761	-0.466231
37668769	chr6:37668769:C:G	3.46577e-05	-9.55289e-11	-1.54005
37668824	chr6:37668824:T:C	1.25638e-05	-1.3008	-1.25395
37668871	chr6:37668871:G:A	2.52814e-05	-1.12369	-0.731809
37668940	chr6:37668940:T:C	2.80128e-05	-1.37908	-0.373822
37669037	chr6:37669037:G:A	3.85611e-05	-9.55289e-11	-1.43332
37669048	chr6:37669048:G:A	0.000147571	-9.55289e-11	-0.0912536
37669157	chr6:37669157:C:T	7.79963e-05	0.828146	-1.55705
37669364	chr6:37669364:G:T	3.85967e-05	-9.55289e-11	-1.4324
37669528	chr6:37669528:G:T	1.44004e-05	-1.23382	-1.18449
37670292	chr6:37670292:T:C	8.80172e-05	-9.55289e-11	-0.608033
37670299	chr6:37670299:G:A	3.99204e-05	-9.55289e-11	-1.39868
37670520	chr6:37670520:T:C	3.38751e-05	-0.446862	-1.11602
37670966	chr6:37670966:G:A	4.90185e-05	-9.55289e-11	-1.19337
37671211	chr6:37671211:C:T	6.53099e-05	-9.55289e-11	-0.906422
37671411	chr6:37671411:A:G	1.06163e-05	-1.17889	-1.54428
37671449	chr6:37671449:T:C	9.35527e-06	-1.29221	-1.55742
37671574	chr6:37671574:C:T	3.90258e-05	-9.55289e-11	-1.42134
37671587	chr6:37671587:T:C	9.17944e-05	-9.55289e-11	-0.566014
37671593	chr6:37671593:T:C	3.59458e-05	-9.55289e-11	-1.50355
37671823	chr6:37671823:G:A	1.51045e-05	-0.853455	-1.51712
37671889	chr6:37671889:C:T	0.000117753	-9.55289e-11	-0.316975
37672137	chr6:37672137:T:C	3.44198e-05	-9.55289e-11	-1.54693
37672172	chr6:37672172:C:T	9.09584e-06	-1.33752	-1.54023
37672298	chr6:37672298:T:A	9.89148e-05	-9.55289e-11	-0.491306
37672318	chr6:37672318:T:C	4.61648e-05	-9.55289e-11	-1.25335
37672387	chr6:37672387:C:T	3.91022e-05	-9.55289e-11	-1.41939
37672832	chr6:37672832:G:A	5.20576e-05	-9.55289e-11	-1.13321
37672899	chr6:37672899:AGG:A	6.70051e-05	-0.880797	-5.71999e-10
37673021	chr6:37673021:C:G	3.33771e-05	-9.55289e-11	-1.57769
37673254	chr6:37673254:T:C	2.92038e-05	-1.42774	-0.283528
37673353	chr6:37673353:C:T	3.69902e-05	-1.47491	-5.71999e-10
37673376	chr6:37673376:A:G	7.71776e-06	-1.49431	-1.54773
37673667	chr6:37673667:G:A	6.39154e-05	-9.55289e-11	-0.928006
37673682	chr6:37673682:T:G	4.00887e-05	-1.39447	-5.71999e-10
37673938	chr6:37673938:C:T	3.75471e-05	-9.55289e-11	-1.45997
37673939	chr6:37673939:C:T	3.63147e-05	-9.55289e-11	-1.49334
37674029	chr6:37674029:T:C	4.02685e-05	-1.39	-5.71999e-10
37674054	chr6:37674054:G:A	3.99167e-05	-9.55289e-11	-1.39877
37674265	chr6:37674265:G:A	3.70158e-05	-9.55289e-11	-1.47422
37674350	chr6:37674350:A:G	3.46001e-05	-9.55289e-11	-1.54171
37674424	chr6:37674424:T:C	4.74522e-05	-9.55289e-11	-1.22584
37674534	chr6:37674534:G:A	4.79833e-05	-9.55289e-11	-1.21471
37674831	chr6:37674831:G:A	4.59706e-05	-1.25756	-5.71999e-10
37674930	chr6:37674930:G:A	2.0569e-05	-1.45954	-0.602244
37675164	chr6:37675164:T:G	4.25713e-05	-9.55289e-11	-1.33439
37675597	chr6:37675597:G:T	1.54935e-05	-1.4361	-0.909044
37675910	chr6:37675910:A:G	3.43984e-05	-9.55289e-11	-1.54755
37675930	chr6:37675930:A:G	3.84345e-05	-9.55289e-11	-1.43661
37675965	chr6:37675965:A:G	4.74165e-05	-9.55289e-11	-1.2266
37676277	chr6:37676277:A:C	5.04384e-05	0.38583	-1.55064
37676455	chr6:37676455:C:T	9.83212e-05	-9.55289e-11	-0.497326
37676493	chr6:37676493:G:A	1.19444e-05	-1.20413	-1.40117
37676708	chr6:37676708:G:C	3.34145e-05	-9.55289e-11	-1.57658
37676793	chr6:37676793:A:G	4.79165e-05	-0.848483	-0.367622
37676845	chr6:37676845:T:C	9.73382e-05	0.937895	-1.44527
37677069	chr6:37677069:T:C	3.32076e-05	-9.55289e-11	-1.58279
37677393	chr6:37677393:T:G	3.98332e-05	-9.55289e-11	-1.40086
37677397	chr6:37677397:T:C	3.86524e-05	-9.55289e-11	-1.43096
37677736	chr6:37677736:T:C	1.57661e-05	-1.47591	-0.851798
37677802	chr6:37677802:G:A	0.010003	1.31007	2.81501
37677921	chr6:37677921:G:A	1.29027e-05	-1.44452	-1.08361
37677940	chr6:37677940:C:T	9.1096e-05	-9.55289e-11	-0.573651
37678005	chr6:37678005:G:A	4.12757e-05	-9.55289e-11	-1.36529
37678061	chr6:37678061:G:C	7.94817e-05	-9.55289e-11	-0.710039
37678348	chr6:37678348:C:A	4.04942e-05	-9.55289e-11	-1.38441
37678369	chr6:37678369:C:T	3.95106e-05	-9.55289e-11	-1.409
37678443	chr6:37678443:T:C	4.24837e-05	-9.55289e-11	-1.33644
37678563	chr6:37678563:G:A	4.37781e-05	-9.55289e-11	-1.30643
37678621	chr6:37678621:T:C	4.29186e-05	-9.55289e-11	-1.32626
37678634	chr6:37678634:A:G	3.67024e-05	-1.48272	-5.71999e-10
37678676	chr6:37678676:A:G	1.28749e-05	-1.45591	-1.07437
37678795	chr6:37678795:G:A	1.16457e-05	-1.04553	-1.58509
37679191	chr6:37679191:G:A	5.59861e-05	-9.55289e-11	-1.06046
37679197	chr6:37679197:GA:G	4.21767e-05	-9.55289e-11	-1.3437
37679359	chr6:37679359:G:A	8.92725e-06	-1.31057	-1.58589
37679365	chr6:37679365:T:C	1.26728e-05	-1.47248	-1.07363
37679585	chr6:37679585:C:T	4.20464e-05	-9.55289e-11	-1.34679
37679868	chr6:37679868:T:C	3.17066e-05	-0.0962936	-1.53275
37680145	chr6:37680145:G:A	4.27221e-05	-9.55289e-11	-1.33085
37680435	chr6:37680435:G:A	1.09988e-05	-1.25961	-1.42817
37680839	chr6:37680839:C:T	9.85613e-05	-0.494887	-5.71999e-10
37680951	chr6:37680951:A:G	1.52884e-05	-0.799653	-1.55882
37681162	chr6:37681162:T:C	2.64768e-05	-0.229536	-1.57976
37681244	chr6:37681244:T:C	3.67884e-05	-1.36458	-0.115804
37681365	chr6:37681365:T:C	1.12846e-05	-1.44326	-1.21887
37681568	chr6:37681568:G:A	1.56437e-05	-1.4427	-0.892803
37681661	chr6:37681661:G:A	9.21839e-06	-1.30874	-1.55562
37681862	chr6:37681862:A:G	9.55583e-06	-1.36345	-1.46496
37681909	chr6:37681909:T:C	3.28381e-05	-1.44104	-0.152936
37682048	chr6:37682048:C:T	0.000271477	-9.55289e-11	0.518311
37682315	chr6:37682315:T:C	1.2522e-05	-0.986208	-1.57187
37682497	chr6:37682497:A:G	6.89804e-05	-0.851743	-5.71999e-10
37682611	chr6:37682611:CTT:C	3.55762e-05	-9.55289e-11	-1.51389
37682863	chr6:37682863:T:C	1.15701e-05	-1.06122	-1.57592
37682955	chr6:37682955:G:A	6.81932e-05	-9.55289e-11	-0.86322
37682969	chr6:37682969:G:A	3.39423e-05	-9.55289e-11	-1.5609
37683251	chr6:37683251:T:C	1.30331e-05	-1.49333	-1.02474
37683446	chr6:37683446:C:T	0.000213574	-9.55289e-11	0.278418
37683520	chr6:37683520:CT:C	7.98831e-06	-1.46292	-1.54467
37683787	chr6:37683787:G:A	8.29841e-06	-1.40498	-1.56452
37684058	chr6:37684058:T:C	0.000195458	0.189782	-5.71999e-10
37684202	chr6:37684202:G:A	6.72386e-05	-9.55289e-11	-0.877318
37684410	chr6:37684410:A:G	1.85225e-05	-1.40653	-0.760044
37685067	chr6:37685067:C:T	1.09233e-05	-1.41208	-1.28258
37685096	chr6:37685096:A:G	8.40194e-06	-1.41698	-1.54012
37685300	chr6:37685300:A:T	0.000111344	-9.55289e-11	-0.37294
37685707	chr6:37685707:G:A	8.46982e-06	-1.40008	-1.54897
37685732	chr6:37685732:C:T	7.05797e-05	-9.55289e-11	-0.828823
37685996	chr6:37685996:G:C	3.3125e-05	-9.55289e-11	-1.58528
37686110	chr6:37686110:C:T	2.72086e-05	-1.49408	-0.287955
37686164	chr6:37686164:C:T	2.6846e-05	-0.225261	-1.57019
37686405	chr6:37686405:T:C	4.54792e-05	-9.55289e-11	-1.26831
37686446	chr6:37686446:G:A	0.000149733	-9.55289e-11	-0.076711
37686496	chr6:37686496:G:A	1.46248e-05	-1.44813	-0.954716
37686563	chr6:37686563:A:G	6.30225e-05	-9.55289e-11	-0.942074
37686673	chr6:37686673:C:T	6.71646e-05	-9.55289e-11	-0.87842
37686678	chr6:37686678:T:C	2.49717e-05	-0.307391	-1.56043
37686871	chr6:37686871:C:A	5.32959e-05	-9.55289e-11	-1.10971
37687304	chr6:37687304:C:A	6.28503e-05	-1.43949	0.494679
37687534	chr6:37687534:T:A	6.18491e-05	-9.55289e-11	-0.960867
37688005	chr6:37688005:T:C	1.84222e-05	-1.44734	-0.72467
37688024	chr6:37688024:T:C	1.6661e-05	-1.46909	-0.803403
37688035	chr6:37688035:T:C	0.000596657	-9.55289e-11	1.30578
37688196	chr6:37688196:G:A	0.000102861	-9.55289e-11	-0.452182
37688246	chr6:37688246:G:A	3.81856e-05	-9.55289e-11	-1.44311
37688575	chr6:37688575:C:T	2.95188e-05	-1.4862	-0.214342
37688705	chr6:37688705:G:A	1.18384e-05	-1.47377	-1.14045
```
