## Supplementary material for "Characterization of shared and ancestry-specific signals driving complex traits using multi-ancestry fine-mapping": orig_s1_snps

```
rs80020063
rs423137
rs373413
rs375435
rs451169
rs149719038
rs376389
rs55996132
rs448141
rs621627
rs450579
rs9349238
rs10948043
rs41273818
rs405043
rs405059
rs45550933
rs3176988
rs1758213
rs432753
rs835
rs361524
rs434102
rs425876
rs390659
rs41273820
rs389999
rs433286
rs415906
rs665368
rs665442
rs75745023
rs371323
rs414040
rs9471896
rs414082
rs414285
rs378835
rs668736
rs377118
rs422717
rs438995
rs393034
rs34492701
rs2268687
rs2268686
rs394653
rs429655
rs9381211
rs9394918
rs413399
rs9471904
rs434439
rs9471905
rs12333241
rs9462817
rs3818087
rs3818086
rs34722725
rs13214506
rs649472
rs12333110
rs73426441
rs9296398
rs12207176
rs9462818
rs9357402
rs143710799
rs9471906
rs73426451
rs75499937
rs7742623
rs9349239
rs9369380
rs9471907
rs9367162
rs9357403
rs9471908
rs2268684
rs6931385
rs6915637
rs12111487
rs2268683
rs2268682
rs114358331
rs115405259
rs181224579
rs7744151
rs9471909
rs6458301
rs6458302
rs3793007
rs7769412
rs3846893
rs138434841
rs75508940
rs9394921
rs7768690
rs62416277
rs7752711
rs7752619
rs62416278
rs1985910
rs1985909
rs6928781
rs7764439
rs11754813
rs9381213
rs4714621
rs4714622
rs9381214
rs73733744
rs116799478
rs151332905
rs9462820
rs77910725
rs76169657
rs630618
rs77664947
rs1229522
rs115736156
rs77105929
rs222217
rs222216
rs16896041
rs78877873
rs222215
rs222214
rs222213
rs222212
rs222220
rs6936958
rs222219
rs114917476
rs222218
rs55893140
rs143413745
rs73428403
rs6929834
rs13200083
rs115614521
rs143540367
rs12207484
rs113895858
rs142072095
rs41273822
rs2234026
rs2234025
rs16896053
rs12210447
rs57298359
rs111955734
rs73428411
rs66839624
rs76465735
rs1034154
rs186186894
rs4714623
rs143471679
rs113980260
rs2894483
rs77262091
rs55927053
rs12202031
rs11754674
rs11754681
rs11759402
rs12195802
rs56285608
rs116783392
rs6908950
rs6909333
rs78459799
rs114072705
rs58897230
rs58035179
rs9381217
rs10484911
rs10948045
rs10948046
rs6458307
rs111675476
rs74614533
rs12202292
rs12190215
rs12190220
rs80293404
rs12211148
rs114358130
rs12211104
rs12197778
rs111496678
rs1888865
rs9381218
rs72864223
rs73428430
rs77624742
rs58910274
rs60879448
rs57283546
rs4711726
rs140338131
rs1929926
rs56045039
rs872023
rs11759583
rs2150911
rs3800290
rs3800291
rs79554264
rs13198778
rs13214966
rs4714626
rs2395924
rs2894478
rs6933426
rs4711727
rs9394925
rs9471915
rs6908434
rs6930986
rs4236083
rs3997653
rs76849749
rs114670856
rs141361967
rs12332906
rs3737097
rs9357404
rs114957321
rs4711728
rs9369386
rs9471919
rs147440056
rs7740701
rs9369387
rs2150912
rs2150913
rs112200699
rs1029067
rs9462828
rs62416282
rs9349242
rs9367164
rs9357405
rs34401788
rs6937958
rs7738570
rs6458308
rs12191577
rs6458309
rs12663397
rs6906866
rs9471920
rs1981008
rs72864239
rs4714628
rs77639030
rs146313045
rs12192935
rs139163424
rs142481589
rs139807403
rs113223475
rs57498064
rs6929154
rs9296399
rs6940865
rs56150020
rs59380173
rs17661932
rs16896093
rs145777846
rs13201705
rs41274878
rs186148770
rs6924431
rs35765449
rs140638588
rs12529592
rs74711970
rs58598262
rs34718938
rs4714630
rs143286372
rs9462835
rs141390819
rs66702767
rs116624896
rs13219312
rs145742439
rs34221675
rs7758869
rs35919170
rs13193396
rs12204011
rs141613865
rs13196627
rs62416287
rs73428500
rs3846894
rs7451380
rs7752422
rs9462838
rs9471929
rs138068244
rs35805828
rs34719471
rs1235349
rs9471930
rs5018385
rs1967461
rs34444714
rs151242670
rs17729932
rs6936589
rs694205
rs9381223
rs145425403
rs13217089
rs62416288
rs9462840
rs9471932
rs66541797
rs141547377
rs62416290
rs420052
rs12207301
rs77984367
rs12202901
rs180978822
rs149393604
rs35587422
rs78622100
rs77334504
rs116524337
rs10456518
rs72864256
rs112971027
rs138763422
rs7764865
rs147578266
rs12526596
rs113610264
rs148167022
rs141327416
rs72864259
rs7747505
rs7748103
rs6938882
rs591281
rs9471935
rs114886826
rs1150797
rs9968785
rs116781383
rs9471937
rs140685568
rs7760637
rs148114480
rs113378276
rs114828309
rs77042606
rs72864262
rs9471938
rs685096
rs13202307
rs9369389
rs139830789
rs34038327
rs112415038
rs78684319
rs72864268
rs72864269
rs72864272
rs2235833
rs2073155
rs2235832
rs2281324
rs149479641
rs145981342
rs139811222
rs191144675
rs7773231
rs9471939
rs2395938
rs6907869
rs72864275
rs2395939
rs75937754
rs72864276
rs2894484
rs16896142
rs144829774
rs113210422
rs11759058
rs113105795
rs552431809
rs141655858
rs9462844
rs140118329
rs141136987
rs72864280
rs9471941
rs61747887
rs61732354
rs113588316
rs112414831
rs72864284
rs1819323
rs1819324
rs1819325
rs2395940
rs56158882
rs57514728
rs9462845
rs9471942
rs9462846
rs4714633
rs1854215
rs115836975
rs4432975
rs4530854
rs12194860
rs149088714
rs142090656
rs12525097
rs2092555
rs2092554
rs12697948
rs6458311
rs9471947
rs113344804
rs2395941
rs116679561
rs10807284
rs111909930
rs116541274
rs9471950
rs9471951
rs7748409
rs62416298
rs112946094
rs7754294
rs13203402
rs111863719
rs7740252
rs7758576
rs7758629
rs7758982
rs7759112
rs9462850
rs7765132
rs9394931
rs7740879
rs7741547
rs7741552
rs111908111
rs12206198
rs34455103
rs77580561
rs10223860
rs9296401
rs74534495
rs9296402
rs7757363
rs140555788
rs112504542
rs16896153
rs9381225
rs6938994
rs6939207
rs34498470
rs36081588
rs9471954
rs113773194
rs1989322
rs7746372
rs7750915
rs9471958
rs2235831
rs6937172
rs9471959
rs9471960
rs12527100
rs9471961
rs9471964
rs34433785
rs112617258
rs146474881
rs7761136
rs76464980
rs11758978
rs9462851
rs9471966
rs2235835
rs2235834
rs6936722
rs10948053
rs6901007
rs36111725
rs61743125
rs186144513
rs143189996
rs12214167
rs72866049
rs147502280
rs2234185
rs4711731
rs12529169
rs73430785
rs61232874
rs111816896
rs12524503
rs12213679
rs3793024
rs3805950
rs4714634
rs3763236
rs1053538
rs1053539
rs12525392
rs6458312
rs116796686
rs12525851
rs9471968
rs62416354
rs116255295
rs9471969
rs9462852
rs62416355
rs7740433
rs113463347
rs112786661
rs45455792
rs112836440
rs57658591
rs56106855
rs9462853
rs147374267
rs6927188
rs115870450
rs67059212
rs112572595
rs9471970
rs146613879
rs76590663
rs7744454
rs115481159
rs12205778
rs9471972
rs72866064
rs138965230
rs142793391
rs7770760
rs6941212
rs114527192
rs4714638
rs74640327
rs113095568
rs113067335
rs9471974
rs9471975
rs141757570
rs116382228
rs2104616
rs9471976
rs4469287
rs28868299
rs113203127
rs58497441
rs147656933
rs6458313
rs73432512
rs6458314
rs6458315
rs57295928
rs141595713
rs11969309
rs113443082
rs12524845
rs112122607
rs73432523
rs13215983
rs13216214
rs4714640
rs145400085
rs113952452
rs6940814
rs6940837
rs140368148
rs145336440
rs9296403
rs9296404
rs9462855
rs112391291
rs9462856
rs114884134
rs112538187
rs11752813
rs10948059
rs2296805
rs7759302
rs9471978
rs7760250
rs181496341
rs3800292
rs4987173
rs2296804
rs736158
rs1051218
rs1129187
rs1129186
rs2274517
rs41274888
rs141238034
rs35830695
rs2274515
rs2274514
rs3818554
rs4714644
rs117798645
rs151180031
rs9471982
rs73432562
rs3805953
rs3805952
rs3805951
rs3293
rs1023002
rs6903229
rs16896188
rs73733774
rs10948061
rs151335772
rs9471983
rs75790236
rs2395943
rs9296406
rs145055668
rs4711732
rs9471985
rs111732099
rs9369397
rs9296407
rs9986447
rs2274518
rs9462857
rs34424516
rs113493169
rs9471986
rs9471987
rs9471988
rs6907751
rs12524654
rs181207351
rs111762254
rs76043831
rs9462858
rs61752141
rs398123304
rs9462859
rs9462860
rs41274890
rs41274896
rs74640815
rs6925429
rs113827100
rs12211329
rs6925810
rs114269434
rs6916678
rs78672725
rs6901113
rs6901287
rs6901289
rs6923807
rs144518702
rs6906393
rs59808653
rs139696948
rs73434518
rs3805949
rs3805948
rs73733781
rs6941129
rs138826815
rs141284305
rs1969759
rs150318932
rs3805946
rs3828758
rs4714646
rs139678883
rs61459816
rs116911410
rs147864834
rs73434535
rs2236355
rs9462861
rs114754270
rs6940142
rs6901782
rs57933466
rs112446807
rs12333001
rs147494479
rs145372524
rs61570925
rs56831345
rs74323814
rs111306963
rs77869593
rs144206883
rs148718062
rs4711733
rs146730464
rs149044009
rs73434550
rs114432061
rs73434556
rs143336223
rs7774348
rs7774626
rs9471990
rs149359490
rs114601429
rs9462862
rs139954384
rs9462863
rs139356122
rs59541897
rs78833196
rs4714651
rs4714652
rs78449042
rs139290304
rs35772949
rs148628546
rs4714653
rs4714654
rs114231320
rs183124343
rs138208106
rs9471991
rs875775
rs115661637
rs41274898
rs141794401
rs9471992
rs9462864
rs6458318
rs6458319
rs41274900
rs2236356
rs41274902
rs11751058
rs60622781
rs117965109
rs35628750
rs116750300
rs2236357
rs3793023
rs6926418
rs6904371
rs9462865
rs55699400
rs6911130
rs148608280
rs3823423
rs8540
rs9296409
rs10080728
rs114746982
rs143683138
rs182547932
rs942044
rs181729709
rs3749904
rs3749903
rs182439403
rs114162589
rs111861343
rs74538867
rs143826345
rs6921535
rs1138141
rs4714655
rs4714656
rs142387535
rs34809717
rs34961677
rs149746919
rs148886793
rs9471995
rs116810643
rs140925839
rs113386641
rs116521377
rs80165202
rs7762731
rs62417466
rs9471997
rs111496413
rs78583122
rs6920475
rs11753750
rs75593880
rs41274912
rs149569345
rs144154816
rs3805945
rs76968006
rs62417467
rs151177044
rs2273917
rs11961678
rs7744819
rs7745432
rs116814932
rs4711735
rs10428718
rs4711736
rs2273918
rs61732148
rs111320577
rs9394939
rs9381231
rs73733790
rs140272543
rs1079325
rs142976101
rs141065679
rs41274916
rs78675648
rs4711738
rs72867511
rs55890439
rs3737186
rs58470539
rs150059188
rs11962268
rs11967184
rs111613875
rs9471998
rs111675957
rs9471999
rs9472000
rs139437856
rs9472001
rs139942848
rs3793021
rs2050367
rs77308303
rs11558979
rs146402973
rs4714658
rs4711739
rs145708647
rs6918545
rs74823509
rs73436420
rs77847937
rs57701001
rs1214705
rs6912491
rs112186598
rs116119611
rs116367245
rs4714660
rs146188256
rs4714661
rs55918002
rs113170552
rs4714662
rs62417469
rs4711740
rs73436425
rs117987007
rs11757495
rs34978970
rs7772393
rs73733795
rs869069
rs115400018
rs9462866
rs75664886
rs61733494
rs9472003
rs13199873
rs41274920
rs149411734
rs114803978
rs114194678
rs73436429
rs3729616
rs3805944
rs73436430
rs3828757
rs147281154
rs59329059
rs146463117
rs2007950
rs140927825
rs76261685
rs116111331
rs116363087
rs3729617
rs79671886
rs6904780
rs3793018
rs114133205
rs111434496
rs146004334
rs9472004
rs139249561
rs141855538
rs148434428
rs3805942
rs75003038
rs116450546
rs3805941
rs3805939
rs35732735
rs12196299
rs114481534
rs4714664
rs3805938
rs6458323
rs147176269
rs3793017
rs35875954
rs13437190
rs150062617
rs140147428
rs9472006
rs1034246
rs550063455
rs9462867
rs9472007
rs72867536
rs16896279
rs9472008
rs142757127
rs3805936
rs3805935
rs6924235
rs187048476
rs13208874
rs76768632
rs117144749
rs79643612
rs76004968
rs144612988
rs113156637
rs60359686
rs144566792
rs61169091
rs7746054
rs17516786
rs4714665
rs4714666
rs12213987
rs73436448
rs7776045
rs73436449
rs79421972
rs138916459
rs1105024
rs35199842
rs3805934
rs9472010
rs62417477
rs2395960
rs62417478
rs7774715
rs76175433
rs7774481
rs4714667
rs79199084
rs3828756
rs3805931
rs112899359
rs113988038
rs60760361
rs76737596
rs111763904
rs59460087
rs60610762
rs111799945
rs61616727
rs12663852
rs61122023
rs12662888
rs7755859
rs6926032
rs6930764
rs1537638
rs1970186
rs115266754
rs45624340
rs77231564
rs73736708
rs45604140
rs34021075
rs78422682
rs62417483
rs4714668
rs6941837
rs72867545
rs75237883
rs112096142
rs111865764
rs116607035
rs111444899
rs73436461
rs9381234
rs9369401
rs11754211
rs76733341
rs45484692
rs6916141
rs6941411
rs113813310
rs9472016
rs72867547
rs6905948
rs6933124
rs9472017
rs3737185
rs74508777
rs34764696
rs7759437
rs72664263
rs78286928
rs12204526
rs6908667
rs3828755
rs78394383
rs6458325
rs6458326
rs6915327
rs112772751
rs3793009
rs3793008
rs116689603
rs148134695
rs139102004
rs78797716
rs76695876
rs62417510
rs4714669
rs3805929
rs144584188
rs57870978
rs139863435
rs2095401
rs11970376
rs11961039
rs73736716
rs59150057
rs61021888
rs34865794
rs1051709
rs56739823
rs6458327
rs7756307
rs77965231
rs7760834
rs75067168
rs111423138
rs72664264
rs75967707
rs72664265
rs114362368
rs4714670
rs4714671
rs12662201
rs113108198
rs62417512
rs79541366
rs73436473
rs11967948
rs11967116
rs183819666
rs137959665
rs115727101
rs72664266
rs115015262
rs199709264
rs111881216
rs181702163
rs61695510
rs56411331
rs6923262
rs55976342
rs60733214
rs113398016
rs56998587
rs114331237
rs73736719
rs10948066
rs9472021
rs568709023
rs146562071
rs6902679
rs59146246
rs3730363
rs4711741
rs112542835
rs6914964
rs9462872
rs57014925
rs55848540
rs3734681
rs9395
rs75541429
rs16868993
rs16896322
rs78780266
rs79492059
rs6924555
rs113955756
rs6902806
rs41274928
rs9472022
rs41274930
rs16896326
rs45553043
rs61743561
rs72664267
rs10498754
rs115947224
rs6906524
rs139267703
rs112177478
rs17209365
rs12193690
rs111931528
rs74839491
rs113113059
rs72664268
rs77818628
rs16896327
rs113623387
rs12201714
rs73736725
rs2841639
rs16896330
rs16896333
rs9462875
rs9462876
rs16896342
rs17209372
rs73436482
rs16896344
rs45496798
rs139166573
rs12204368
rs12209579
rs57722196
rs76383287
rs187435514
rs113814320
rs116620463
rs72867559
rs62417518
rs78903320
rs73736728
rs56046707
rs147317134
rs113255912
rs1214714
rs76552409
rs2273709
rs111577855
rs9357409
rs111851385
rs79630229
rs6938026
rs144767533
rs73736732
rs77379690
rs73736734
rs6901391
rs73736735
rs2651195
rs571995147
rs75187159
rs11962520
6:43188716_A_T
6:43188716_A_C
rs114210279
rs112516091
rs6917902
rs115394590
rs6918623
rs45448395
rs62417521
rs112422722
rs73436490
rs16896362
rs16896363
rs6458328
rs75660024
rs115842765
rs114326925
rs7832
rs2233823
rs149602174
rs2651196
rs112617927
rs2841641
rs2233822
rs147626470
rs12202644
rs79794650
rs114671641
rs58005731
rs78875355
rs2756179
rs76334523
rs10948067
rs114371775
rs2756180
rs77321231
rs2651197
rs2841665
rs183507048
rs2651198
rs184355670
rs2841664
rs2756181
rs74371173
rs2145884
rs72867568
rs77971038
rs2841662
rs78652437
rs75591122
rs75243431
rs143276397
rs34996247
rs2651200
rs72867571
rs2104142
rs9462880
rs12663537
rs60404593
rs72867578
rs62415363
rs2651205
rs2651206
rs41274940
rs113411067
rs111862130
rs58964281
rs72867580
rs111492053
rs113461790
rs2841637
rs4623236
rs12204335
rs6930460
rs111822813
rs2651183
rs2651182
rs12664472
rs140873369
rs12204749
rs9462881
rs62415365
rs7764257
rs7750845
rs7769182
rs2841657
rs7769094
rs7769668
rs7752120
rs74636278
rs12202445
rs12202526
rs111342015
rs751775
rs114724978
rs28679656
rs140185809
rs3800294
rs35175743
rs10948069
rs10807288
rs2841666
rs111284137
rs12200091
rs10948070
rs115393293
rs754421
rs76187039
rs2756184
rs12663994
rs79306700
rs112558766
rs1995300
rs1570222
rs80320191
rs2651186
rs2651187
rs2756185
rs2841655
rs2756186
rs732692
rs2756187
rs145775566
rs937590
rs79427556
rs732691
rs937591
rs1998297
rs72869204
rs7756656
rs58537733
rs151225578
rs4714674
rs73438325
rs2651189
rs2651190
rs2651191
rs2756172
rs2841660
rs2841659
rs2651192
rs2756173
rs2651193
rs2651194
rs2841658
rs7760749
rs113715383
rs6929569
rs6909281
rs6458329
rs6930100
rs6929810
rs6929983
rs6930150
rs6936397
rs3800295
rs45515398
rs45564136
rs3800297
rs3800298
rs6458330
rs7743125
rs546050304
rs143693777
6:43254597_C_A
rs111981370
rs2841653
rs2756174
rs2651203
rs2756175
rs2756176
rs61729324
rs2651204
rs12207935
rs146343493
rs6901866
rs141253573
rs114731381
rs16896398
rs1114357
rs11758940
rs11758941
rs78882866
rs70953670
rs17209379
rs70953674
rs70953677
rs70953678
rs70953680
rs4149177
rs1574430
rs2841648
rs70953686
rs2270860
rs4149178
rs2242416
rs12193537
rs2254303
rs112553753
rs79641366
rs112472472
rs4466248
rs4398731
rs10948071
rs112870457
rs9296413
rs11965886
rs112099928
rs113163694
rs76908006
rs113154221
rs77383021
rs77538445
rs77626494
rs77915916
rs74766084
rs4714675
rs12154080
rs62415416
rs78014492
rs182625857
rs9472031
rs2651201
rs78567061
rs6930689
rs9472032
rs115402711
rs142656572
rs2279087
rs2469
rs76343162
rs2279088
rs2841642
rs74353128
rs147831419
rs140665652
rs2651202
rs7692
rs74725336
rs35650765
rs151153042
rs10948072
rs1563788
rs2242153
rs3816601
rs114158794
rs76088627
rs6458333
rs141261543
rs79146644
rs111597025
rs142927793
rs3734683
rs78013618
rs75782786
rs9381237
rs199921739
rs36034990
rs79768677
rs12190755
rs34541323
rs41281796
rs115787483
rs41281798
rs113473153
rs4714677
rs9369407
rs2125737
rs74352976
rs2125738
rs17209400
rs77688577
rs2611336
rs113437098
rs10498755
rs9369408
rs113177211
rs111467122
rs9394948
rs9394949
rs62402405
rs73416724
rs112336903
rs112334698
rs79434077
rs75782458
rs79761807
rs76719991
rs111547017
rs140519568
rs4714678
rs114863017
rs79009481
rs112332078
rs9472039
rs7742789
rs141839508
rs9369409
rs113653373
rs76514175
rs11752783
rs12209798
rs9472040
rs2894510
rs7763558
rs7763350
rs112163057
rs74478243
rs7764523
rs77642270
rs141415391
rs9394951
rs139084170
rs113634553
rs116189428
rs75473868
rs112089792
rs6919440
rs1214759
rs113789029
rs72857208
rs1214761
rs6458334
rs7766972
rs7767006
rs1214762
rs113283188
rs141740003
rs2396004
rs75966707
rs76658194
rs72857213
rs17209407
rs13196624
rs147031788
rs76823934
rs1214763
rs1214766
rs80193186
rs113828288
rs77241311
rs6912283
rs77529883
rs145598552
rs7754297
rs12195350
rs111882537
rs146759956
rs831305
rs12212522
rs2396021
rs74690967
rs4714679
rs4714680
rs831308
rs78857377
rs113902595
rs1214755
rs148387942
rs1214756
rs112433836
rs1214758
rs2487662
rs9357411
rs2396023
rs831304
rs9369410
rs112053368
rs12195820
rs1772668
rs75898806
rs9381240
rs62402408
rs116659098
rs1599816
rs1772665
rs62402409
rs13218296
rs13191846
rs59155183
rs79329802
rs1539120
rs1772664
rs76966895
rs76649578
rs6907066
rs1674873
rs9472044
rs1772663
rs113990079
rs9472045
rs9369412
rs7750908
rs2396027
rs12209520
rs12211219
rs9349255
rs78415183
rs75464147
rs1214751
rs10948076
rs10948077
rs116655027
rs75320251
rs1214752
rs4714684
rs113674518
rs9472049
rs11969360
rs9472050
rs7454297
rs4355606
rs700008
rs45535935
rs9394952
rs831316
rs831315
rs12193524
rs831314
rs831313
rs864392
rs9349256
rs115984947
rs831312
rs115049461
rs2277122
rs10948079
rs147519424
rs111997645
rs2185631
rs67861980
rs149784066
rs2794264
rs189721058
rs2487663
rs140706115
rs143281908
rs79175380
rs115896033
rs2125739
rs9381242
rs116738220
rs71562703
rs1214746
rs1214747
rs111993105
rs79027003
rs9357412
rs35056042
rs35192247
rs1214748
rs1214749
rs114159670
rs72857272
rs113615735
rs148337984
rs72857275
rs3734687
rs3734688
rs12183668
rs76658461
rs9296414
rs1674850
rs6906077
rs6910980
rs148608708
rs75317537
rs113657019
rs1622800
rs1674854
rs1674853
rs113902057
rs113179809
rs6904128
rs111963549
rs36106532
rs1674870
rs2611338
rs111739045
rs79849314
rs72857283
rs76837116
rs74580573
rs116157426
rs74762819
rs114655787
rs112231845
rs138559842
rs112262786
rs115201362
rs114345643
rs139351940
rs80253059
rs78167670
rs79054868
rs1214769
rs16896543
rs9472061
rs74726378
rs111393419
rs73426714
rs73426717
rs112159221
rs113658303
rs9472064
rs139206194
rs112632828
rs114932063
rs1150798
rs115920996
rs76353013
rs113961115
rs114867212
rs66726175
rs111437393
rs111483608
rs144291208
rs80003382
rs111943320
rs79520779
rs138807403
rs189474158
rs73426724
rs9462897
rs76863543
rs112890091
rs113161348
rs555225902
rs74435423
rs17287935
rs77114091
rs141822240
rs116480461
rs9472066
rs77781883
rs9472067
rs112078628
rs112315103
rs116271216
rs17209414
rs17209421
rs78937406
rs77568053
rs9472068
rs73426727
rs115985823
rs76284477
rs79769045
rs77355607
rs80091464
rs111284066
rs2277123
rs79019801
rs78262217
rs114801660
rs111502897
rs3734689
rs114849138
rs77082223
rs72857288
rs116653268
rs72857289
rs112886696
rs2282412
rs6924483
rs75441145
rs7746420
rs367742528
rs111598444
rs7743244
rs2231770
rs2231767
rs112508540
rs12664665
rs3757264
rs12661262
rs2231766
rs2231765
rs2231763
rs2231762
rs2231759
rs2227301
rs113016688
rs73426739
rs80339878
rs9472069
rs143381942
rs113209557
rs7755135
rs11077
rs55671916
rs2257082
rs75568525
rs77655645
rs111601510
rs1106841
rs1111786
rs1111785
rs2396028
rs1960198
rs115112548
rs7769795
rs79568089
rs59447550
rs7767973
rs111347581
rs189930727
rs3204712
rs59584556
rs116550486
rs184534573
rs143691472
rs59052112
rs9462902
rs113585625
rs112431276
rs9472074
rs6931025
rs138830564
rs6930820
rs7748977
rs140163521
rs1564320
rs6928412
rs115283090
rs78312695
rs55776932
rs144584930
rs113254212
rs1096700
rs72857302
rs7752493
rs7752811
rs112132990
rs113782875
rs9472075
rs138895913
rs112903748
rs113061002
rs145380094
rs72859003
rs113483701
rs17287964
rs7741841
rs1096699
rs3757266
rs3757267
rs78263551
rs116407354
rs73426785
rs56270957
rs59931540
rs147116389
rs113286026
rs12663525
rs112634587
rs78170909
rs34324334
rs6936953
rs6914190
rs78035277
rs112915055
rs113106047
rs113377175
rs35642078
rs6458342
rs62402421
rs699937
rs145065238
rs9394958
rs9333501
rs6458343
rs72859012
rs6936582
rs9296416
rs9472084
rs142220941
rs112740328
rs113103305
rs111903333
rs77851898
rs9333522
rs6916539
rs9333527
rs199857051
rs116720398
rs9333531
rs9333533
rs9333535
rs115108590
rs9333537
rs141588070
rs57833012
rs9333539
rs111451988
rs113216774
rs114618874
rs144563762
rs9462905
rs75886301
rs9333547
rs41281826
rs140119541
rs150481559
rs7753720
rs150617532
rs111770635
rs113456244
rs111913324
rs78183676
rs3757268
rs7760334
rs112385200
rs141787754
rs9296418
rs3734690
rs9333555
rs6941583
rs6899628
rs55704248
rs9333558
rs9333560
rs9472090
rs6922830
rs200128731
rs145612937
rs113410952
rs45618540
rs76645046
rs113592918
rs200006314
rs72859026
rs77341530
rs16896609
rs45603636
rs74848862
rs2396050
rs2232213
rs112851070
rs116563579
rs9472092
rs147818355
rs6938576
rs138406526
rs116354491
rs144339892
rs148736595
rs7750364
rs111241794
rs75299278
rs3757271
rs35679149
rs111540223
rs7749866
rs142704507
rs75730343
rs35249206
rs7106
rs191922219
rs112516220
rs9688333
rs9472096
rs12660473
rs75996088
rs1617105
rs113855681
rs3957257
rs76079870
rs112466234
rs9784847
rs6911069
rs6911085
rs6915370
rs6915523
rs78339483
rs148096191
rs111959750
rs56034913
rs114988842
rs138016123
rs148409800
rs9472098
rs6940568
rs115338010
rs2396051
rs11967462
rs2295944
rs2295945
rs2295946
rs75054864
rs28721527
rs115335737
rs79193988
rs55863814
rs113893893
rs77230555
rs6905832
rs77709040
rs180963585
rs116957731
rs7767435
rs79474406
rs57409464
rs35289332
rs9472100
rs6902085
rs6901805
rs6902166
rs116511160
rs9472102
rs113449749
rs80351252
rs9472104
rs116511278
rs78323348
rs7752104
rs7751728
rs7756754
rs7738658
rs7756954
rs145906625
rs7757101
rs111717844
rs61447047
rs77058580
rs80324908
rs55943534
rs78918890
rs77142160
rs113911149
rs77978539
rs73428692
rs116146896
rs41281830
rs7744563
rs61563062
rs56186300
rs747832
rs752662
rs72859036
rs74625380
rs144382118
rs16896629
rs41281832
rs41281836
rs41281838
rs2277124
rs2277125
rs2277126
rs60568338
rs59246686
rs76134013
rs16896636
rs79985053
rs148138457
rs16896641
rs113149369
rs75703910
rs3778492
rs72859041
rs41281840
rs2295948
rs2295949
rs77245217
rs76209815
rs72859043
rs2236345
rs2236346
rs2236347
rs1334600
rs79752131
rs73430405
rs3778493
rs143219228
rs7757349
rs7775611
rs7771013
rs1334601
rs1334602
rs56088243
rs833048
rs16896658
rs12661952
rs113889200
rs112253745
rs3807023
rs145437285
rs3807024
rs73430420
rs77128124
rs73430424
rs113289216
rs113819154
rs116484285
rs75558478
rs16869037
rs6908311
rs79642363
```
