## Supplementary material for "Characterization of shared and ancestry-specific signals driving complex traits using multi-ancestry fine-mapping": s1.afreq

```
#CHROM	ID	REF	ALT	ALT_FREQS	OBS_CT
6	rs80020063	T	C	0.0149105	1006
6	rs423137	G	A	0.297217	1006
6	rs373413	G	C	0.800199	1006
6	rs375435	T	C	0.54672	1006
6	rs451169	T	C	0.54672	1006
6	rs149719038	C	T	0.0238569	1006
6	rs376389	C	A	0.297217	1006
6	rs55996132	C	T	0.0149105	1006
6	rs448141	T	C	0.88668	1006
6	rs621627	C	T	0.88668	1006
6	rs450579	A	C	0.88668	1006
6	rs9349238	G	C	0.249503	1006
6	rs10948043	T	C	0.253479	1006
6	rs41273818	C	T	0.00795229	1006
6	rs405043	G	A	0.800199	1006
6	rs405059	G	A	0.800199	1006
6	rs45550933	G	T	0.253479	1006
6	rs3176988	G	T	0.253479	1006
6	rs1758213	G	A	0.800199	1006
6	rs432753	C	T	0.800199	1006
6	rs835	C	T	0.247515	1006
6	rs361524	G	A	0.296223	1006
6	rs434102	T	C	0.798211	1006
6	rs425876	C	T	0.88668	1006
6	rs390659	G	C	0.796223	1006
6	rs41273820	G	A	0.250497	1006
6	rs389999	G	C	0.796223	1006
6	rs433286	T	C	0.796223	1006
6	rs415906	C	A	0.796223	1006
6	rs665368	C	T	0.821074	1006
6	rs665442	G	T	0.884692	1006
6	rs75745023	C	T	0.0775348	1006
6	rs371323	T	C	0.796223	1006
6	rs414040	A	G	0.792247	1006
6	rs9471896	G	T	0.247515	1006
6	rs414082	A	G	0.792247	1006
6	rs414285	C	G	0.543738	1006
6	rs378835	G	A	0.791252	1006
6	rs668736	A	G	0.791252	1006
6	rs377118	G	T	0.88668	1006
6	rs422717	T	G	0.795229	1006
6	rs438995	C	T	0.795229	1006
6	rs393034	T	C	0.795229	1006
6	rs34492701	G	A	0.0109344	1006
6	rs2268687	G	A	0.247515	1006
6	rs2268686	G	A	0.248509	1006
6	rs394653	T	C	0.795229	1006
6	rs429655	A	G	0.968191	1006
6	rs9381211	G	A	0.248509	1006
6	rs9394918	A	G	0.248509	1006
6	rs413399	T	C	0.796223	1006
6	rs9471904	C	T	0.536779	1006
6	rs434439	C	G	0.548708	1006
6	rs9471905	T	C	0.250497	1006
6	rs12333241	G	A	0.249503	1006
6	rs9462817	A	G	0.311133	1006
6	rs3818087	T	C	0.256461	1006
6	rs3818086	A	T	0.514911	1006
6	rs34722725	C	T	0.256461	1006
6	rs13214506	G	A	0.256461	1006
6	rs649472	T	C	0.296223	1006
6	rs12333110	G	A	0.254473	1006
6	rs73426441	G	A	0.162028	1006
6	rs9296398	T	C	0.50497	1006
6	rs12207176	G	A	0.250497	1006
6	rs9462818	G	A	0.250497	1006
6	rs9357402	G	T	0.50497	1006
6	rs143710799	T	C	0.0188867	1006
6	rs9471906	C	T	0.250497	1006
6	rs73426451	G	A	0.250497	1006
6	rs75499937	C	A	0.0238569	1006
6	rs7742623	T	C	0.50497	1006
6	rs9349239	A	G	0.50497	1006
6	rs9369380	T	C	0.506958	1006
6	rs9471907	A	G	0.253479	1006
6	rs9367162	G	A	0.252485	1006
6	rs9357403	G	C	0.252485	1006
6	rs9471908	A	G	0.255467	1006
6	rs2268684	A	G	0.507952	1006
6	rs6931385	A	C	0.507952	1006
6	rs6915637	T	G	0.254473	1006
6	rs12111487	G	A	0.252485	1006
6	rs2268683	T	C	0.507952	1006
6	rs2268682	G	A	0.234592	1006
6	rs114358331	A	T	0.00596421	1006
6	rs115405259	T	C	0.0149105	1006
6	rs181224579	C	T	0.00695825	1006
6	rs7744151	A	G	0.579523	1006
6	rs9471909	G	A	0.579523	1006
6	rs6458301	A	G	0.580517	1006
6	rs6458302	T	C	0.579523	1006
6	rs3793007	G	C	0.577535	1006
6	rs7769412	G	A	0.335984	1006
6	rs3846893	C	T	0.580517	1006
6	rs138434841	C	T	0.00994036	1006
6	rs75508940	T	C	0.0337972	1006
6	rs9394921	T	A	0.519881	1006
6	rs7768690	T	C	0.580517	1006
6	rs62416277	T	A	0.243539	1006
6	rs7752711	C	G	0.580517	1006
6	rs7752619	A	G	0.586481	1006
6	rs62416278	G	A	0.055666	1006
6	rs1985910	T	C	0.580517	1006
6	rs1985909	T	C	0.580517	1006
6	rs6928781	G	A	0.336978	1006
6	rs7764439	A	G	0.588469	1006
6	rs11754813	G	A	0.336978	1006
6	rs9381213	A	C	0.588469	1006
6	rs4714621	T	C	0.588469	1006
6	rs4714622	T	C	0.588469	1006
6	rs9381214	T	C	0.588469	1006
6	rs73733744	T	G	0.177932	1006
6	rs116799478	A	G	0.028827	1006
6	rs151332905	T	C	0.176938	1006
6	rs9462820	G	T	0.915507	1006
6	rs77910725	C	T	0.027833	1006
6	rs76169657	G	T	0.17992	1006
6	rs630618	G	A	0.730616	1006
6	rs77664947	C	T	0.175944	1006
6	rs1229522	A	G	0.915507	1006
6	rs115736156	C	A	0.0467197	1006
6	rs77105929	C	T	0.176938	1006
6	rs222217	G	A	0.915507	1006
6	rs222216	T	C	0.744533	1006
6	rs16896041	T	C	0.189861	1006
6	rs78877873	A	G	0.189861	1006
6	rs222215	G	T	0.915507	1006
6	rs222214	G	A	0.723658	1006
6	rs222213	G	A	0.776342	1006
6	rs222212	C	A	0.911531	1006
6	rs222220	G	A	0.638171	1006
6	rs6936958	G	T	0.17495	1006
6	rs222219	G	C	0.882704	1006
6	rs114917476	G	A	0.027833	1006
6	rs222218	G	A	0.676938	1006
6	rs55893140	G	A	0.676938	1006
6	rs143413745	G	A	0.0387674	1006
6	rs73428403	A	G	0.120278	1006
6	rs6929834	T	C	0.848907	1006
6	rs13200083	G	A	0.0705765	1006
6	rs115614521	G	A	0.027833	1006
6	rs143540367	C	G	0.00795229	1006
6	rs12207484	G	A	0.117296	1006
6	rs113895858	G	T	0.0218688	1006
6	rs142072095	G	C	0.0188867	1006
6	rs41273822	C	T	0.027833	1006
6	rs2234026	A	G	0.988072	1006
6	rs2234025	T	G	0.0298211	1006
6	rs16896053	C	T	0.176938	1006
6	rs12210447	C	T	0.119284	1006
6	rs57298359	T	A	0.117296	1006
6	rs111955734	A	G	0.120278	1006
6	rs73428411	G	A	0.027833	1006
6	rs66839624	G	A	0.117296	1006
6	rs76465735	C	T	0.0218688	1006
6	rs1034154	C	T	0.117296	1006
6	rs186186894	C	A	0.0168986	1006
6	rs4714623	T	C	0.122266	1006
6	rs143471679	G	A	0.0149105	1006
6	rs113980260	C	T	0.117296	1006
6	rs2894483	C	G	0.122266	1006
6	rs77262091	G	T	0.0417495	1006
6	rs55927053	A	G	0.122266	1006
6	rs12202031	T	G	0.117296	1006
6	rs11754674	A	T	0.166004	1006
6	rs11754681	A	C	0.342942	1006
6	rs11759402	C	T	0.17495	1006
6	rs12195802	T	C	0.251491	1006
6	rs56285608	T	C	0.241551	1006
6	rs116783392	C	T	0.10338	1006
6	rs6908950	G	C	0.322068	1006
6	rs6909333	A	G	0.993042	1006
6	rs78459799	G	A	0.0178926	1006
6	rs114072705	A	T	0.00497018	1006
6	rs58897230	G	A	0.230616	1006
6	rs58035179	A	G	0.23161	1006
6	rs9381217	A	G	0.0755467	1006
6	rs10484911	T	G	0.23161	1006
6	rs10948045	T	G	0.337972	1006
6	rs10948046	T	C	0.23161	1006
6	rs6458307	C	T	0.310139	1006
6	rs111675476	G	A	0.228628	1006
6	rs74614533	A	C	0.0745527	1006
6	rs12202292	G	A	0.23161	1006
6	rs12190215	A	C	0.23161	1006
6	rs12190220	A	G	0.23161	1006
6	rs80293404	C	G	0.0755467	1006
6	rs12211148	T	C	0.234592	1006
6	rs114358130	G	A	0.0139165	1006
6	rs12211104	A	G	0.235586	1006
6	rs12197778	C	A	0.229622	1006
6	rs111496678	T	C	0.0576541	1006
6	rs1888865	A	C	0.797217	1006
6	rs9381218	T	C	0.442346	1006
6	rs72864223	G	A	0.0626243	1006
6	rs73428430	A	G	0.340954	1006
6	rs77624742	G	A	0.028827	1006
6	rs58910274	T	G	0.326044	1006
6	rs60879448	A	G	0.251491	1006
6	rs57283546	C	T	0.327038	1006
6	rs4711726	T	C	0.341948	1006
6	rs140338131	T	C	0.0149105	1006
6	rs1929926	C	T	0.328032	1006
6	rs56045039	A	G	0.354871	1006
6	rs872023	A	G	0.0218688	1006
6	rs11759583	G	A	0.355865	1006
6	rs2150911	G	C	0.355865	1006
6	rs3800290	G	T	0.33499	1006
6	rs3800291	C	T	0.614314	1006
6	rs79554264	C	G	0.0407555	1006
6	rs13198778	C	T	0.384692	1006
6	rs13214966	T	A	0.0447316	1006
6	rs4714626	C	T	0.338966	1006
6	rs2395924	G	A	0.415507	1006
6	rs2894478	G	A	0.415507	1006
6	rs6933426	C	T	0.0417495	1006
6	rs4711727	G	A	0.415507	1006
6	rs9394925	T	C	0.415507	1006
6	rs9471915	T	A	0.0417495	1006
6	rs6908434	G	A	0.415507	1006
6	rs6930986	T	C	0.0457256	1006
6	rs4236083	G	A	0.415507	1006
6	rs3997653	A	G	0.415507	1006
6	rs76849749	A	G	0.415507	1006
6	rs114670856	G	A	0.0119284	1006
6	rs141361967	A	G	0.0119284	1006
6	rs12332906	G	T	0.0457256	1006
6	rs3737097	T	C	0.415507	1006
6	rs9357404	T	G	0.0457256	1006
6	rs114957321	A	G	0.0119284	1006
6	rs4711728	C	G	0.415507	1006
6	rs9369386	C	T	0.415507	1006
6	rs9471919	T	C	0.99006	1006
6	rs147440056	G	A	0.0188867	1006
6	rs7740701	A	G	0.369781	1006
6	rs9369387	A	G	0.415507	1006
6	rs2150912	G	A	0.415507	1006
6	rs2150913	A	G	0.415507	1006
6	rs112200699	G	A	0.00795229	1006
6	rs1029067	G	C	0.415507	1006
6	rs9462828	A	T	0.415507	1006
6	rs62416282	G	A	0.0407555	1006
6	rs9349242	G	T	0.0457256	1006
6	rs9367164	A	G	0.413519	1006
6	rs9357405	T	C	0.413519	1006
6	rs34401788	G	A	0.414513	1006
6	rs6937958	C	G	0.415507	1006
6	rs7738570	C	A	0.369781	1006
6	rs6458308	T	C	0.515905	1006
6	rs12191577	A	G	0.0129225	1006
6	rs6458309	T	A	0.415507	1006
6	rs12663397	G	T	0.355865	1006
6	rs6906866	G	A	0.415507	1006
6	rs9471920	G	T	0.0417495	1006
6	rs1981008	C	T	0.369781	1006
6	rs72864239	T	C	0.0298211	1006
6	rs4714628	A	G	0.415507	1006
6	rs77639030	G	A	0.055666	1006
6	rs146313045	G	A	0.00397614	1006
6	rs12192935	A	G	0.00994036	1006
6	rs139163424	G	A	0.0884692	1006
6	rs142481589	C	T	0.0725646	1006
6	rs139807403	C	T	0.0119284	1006
6	rs113223475	G	A	0.355865	1006
6	rs57498064	G	T	0.0735586	1006
6	rs6929154	G	T	0.369781	1006
6	rs9296399	A	G	0.0447316	1006
6	rs6940865	G	A	0.369781	1006
6	rs56150020	G	A	0.0735586	1006
6	rs59380173	G	A	0.355865	1006
6	rs17661932	G	A	0.00795229	1006
6	rs16896093	G	A	0.0109344	1006
6	rs145777846	A	G	0.0228628	1006
6	rs13201705	G	C	0.0397614	1006
6	rs41274878	C	T	0.0129225	1006
6	rs186148770	A	G	0.0109344	1006
6	rs6924431	A	G	0.426441	1006
6	rs35765449	C	T	0.379722	1006
6	rs140638588	C	T	0.00695825	1006
6	rs12529592	G	T	0.0795229	1006
6	rs74711970	G	T	0.0308151	1006
6	rs58598262	G	C	0.425447	1006
6	rs34718938	C	T	0.269384	1006
6	rs4714630	G	C	0.425447	1006
6	rs143286372	G	A	0.0437376	1006
6	rs9462835	T	C	0.424453	1006
6	rs141390819	A	G	0.0129225	1006
6	rs66702767	T	C	0.424453	1006
6	rs116624896	C	G	0.0139165	1006
6	rs13219312	T	C	0.377734	1006
6	rs145742439	G	A	0.0159046	1006
6	rs34221675	T	C	0.378728	1006
6	rs7758869	G	T	0.0437376	1006
6	rs35919170	C	T	0.377734	1006
6	rs13193396	T	C	0.0437376	1006
6	rs12204011	C	G	0.083499	1006
6	rs141613865	C	T	0.0109344	1006
6	rs13196627	A	G	0.358847	1006
6	rs62416287	T	C	0.0586481	1006
6	rs73428500	T	C	0.0904573	1006
6	rs3846894	A	C	0.418489	1006
6	rs7451380	A	G	0.373757	1006
6	rs7752422	C	A	0.421471	1006
6	rs9462838	T	C	0.421471	1006
6	rs9471929	C	T	0.0447316	1006
6	rs138068244	G	A	0.0695825	1006
6	rs35805828	C	A	0.373757	1006
6	rs34719471	T	C	0.373757	1006
6	rs1235349	A	G	0.0427435	1006
6	rs9471930	A	G	0.0447316	1006
6	rs5018385	G	A	0.418489	1006
6	rs1967461	G	A	0.372763	1006
6	rs34444714	C	T	0.357853	1006
6	rs151242670	G	A	0.0188867	1006
6	rs17729932	A	T	0.0139165	1006
6	rs6936589	T	C	0.0427435	1006
6	rs694205	A	G	0.920477	1006
6	rs9381223	C	T	0.0656064	1006
6	rs145425403	A	G	0.00695825	1006
6	rs13217089	C	T	0.0119284	1006
6	rs62416288	A	G	0.0208748	1006
6	rs9462840	A	G	0.290258	1006
6	rs9471932	G	A	0.0715706	1006
6	rs66541797	C	T	0.276342	1006
6	rs141547377	A	G	0.0149105	1006
6	rs62416290	G	A	0.0218688	1006
6	rs420052	T	A	0.719682	1006
6	rs12207301	A	G	0.318091	1006
6	rs77984367	G	A	0.0228628	1006
6	rs12202901	T	A	0.274354	1006
6	rs180978822	A	G	0.00695825	1006
6	rs149393604	C	A	0.00596421	1006
6	rs35587422	G	C	0.314115	1006
6	rs78622100	A	G	0.0407555	1006
6	rs77334504	A	T	0.0407555	1006
6	rs116524337	T	C	0.0586481	1006
6	rs10456518	G	A	0.271372	1006
6	rs72864256	T	C	0.0487078	1006
6	rs112971027	G	A	0.270378	1006
6	rs138763422	A	G	0.00894632	1006
6	rs7764865	C	T	0.0596421	1006
6	rs147578266	C	T	0.0208748	1006
6	rs12526596	G	A	0.0407555	1006
6	rs113610264	C	T	0.00795229	1006
6	rs148167022	A	G	0.0218688	1006
6	rs141327416	C	T	0.0218688	1006
6	rs72864259	C	G	0.0149105	1006
6	rs7747505	A	G	0.304175	1006
6	rs7748103	C	T	0.0188867	1006
6	rs6938882	T	G	0.0417495	1006
6	rs591281	G	A	0.329026	1006
6	rs9471935	G	A	0.253479	1006
6	rs114886826	G	A	0.0198807	1006
6	rs1150797	G	A	0.26839	1006
6	rs9968785	T	C	0.0417495	1006
6	rs116781383	T	C	0.0506958	1006
6	rs9471937	A	G	0.0188867	1006
6	rs140685568	G	C	0.0417495	1006
6	rs7760637	T	C	0.0606362	1006
6	rs148114480	G	A	0.0149105	1006
6	rs113378276	G	T	0.0417495	1006
6	rs114828309	C	T	0.0109344	1006
6	rs77042606	G	A	0.0417495	1006
6	rs72864262	C	T	0.0149105	1006
6	rs9471938	G	A	0.0188867	1006
6	rs13202307	G	A	0.05666	1006
6	rs9369389	G	A	0.409543	1006
6	rs139830789	C	T	0.0149105	1006
6	rs34038327	T	C	0.0188867	1006
6	rs112415038	T	G	0.0417495	1006
6	rs78684319	A	C	0.0417495	1006
6	rs72864268	G	A	0.0149105	1006
6	rs72864269	G	T	0.0149105	1006
6	rs72864272	T	C	0.0149105	1006
6	rs2235833	G	A	0.0596421	1006
6	rs2073155	A	G	0.0596421	1006
6	rs2235832	G	C	0.0407555	1006
6	rs2281324	C	T	0.0407555	1006
6	rs149479641	A	G	0.0119284	1006
6	rs145981342	G	A	0.0178926	1006
6	rs139811222	G	A	0.0149105	1006
6	rs7773231	A	T	0.328032	1006
6	rs9471939	A	T	0.2833	1006
6	rs2395938	C	A	0.324056	1006
6	rs6907869	G	T	0.329026	1006
6	rs72864275	G	A	0.0149105	1006
6	rs2395939	G	A	0.26839	1006
6	rs75937754	C	T	0.0526839	1006
6	rs72864276	C	T	0.0149105	1006
6	rs2894484	A	G	0.26839	1006
6	rs16896142	C	T	0.0149105	1006
6	rs144829774	C	T	0.0149105	1006
6	rs113210422	C	T	0.0407555	1006
6	rs11759058	C	G	0.26839	1006
6	rs113105795	G	A	0.0407555	1006
6	rs552431809	C	T	0.00695825	1006
6	rs141655858	G	T	0.0149105	1006
6	rs9462844	T	G	0.285288	1006
6	rs140118329	T	C	0.0208748	1006
6	rs141136987	G	A	0.0447316	1006
6	rs72864280	T	C	0.0149105	1006
6	rs9471941	A	G	0.26839	1006
6	rs61747887	G	A	0.0149105	1006
6	rs61732354	C	T	0.0149105	1006
6	rs113588316	C	T	0.0407555	1006
6	rs112414831	G	A	0.0407555	1006
6	rs72864284	A	T	0.11332	1006
6	rs1819323	T	C	0.287276	1006
6	rs1819324	G	C	0.287276	1006
6	rs1819325	C	A	0.328032	1006
6	rs2395940	C	G	0.328032	1006
6	rs56158882	T	G	0.2833	1006
6	rs57514728	C	T	0.2833	1006
6	rs9462845	A	G	0.2833	1006
6	rs9471942	C	T	0.2833	1006
6	rs9462846	A	C	0.2833	1006
6	rs4714633	A	T	0.757455	1006
6	rs1854215	C	G	0.2833	1006
6	rs115836975	G	A	0.0646123	1006
6	rs4432975	C	T	0.0119284	1006
6	rs4530854	A	G	0.328032	1006
6	rs12194860	C	T	0.287276	1006
6	rs149088714	G	A	0.0228628	1006
6	rs142090656	G	A	0.0149105	1006
6	rs12525097	G	A	0.0328032	1006
6	rs2092555	C	G	0.286282	1006
6	rs2092554	G	A	0.328032	1006
6	rs12697948	A	C	0.139165	1006
6	rs6458311	A	G	0.328032	1006
6	rs9471947	G	A	0.2833	1006
6	rs113344804	A	G	0.0407555	1006
6	rs2395941	G	A	0.284294	1006
6	rs116679561	G	C	0.0208748	1006
6	rs10807284	C	A	0.328032	1006
6	rs111909930	G	A	0.0407555	1006
6	rs116541274	A	G	0.0139165	1006
6	rs9471950	G	A	0.2833	1006
6	rs9471951	A	G	0.2833	1006
6	rs7748409	G	A	0.0407555	1006
6	rs62416298	C	A	0.0387674	1006
6	rs112946094	A	T	0.0407555	1006
6	rs7754294	G	C	0.328032	1006
6	rs13203402	G	A	0.282306	1006
6	rs111863719	G	A	0.0407555	1006
6	rs7740252	T	C	0.328032	1006
6	rs7758576	G	A	0.328032	1006
6	rs7758629	C	A	0.328032	1006
6	rs7758982	C	T	0.0407555	1006
6	rs7759112	C	T	0.328032	1006
6	rs9462850	C	T	0.328032	1006
6	rs7765132	G	A	0.328032	1006
6	rs9394931	C	T	0.409543	1006
6	rs7740879	A	G	0.328032	1006
6	rs7741547	A	G	0.328032	1006
6	rs7741552	A	G	0.329026	1006
6	rs111908111	T	C	0.0407555	1006
6	rs12206198	G	A	0.282306	1006
6	rs34455103	C	G	0.328032	1006
6	rs77580561	G	A	0.0407555	1006
6	rs10223860	T	G	0.33002	1006
6	rs9296401	T	C	0.328032	1006
6	rs74534495	A	G	0.0407555	1006
6	rs9296402	G	A	0.305169	1006
6	rs7757363	C	T	0.323062	1006
6	rs140555788	G	C	0.0208748	1006
6	rs112504542	C	T	0.0457256	1006
6	rs16896153	G	C	0.0427435	1006
6	rs9381225	G	A	0.428429	1006
6	rs6938994	C	T	0.32505	1006
6	rs6939207	A	G	0.32505	1006
6	rs34498470	C	T	0.281312	1006
6	rs36081588	T	C	0.323062	1006
6	rs9471954	C	A	0.277336	1006
6	rs113773194	A	G	0.0457256	1006
6	rs1989322	A	G	0.323062	1006
6	rs7746372	G	A	0.0427435	1006
6	rs7750915	C	T	0.276342	1006
6	rs9471958	C	T	0.276342	1006
6	rs2235831	G	C	0.323062	1006
6	rs6937172	A	T	0.276342	1006
6	rs9471959	A	G	0.319085	1006
6	rs9471960	A	C	0.280318	1006
6	rs12527100	A	G	0.0427435	1006
6	rs9471961	A	G	0.323062	1006
6	rs9471964	C	A	0.323062	1006
6	rs34433785	A	C	0.2833	1006
6	rs112617258	G	T	0.0397614	1006
6	rs146474881	G	A	0.0149105	1006
6	rs7761136	G	A	0.23161	1006
6	rs76464980	T	C	0.0397614	1006
6	rs11758978	A	G	0.290258	1006
6	rs9462851	A	G	0.289264	1006
6	rs9471966	G	A	0.289264	1006
6	rs2235835	A	G	0.0397614	1006
6	rs2235834	C	G	0.0397614	1006
6	rs6936722	C	T	0.289264	1006
6	rs10948053	G	A	0.287276	1006
6	rs6901007	G	T	0.560636	1006
6	rs36111725	G	A	0.0178926	1006
6	rs61743125	G	A	0.0168986	1006
6	rs186144513	T	C	0.0119284	1006
6	rs143189996	C	T	0.0258449	1006
6	rs12214167	A	G	0.177932	1006
6	rs72866049	C	T	0.0258449	1006
6	rs147502280	G	A	0.0139165	1006
6	rs2234185	T	C	0.491054	1006
6	rs4711731	C	T	0.366799	1006
6	rs12529169	T	G	0.0427435	1006
6	rs73430785	G	A	0.0318091	1006
6	rs61232874	A	T	0.0328032	1006
6	rs111816896	G	A	0.0417495	1006
6	rs12524503	A	T	0.124254	1006
6	rs12213679	T	A	0.0397614	1006
6	rs3793024	G	A	0.0417495	1006
6	rs3805950	C	T	0.0347913	1006
6	rs4714634	G	A	0.474155	1006
6	rs3763236	T	C	0.519881	1006
6	rs1053538	C	G	0.519881	1006
6	rs1053539	T	G	0.519881	1006
6	rs12525392	G	T	0.0417495	1006
6	rs6458312	G	T	0.55169	1006
6	rs116796686	C	T	0.0139165	1006
6	rs12525851	G	A	0.0417495	1006
6	rs9471968	A	G	0.552684	1006
6	rs62416354	G	A	0.0397614	1006
6	rs116255295	G	A	0.277336	1006
6	rs9471969	G	T	0.274354	1006
6	rs9462852	C	T	0.0606362	1006
6	rs62416355	A	T	0.0208748	1006
6	rs7740433	A	G	0.251491	1006
6	rs113463347	C	T	0.0417495	1006
6	rs112786661	G	A	0.0417495	1006
6	rs45455792	C	T	0.248509	1006
6	rs112836440	A	T	0.0437376	1006
6	rs57658591	T	C	0.0198807	1006
6	rs56106855	G	C	0.280318	1006
6	rs9462853	T	C	0.281312	1006
6	rs147374267	A	G	0.0198807	1006
6	rs6927188	A	G	0.251491	1006
6	rs115870450	G	A	0.0437376	1006
6	rs67059212	T	G	0.280318	1006
6	rs112572595	T	C	0.280318	1006
6	rs9471970	G	A	0.280318	1006
6	rs146613879	G	A	0.0198807	1006
6	rs76590663	C	G	0.0198807	1006
6	rs7744454	C	G	0.261431	1006
6	rs115481159	C	T	0.055666	1006
6	rs12205778	G	A	0.259443	1006
6	rs9471972	G	A	0.539761	1006
6	rs72866064	T	G	0.055666	1006
6	rs138965230	C	T	0.027833	1006
6	rs142793391	A	G	0.0536779	1006
6	rs7770760	T	C	0.545726	1006
6	rs6941212	T	C	0.463221	1006
6	rs114527192	G	T	0.05666	1006
6	rs4714638	A	G	0.544732	1006
6	rs74640327	T	A	0.0437376	1006
6	rs113095568	G	A	0.026839	1006
6	rs113067335	G	A	0.0437376	1006
6	rs9471974	T	A	0.462227	1006
6	rs9471975	T	C	0.588469	1006
6	rs141757570	G	T	0.0248509	1006
6	rs116382228	G	T	0.0248509	1006
6	rs2104616	T	C	0.545726	1006
6	rs9471976	G	T	0.545726	1006
6	rs4469287	G	T	0.545726	1006
6	rs28868299	T	G	0.544732	1006
6	rs113203127	C	G	0.0437376	1006
6	rs58497441	A	G	0.544732	1006
6	rs147656933	A	G	0.0168986	1006
6	rs6458313	A	G	0.544732	1006
6	rs73432512	C	T	0.0815109	1006
6	rs6458314	C	A	0.588469	1006
6	rs6458315	A	G	0.544732	1006
6	rs57295928	A	C	0.0576541	1006
6	rs141595713	A	G	0.0188867	1006
6	rs11969309	C	T	0.0437376	1006
6	rs113443082	G	A	0.05666	1006
6	rs12524845	T	C	0.544732	1006
6	rs112122607	C	T	0.544732	1006
6	rs73432523	T	C	0.0586481	1006
6	rs13215983	C	T	0.544732	1006
6	rs13216214	G	A	0.544732	1006
6	rs4714640	G	T	0.544732	1006
6	rs145400085	A	C	0.0745527	1006
6	rs113952452	C	T	0.0437376	1006
6	rs6940814	A	G	0.589463	1006
6	rs6940837	A	G	0.545726	1006
6	rs145336440	C	T	0.0238569	1006
6	rs9296403	C	T	0.462227	1006
6	rs9296404	T	C	0.544732	1006
6	rs9462855	G	C	0.544732	1006
6	rs112391291	A	G	0.0198807	1006
6	rs9462856	T	C	0.544732	1006
6	rs114884134	G	A	0.0139165	1006
6	rs112538187	C	G	0.0586481	1006
6	rs11752813	C	G	0.462227	1006
6	rs10948059	C	T	0.487078	1006
6	rs2296805	T	G	0.588469	1006
6	rs7759302	G	T	0.0586481	1006
6	rs9471978	T	C	0.544732	1006
6	rs7760250	G	A	0.544732	1006
6	rs181496341	C	G	0.00695825	1006
6	rs3800292	A	G	0.0586481	1006
6	rs4987173	G	A	0.462227	1006
6	rs2296804	C	G	0.588469	1006
6	rs736158	G	A	0.0437376	1006
6	rs1051218	G	A	0.0218688	1006
6	rs1129187	G	T	0.462227	1006
6	rs1129186	C	T	0.544732	1006
6	rs2274517	C	T	0.544732	1006
6	rs41274888	C	T	0.0198807	1006
6	rs141238034	C	T	0.0248509	1006
6	rs35830695	G	A	0.0586481	1006
6	rs2274515	C	T	0.0437376	1006
6	rs2274514	C	T	0.544732	1006
6	rs3818554	C	T	0.544732	1006
6	rs4714644	T	C	0.544732	1006
6	rs117798645	C	T	0.0238569	1006
6	rs151180031	G	A	0.0238569	1006
6	rs9471982	G	A	0.545726	1006
6	rs73432562	G	A	0.0586481	1006
6	rs3805953	C	T	0.544732	1006
6	rs3805952	C	T	0.462227	1006
6	rs3805951	C	A	0.462227	1006
6	rs3293	G	T	0.544732	1006
6	rs1023002	C	T	0.0437376	1006
6	rs6903229	C	T	0.082505	1006
6	rs16896188	T	C	0.0437376	1006
6	rs73733774	T	C	0.0586481	1006
6	rs10948061	G	A	0.462227	1006
6	rs151335772	C	T	0.0238569	1006
6	rs9471983	G	A	0.462227	1006
6	rs75790236	G	A	0.05666	1006
6	rs2395943	A	G	0.588469	1006
6	rs9296406	T	C	0.545726	1006
6	rs145055668	C	A	0.0238569	1006
6	rs4711732	G	A	0.0437376	1006
6	rs9471985	T	C	0.543738	1006
6	rs111732099	C	T	0.0119284	1006
6	rs9369397	C	T	0.00894632	1006
6	rs9296407	G	A	0.543738	1006
6	rs9986447	A	G	0.459245	1006
6	rs2274518	G	A	0.0586481	1006
6	rs9462857	T	C	0.461233	1006
6	rs34424516	G	C	0.0208748	1006
6	rs113493169	T	C	0.0586481	1006
6	rs9471986	A	G	0.544732	1006
6	rs9471987	A	G	0.544732	1006
6	rs9471988	T	C	0.543738	1006
6	rs6907751	C	T	0.485089	1006
6	rs12524654	A	G	0.026839	1006
6	rs181207351	G	C	0.0218688	1006
6	rs111762254	C	T	0.0586481	1006
6	rs76043831	C	G	0.026839	1006
6	rs9462858	C	A	0.461233	1006
6	rs61752141	C	G	0.0198807	1006
6	rs398123304	C	T	0.00596421	1006
6	rs9462859	G	A	0.461233	1006
6	rs9462860	G	C	0.542744	1006
6	rs41274890	G	T	0.0168986	1006
6	rs41274896	A	G	0.0437376	1006
6	rs74640815	C	T	0.055666	1006
6	rs6925429	C	T	0.0168986	1006
6	rs113827100	C	T	0.0298211	1006
6	rs12211329	C	T	0.0506958	1006
6	rs6925810	C	T	0.0576541	1006
6	rs114269434	G	A	0.0168986	1006
6	rs6916678	T	C	0.054672	1006
6	rs78672725	A	G	0.0238569	1006
6	rs6901113	G	A	0.0357853	1006
6	rs6901287	G	A	0.0745527	1006
6	rs6901289	G	A	0.054672	1006
6	rs6923807	T	C	0.129225	1006
6	rs144518702	C	A	0.0218688	1006
6	rs6906393	C	G	0.0745527	1006
6	rs59808653	C	G	0.0168986	1006
6	rs139696948	C	A	0.0506958	1006
6	rs73434518	G	T	0.054672	1006
6	rs3805949	G	A	0.054672	1006
6	rs3805948	C	T	0.054672	1006
6	rs73733781	G	T	0.0168986	1006
6	rs6941129	C	T	0.054672	1006
6	rs138826815	C	T	0.0139165	1006
6	rs141284305	A	T	0.00894632	1006
6	rs1969759	C	T	0.105368	1006
6	rs150318932	G	A	0.0238569	1006
6	rs3805946	T	C	0.497018	1006
6	rs3828758	A	G	0.129225	1006
6	rs4714646	C	T	0.0337972	1006
6	rs139678883	C	G	0.0238569	1006
6	rs61459816	G	A	0.054672	1006
6	rs116911410	G	A	0.0238569	1006
6	rs147864834	C	G	0.00596421	1006
6	rs73434535	C	A	0.054672	1006
6	rs2236355	G	A	0.0337972	1006
6	rs9462861	T	C	0.0347913	1006
6	rs114754270	A	G	0.0238569	1006
6	rs6940142	T	G	0.127237	1006
6	rs6901782	T	C	0.129225	1006
6	rs57933466	A	G	0.122266	1006
6	rs112446807	C	T	0.028827	1006
6	rs12333001	C	T	0.0457256	1006
6	rs147494479	C	T	0.0168986	1006
6	rs145372524	G	C	0.0168986	1006
6	rs61570925	T	C	0.122266	1006
6	rs56831345	C	T	0.028827	1006
6	rs74323814	C	T	0.0526839	1006
6	rs111306963	G	C	0.028827	1006
6	rs77869593	C	T	0.0526839	1006
6	rs144206883	A	G	0.0526839	1006
6	rs148718062	C	T	0.026839	1006
6	rs4711733	C	T	0.0457256	1006
6	rs146730464	C	T	0.0238569	1006
6	rs149044009	C	T	0.0238569	1006
6	rs73434550	C	T	0.0765408	1006
6	rs114432061	C	T	0.0168986	1006
6	rs73434556	G	A	0.028827	1006
6	rs143336223	G	A	0.0238569	1006
6	rs7774348	C	T	0.028827	1006
6	rs7774626	G	T	0.12326	1006
6	rs9471990	A	G	0.122266	1006
6	rs149359490	G	A	0.0437376	1006
6	rs114601429	C	T	0.0228628	1006
6	rs9462862	A	G	0.122266	1006
6	rs139954384	C	G	0.0168986	1006
6	rs9462863	G	C	0.028827	1006
6	rs139356122	C	G	0.027833	1006
6	rs59541897	T	C	0.122266	1006
6	rs78833196	A	G	0.0506958	1006
6	rs4714651	T	C	0.122266	1006
6	rs4714652	T	C	0.0457256	1006
6	rs78449042	G	A	0.0168986	1006
6	rs139290304	G	A	0.0238569	1006
6	rs35772949	G	A	0.028827	1006
6	rs148628546	A	G	0.0168986	1006
6	rs4714653	G	C	0.122266	1006
6	rs4714654	T	C	0.122266	1006
6	rs114231320	T	A	0.0168986	1006
6	rs183124343	T	A	0.0188867	1006
6	rs138208106	C	G	0.0168986	1006
6	rs9471991	C	T	0.0457256	1006
6	rs875775	T	C	0.122266	1006
6	rs115661637	C	T	0.0387674	1006
6	rs41274898	A	G	0.0765408	1006
6	rs141794401	G	T	0.0208748	1006
6	rs9471992	C	T	0.028827	1006
6	rs9462864	T	C	0.0815109	1006
6	rs6458318	T	G	0.122266	1006
6	rs6458319	T	C	0.028827	1006
6	rs41274900	A	C	0.028827	1006
6	rs2236356	G	A	0.122266	1006
6	rs41274902	C	T	0.0238569	1006
6	rs11751058	G	T	0.0506958	1006
6	rs60622781	C	T	0.0695825	1006
6	rs117965109	C	T	0.00596421	1006
6	rs35628750	C	G	0.0238569	1006
6	rs116750300	C	A	0.028827	1006
6	rs2236357	C	A	0.028827	1006
6	rs3793023	A	C	0.0526839	1006
6	rs6926418	T	C	0.122266	1006
6	rs6904371	C	T	0.0984095	1006
6	rs9462865	T	C	0.0208748	1006
6	rs55699400	T	C	0.122266	1006
6	rs6911130	A	G	0.122266	1006
6	rs148608280	T	C	0.0308151	1006
6	rs3823423	G	A	0.0815109	1006
6	rs8540	C	T	0.05666	1006
6	rs9296409	T	C	0.882704	1006
6	rs10080728	T	C	0.122266	1006
6	rs114746982	C	T	0.0238569	1006
6	rs143683138	T	G	0.0168986	1006
6	rs182547932	A	G	0.0208748	1006
6	rs942044	C	T	0.122266	1006
6	rs181729709	C	T	0.0188867	1006
6	rs3749904	T	C	0.122266	1006
6	rs3749903	C	G	0.122266	1006
6	rs182439403	A	G	0.00695825	1006
6	rs114162589	G	A	0.0168986	1006
6	rs111861343	G	A	0.0168986	1006
6	rs74538867	C	T	0.0168986	1006
6	rs143826345	G	T	0.026839	1006
6	rs6921535	G	T	0.12326	1006
6	rs1138141	A	G	0.12326	1006
6	rs4714655	T	C	0.12326	1006
6	rs4714656	T	G	0.12326	1006
6	rs142387535	C	T	0.0119284	1006
6	rs34809717	G	A	0.0815109	1006
6	rs34961677	A	G	0.122266	1006
6	rs149746919	A	C	0.0238569	1006
6	rs148886793	G	A	0.0457256	1006
6	rs9471995	C	G	0.12326	1006
6	rs116810643	G	A	0.0168986	1006
6	rs140925839	C	T	0.0238569	1006
6	rs113386641	A	C	0.00795229	1006
6	rs116521377	G	A	0.0298211	1006
6	rs80165202	C	T	0.0168986	1006
6	rs7762731	A	G	0.126243	1006
6	rs62417466	C	T	0.0238569	1006
6	rs9471997	C	T	0.119284	1006
6	rs111496413	C	T	0.0298211	1006
6	rs78583122	G	A	0.0168986	1006
6	rs6920475	G	C	0.119284	1006
6	rs11753750	G	A	0.0387674	1006
6	rs75593880	G	T	0.0238569	1006
6	rs41274912	A	G	0.0139165	1006
6	rs149569345	G	C	0.0248509	1006
6	rs144154816	G	T	0.0208748	1006
6	rs3805945	T	C	0.0337972	1006
6	rs76968006	C	T	0.00497018	1006
6	rs62417467	C	G	0.0188867	1006
6	rs151177044	T	C	0.00695825	1006
6	rs2273917	C	T	0.120278	1006
6	rs11961678	A	G	0.0337972	1006
6	rs7744819	C	T	0.120278	1006
6	rs7745432	G	C	0.121272	1006
6	rs116814932	G	T	0.0139165	1006
6	rs4711735	C	T	0.121272	1006
6	rs10428718	T	C	0.0626243	1006
6	rs4711736	T	C	0.0347913	1006
6	rs2273918	T	C	0.0586481	1006
6	rs61732148	G	A	0.0238569	1006
6	rs111320577	G	A	0.0238569	1006
6	rs9394939	T	C	0.972167	1006
6	rs9381231	T	C	0.972167	1006
6	rs73733790	C	A	0.0238569	1006
6	rs140272543	A	G	0.0238569	1006
6	rs1079325	G	A	0.0357853	1006
6	rs142976101	C	T	0.0198807	1006
6	rs141065679	C	T	0.00596421	1006
6	rs41274916	C	T	0.0904573	1006
6	rs78675648	A	C	0.027833	1006
6	rs4711738	G	A	0.0904573	1006
6	rs72867511	T	C	0.0467197	1006
6	rs55890439	G	A	0.0536779	1006
6	rs3737186	G	A	0.0357853	1006
6	rs58470539	C	T	0.0437376	1006
6	rs150059188	A	G	0.028827	1006
6	rs11962268	C	T	0.0904573	1006
6	rs11967184	A	G	0.0904573	1006
6	rs111613875	G	A	0.0318091	1006
6	rs9471998	C	T	0.0904573	1006
6	rs111675957	A	G	0.0159046	1006
6	rs9471999	T	C	0.0904573	1006
6	rs9472000	C	T	0.0904573	1006
6	rs139437856	A	C	0.0139165	1006
6	rs9472001	T	G	0.11829	1006
6	rs139942848	G	T	0.0178926	1006
6	rs3793021	G	A	0.027833	1006
6	rs2050367	A	G	0.0904573	1006
6	rs77308303	C	G	0.027833	1006
6	rs11558979	G	A	0.027833	1006
6	rs146402973	C	T	0.0159046	1006
6	rs4714658	G	A	0.0357853	1006
6	rs4711739	T	C	0.11829	1006
6	rs145708647	C	T	0.027833	1006
6	rs6918545	T	A	0.11829	1006
6	rs74823509	C	T	0.084493	1006
6	rs73436420	C	T	0.0377734	1006
6	rs77847937	C	T	0.027833	1006
6	rs57701001	G	A	0.0357853	1006
6	rs1214705	A	G	0.971173	1006
6	rs6912491	C	T	0.11829	1006
6	rs112186598	C	T	0.0377734	1006
6	rs116119611	G	A	0.027833	1006
6	rs116367245	C	A	0.027833	1006
6	rs4714660	C	T	0.0357853	1006
6	rs146188256	C	T	0.0188867	1006
6	rs4714661	C	T	0.11829	1006
6	rs55918002	C	T	0.0904573	1006
6	rs113170552	C	G	0.11829	1006
6	rs4714662	T	C	0.11829	1006
6	rs62417469	G	A	0.0636183	1006
6	rs4711740	G	A	0.0357853	1006
6	rs73436425	T	C	0.11829	1006
6	rs117987007	A	G	0.027833	1006
6	rs11757495	T	C	0.549702	1006
6	rs34978970	C	T	0.027833	1006
6	rs7772393	C	T	0.11829	1006
6	rs73733795	T	G	0.0377734	1006
6	rs869069	G	A	0.0159046	1006
6	rs115400018	G	C	0.0159046	1006
6	rs9462866	A	G	0.125249	1006
6	rs75664886	G	A	0.027833	1006
6	rs61733494	T	C	0.027833	1006
6	rs9472003	A	G	0.0357853	1006
6	rs13199873	A	C	0.575547	1006
6	rs41274920	A	T	0.0377734	1006
6	rs149411734	C	T	0.027833	1006
6	rs114803978	A	G	0.0238569	1006
6	rs114194678	T	C	0.027833	1006
6	rs73436429	A	G	0.0377734	1006
6	rs3729616	G	A	0.0357853	1006
6	rs3805944	G	T	0.054672	1006
6	rs73436430	C	G	0.0377734	1006
6	rs3828757	C	T	0.0377734	1006
6	rs147281154	G	C	0.027833	1006
6	rs59329059	C	T	0.054672	1006
6	rs146463117	C	T	0.027833	1006
6	rs2007950	A	G	0.602386	1006
6	rs140927825	G	T	0.027833	1006
6	rs76261685	G	A	0.027833	1006
6	rs116111331	G	A	0.027833	1006
6	rs116363087	G	A	0.027833	1006
6	rs3729617	G	A	0.370775	1006
6	rs79671886	A	G	0.027833	1006
6	rs6904780	A	G	0.370775	1006
6	rs3793018	A	G	0.306163	1006
6	rs114133205	A	G	0.027833	1006
6	rs111434496	A	G	0.0357853	1006
6	rs146004334	T	C	0.027833	1006
6	rs9472004	G	A	0.0178926	1006
6	rs139249561	C	T	0.00596421	1006
6	rs141855538	G	A	0.027833	1006
6	rs148434428	A	G	0.027833	1006
6	rs3805942	T	C	0.378728	1006
6	rs75003038	C	T	0.027833	1006
6	rs116450546	A	T	0.027833	1006
6	rs3805941	A	G	0.37674	1006
6	rs3805939	C	G	0.379722	1006
6	rs35732735	C	G	0.028827	1006
6	rs12196299	C	T	0.293241	1006
6	rs114481534	G	A	0.0198807	1006
6	rs4714664	A	C	0.0377734	1006
6	rs3805938	G	C	0.310139	1006
6	rs6458323	T	C	0.37674	1006
6	rs147176269	G	T	0.027833	1006
6	rs3793017	A	G	0.310139	1006
6	rs35875954	A	C	0.0119284	1006
6	rs13437190	C	T	0.0377734	1006
6	rs150062617	A	C	0.0168986	1006
6	rs140147428	C	T	0.027833	1006
6	rs9472006	G	A	0.0377734	1006
6	rs1034246	G	T	0.260437	1006
6	rs550063455	G	A	0.00596421	1006
6	rs9462867	T	C	0.378728	1006
6	rs9472007	A	G	0.0666004	1006
6	rs72867536	T	C	0.117296	1006
6	rs16896279	C	T	0.0328032	1006
6	rs9472008	G	A	0.0377734	1006
6	rs142757127	A	C	0.0298211	1006
6	rs3805936	C	T	0.0387674	1006
6	rs3805935	T	G	0.0298211	1006
6	rs6924235	A	G	0.0377734	1006
6	rs187048476	C	T	0.0129225	1006
6	rs13208874	A	G	0.0188867	1006
6	rs76768632	G	A	0.0208748	1006
6	rs117144749	C	T	0.028827	1006
6	rs79643612	T	C	0.028827	1006
6	rs76004968	A	G	0.00596421	1006
6	rs144612988	C	T	0.0238569	1006
6	rs113156637	C	T	0.0367793	1006
6	rs60359686	C	T	0.0367793	1006
6	rs144566792	C	T	0.0238569	1006
6	rs61169091	G	A	0.115308	1006
6	rs7746054	T	C	0.971173	1006
6	rs17516786	T	C	0.115308	1006
6	rs4714665	A	G	0.385686	1006
6	rs4714666	A	G	0.0735586	1006
6	rs12213987	C	T	0.0506958	1006
6	rs73436448	T	C	0.0367793	1006
6	rs7776045	C	T	0.384692	1006
6	rs73436449	G	C	0.0735586	1006
6	rs79421972	T	C	0.0367793	1006
6	rs138916459	G	A	0.0417495	1006
6	rs1105024	A	G	0.0745527	1006
6	rs35199842	A	G	0.0745527	1006
6	rs3805934	C	T	0.0357853	1006
6	rs9472010	G	A	0.449304	1006
6	rs62417477	G	A	0.0894632	1006
6	rs2395960	C	T	0.0377734	1006
6	rs62417478	G	A	0.143141	1006
6	rs7774715	G	A	0.0377734	1006
6	rs76175433	A	G	0.0367793	1006
6	rs7774481	A	G	0.0377734	1006
6	rs4714667	A	G	0.0377734	1006
6	rs79199084	G	A	0.0506958	1006
6	rs3828756	A	G	0.0377734	1006
6	rs3805931	C	T	0.323062	1006
6	rs112899359	G	A	0.00894632	1006
6	rs113988038	T	A	0.0377734	1006
6	rs60760361	C	T	0.0357853	1006
6	rs76737596	G	A	0.0159046	1006
6	rs111763904	C	A	0.0308151	1006
6	rs59460087	G	A	0.0377734	1006
6	rs60610762	G	A	0.0377734	1006
6	rs111799945	A	G	0.00795229	1006
6	rs61616727	C	T	0.0377734	1006
6	rs12663852	A	C	0.0377734	1006
6	rs61122023	G	A	0.0377734	1006
6	rs12662888	T	C	0.0377734	1006
6	rs7755859	G	A	0.0377734	1006
6	rs6926032	G	A	0.403579	1006
6	rs6930764	G	A	0.404573	1006
6	rs1537638	T	C	0.366799	1006
6	rs1970186	T	C	0.404573	1006
6	rs115266754	G	A	0.0258449	1006
6	rs45624340	G	C	0.0576541	1006
6	rs77231564	G	A	0.0417495	1006
6	rs73736708	G	T	0.0487078	1006
6	rs45604140	C	G	0.0854871	1006
6	rs34021075	A	T	0.0208748	1006
6	rs78422682	T	G	0.0815109	1006
6	rs62417483	C	T	0.0477137	1006
6	rs4714668	C	G	0.44831	1006
6	rs6941837	T	C	0.497018	1006
6	rs72867545	A	G	0.188867	1006
6	rs75237883	T	A	0.0457256	1006
6	rs112096142	G	A	0.0347913	1006
6	rs111865764	C	T	0.0457256	1006
6	rs116607035	T	G	0.0447316	1006
6	rs111444899	C	T	0.0447316	1006
6	rs73436461	C	T	0.0347913	1006
6	rs9381234	A	G	0.40159	1006
6	rs9369401	T	C	0.447316	1006
6	rs11754211	C	T	0.100398	1006
6	rs76733341	A	T	0.0427435	1006
6	rs45484692	G	A	0.0477137	1006
6	rs6916141	T	C	0.0894632	1006
6	rs6941411	G	T	0.0894632	1006
6	rs113813310	C	T	0.0437376	1006
6	rs9472016	A	T	0.402584	1006
6	rs72867547	C	T	0.00994036	1006
6	rs6905948	G	A	0.388668	1006
6	rs6933124	T	G	0.0894632	1006
6	rs9472017	G	C	0.0178926	1006
6	rs3737185	T	C	0.493042	1006
6	rs74508777	G	A	0.0437376	1006
6	rs34764696	C	T	0.0437376	1006
6	rs7759437	C	T	0.400596	1006
6	rs72664263	A	G	0.0447316	1006
6	rs78286928	T	G	0.0437376	1006
6	rs12204526	G	A	0.0596421	1006
6	rs6908667	C	T	0.0367793	1006
6	rs3828755	A	G	0.488072	1006
6	rs78394383	G	A	0.0437376	1006
6	rs6458325	C	A	0.44831	1006
6	rs6458326	C	T	0.39165	1006
6	rs6915327	A	T	0.432406	1006
6	rs112772751	C	T	0.0596421	1006
6	rs3793009	G	A	0.432406	1006
6	rs3793008	C	T	0.294235	1006
6	rs116689603	T	C	0.0258449	1006
6	rs148134695	C	T	0.0238569	1006
6	rs139102004	T	C	0.0149105	1006
6	rs78797716	C	A	0.0437376	1006
6	rs76695876	C	G	0.0437376	1006
6	rs62417510	G	A	0.054672	1006
6	rs4714669	G	C	0.983101	1006
6	rs3805929	G	A	0.0427435	1006
6	rs144584188	G	A	0.0437376	1006
6	rs57870978	C	T	0.0427435	1006
6	rs139863435	C	T	0.0178926	1006
6	rs2095401	C	T	0.0984095	1006
6	rs11970376	G	A	0.055666	1006
6	rs11961039	C	T	0.05666	1006
6	rs73736716	C	T	0.05666	1006
6	rs59150057	C	G	0.0337972	1006
6	rs61021888	A	G	0.0994036	1006
6	rs34865794	G	A	0.0119284	1006
6	rs1051709	T	C	0.0994036	1006
6	rs56739823	G	A	0.0159046	1006
6	rs6458327	C	G	0.0994036	1006
6	rs7756307	A	G	0.101392	1006
6	rs77965231	A	G	0.0347913	1006
6	rs7760834	G	A	0.100398	1006
6	rs75067168	G	A	0.0437376	1006
6	rs111423138	G	A	0.0159046	1006
6	rs72664264	G	T	0.0994036	1006
6	rs75967707	T	C	0.0467197	1006
6	rs72664265	A	G	0.0994036	1006
6	rs114362368	C	T	0.0437376	1006
6	rs4714670	C	T	0.0427435	1006
6	rs4714671	A	G	0.0994036	1006
6	rs12662201	G	A	0.101392	1006
6	rs113108198	G	T	0.055666	1006
6	rs62417512	C	A	0.05666	1006
6	rs79541366	G	C	0.0437376	1006
6	rs73436473	G	A	0.0337972	1006
6	rs11967948	T	C	0.101392	1006
6	rs11967116	A	G	0.0994036	1006
6	rs183819666	G	A	0.0437376	1006
6	rs137959665	A	C	0.05666	1006
6	rs115727101	G	T	0.05666	1006
6	rs72664266	C	T	0.0427435	1006
6	rs115015262	C	A	0.05666	1006
6	rs199709264	T	C	0.0367793	1006
6	rs111881216	A	G	0.05666	1006
6	rs181702163	A	C	0.00596421	1006
6	rs61695510	T	C	0.0576541	1006
6	rs56411331	C	T	0.05666	1006
6	rs6923262	A	G	0.101392	1006
6	rs55976342	T	C	0.0586481	1006
6	rs60733214	G	A	0.0586481	1006
6	rs113398016	G	A	0.0437376	1006
6	rs56998587	T	C	0.0576541	1006
6	rs114331237	G	A	0.0228628	1006
6	rs73736719	T	C	0.0576541	1006
6	rs10948066	G	T	0.102386	1006
6	rs9472021	C	T	0.0218688	1006
6	rs568709023	G	T	0.0258449	1006
6	rs146562071	C	T	0.0218688	1006
6	rs6902679	T	A	0.0427435	1006
6	rs59146246	G	T	0.0576541	1006
6	rs3730363	G	A	0.0576541	1006
6	rs4711741	G	A	0.100398	1006
6	rs112542835	A	G	0.0427435	1006
6	rs6914964	A	G	0.0765408	1006
6	rs9462872	G	A	0.0168986	1006
6	rs57014925	G	A	0.0129225	1006
6	rs55848540	C	T	0.0616302	1006
6	rs3734681	C	T	0.0427435	1006
6	rs9395	G	C	0.0427435	1006
6	rs75541429	G	A	0.0616302	1006
6	rs16868993	G	C	0.120278	1006
6	rs16896322	A	G	0.0765408	1006
6	rs78780266	C	T	0.054672	1006
6	rs79492059	A	T	0.0616302	1006
6	rs6924555	T	C	0.120278	1006
6	rs113955756	C	T	0.0616302	1006
6	rs6902806	C	T	0.0755467	1006
6	rs41274928	C	A	0.028827	1006
6	rs9472022	A	G	0.122266	1006
6	rs41274930	C	T	0.0467197	1006
6	rs16896326	G	A	0.0139165	1006
6	rs45553043	G	A	0.0606362	1006
6	rs61743561	G	A	0.0238569	1006
6	rs72664267	A	G	0.0228628	1006
6	rs10498754	T	A	0.0904573	1006
6	rs115947224	G	A	0.026839	1006
6	rs6906524	G	A	0.0745527	1006
6	rs139267703	C	T	0.0616302	1006
6	rs112177478	C	T	0.0606362	1006
6	rs17209365	A	G	0.0735586	1006
6	rs12193690	G	A	0.0685885	1006
6	rs111931528	C	G	0.0606362	1006
6	rs74839491	T	G	0.0755467	1006
6	rs113113059	T	C	0.189861	1006
6	rs72664268	A	G	0.0437376	1006
6	rs77818628	G	A	0.0606362	1006
6	rs113623387	A	G	0.146123	1006
6	rs12201714	G	A	0.026839	1006
6	rs73736725	G	A	0.0755467	1006
6	rs2841639	C	T	0.0447316	1006
6	rs16896330	C	G	0.0139165	1006
6	rs16896333	C	T	0.0139165	1006
6	rs9462875	A	G	0.144135	1006
6	rs9462876	A	G	0.145129	1006
6	rs16896342	A	G	0.0139165	1006
6	rs17209372	A	G	0.0745527	1006
6	rs73436482	G	A	0.0526839	1006
6	rs16896344	G	A	0.0755467	1006
6	rs45496798	G	A	0.0188867	1006
6	rs139166573	T	C	0.0606362	1006
6	rs12204368	C	G	0.0526839	1006
6	rs12209579	C	G	0.0526839	1006
6	rs57722196	C	T	0.0139165	1006
6	rs76383287	G	A	0.0745527	1006
6	rs187435514	G	A	0.00497018	1006
6	rs113814320	A	G	0.0606362	1006
6	rs116620463	T	G	0.0328032	1006
6	rs72867559	G	A	0.109344	1006
6	rs62417518	C	A	0.0357853	1006
6	rs78903320	T	C	0.0606362	1006
6	rs73736728	C	T	0.0139165	1006
6	rs56046707	A	C	0.0606362	1006
6	rs147317134	T	C	0.00596421	1006
6	rs113255912	C	T	0.0606362	1006
6	rs1214714	G	A	0.981113	1006
6	rs76552409	C	T	0.027833	1006
6	rs2273709	A	C	0.173956	1006
6	rs111577855	C	A	0.0606362	1006
6	rs9357409	G	T	0.0516899	1006
6	rs111851385	C	T	0.0367793	1006
6	rs79630229	T	C	0.0606362	1006
6	rs6938026	A	G	0.172962	1006
6	rs144767533	T	C	0.0805169	1006
6	rs73736732	G	A	0.0139165	1006
6	rs77379690	A	T	0.0666004	1006
6	rs73736734	G	T	0.0805169	1006
6	rs6901391	C	T	0.0467197	1006
6	rs73736735	C	T	0.082505	1006
6	rs2651195	G	A	0.0397614	1006
6	rs571995147	C	T	0.00497018	1006
6	rs75187159	A	G	0.0705765	1006
6	rs11962520	C	T	0.0318091	1006
6	rs114210279	C	T	0.0178926	1006
6	rs112516091	C	G	0.0198807	1006
6	rs6917902	C	T	0.134195	1006
6	rs115394590	G	C	0.0129225	1006
6	rs6918623	A	G	0.135189	1006
6	rs45448395	G	A	0.0705765	1006
6	rs62417521	C	T	0.0805169	1006
6	rs112422722	G	A	0.0705765	1006
6	rs73436490	C	T	0.027833	1006
6	rs16896362	C	T	0.0149105	1006
6	rs16896363	T	C	0.0139165	1006
6	rs6458328	T	G	0.0218688	1006
6	rs75660024	A	G	0.0705765	1006
6	rs115842765	G	T	0.0188867	1006
6	rs114326925	A	G	0.0188867	1006
6	rs7832	G	A	0.0705765	1006
6	rs2233823	G	A	0.0705765	1006
6	rs149602174	C	T	0.0139165	1006
6	rs2651196	T	C	0.027833	1006
6	rs112617927	C	T	0.0467197	1006
6	rs2841641	T	G	0.027833	1006
6	rs2233822	C	T	0.027833	1006
6	rs147626470	C	T	0.0178926	1006
6	rs12202644	G	A	0.027833	1006
6	rs79794650	A	C	0.0129225	1006
6	rs114671641	G	A	0.0178926	1006
6	rs58005731	T	C	0.027833	1006
6	rs78875355	C	T	0.0168986	1006
6	rs2756179	T	C	0.0984095	1006
6	rs76334523	G	A	0.0666004	1006
6	rs10948067	A	G	0.383698	1006
6	rs114371775	T	C	0.0705765	1006
6	rs2756180	A	G	0.0984095	1006
6	rs77321231	C	T	0.0705765	1006
6	rs2651197	A	G	0.028827	1006
6	rs2841665	A	G	0.027833	1006
6	rs183507048	G	A	0.0149105	1006
6	rs2651198	C	T	0.389662	1006
6	rs184355670	C	T	0.0168986	1006
6	rs2841664	C	T	0.346918	1006
6	rs2756181	G	A	0.450298	1006
6	rs74371173	T	C	0.0576541	1006
6	rs2145884	A	G	0.451292	1006
6	rs72867568	A	G	0.0258449	1006
6	rs77971038	T	A	0.0576541	1006
6	rs2841662	G	C	0.374751	1006
6	rs78652437	T	A	0.0576541	1006
6	rs75591122	C	T	0.0576541	1006
6	rs75243431	C	T	0.0646123	1006
6	rs143276397	A	G	0.00695825	1006
6	rs34996247	C	T	0.194831	1006
6	rs2651200	C	T	0.39165	1006
6	rs72867571	G	A	0.05666	1006
6	rs2104142	G	A	0.38171	1006
6	rs9462880	C	T	0.38171	1006
6	rs12663537	A	G	0.340954	1006
6	rs60404593	C	A	0.0308151	1006
6	rs72867578	T	C	0.05666	1006
6	rs62415363	C	T	0.223658	1006
6	rs2651205	G	A	0.0874751	1006
6	rs2651206	C	T	0.328032	1006
6	rs41274940	C	T	0.0149105	1006
6	rs113411067	C	T	0.0129225	1006
6	rs111862130	G	A	0.0129225	1006
6	rs58964281	G	A	0.22167	1006
6	rs72867580	C	T	0.0208748	1006
6	rs111492053	G	C	0.0536779	1006
6	rs113461790	G	T	0.0526839	1006
6	rs2841637	G	A	0.0308151	1006
6	rs4623236	T	A	0.22167	1006
6	rs12204335	T	C	0.220676	1006
6	rs6930460	G	A	0.286282	1006
6	rs111822813	C	T	0.0526839	1006
6	rs2651183	G	A	0.0298211	1006
6	rs2651182	A	G	0.326044	1006
6	rs12664472	T	C	0.219682	1006
6	rs140873369	C	T	0.00994036	1006
6	rs12204749	G	T	0.219682	1006
6	rs9462881	T	C	0.328032	1006
6	rs62415365	T	G	0.285288	1006
6	rs7764257	A	G	0.28827	1006
6	rs7750845	T	C	0.220676	1006
6	rs7769182	G	C	0.219682	1006
6	rs2841657	G	C	0.0308151	1006
6	rs7769094	A	G	0.219682	1006
6	rs7769668	G	A	0.219682	1006
6	rs7752120	T	C	0.223658	1006
6	rs74636278	C	T	0.0228628	1006
6	rs12202445	G	C	0.223658	1006
6	rs12202526	C	T	0.22167	1006
6	rs111342015	G	A	0.0656064	1006
6	rs751775	A	G	0.222664	1006
6	rs114724978	T	C	0.0109344	1006
6	rs28679656	A	G	0.32505	1006
6	rs140185809	G	A	0.0576541	1006
6	rs3800294	G	C	0.324056	1006
6	rs35175743	C	G	0.0328032	1006
6	rs10948069	T	C	0.32505	1006
6	rs10807288	G	C	0.223658	1006
6	rs2841666	A	G	0.413519	1006
6	rs111284137	C	T	0.0129225	1006
6	rs12200091	A	C	0.223658	1006
6	rs10948070	G	T	0.0318091	1006
6	rs115393293	G	A	0.00894632	1006
6	rs754421	A	C	0.323062	1006
6	rs76187039	G	T	0.100398	1006
6	rs2756184	G	T	0.411531	1006
6	rs12663994	G	A	0.223658	1006
6	rs79306700	T	C	0.0874751	1006
6	rs112558766	T	G	0.0347913	1006
6	rs1995300	G	C	0.324056	1006
6	rs1570222	G	A	0.083499	1006
6	rs80320191	C	T	0.0864811	1006
6	rs2651186	A	G	0.326044	1006
6	rs2651187	C	T	0.083499	1006
6	rs2756185	G	A	0.0785288	1006
6	rs2841655	T	C	0.326044	1006
6	rs2756186	C	T	0.0805169	1006
6	rs732692	G	A	0.154076	1006
6	rs2756187	C	T	0.054672	1006
6	rs145775566	A	G	0.0129225	1006
6	rs937590	T	C	0.323062	1006
6	rs79427556	A	G	0.00795229	1006
6	rs732691	C	T	0.0874751	1006
6	rs937591	T	C	0.32505	1006
6	rs1998297	A	G	0.328032	1006
6	rs72869204	C	T	0.0705765	1006
6	rs7756656	C	G	0.324056	1006
6	rs58537733	C	T	0.324056	1006
6	rs151225578	A	C	0.0119284	1006
6	rs4714674	G	A	0.322068	1006
6	rs73438325	C	G	0.0218688	1006
6	rs2651189	C	A	0.340954	1006
6	rs2651190	A	G	0.340954	1006
6	rs2651191	C	G	0.340954	1006
6	rs2756172	G	A	0.0745527	1006
6	rs2841660	T	C	0.341948	1006
6	rs2841659	T	C	0.341948	1006
6	rs2651192	G	A	0.341948	1006
6	rs2756173	T	C	0.340954	1006
6	rs2651193	C	G	0.340954	1006
6	rs2651194	G	A	0.340954	1006
6	rs2841658	C	T	0.340954	1006
6	rs7760749	G	C	0.262425	1006
6	rs113715383	G	A	0.0119284	1006
6	rs6929569	G	A	0.0149105	1006
6	rs6909281	T	C	0.0149105	1006
6	rs6458329	G	A	0.262425	1006
6	rs6930100	G	A	0.0149105	1006
6	rs6929810	A	C	0.0149105	1006
6	rs6929983	C	T	0.173956	1006
6	rs6930150	C	A	0.10338	1006
6	rs6936397	G	C	0.27336	1006
6	rs3800295	G	C	0.0656064	1006
6	rs45515398	C	T	0.0884692	1006
6	rs45564136	C	G	0.084493	1006
6	rs3800297	A	G	0.224652	1006
6	rs3800298	T	C	0.251491	1006
6	rs6458330	G	C	0.228628	1006
6	rs7743125	C	G	0.228628	1006
6	rs546050304	C	T	0.00994036	1006
6	rs143693777	C	T	0.00994036	1006
6	rs111981370	G	T	0.0854871	1006
6	rs2841653	C	T	0.0506958	1006
6	rs2756174	C	A	0.312127	1006
6	rs2651203	T	C	0.229622	1006
6	rs2756175	T	C	0.343936	1006
6	rs2756176	C	T	0.382704	1006
6	rs61729324	G	A	0.0616302	1006
6	rs2651204	T	C	0.0954274	1006
6	rs12207935	C	T	0.120278	1006
6	rs146343493	G	T	0.0178926	1006
6	rs6901866	T	C	0.333002	1006
6	rs141253573	C	T	0.0328032	1006
6	rs114731381	C	T	0.0119284	1006
6	rs16896398	A	T	0.33002	1006
6	rs1114357	C	T	0.212724	1006
6	rs11758940	T	A	0.109344	1006
6	rs11758941	T	A	0.109344	1006
6	rs78882866	T	G	0.0626243	1006
6	rs70953670	C	A	0.0894632	1006
6	rs17209379	A	C	0.0894632	1006
6	rs70953674	C	G	0.026839	1006
6	rs70953677	G	T	0.0149105	1006
6	rs70953678	G	C	0.026839	1006
6	rs70953680	G	A	0.0894632	1006
6	rs4149177	G	A	0.109344	1006
6	rs1574430	A	C	0.576541	1006
6	rs2841648	C	A	0.576541	1006
6	rs70953686	G	A	0.0894632	1006
6	rs2270860	C	T	0.343936	1006
6	rs4149178	A	G	0.166004	1006
6	rs2242416	A	G	0.576541	1006
6	rs12193537	G	C	0.21173	1006
6	rs2254303	G	A	0.576541	1006
6	rs112553753	C	G	0.026839	1006
6	rs79641366	T	C	0.0894632	1006
6	rs112472472	G	A	0.0894632	1006
6	rs4466248	T	C	0.904573	1006
6	rs4398731	G	A	0.329026	1006
6	rs10948071	C	T	0.576541	1006
6	rs112870457	T	G	0.0894632	1006
6	rs9296413	C	T	0.576541	1006
6	rs11965886	C	A	0.055666	1006
6	rs112099928	C	T	0.027833	1006
6	rs113163694	C	T	0.0894632	1006
6	rs76908006	G	A	0.026839	1006
6	rs113154221	G	A	0.027833	1006
6	rs77383021	C	T	0.0487078	1006
6	rs77538445	A	C	0.0904573	1006
6	rs77626494	C	T	0.0894632	1006
6	rs77915916	A	T	0.0626243	1006
6	rs74766084	G	A	0.0904573	1006
6	rs4714675	T	C	0.906561	1006
6	rs12154080	C	T	0.0616302	1006
6	rs62415416	A	G	0.213718	1006
6	rs78014492	C	T	0.0894632	1006
6	rs182625857	A	G	0.0119284	1006
6	rs9472031	A	G	0.117296	1006
6	rs2651201	G	A	0.906561	1006
6	rs78567061	G	A	0.0904573	1006
6	rs6930689	T	C	0.33002	1006
6	rs9472032	C	A	0.116302	1006
6	rs115402711	T	C	0.0298211	1006
6	rs142656572	T	C	0.00695825	1006
6	rs2279087	T	G	0.329026	1006
6	rs2469	C	T	0.577535	1006
6	rs76343162	C	T	0.0487078	1006
6	rs2279088	A	C	0.212724	1006
6	rs2841642	G	T	0.573559	1006
6	rs74353128	C	T	0.0487078	1006
6	rs147831419	A	G	0.00497018	1006
6	rs140665652	A	G	0.0139165	1006
6	rs2651202	G	A	0.0397614	1006
6	rs7692	C	A	0.333002	1006
6	rs74725336	T	C	0.027833	1006
6	rs35650765	C	T	0.0487078	1006
6	rs151153042	T	C	0.0139165	1006
6	rs10948072	G	A	0.109344	1006
6	rs1563788	C	T	0.333002	1006
6	rs2242153	T	A	0.212724	1006
6	rs3816601	T	C	0.0347913	1006
6	rs114158794	T	G	0.027833	1006
6	rs76088627	G	A	0.0904573	1006
6	rs6458333	G	C	0.906561	1006
6	rs141261543	A	G	0.00497018	1006
6	rs79146644	A	G	0.027833	1006
6	rs111597025	C	T	0.027833	1006
6	rs142927793	G	C	0.00894632	1006
6	rs3734683	A	G	0.10835	1006
6	rs78013618	C	T	0.0129225	1006
6	rs75782786	C	A	0.0626243	1006
6	rs9381237	T	C	0.572565	1006
6	rs36034990	C	T	0.0208748	1006
6	rs79768677	G	A	0.027833	1006
6	rs12190755	A	G	0.213718	1006
6	rs34541323	C	A	0.0487078	1006
6	rs41281796	G	A	0.0904573	1006
6	rs115787483	C	T	0.027833	1006
6	rs41281798	C	A	0.0904573	1006
6	rs113473153	G	C	0.0626243	1006
6	rs4714677	G	T	0.572565	1006
6	rs9369407	A	T	0.572565	1006
6	rs2125737	C	T	0.572565	1006
6	rs74352976	T	C	0.027833	1006
6	rs2125738	A	G	0.572565	1006
6	rs17209400	A	G	0.0904573	1006
6	rs77688577	A	G	0.0626243	1006
6	rs2611336	C	A	0.572565	1006
6	rs113437098	T	C	0.027833	1006
6	rs10498755	C	T	0.0626243	1006
6	rs113177211	T	G	0.0626243	1006
6	rs111467122	C	T	0.0904573	1006
6	rs9394948	A	C	0.573559	1006
6	rs9394949	T	C	0.572565	1006
6	rs62402405	A	G	0.0159046	1006
6	rs73416724	A	G	0.0934394	1006
6	rs112336903	T	C	0.0904573	1006
6	rs112334698	C	T	0.027833	1006
6	rs79434077	C	A	0.0487078	1006
6	rs75782458	G	A	0.0904573	1006
6	rs79761807	C	A	0.0626243	1006
6	rs76719991	T	G	0.027833	1006
6	rs111547017	A	G	0.0904573	1006
6	rs140519568	G	A	0.0119284	1006
6	rs4714678	A	G	0.558648	1006
6	rs114863017	A	G	0.00994036	1006
6	rs79009481	T	C	0.0626243	1006
6	rs112332078	T	G	0.0149105	1006
6	rs9472039	C	T	0.135189	1006
6	rs7742789	C	T	0.347913	1006
6	rs141839508	C	G	0.0487078	1006
6	rs9369409	C	G	0.558648	1006
6	rs113653373	A	G	0.027833	1006
6	rs76514175	A	G	0.0626243	1006
6	rs11752783	G	A	0.122266	1006
6	rs12209798	A	G	0.0636183	1006
6	rs9472040	A	G	0.369781	1006
6	rs7763558	G	A	0.369781	1006
6	rs7763350	A	C	0.369781	1006
6	rs112163057	T	C	0.027833	1006
6	rs74478243	G	A	0.027833	1006
6	rs7764523	G	A	0.369781	1006
6	rs77642270	T	C	0.0407555	1006
6	rs141415391	G	A	0.0119284	1006
6	rs9394951	C	T	0.535785	1006
6	rs139084170	C	A	0.0188867	1006
6	rs113634553	G	A	0.0904573	1006
6	rs116189428	T	G	0.0596421	1006
6	rs75473868	A	G	0.0904573	1006
6	rs6919440	G	A	0.535785	1006
6	rs1214759	A	G	0.629225	1006
6	rs113789029	T	A	0.0636183	1006
6	rs72857208	A	G	0.0119284	1006
6	rs1214761	A	G	0.629225	1006
6	rs6458334	G	A	0.235586	1006
6	rs7766972	G	A	0.235586	1006
6	rs7767006	G	A	0.235586	1006
6	rs1214762	T	C	0.0904573	1006
6	rs113283188	A	C	0.0626243	1006
6	rs141740003	T	C	0.0904573	1006
6	rs2396004	A	G	0.535785	1006
6	rs75966707	A	C	0.0626243	1006
6	rs76658194	C	T	0.0914513	1006
6	rs72857213	C	T	0.00695825	1006
6	rs17209407	A	G	0.0914513	1006
6	rs13196624	C	A	0.0437376	1006
6	rs147031788	C	T	0.00994036	1006
6	rs76823934	G	A	0.0904573	1006
6	rs1214763	T	C	0.878728	1006
6	rs1214766	A	G	0.859841	1006
6	rs80193186	G	T	0.0904573	1006
6	rs113828288	C	T	0.0904573	1006
6	rs77241311	C	T	0.0626243	1006
6	rs6912283	G	A	0.533797	1006
6	rs77529883	C	G	0.0904573	1006
6	rs145598552	G	A	0.0159046	1006
6	rs7754297	A	G	0.769384	1006
6	rs12195350	A	G	0.235586	1006
6	rs111882537	C	A	0.0904573	1006
6	rs146759956	T	A	0.026839	1006
6	rs831305	A	G	0.872763	1006
6	rs12212522	C	A	0.300199	1006
6	rs2396021	G	T	0.300199	1006
6	rs74690967	C	T	0.0904573	1006
6	rs4714679	G	T	0.464215	1006
6	rs4714680	G	T	0.465209	1006
6	rs831308	A	G	0.870775	1006
6	rs78857377	G	A	0.0178926	1006
6	rs113902595	G	A	0.027833	1006
6	rs1214755	G	A	0.875746	1006
6	rs148387942	C	T	0.0914513	1006
6	rs1214756	A	G	0.893638	1006
6	rs112433836	A	G	0.0626243	1006
6	rs1214758	T	C	0.870775	1006
6	rs2487662	A	G	0.872763	1006
6	rs9357411	A	T	0.464215	1006
6	rs2396023	G	A	0.480119	1006
6	rs831304	A	G	0.872763	1006
6	rs9369410	A	C	0.464215	1006
6	rs112053368	C	A	0.0904573	1006
6	rs12195820	C	T	0.300199	1006
6	rs1772668	G	A	0.870775	1006
6	rs75898806	A	G	0.0437376	1006
6	rs9381240	A	G	0.875746	1006
6	rs62402408	A	G	0.0526839	1006
6	rs116659098	C	T	0.0397614	1006
6	rs1599816	G	A	0.872763	1006
6	rs1772665	A	G	0.872763	1006
6	rs62402409	T	C	0.302187	1006
6	rs13218296	A	C	0.872763	1006
6	rs13191846	G	A	0.464215	1006
6	rs59155183	G	C	0.300199	1006
6	rs79329802	G	A	0.0904573	1006
6	rs1539120	C	T	0.872763	1006
6	rs1772664	G	A	0.872763	1006
6	rs76966895	G	A	0.0129225	1006
6	rs76649578	A	G	0.0904573	1006
6	rs6907066	G	A	0.300199	1006
6	rs1674873	A	G	0.872763	1006
6	rs9472044	T	C	0.0248509	1006
6	rs1772663	A	C	0.872763	1006
6	rs113990079	G	A	0.0636183	1006
6	rs9472045	A	G	0.872763	1006
6	rs9369412	T	C	0.932406	1006
6	rs7750908	G	A	0.872763	1006
6	rs2396027	A	T	0.464215	1006
6	rs12209520	C	A	0.300199	1006
6	rs12211219	G	A	0.300199	1006
6	rs9349255	C	T	0.872763	1006
6	rs78415183	T	G	0.0904573	1006
6	rs75464147	A	G	0.027833	1006
6	rs1214751	G	A	0.872763	1006
6	rs10948076	A	G	0.300199	1006
6	rs10948077	A	C	0.545726	1006
6	rs116655027	G	C	0.0149105	1006
6	rs75320251	G	A	0.0904573	1006
6	rs1214752	C	T	0.481113	1006
6	rs4714684	A	C	0.463221	1006
6	rs113674518	T	C	0.027833	1006
6	rs9472049	C	T	0.462227	1006
6	rs11969360	C	T	0.0576541	1006
6	rs7454297	G	A	0.873757	1006
6	rs4355606	G	C	0.873757	1006
6	rs700008	A	G	0.873757	1006
6	rs45535935	T	G	0.027833	1006
6	rs9394952	G	A	0.461233	1006
6	rs831316	T	A	0.875746	1006
6	rs831315	C	T	0.872763	1006
6	rs12193524	C	T	0.299205	1006
6	rs831314	C	T	0.872763	1006
6	rs831313	A	G	0.874751	1006
6	rs864392	G	C	0.0178926	1006
6	rs9349256	G	A	0.460239	1006
6	rs115984947	T	G	0.0178926	1006
6	rs831312	C	T	0.872763	1006
6	rs115049461	C	T	0.0129225	1006
6	rs2277122	C	T	0.0487078	1006
6	rs10948079	T	A	0.314115	1006
6	rs147519424	C	T	0.028827	1006
6	rs111997645	T	A	0.0576541	1006
6	rs2185631	A	G	0.471173	1006
6	rs67861980	C	T	0.232604	1006
6	rs149784066	G	A	0.0477137	1006
6	rs2794264	C	G	0.725646	1006
6	rs189721058	A	G	0.0119284	1006
6	rs2487663	A	G	0.774354	1006
6	rs140706115	G	A	0.0109344	1006
6	rs143281908	C	T	0.0208748	1006
6	rs79175380	T	C	0.0596421	1006
6	rs115896033	C	G	0.0477137	1006
6	rs2125739	T	C	0.23161	1006
6	rs9381242	G	T	0.142147	1006
6	rs116738220	G	A	0.0477137	1006
6	rs71562703	G	A	0.0238569	1006
6	rs1214746	T	C	0.888668	1006
6	rs1214747	G	C	0.777336	1006
6	rs111993105	G	A	0.0298211	1006
6	rs79027003	C	G	0.0506958	1006
6	rs9357412	G	C	0.289264	1006
6	rs35056042	G	A	0.0506958	1006
6	rs35192247	C	T	0.0506958	1006
6	rs1214748	G	A	0.286282	1006
6	rs1214749	G	A	0.286282	1006
6	rs114159670	G	T	0.0516899	1006
6	rs72857272	G	A	0.143141	1006
6	rs113615735	C	G	0.028827	1006
6	rs148337984	T	G	0.0516899	1006
6	rs72857275	C	T	0.143141	1006
6	rs3734687	T	C	0.289264	1006
6	rs3734688	A	G	0.144135	1006
6	rs12183668	A	G	0.290258	1006
6	rs76658461	G	A	0.143141	1006
6	rs9296414	G	A	0.312127	1006
6	rs1674850	C	A	0.290258	1006
6	rs6906077	A	G	0.290258	1006
6	rs6910980	A	C	0.290258	1006
6	rs148608708	G	C	0.0208748	1006
6	rs75317537	C	T	0.0337972	1006
6	rs113657019	A	G	0.00596421	1006
6	rs1622800	C	A	0.2833	1006
6	rs1674854	A	T	0.2833	1006
6	rs1674853	T	C	0.2833	1006
6	rs113902057	G	A	0.0576541	1006
6	rs113179809	T	A	0.0238569	1006
6	rs6904128	G	A	0.0427435	1006
6	rs111963549	C	T	0.0457256	1006
6	rs36106532	T	C	0.132207	1006
6	rs1674870	A	C	0.816103	1006
6	rs2611338	G	A	0.279324	1006
6	rs111739045	A	G	0.0586481	1006
6	rs79849314	T	C	0.0457256	1006
6	rs72857283	C	T	0.132207	1006
6	rs76837116	C	A	0.0298211	1006
6	rs74580573	T	C	0.0258449	1006
6	rs116157426	A	C	0.0308151	1006
6	rs74762819	C	T	0.0198807	1006
6	rs114655787	C	T	0.0228628	1006
6	rs112231845	G	A	0.026839	1006
6	rs138559842	C	G	0.0258449	1006
6	rs112262786	C	T	0.026839	1006
6	rs115201362	C	T	0.0149105	1006
6	rs114345643	C	T	0.0149105	1006
6	rs139351940	C	T	0.0149105	1006
6	rs80253059	C	T	0.026839	1006
6	rs78167670	T	C	0.0248509	1006
6	rs79054868	C	T	0.0606362	1006
6	rs1214769	C	A	0.715706	1006
6	rs16896543	C	T	0.028827	1006
6	rs9472061	A	G	0.055666	1006
6	rs74726378	A	C	0.026839	1006
6	rs111393419	G	A	0.026839	1006
6	rs73426714	T	C	0.05666	1006
6	rs73426717	T	G	0.055666	1006
6	rs112159221	G	A	0.026839	1006
6	rs113658303	G	C	0.026839	1006
6	rs9472064	C	T	0.321074	1006
6	rs139206194	G	A	0.0387674	1006
6	rs112632828	A	G	0.026839	1006
6	rs114932063	G	A	0.0258449	1006
6	rs1150798	G	A	0.849901	1006
6	rs115920996	T	A	0.026839	1006
6	rs76353013	C	T	0.026839	1006
6	rs113961115	G	A	0.026839	1006
6	rs114867212	C	A	0.0258449	1006
6	rs66726175	G	A	0.054672	1006
6	rs111437393	C	T	0.026839	1006
6	rs111483608	T	C	0.026839	1006
6	rs144291208	G	A	0.026839	1006
6	rs80003382	C	T	0.026839	1006
6	rs111943320	G	C	0.026839	1006
6	rs79520779	C	T	0.026839	1006
6	rs138807403	C	T	0.0258449	1006
6	rs189474158	C	T	0.0109344	1006
6	rs73426724	C	T	0.055666	1006
6	rs9462897	A	G	0.0258449	1006
6	rs76863543	A	G	0.026839	1006
6	rs112890091	A	C	0.026839	1006
6	rs113161348	A	G	0.0467197	1006
6	rs555225902	T	C	0.0129225	1006
6	rs74435423	T	C	0.026839	1006
6	rs17287935	G	T	0.026839	1006
6	rs77114091	G	T	0.0656064	1006
6	rs141822240	T	G	0.00695825	1006
6	rs116480461	G	C	0.0596421	1006
6	rs9472066	C	G	0.0258449	1006
6	rs77781883	C	T	0.026839	1006
6	rs112078628	G	T	0.026839	1006
6	rs112315103	C	T	0.026839	1006
6	rs116271216	C	T	0.026839	1006
6	rs17209414	A	G	0.026839	1006
6	rs17209421	C	T	0.0656064	1006
6	rs78937406	C	T	0.0298211	1006
6	rs77568053	A	T	0.0188867	1006
6	rs9472068	A	G	0.055666	1006
6	rs73426727	A	C	0.055666	1006
6	rs115985823	G	T	0.0258449	1006
6	rs76284477	C	G	0.0258449	1006
6	rs79769045	C	T	0.0526839	1006
6	rs77355607	C	T	0.027833	1006
6	rs80091464	C	T	0.0298211	1006
6	rs111284066	T	C	0.026839	1006
6	rs2277123	G	A	0.055666	1006
6	rs79019801	T	G	0.026839	1006
6	rs78262217	C	G	0.026839	1006
6	rs114801660	A	T	0.027833	1006
6	rs111502897	T	C	0.026839	1006
6	rs3734689	T	C	0.0248509	1006
6	rs114849138	G	A	0.0506958	1006
6	rs77082223	T	C	0.026839	1006
6	rs72857288	A	C	0.139165	1006
6	rs116653268	T	A	0.0139165	1006
6	rs72857289	G	A	0.0337972	1006
6	rs112886696	A	G	0.026839	1006
6	rs2282412	A	G	0.028827	1006
6	rs6924483	T	C	0.055666	1006
6	rs75441145	T	A	0.026839	1006
6	rs7746420	G	C	0.0646123	1006
6	rs367742528	G	A	0.0258449	1006
6	rs111598444	G	C	0.026839	1006
6	rs7743244	T	G	0.0646123	1006
6	rs2231770	A	G	0.0646123	1006
6	rs2231767	C	T	0.026839	1006
6	rs112508540	G	C	0.0646123	1006
6	rs12664665	T	C	0.0646123	1006
6	rs3757264	C	T	0.323062	1006
6	rs12661262	G	A	0.0914513	1006
6	rs2231766	C	T	0.0337972	1006
6	rs2231765	C	G	0.0337972	1006
6	rs2231763	G	A	0.0347913	1006
6	rs2231759	G	A	0.0337972	1006
6	rs2227301	C	T	0.22167	1006
6	rs113016688	T	A	0.026839	1006
6	rs73426739	G	A	0.0347913	1006
6	rs80339878	G	T	0.0337972	1006
6	rs9472069	A	C	0.0347913	1006
6	rs143381942	G	A	0.0119284	1006
6	rs113209557	C	T	0.0248509	1006
6	rs7755135	C	T	0.10338	1006
6	rs11077	T	G	0.430417	1006
6	rs55671916	T	C	0.0656064	1006
6	rs2257082	G	A	0.285288	1006
6	rs75568525	C	T	0.0337972	1006
6	rs77655645	A	G	0.0337972	1006
6	rs111601510	C	T	0.026839	1006
6	rs1106841	A	C	0.39165	1006
6	rs1111786	G	A	0.0248509	1006
6	rs1111785	G	A	0.0646123	1006
6	rs2396028	G	A	0.026839	1006
6	rs1960198	A	T	0.0646123	1006
6	rs115112548	A	G	0.0328032	1006
6	rs7769795	G	A	0.0636183	1006
6	rs79568089	C	T	0.0218688	1006
6	rs59447550	T	C	0.0606362	1006
6	rs7767973	T	C	0.0646123	1006
6	rs111347581	C	T	0.026839	1006
6	rs189930727	G	A	0.00894632	1006
6	rs3204712	C	A	0.0337972	1006
6	rs59584556	C	T	0.0347913	1006
6	rs116550486	C	T	0.0337972	1006
6	rs184534573	C	T	0.0198807	1006
6	rs143691472	C	A	0.0328032	1006
6	rs9462902	G	A	0.0347913	1006
6	rs113585625	G	A	0.026839	1006
6	rs112431276	A	G	0.0248509	1006
6	rs9472074	A	T	0.0646123	1006
6	rs6931025	T	C	0.0646123	1006
6	rs138830564	T	C	0.00795229	1006
6	rs6930820	G	A	0.0337972	1006
6	rs7748977	T	C	0.0646123	1006
6	rs140163521	T	A	0.0149105	1006
6	rs1564320	T	C	0.0646123	1006
6	rs6928412	T	C	0.0357853	1006
6	rs115283090	T	C	0.026839	1006
6	rs78312695	G	A	0.0119284	1006
6	rs55776932	G	C	0.0924453	1006
6	rs144584930	C	T	0.0188867	1006
6	rs113254212	C	T	0.0119284	1006
6	rs1096700	C	G	0.858847	1006
6	rs72857302	C	T	0.00695825	1006
6	rs7752493	A	G	0.0347913	1006
6	rs7752811	A	G	0.0646123	1006
6	rs112132990	A	G	0.0248509	1006
6	rs113782875	G	A	0.0248509	1006
6	rs9472075	C	T	0.0576541	1006
6	rs138895913	C	T	0.0218688	1006
6	rs112903748	A	C	0.026839	1006
6	rs113061002	G	C	0.026839	1006
6	rs145380094	T	C	0.0129225	1006
6	rs72859003	A	G	0.0904573	1006
6	rs113483701	G	A	0.026839	1006
6	rs17287964	A	G	0.106362	1006
6	rs7741841	C	T	0.0646123	1006
6	rs1096699	C	T	0.327038	1006
6	rs3757266	T	C	0.0646123	1006
6	rs3757267	G	C	0.0347913	1006
6	rs78263551	C	T	0.026839	1006
6	rs116407354	G	A	0.106362	1006
6	rs73426785	G	C	0.0646123	1006
6	rs56270957	C	A	0.0964215	1006
6	rs59931540	A	G	0.0646123	1006
6	rs147116389	G	A	0.0129225	1006
6	rs113286026	C	T	0.026839	1006
6	rs12663525	C	A	0.0337972	1006
6	rs112634587	C	T	0.026839	1006
6	rs78170909	G	A	0.0337972	1006
6	rs34324334	C	T	0.0745527	1006
6	rs6936953	T	C	0.0646123	1006
6	rs6914190	A	T	0.0357853	1006
6	rs78035277	A	G	0.0347913	1006
6	rs112915055	G	C	0.026839	1006
6	rs113106047	T	C	0.026839	1006
6	rs113377175	C	T	0.027833	1006
6	rs35642078	T	C	0.322068	1006
6	rs6458342	G	A	0.0347913	1006
6	rs62402421	C	T	0.0745527	1006
6	rs699937	G	A	0.327038	1006
6	rs145065238	G	A	0.0337972	1006
6	rs9394958	C	T	0.028827	1006
6	rs9333501	G	C	0.026839	1006
6	rs6458343	G	A	0.0646123	1006
6	rs72859012	A	G	0.0387674	1006
6	rs6936582	A	G	0.0646123	1006
6	rs9296416	T	C	0.0347913	1006
6	rs9472084	A	G	0.0646123	1006
6	rs142220941	C	T	0.0506958	1006
6	rs112740328	C	T	0.141153	1006
6	rs113103305	C	T	0.00994036	1006
6	rs111903333	A	G	0.141153	1006
6	rs77851898	G	T	0.0337972	1006
6	rs9333522	T	C	0.0646123	1006
6	rs6916539	C	A	0.0347913	1006
6	rs9333527	C	A	0.0357853	1006
6	rs116720398	C	T	0.0337972	1006
6	rs9333531	T	C	0.026839	1006
6	rs9333533	T	C	0.0894632	1006
6	rs9333535	G	A	0.141153	1006
6	rs115108590	T	G	0.026839	1006
6	rs9333537	G	T	0.0337972	1006
6	rs141588070	C	T	0.026839	1006
6	rs57833012	G	A	0.0646123	1006
6	rs9333539	A	T	0.026839	1006
6	rs111451988	A	G	0.0636183	1006
6	rs113216774	A	G	0.00596421	1006
6	rs114618874	C	T	0.0646123	1006
6	rs144563762	C	T	0.0646123	1006
6	rs75886301	T	C	0.027833	1006
6	rs9333547	T	C	0.083499	1006
6	rs41281826	G	T	0.0159046	1006
6	rs140119541	C	T	0.0149105	1006
6	rs150481559	G	A	0.0337972	1006
6	rs7753720	T	C	0.0646123	1006
6	rs150617532	A	C	0.027833	1006
6	rs111770635	T	C	0.00596421	1006
6	rs113456244	G	A	0.00596421	1006
6	rs111913324	A	G	0.0248509	1006
6	rs78183676	C	T	0.0218688	1006
6	rs3757268	A	G	0.0646123	1006
6	rs7760334	A	G	0.672962	1006
6	rs112385200	G	A	0.026839	1006
6	rs141787754	A	G	0.0367793	1006
6	rs9296418	G	A	0.0646123	1006
6	rs3734690	G	A	0.0337972	1006
6	rs9333555	A	G	0.026839	1006
6	rs6941583	A	T	0.0357853	1006
6	rs6899628	C	T	0.0357853	1006
6	rs55704248	C	T	0.0337972	1006
6	rs9333558	C	T	0.026839	1006
6	rs9333560	G	A	0.0149105	1006
6	rs9472090	A	G	0.0646123	1006
6	rs6922830	C	T	0.0347913	1006
6	rs145612937	G	A	0.0506958	1006
6	rs113410952	G	A	0.0248509	1006
6	rs45618540	G	A	0.026839	1006
6	rs76645046	G	C	0.026839	1006
6	rs113592918	A	G	0.026839	1006
6	rs72859026	G	A	0.00198807	1006
6	rs77341530	A	G	0.0337972	1006
6	rs16896609	G	A	0.0646123	1006
6	rs45603636	G	A	0.0238569	1006
6	rs74848862	G	A	0.0248509	1006
6	rs2396050	A	G	0.673956	1006
6	rs2232213	C	T	0.0337972	1006
6	rs112851070	C	G	0.0328032	1006
6	rs116563579	G	A	0.0238569	1006
6	rs9472092	G	A	0.473161	1006
6	rs147818355	C	T	0.0387674	1006
6	rs6938576	G	A	0.0318091	1006
6	rs138406526	C	T	0.0188867	1006
6	rs116354491	C	T	0.00994036	1006
6	rs144339892	C	T	0.0308151	1006
6	rs148736595	C	A	0.0208748	1006
6	rs7750364	G	T	0.0318091	1006
6	rs111241794	C	T	0.0318091	1006
6	rs75299278	G	T	0.0238569	1006
6	rs3757271	C	T	0.0308151	1006
6	rs35679149	A	G	0.0308151	1006
6	rs111540223	C	T	0.026839	1006
6	rs7749866	G	A	0.0318091	1006
6	rs142704507	C	T	0.0308151	1006
6	rs75730343	T	C	0.0248509	1006
6	rs35249206	C	T	0.026839	1006
6	rs7106	C	T	0.300199	1006
6	rs191922219	C	T	0.0119284	1006
6	rs112516220	A	T	0.026839	1006
6	rs9688333	G	A	0.0457256	1006
6	rs9472096	T	G	0.0616302	1006
6	rs12660473	G	A	0.0308151	1006
6	rs75996088	T	A	0.0168986	1006
6	rs1617105	G	A	0.33002	1006
6	rs113855681	G	C	0.0238569	1006
6	rs3957257	A	G	0.0337972	1006
6	rs76079870	A	G	0.0298211	1006
6	rs112466234	G	A	0.026839	1006
6	rs9784847	A	G	0.0606362	1006
6	rs6911069	G	A	0.0298211	1006
6	rs6911085	G	A	0.0606362	1006
6	rs6915370	A	G	0.0298211	1006
6	rs6915523	C	T	0.0606362	1006
6	rs78339483	T	C	0.0298211	1006
6	rs148096191	C	T	0.00795229	1006
6	rs111959750	T	C	0.0417495	1006
6	rs56034913	A	G	0.0308151	1006
6	rs114988842	C	T	0.0298211	1006
6	rs138016123	T	C	0.0208748	1006
6	rs148409800	C	T	0.0298211	1006
6	rs9472098	G	A	0.0606362	1006
6	rs6940568	C	T	0.0298211	1006
6	rs115338010	G	A	0.0874751	1006
6	rs2396051	G	A	0.0894632	1006
6	rs11967462	A	G	0.0298211	1006
6	rs2295944	C	T	0.028827	1006
6	rs2295945	C	T	0.0586481	1006
6	rs2295946	A	C	0.0328032	1006
6	rs75054864	A	G	0.0298211	1006
6	rs28721527	T	C	0.0974155	1006
6	rs115335737	G	A	0.0397614	1006
6	rs79193988	G	A	0.0407555	1006
6	rs55863814	G	A	0.0576541	1006
6	rs113893893	A	C	0.0675944	1006
6	rs77230555	G	T	0.0298211	1006
6	rs6905832	T	C	0.0407555	1006
6	rs77709040	C	T	0.0308151	1006
6	rs180963585	T	C	0.00994036	1006
6	rs116957731	T	C	0.0298211	1006
6	rs7767435	C	T	0.100398	1006
6	rs79474406	A	G	0.0397614	1006
6	rs57409464	G	A	0.0427435	1006
6	rs35289332	G	A	0.0596421	1006
6	rs9472100	G	A	0.0427435	1006
6	rs6902085	G	T	0.0427435	1006
6	rs6901805	A	G	0.0427435	1006
6	rs6902166	C	G	0.0427435	1006
6	rs116511160	A	G	0.0129225	1006
6	rs9472102	G	T	0.101392	1006
6	rs113449749	G	A	0.026839	1006
6	rs80351252	G	T	0.0318091	1006
6	rs9472104	G	C	0.100398	1006
6	rs116511278	C	T	0.0318091	1006
6	rs78323348	G	A	0.0308151	1006
6	rs7752104	G	A	0.0417495	1006
6	rs7751728	A	G	0.101392	1006
6	rs7756754	G	A	0.101392	1006
6	rs7738658	T	C	0.101392	1006
6	rs7756954	C	T	0.101392	1006
6	rs145906625	T	C	0.0318091	1006
6	rs7757101	C	A	0.101392	1006
6	rs111717844	C	T	0.0427435	1006
6	rs61447047	G	A	0.100398	1006
6	rs77058580	G	A	0.0168986	1006
6	rs80324908	G	T	0.0397614	1006
6	rs55943534	G	T	0.0437376	1006
6	rs78918890	C	G	0.0397614	1006
6	rs77142160	G	A	0.0318091	1006
6	rs113911149	T	G	0.026839	1006
6	rs77978539	T	C	0.0576541	1006
6	rs73428692	T	C	0.0994036	1006
6	rs116146896	G	A	0.0159046	1006
6	rs41281830	C	T	0.027833	1006
6	rs7744563	A	G	0.0397614	1006
6	rs61563062	G	A	0.0397614	1006
6	rs56186300	T	A	0.0397614	1006
6	rs747832	G	C	0.0397614	1006
6	rs752662	T	A	0.0397614	1006
6	rs72859036	G	A	0.144135	1006
6	rs74625380	A	G	0.0576541	1006
6	rs144382118	G	A	0.0129225	1006
6	rs16896629	G	A	0.0576541	1006
6	rs41281832	G	A	0.0149105	1006
6	rs41281836	C	T	0.119284	1006
6	rs41281838	C	T	0.119284	1006
6	rs2277124	A	G	0.120278	1006
6	rs2277125	A	G	0.119284	1006
6	rs2277126	A	G	0.0616302	1006
6	rs60568338	T	C	0.120278	1006
6	rs59246686	T	G	0.119284	1006
6	rs76134013	C	T	0.0576541	1006
6	rs16896636	T	A	0.0576541	1006
6	rs79985053	A	G	0.0576541	1006
6	rs148138457	G	A	0.0397614	1006
6	rs16896641	T	C	0.0407555	1006
6	rs113149369	C	A	0.0328032	1006
6	rs75703910	T	C	0.0914513	1006
6	rs3778492	G	A	0.100398	1006
6	rs72859041	G	A	0.00198807	1006
6	rs41281840	C	T	0.00795229	1006
6	rs2295948	A	G	0.16004	1006
6	rs2295949	T	G	0.16004	1006
6	rs77245217	T	C	0.0298211	1006
6	rs76209815	G	A	0.026839	1006
6	rs72859043	C	T	0.0328032	1006
6	rs2236345	A	G	0.0596421	1006
6	rs2236346	A	G	0.105368	1006
6	rs2236347	G	A	0.0298211	1006
6	rs1334600	C	T	0.0427435	1006
6	rs79752131	T	C	0.0407555	1006
6	rs73430405	T	G	0.0437376	1006
6	rs3778493	T	C	0.0298211	1006
6	rs143219228	T	C	0.0129225	1006
6	rs7757349	T	A	0.0437376	1006
6	rs7775611	G	A	0.0437376	1006
6	rs7771013	T	C	0.0437376	1006
6	rs1334601	C	T	0.101392	1006
6	rs1334602	A	G	0.0397614	1006
6	rs56088243	T	C	0.101392	1006
6	rs833048	G	C	0.361829	1006
6	rs16896658	C	T	0.101392	1006
6	rs12661952	C	G	0.0407555	1006
6	rs113889200	A	T	0.00596421	1006
6	rs112253745	A	G	0.104374	1006
6	rs3807023	A	G	0.0467197	1006
6	rs145437285	G	C	0.00894632	1006
6	rs3807024	T	G	0.111332	1006
6	rs73430420	A	G	0.0536779	1006
6	rs77128124	A	G	0.0298211	1006
6	rs73430424	G	A	0.0536779	1006
6	rs113289216	G	A	0.0536779	1006
6	rs113819154	C	A	0.0516899	1006
6	rs116484285	A	G	0.027833	1006
6	rs75558478	T	G	0.0298211	1006
6	rs16869037	T	C	0.0596421	1006
6	rs6908311	C	T	0.0447316	1006
6	rs79642363	A	G	0.0506958	1006
```
