## Supplementary material for "Characterization of shared and ancestry-specific signals driving complex traits using multi-ancestry fine-mapping": s1_ref.bim

```
6	rs80020063	0	42660620	T	C
6	rs423137	0	42660655	G	A
6	rs373413	0	42660822	G	C
6	rs375435	0	42661404	T	C
6	rs451169	0	42661966	T	C
6	rs149719038	0	42662323	C	T
6	rs376389	0	42662574	C	A
6	rs55996132	0	42662975	C	T
6	rs448141	0	42663071	T	C
6	rs621627	0	42663287	C	T
6	rs450579	0	42663494	A	C
6	rs9349238	0	42663548	G	C
6	rs10948043	0	42663549	T	C
6	rs41273818	0	42664468	C	T
6	rs405043	0	42664658	G	A
6	rs405059	0	42664676	G	A
6	rs45550933	0	42665032	G	T
6	rs3176988	0	42665135	G	T
6	rs1758213	0	42665271	G	A
6	rs432753	0	42665490	C	T
6	rs835	0	42665888	C	T
6	rs361524	0	42666020	G	A
6	rs434102	0	42666061	T	C
6	rs425876	0	42666145	C	T
6	rs390659	0	42666164	G	C
6	rs41273820	0	42666293	G	A
6	rs389999	0	42666365	G	C
6	rs433286	0	42666475	T	C
6	rs415906	0	42666506	C	A
6	rs665368	0	42666562	C	T
6	rs665442	0	42666614	G	T
6	rs75745023	0	42666634	C	T
6	rs371323	0	42666821	T	C
6	rs414040	0	42667036	A	G
6	rs9471896	0	42667047	G	T
6	rs414082	0	42667090	A	G
6	rs414285	0	42667137	C	G
6	rs378835	0	42667372	G	A
6	rs668736	0	42667565	A	G
6	rs377118	0	42667802	G	T
6	rs422717	0	42668404	T	G
6	rs438995	0	42668532	C	T
6	rs393034	0	42668631	T	C
6	rs34492701	0	42668924	G	A
6	rs2268687	0	42668932	G	A
6	rs2268686	0	42669108	G	A
6	rs394653	0	42669206	T	C
6	rs429655	0	42669389	A	G
6	rs9381211	0	42670374	G	A
6	rs9394918	0	42670450	A	G
6	rs413399	0	42670910	T	C
6	rs9471904	0	42671099	C	T
6	rs434439	0	42671130	C	G
6	rs9471905	0	42671437	T	C
6	rs12333241	0	42671439	G	A
6	rs9462817	0	42671766	A	G
6	rs3818087	0	42672407	T	C
6	rs3818086	0	42672416	A	T
6	rs34722725	0	42672434	C	T
6	rs13214506	0	42672574	G	A
6	rs649472	0	42673015	T	C
6	rs12333110	0	42673107	G	A
6	rs73426441	0	42673446	G	A
6	rs9296398	0	42673678	T	C
6	rs12207176	0	42674236	G	A
6	rs9462818	0	42674785	G	A
6	rs9357402	0	42674983	G	T
6	rs143710799	0	42675184	T	C
6	rs9471906	0	42675246	C	T
6	rs73426451	0	42675410	G	A
6	rs75499937	0	42675575	C	A
6	rs7742623	0	42676307	T	C
6	rs9349239	0	42676480	A	G
6	rs9369380	0	42676511	T	C
6	rs9471907	0	42676773	A	G
6	rs9367162	0	42676827	G	A
6	rs9357403	0	42676932	G	C
6	rs9471908	0	42677167	A	G
6	rs2268684	0	42677753	A	G
6	rs6931385	0	42677834	A	C
6	rs6915637	0	42677875	T	G
6	rs12111487	0	42678045	G	A
6	rs2268683	0	42678055	T	C
6	rs2268682	0	42678349	G	A
6	rs114358331	0	42678722	A	T
6	rs115405259	0	42679358	T	C
6	rs181224579	0	42679608	C	T
6	rs7744151	0	42680515	A	G
6	rs9471909	0	42680662	G	A
6	rs6458301	0	42680990	A	G
6	rs6458302	0	42681255	T	C
6	rs3793007	0	42681495	G	C
6	rs7769412	0	42682902	G	A
6	rs3846893	0	42683061	C	T
6	rs138434841	0	42684256	C	T
6	rs75508940	0	42686013	T	C
6	rs9394921	0	42686392	T	A
6	rs7768690	0	42686692	T	C
6	rs62416277	0	42686979	T	A
6	rs7752711	0	42687002	C	G
6	rs7752619	0	42687070	A	G
6	rs62416278	0	42687181	G	A
6	rs1985910	0	42687390	T	C
6	rs1985909	0	42687534	T	C
6	rs6928781	0	42689411	G	A
6	rs7764439	0	42689755	A	G
6	rs11754813	0	42690514	G	A
6	rs9381213	0	42690688	A	C
6	rs4714621	0	42691277	T	C
6	rs4714622	0	42691573	T	C
6	rs9381214	0	42693959	T	C
6	rs73733744	0	42695307	T	G
6	rs116799478	0	42695547	A	G
6	rs151332905	0	42696075	T	C
6	rs9462820	0	42697785	G	T
6	rs77910725	0	42698139	C	T
6	rs76169657	0	42698213	G	T
6	rs630618	0	42698409	G	A
6	rs77664947	0	42699231	C	T
6	rs1229522	0	42699907	A	G
6	rs115736156	0	42700013	C	A
6	rs77105929	0	42700864	C	T
6	rs222217	0	42701641	G	A
6	rs222216	0	42701676	T	C
6	rs16896041	0	42702570	T	C
6	rs78877873	0	42702572	A	G
6	rs222215	0	42702923	G	T
6	rs222214	0	42703149	G	A
6	rs222213	0	42703448	G	A
6	rs222212	0	42704119	C	A
6	rs222220	0	42705763	G	A
6	rs6936958	0	42705873	G	T
6	rs222219	0	42706305	G	C
6	rs114917476	0	42706670	G	A
6	rs222218	0	42706742	G	A
6	rs55893140	0	42707388	G	A
6	rs143413745	0	42707696	G	A
6	rs73428403	0	42708509	A	G
6	rs6929834	0	42708628	T	C
6	rs13200083	0	42709315	G	A
6	rs115614521	0	42709384	G	A
6	rs143540367	0	42709691	C	G
6	rs12207484	0	42709724	G	A
6	rs113895858	0	42711085	G	T
6	rs142072095	0	42711446	G	C
6	rs41273822	0	42712610	C	T
6	rs2234026	0	42713618	A	G
6	rs2234025	0	42713770	T	G
6	rs16896053	0	42715323	C	T
6	rs12210447	0	42716434	C	T
6	rs57298359	0	42717840	T	A
6	rs111955734	0	42717947	A	G
6	rs73428411	0	42718154	G	A
6	rs66839624	0	42718230	G	A
6	rs76465735	0	42718305	C	T
6	rs1034154	0	42719158	C	T
6	rs186186894	0	42719477	C	A
6	rs4714623	0	42719488	T	C
6	rs143471679	0	42719679	G	A
6	rs113980260	0	42719690	C	T
6	rs2894483	0	42720918	C	G
6	rs77262091	0	42721162	G	T
6	rs55927053	0	42721650	A	G
6	rs12202031	0	42722290	T	G
6	rs11754674	0	42723574	A	T
6	rs11754681	0	42723649	A	C
6	rs11759402	0	42723809	C	T
6	rs12195802	0	42724357	T	C
6	rs56285608	0	42725451	T	C
6	rs116783392	0	42725520	C	T
6	rs6908950	0	42726349	G	C
6	rs6909333	0	42726795	A	G
6	rs78459799	0	42726890	G	A
6	rs114072705	0	42727690	A	T
6	rs58897230	0	42728023	G	A
6	rs58035179	0	42728991	A	G
6	rs9381217	0	42729372	A	G
6	rs10484911	0	42730289	T	G
6	rs10948045	0	42730523	T	G
6	rs10948046	0	42730795	T	C
6	rs6458307	0	42731115	C	T
6	rs111675476	0	42731485	G	A
6	rs74614533	0	42731587	A	C
6	rs12202292	0	42731771	G	A
6	rs12190215	0	42731993	A	C
6	rs12190220	0	42732022	A	G
6	rs80293404	0	42732351	C	G
6	rs12211148	0	42732632	T	C
6	rs114358130	0	42732693	G	A
6	rs12211104	0	42734517	A	G
6	rs12197778	0	42734672	C	A
6	rs111496678	0	42736539	T	C
6	rs1888865	0	42736927	A	C
6	rs9381218	0	42738749	T	C
6	rs72864223	0	42738987	G	A
6	rs73428430	0	42739994	A	G
6	rs77624742	0	42740052	G	A
6	rs58910274	0	42740269	T	G
6	rs60879448	0	42741427	A	G
6	rs57283546	0	42741741	C	T
6	rs4711726	0	42742928	T	C
6	rs140338131	0	42743231	T	C
6	rs1929926	0	42744070	C	T
6	rs56045039	0	42746466	A	G
6	rs872023	0	42748058	A	G
6	rs11759583	0	42748752	G	A
6	rs2150911	0	42749088	G	C
6	rs3800290	0	42751374	G	T
6	rs3800291	0	42751457	C	T
6	rs79554264	0	42751460	C	G
6	rs13198778	0	42751778	C	T
6	rs13214966	0	42751870	T	A
6	rs4714626	0	42752624	C	T
6	rs2395924	0	42753205	G	A
6	rs2894478	0	42753404	G	A
6	rs6933426	0	42753485	C	T
6	rs4711727	0	42754029	G	A
6	rs9394925	0	42754525	T	C
6	rs9471915	0	42754612	T	A
6	rs6908434	0	42756170	G	A
6	rs6930986	0	42756251	T	C
6	rs4236083	0	42756442	G	A
6	rs3997653	0	42756472	A	G
6	rs76849749	0	42756974	A	G
6	rs114670856	0	42757490	G	A
6	rs141361967	0	42758014	A	G
6	rs12332906	0	42758309	G	T
6	rs3737097	0	42758850	T	C
6	rs9357404	0	42759163	T	G
6	rs114957321	0	42759519	A	G
6	rs4711728	0	42759670	C	G
6	rs9369386	0	42760129	C	T
6	rs9471919	0	42761258	T	C
6	rs147440056	0	42761949	G	A
6	rs7740701	0	42762584	A	G
6	rs9369387	0	42762603	A	G
6	rs2150912	0	42764431	G	A
6	rs2150913	0	42764514	A	G
6	rs112200699	0	42764652	G	A
6	rs1029067	0	42764770	G	C
6	rs9462828	0	42765411	A	T
6	rs62416282	0	42765615	G	A
6	rs9349242	0	42765656	G	T
6	rs9367164	0	42765884	A	G
6	rs9357405	0	42765922	T	C
6	rs34401788	0	42766264	G	A
6	rs6937958	0	42766831	C	G
6	rs7738570	0	42767187	C	A
6	rs6458308	0	42767253	T	C
6	rs12191577	0	42768061	A	G
6	rs6458309	0	42768074	T	A
6	rs12663397	0	42768093	G	T
6	rs6906866	0	42768480	G	A
6	rs9471920	0	42771047	G	T
6	rs1981008	0	42771382	C	T
6	rs72864239	0	42771611	T	C
6	rs4714628	0	42772512	A	G
6	rs77639030	0	42772822	G	A
6	rs146313045	0	42773657	G	A
6	rs12192935	0	42774029	A	G
6	rs139163424	0	42774832	G	A
6	rs142481589	0	42774848	C	T
6	rs139807403	0	42775014	C	T
6	rs113223475	0	42775168	G	A
6	rs57498064	0	42776648	G	T
6	rs6929154	0	42777467	G	T
6	rs9296399	0	42778467	A	G
6	rs6940865	0	42779132	G	A
6	rs56150020	0	42779316	G	A
6	rs59380173	0	42780465	G	A
6	rs17661932	0	42781937	G	A
6	rs16896093	0	42786302	G	A
6	rs145777846	0	42786899	A	G
6	rs13201705	0	42787604	G	C
6	rs41274878	0	42788494	C	T
6	rs186148770	0	42792282	A	G
6	rs6924431	0	42794329	A	G
6	rs35765449	0	42800983	C	T
6	rs140638588	0	42801780	C	T
6	rs12529592	0	42802738	G	T
6	rs74711970	0	42803809	G	T
6	rs58598262	0	42805238	G	C
6	rs34718938	0	42805362	C	T
6	rs4714630	0	42805700	G	C
6	rs143286372	0	42806568	G	A
6	rs9462835	0	42806830	T	C
6	rs141390819	0	42806859	A	G
6	rs66702767	0	42807265	T	C
6	rs116624896	0	42810205	C	G
6	rs13219312	0	42810614	T	C
6	rs145742439	0	42810845	G	A
6	rs34221675	0	42810882	T	C
6	rs7758869	0	42810991	G	T
6	rs35919170	0	42811153	C	T
6	rs13193396	0	42811633	T	C
6	rs12204011	0	42813083	C	G
6	rs141613865	0	42813453	C	T
6	rs13196627	0	42813951	A	G
6	rs62416287	0	42814049	T	C
6	rs73428500	0	42814134	T	C
6	rs3846894	0	42814291	A	C
6	rs7451380	0	42815003	A	G
6	rs7752422	0	42815563	C	A
6	rs9462838	0	42815586	T	C
6	rs9471929	0	42815675	C	T
6	rs138068244	0	42815846	G	A
6	rs35805828	0	42816699	C	A
6	rs34719471	0	42816930	T	C
6	rs1235349	0	42817457	A	G
6	rs9471930	0	42817660	A	G
6	rs5018385	0	42817971	G	A
6	rs1967461	0	42818131	G	A
6	rs34444714	0	42818587	C	T
6	rs151242670	0	42818660	G	A
6	rs17729932	0	42821807	A	T
6	rs6936589	0	42821941	T	C
6	rs694205	0	42822604	A	G
6	rs9381223	0	42823529	C	T
6	rs145425403	0	42823570	A	G
6	rs13217089	0	42824011	C	T
6	rs62416288	0	42824039	A	G
6	rs9462840	0	42824756	A	G
6	rs9471932	0	42824907	G	A
6	rs66541797	0	42825942	C	T
6	rs141547377	0	42826467	A	G
6	rs62416290	0	42826988	G	A
6	rs420052	0	42827390	T	A
6	rs12207301	0	42827541	A	G
6	rs77984367	0	42828112	G	A
6	rs12202901	0	42828550	T	A
6	rs180978822	0	42829372	A	G
6	rs149393604	0	42829552	C	A
6	rs35587422	0	42829795	G	C
6	rs78622100	0	42829963	A	G
6	rs77334504	0	42830063	A	T
6	rs116524337	0	42830134	T	C
6	rs10456518	0	42830484	G	A
6	rs72864256	0	42830713	T	C
6	rs112971027	0	42831723	G	A
6	rs138763422	0	42833007	A	G
6	rs7764865	0	42835487	C	T
6	rs147578266	0	42836524	C	T
6	rs12526596	0	42836583	G	A
6	rs113610264	0	42836769	C	T
6	rs148167022	0	42837569	A	G
6	rs141327416	0	42837573	C	T
6	rs72864259	0	42838583	C	G
6	rs7747505	0	42839062	A	G
6	rs7748103	0	42839277	C	T
6	rs6938882	0	42840067	T	G
6	rs591281	0	42840259	G	A
6	rs9471935	0	42840318	G	A
6	rs114886826	0	42840730	G	A
6	rs1150797	0	42841231	G	A
6	rs9968785	0	42841292	T	C
6	rs116781383	0	42841626	T	C
6	rs9471937	0	42841687	A	G
6	rs140685568	0	42842341	G	C
6	rs7760637	0	42842878	T	C
6	rs148114480	0	42843384	G	A
6	rs113378276	0	42844580	G	T
6	rs114828309	0	42844605	C	T
6	rs77042606	0	42845061	G	A
6	rs72864262	0	42845515	C	T
6	rs9471938	0	42845691	G	A
6	rs13202307	0	42845795	G	A
6	rs9369389	0	42846919	G	A
6	rs139830789	0	42846945	C	T
6	rs34038327	0	42847018	T	C
6	rs112415038	0	42847066	T	G
6	rs78684319	0	42847266	A	C
6	rs72864268	0	42847295	G	A
6	rs72864269	0	42847830	G	T
6	rs72864272	0	42847833	T	C
6	rs2235833	0	42847952	G	A
6	rs2073155	0	42848071	A	G
6	rs2235832	0	42848282	G	C
6	rs2281324	0	42848319	C	T
6	rs149479641	0	42848793	A	G
6	rs145981342	0	42848979	G	A
6	rs139811222	0	42849060	G	A
6	rs7773231	0	42849195	A	T
6	rs9471939	0	42849523	A	T
6	rs2395938	0	42850659	C	A
6	rs6907869	0	42850919	G	T
6	rs72864275	0	42851058	G	A
6	rs2395939	0	42851396	G	A
6	rs75937754	0	42851450	C	T
6	rs72864276	0	42851482	C	T
6	rs2894484	0	42851497	A	G
6	rs16896142	0	42852357	C	T
6	rs144829774	0	42852833	C	T
6	rs113210422	0	42852887	C	T
6	rs11759058	0	42853185	C	G
6	rs113105795	0	42855043	G	A
6	rs552431809	0	42855945	C	T
6	rs141655858	0	42856124	G	T
6	rs9462844	0	42856502	T	G
6	rs140118329	0	42856622	T	C
6	rs141136987	0	42857315	G	A
6	rs72864280	0	42857620	T	C
6	rs9471941	0	42857827	A	G
6	rs61747887	0	42858227	G	A
6	rs61732354	0	42858524	C	T
6	rs113588316	0	42859242	C	T
6	rs112414831	0	42859334	G	A
6	rs72864284	0	42859399	A	T
6	rs1819323	0	42859689	T	C
6	rs1819324	0	42859723	G	C
6	rs1819325	0	42859748	C	A
6	rs2395940	0	42860467	C	G
6	rs56158882	0	42860740	T	G
6	rs57514728	0	42860748	C	T
6	rs9462845	0	42860958	A	G
6	rs9471942	0	42861532	C	T
6	rs9462846	0	42861581	A	C
6	rs4714633	0	42861746	A	T
6	rs1854215	0	42861969	C	G
6	rs115836975	0	42862604	G	A
6	rs4432975	0	42862645	C	T
6	rs4530854	0	42862784	A	G
6	rs12194860	0	42862934	C	T
6	rs149088714	0	42863232	G	A
6	rs142090656	0	42863356	G	A
6	rs12525097	0	42863724	G	A
6	rs2092555	0	42863842	C	G
6	rs2092554	0	42863921	G	A
6	rs12697948	0	42865081	A	C
6	rs6458311	0	42866292	A	G
6	rs9471947	0	42866845	G	A
6	rs113344804	0	42867376	A	G
6	rs2395941	0	42867821	G	A
6	rs116679561	0	42868075	G	C
6	rs10807284	0	42868133	C	A
6	rs111909930	0	42868375	G	A
6	rs116541274	0	42868950	A	G
6	rs9471950	0	42869040	G	A
6	rs9471951	0	42869208	A	G
6	rs7748409	0	42869388	G	A
6	rs62416298	0	42869653	C	A
6	rs112946094	0	42870615	A	T
6	rs7754294	0	42870752	G	C
6	rs13203402	0	42870821	G	A
6	rs111863719	0	42870855	G	A
6	rs7740252	0	42871045	T	C
6	rs7758576	0	42871056	G	A
6	rs7758629	0	42871264	C	A
6	rs7758982	0	42871458	C	T
6	rs7759112	0	42871521	C	T
6	rs9462850	0	42872475	C	T
6	rs7765132	0	42872829	G	A
6	rs9394931	0	42873245	C	T
6	rs7740879	0	42873379	A	G
6	rs7741547	0	42873813	A	G
6	rs7741552	0	42873823	A	G
6	rs111908111	0	42874156	T	C
6	rs12206198	0	42874606	G	A
6	rs34455103	0	42875128	C	G
6	rs77580561	0	42875255	G	A
6	rs10223860	0	42875383	T	G
6	rs9296401	0	42875465	T	C
6	rs74534495	0	42875564	A	G
6	rs9296402	0	42875650	G	A
6	rs7757363	0	42876386	C	T
6	rs140555788	0	42878265	G	C
6	rs112504542	0	42878706	C	T
6	rs16896153	0	42879103	G	C
6	rs9381225	0	42879289	G	A
6	rs6938994	0	42879326	C	T
6	rs6939207	0	42879486	A	G
6	rs34498470	0	42879551	C	T
6	rs36081588	0	42880017	T	C
6	rs9471954	0	42880326	C	A
6	rs113773194	0	42880578	A	G
6	rs1989322	0	42881318	A	G
6	rs7746372	0	42881398	G	A
6	rs7750915	0	42882067	C	T
6	rs9471958	0	42883669	C	T
6	rs2235831	0	42883911	G	C
6	rs6937172	0	42884375	A	T
6	rs9471959	0	42884517	A	G
6	rs9471960	0	42884750	A	C
6	rs12527100	0	42885038	A	G
6	rs9471961	0	42885086	A	G
6	rs9471964	0	42885664	C	A
6	rs34433785	0	42887693	A	C
6	rs112617258	0	42888841	G	T
6	rs146474881	0	42889001	G	A
6	rs7761136	0	42889543	G	A
6	rs76464980	0	42890158	T	C
6	rs11758978	0	42890251	A	G
6	rs9462851	0	42890602	A	G
6	rs9471966	0	42891022	G	A
6	rs2235835	0	42891161	A	G
6	rs2235834	0	42891205	C	G
6	rs6936722	0	42891311	C	T
6	rs10948053	0	42892495	G	A
6	rs6901007	0	42892834	G	T
6	rs36111725	0	42893121	G	A
6	rs61743125	0	42893415	G	A
6	rs186144513	0	42894241	T	C
6	rs143189996	0	42896279	C	T
6	rs12214167	0	42896373	A	G
6	rs72866049	0	42896407	C	T
6	rs147502280	0	42896484	G	A
6	rs2234185	0	42897074	T	C
6	rs4711731	0	42897712	C	T
6	rs12529169	0	42897956	T	G
6	rs73430785	0	42898148	G	A
6	rs61232874	0	42898616	A	T
6	rs111816896	0	42899195	G	A
6	rs12524503	0	42899470	A	T
6	rs12213679	0	42899473	T	A
6	rs3793024	0	42900149	G	A
6	rs3805950	0	42900722	C	T
6	rs4714634	0	42901120	G	A
6	rs3763236	0	42902508	T	C
6	rs1053538	0	42903763	C	G
6	rs1053539	0	42903766	T	G
6	rs12525392	0	42904091	G	T
6	rs6458312	0	42904274	G	T
6	rs116796686	0	42904463	C	T
6	rs12525851	0	42904948	G	A
6	rs9471968	0	42905235	A	G
6	rs62416354	0	42905788	G	A
6	rs116255295	0	42906241	G	A
6	rs9471969	0	42906384	G	T
6	rs9462852	0	42907327	C	T
6	rs62416355	0	42907596	A	T
6	rs7740433	0	42908013	A	G
6	rs113463347	0	42908094	C	T
6	rs112786661	0	42908124	G	A
6	rs45455792	0	42908428	C	T
6	rs112836440	0	42909099	A	T
6	rs57658591	0	42909546	T	C
6	rs56106855	0	42909931	G	C
6	rs9462853	0	42910666	T	C
6	rs147374267	0	42912002	A	G
6	rs6927188	0	42912589	A	G
6	rs115870450	0	42913014	G	A
6	rs67059212	0	42913269	T	G
6	rs112572595	0	42913384	T	C
6	rs9471970	0	42913646	G	A
6	rs146613879	0	42913778	G	A
6	rs76590663	0	42913974	C	G
6	rs7744454	0	42914041	C	G
6	rs115481159	0	42914748	C	T
6	rs12205778	0	42914749	G	A
6	rs9471972	0	42915021	G	A
6	rs72866064	0	42915166	T	G
6	rs138965230	0	42915318	C	T
6	rs142793391	0	42915361	A	G
6	rs7770760	0	42915403	T	C
6	rs6941212	0	42915920	T	C
6	rs114527192	0	42916995	G	T
6	rs4714638	0	42917017	A	G
6	rs74640327	0	42917224	T	A
6	rs113095568	0	42917754	G	A
6	rs113067335	0	42918613	G	A
6	rs9471974	0	42918984	T	A
6	rs9471975	0	42919222	T	C
6	rs141757570	0	42919833	G	T
6	rs116382228	0	42919912	G	T
6	rs2104616	0	42919969	T	C
6	rs9471976	0	42920549	G	T
6	rs4469287	0	42920844	G	T
6	rs28868299	0	42921221	T	G
6	rs113203127	0	42921264	C	G
6	rs58497441	0	42921561	A	G
6	rs147656933	0	42922005	A	G
6	rs6458313	0	42922018	A	G
6	rs73432512	0	42922065	C	T
6	rs6458314	0	42922215	C	A
6	rs6458315	0	42922547	A	G
6	rs57295928	0	42923090	A	C
6	rs141595713	0	42923119	A	G
6	rs11969309	0	42923476	C	T
6	rs113443082	0	42923707	G	A
6	rs12524845	0	42923902	T	C
6	rs112122607	0	42924041	C	T
6	rs73432523	0	42924076	T	C
6	rs13215983	0	42924193	C	T
6	rs13216214	0	42924247	G	A
6	rs4714640	0	42924424	G	T
6	rs145400085	0	42924427	A	C
6	rs113952452	0	42924672	C	T
6	rs6940814	0	42924932	A	G
6	rs6940837	0	42924969	A	G
6	rs145336440	0	42925025	C	T
6	rs9296403	0	42925683	C	T
6	rs9296404	0	42925803	T	C
6	rs9462855	0	42925936	G	C
6	rs112391291	0	42925961	A	G
6	rs9462856	0	42926024	T	C
6	rs114884134	0	42926135	G	A
6	rs112538187	0	42926834	C	G
6	rs11752813	0	42928017	C	G
6	rs10948059	0	42928461	C	T
6	rs2296805	0	42928758	T	G
6	rs7759302	0	42929252	G	T
6	rs9471978	0	42929533	T	C
6	rs7760250	0	42929839	G	A
6	rs181496341	0	42929895	C	G
6	rs3800292	0	42930309	A	G
6	rs4987173	0	42931224	G	A
6	rs2296804	0	42931261	C	G
6	rs736158	0	42931754	G	A
6	rs1051218	0	42931861	G	A
6	rs1129187	0	42932200	G	T
6	rs1129186	0	42932202	C	T
6	rs2274517	0	42932715	C	T
6	rs41274888	0	42932731	C	T
6	rs141238034	0	42932835	C	T
6	rs35830695	0	42933464	G	A
6	rs2274515	0	42933526	C	T
6	rs2274514	0	42934500	C	T
6	rs3818554	0	42934620	C	T
6	rs4714644	0	42934818	T	C
6	rs117798645	0	42935361	C	T
6	rs151180031	0	42935940	G	A
6	rs9471982	0	42935998	G	A
6	rs73432562	0	42936502	G	A
6	rs3805953	0	42936900	C	T
6	rs3805952	0	42937126	C	T
6	rs3805951	0	42937176	C	A
6	rs3293	0	42938377	G	T
6	rs1023002	0	42938620	C	T
6	rs6903229	0	42938751	C	T
6	rs16896188	0	42939808	T	C
6	rs73733774	0	42940234	T	C
6	rs10948061	0	42940235	G	A
6	rs151335772	0	42940324	C	T
6	rs9471983	0	42940365	G	A
6	rs75790236	0	42940621	G	A
6	rs2395943	0	42940673	A	G
6	rs9296406	0	42940810	T	C
6	rs145055668	0	42940980	C	A
6	rs4711732	0	42941176	G	A
6	rs9471985	0	42941324	T	C
6	rs111732099	0	42941454	C	T
6	rs9369397	0	42942356	C	T
6	rs9296407	0	42942451	G	A
6	rs9986447	0	42942779	A	G
6	rs2274518	0	42943006	G	A
6	rs9462857	0	42943098	T	C
6	rs34424516	0	42943654	G	C
6	rs113493169	0	42943876	T	C
6	rs9471986	0	42944127	A	G
6	rs9471987	0	42944140	A	G
6	rs9471988	0	42944773	T	C
6	rs6907751	0	42944850	C	T
6	rs12524654	0	42945034	A	G
6	rs181207351	0	42945652	G	C
6	rs111762254	0	42945878	C	T
6	rs76043831	0	42945921	C	G
6	rs9462858	0	42946490	C	A
6	rs61752141	0	42946654	C	G
6	rs398123304	0	42946679	C	T
6	rs9462859	0	42946943	G	A
6	rs9462860	0	42947013	G	C
6	rs41274890	0	42947043	G	T
6	rs41274896	0	42947191	A	G
6	rs74640815	0	42947476	C	T
6	rs6925429	0	42947642	C	T
6	rs113827100	0	42947671	C	T
6	rs12211329	0	42947830	C	T
6	rs6925810	0	42947864	C	T
6	rs114269434	0	42948150	G	A
6	rs6916678	0	42949211	T	C
6	rs78672725	0	42949627	A	G
6	rs6901113	0	42950639	G	A
6	rs6901287	0	42950746	G	A
6	rs6901289	0	42950751	G	A
6	rs6923807	0	42950800	T	C
6	rs144518702	0	42950883	C	A
6	rs6906393	0	42951343	C	G
6	rs59808653	0	42951424	C	G
6	rs139696948	0	42952786	C	A
6	rs73434518	0	42953391	G	T
6	rs3805949	0	42954429	G	A
6	rs3805948	0	42954492	C	T
6	rs73733781	0	42954876	G	T
6	rs6941129	0	42955101	C	T
6	rs138826815	0	42955187	C	T
6	rs141284305	0	42955260	A	T
6	rs1969759	0	42955524	C	T
6	rs150318932	0	42955700	G	A
6	rs3805946	0	42955749	T	C
6	rs3828758	0	42955853	A	G
6	rs4714646	0	42956746	C	T
6	rs139678883	0	42956855	C	G
6	rs61459816	0	42956868	G	A
6	rs116911410	0	42956915	G	A
6	rs147864834	0	42957199	C	G
6	rs73434535	0	42957964	C	A
6	rs2236355	0	42958014	G	A
6	rs9462861	0	42958019	T	C
6	rs114754270	0	42958084	A	G
6	rs6940142	0	42958641	T	G
6	rs6901782	0	42958900	T	C
6	rs57933466	0	42960075	A	G
6	rs112446807	0	42960086	C	T
6	rs12333001	0	42960966	C	T
6	rs147494479	0	42961064	C	T
6	rs145372524	0	42961164	G	C
6	rs61570925	0	42961920	T	C
6	rs56831345	0	42962448	C	T
6	rs74323814	0	42963171	C	T
6	rs111306963	0	42963962	G	C
6	rs77869593	0	42964108	C	T
6	rs144206883	0	42965083	A	G
6	rs148718062	0	42965090	C	T
6	rs4711733	0	42965396	C	T
6	rs146730464	0	42965526	C	T
6	rs149044009	0	42966012	C	T
6	rs73434550	0	42966099	C	T
6	rs114432061	0	42966177	C	T
6	rs73434556	0	42966864	G	A
6	rs143336223	0	42967569	G	A
6	rs7774348	0	42967712	C	T
6	rs7774626	0	42967739	G	T
6	rs9471990	0	42968088	A	G
6	rs149359490	0	42968121	G	A
6	rs114601429	0	42968301	C	T
6	rs9462862	0	42968952	A	G
6	rs139954384	0	42969000	C	G
6	rs9462863	0	42969005	G	C
6	rs139356122	0	42969485	C	G
6	rs59541897	0	42969573	T	C
6	rs78833196	0	42970465	A	G
6	rs4714651	0	42970507	T	C
6	rs4714652	0	42970750	T	C
6	rs78449042	0	42970751	G	A
6	rs139290304	0	42971736	G	A
6	rs35772949	0	42971843	G	A
6	rs148628546	0	42971902	A	G
6	rs4714653	0	42971917	G	C
6	rs4714654	0	42972055	T	C
6	rs114231320	0	42972692	T	A
6	rs183124343	0	42973219	T	A
6	rs138208106	0	42973606	C	G
6	rs9471991	0	42973611	C	T
6	rs875775	0	42973688	T	C
6	rs115661637	0	42973835	C	T
6	rs41274898	0	42974509	A	G
6	rs141794401	0	42975310	G	T
6	rs9471992	0	42975462	C	T
6	rs9462864	0	42975644	T	C
6	rs6458318	0	42976232	T	G
6	rs6458319	0	42976552	T	C
6	rs41274900	0	42977273	A	C
6	rs2236356	0	42978326	G	A
6	rs41274902	0	42978824	C	T
6	rs11751058	0	42980218	G	T
6	rs60622781	0	42980458	C	T
6	rs117965109	0	42980849	C	T
6	rs35628750	0	42981051	C	G
6	rs116750300	0	42981633	C	A
6	rs2236357	0	42981856	C	A
6	rs3793023	0	42982759	A	C
6	rs6926418	0	42985973	T	C
6	rs6904371	0	42986363	C	T
6	rs9462865	0	42987586	T	C
6	rs55699400	0	42987628	T	C
6	rs6911130	0	42987777	A	G
6	rs148608280	0	42987851	T	C
6	rs3823423	0	42987998	G	A
6	rs8540	0	42988841	C	T
6	rs9296409	0	42989057	T	C
6	rs10080728	0	42989242	T	C
6	rs114746982	0	42989289	C	T
6	rs143683138	0	42989920	T	G
6	rs182547932	0	42990525	A	G
6	rs942044	0	42991208	C	T
6	rs181729709	0	42991612	C	T
6	rs3749904	0	42992808	T	C
6	rs3749903	0	42992825	C	G
6	rs182439403	0	42993302	A	G
6	rs114162589	0	42993336	G	A
6	rs111861343	0	42993532	G	A
6	rs74538867	0	42993762	C	T
6	rs143826345	0	42994220	G	T
6	rs6921535	0	42994667	G	T
6	rs1138141	0	42995211	A	G
6	rs4714655	0	42996354	T	C
6	rs4714656	0	42996549	T	G
6	rs142387535	0	42997394	C	T
6	rs34809717	0	42998531	G	A
6	rs34961677	0	42998555	A	G
6	rs149746919	0	42999325	A	C
6	rs148886793	0	42999443	G	A
6	rs9471995	0	42999832	C	G
6	rs116810643	0	43000197	G	A
6	rs140925839	0	43000293	C	T
6	rs113386641	0	43000532	A	C
6	rs116521377	0	43000669	G	A
6	rs80165202	0	43001746	C	T
6	rs7762731	0	43002721	A	G
6	rs62417466	0	43003038	C	T
6	rs9471997	0	43004132	C	T
6	rs111496413	0	43004167	C	T
6	rs78583122	0	43004551	G	A
6	rs6920475	0	43004828	G	C
6	rs11753750	0	43005005	G	A
6	rs75593880	0	43005034	G	T
6	rs41274912	0	43006408	A	G
6	rs149569345	0	43006485	G	C
6	rs144154816	0	43006739	G	T
6	rs3805945	0	43006982	T	C
6	rs76968006	0	43007078	C	T
6	rs62417467	0	43007097	C	G
6	rs151177044	0	43007403	T	C
6	rs2273917	0	43008298	C	T
6	rs11961678	0	43008876	A	G
6	rs7744819	0	43009279	C	T
6	rs7745432	0	43009508	G	C
6	rs116814932	0	43010067	G	T
6	rs4711735	0	43011733	C	T
6	rs10428718	0	43011766	T	C
6	rs4711736	0	43011850	T	C
6	rs2273918	0	43013662	T	C
6	rs61732148	0	43014022	G	A
6	rs111320577	0	43014177	G	A
6	rs9394939	0	43014298	T	C
6	rs9381231	0	43014299	T	C
6	rs73733790	0	43014476	C	A
6	rs140272543	0	43014996	A	G
6	rs1079325	0	43015706	G	A
6	rs142976101	0	43016785	C	T
6	rs141065679	0	43017190	C	T
6	rs41274916	0	43019666	C	T
6	rs78675648	0	43019696	A	C
6	rs4711738	0	43020188	G	A
6	rs72867511	0	43020925	T	C
6	rs55890439	0	43021233	G	A
6	rs3737186	0	43021519	G	A
6	rs58470539	0	43021943	C	T
6	rs150059188	0	43022477	A	G
6	rs11962268	0	43022525	C	T
6	rs11967184	0	43022614	A	G
6	rs111613875	0	43022719	G	A
6	rs9471998	0	43023096	C	T
6	rs111675957	0	43023157	A	G
6	rs9471999	0	43023371	T	C
6	rs9472000	0	43024465	C	T
6	rs139437856	0	43024711	A	C
6	rs9472001	0	43025495	T	G
6	rs139942848	0	43026081	G	T
6	rs3793021	0	43026492	G	A
6	rs2050367	0	43026814	A	G
6	rs77308303	0	43027249	C	G
6	rs11558979	0	43029288	G	A
6	rs146402973	0	43030230	C	T
6	rs4714658	0	43031255	G	A
6	rs4711739	0	43031416	T	C
6	rs145708647	0	43031735	C	T
6	rs6918545	0	43032130	T	A
6	rs74823509	0	43032434	C	T
6	rs73436420	0	43032502	C	T
6	rs77847937	0	43032680	C	T
6	rs57701001	0	43032681	G	A
6	rs1214705	0	43032874	A	G
6	rs6912491	0	43032990	C	T
6	rs112186598	0	43033063	C	T
6	rs116119611	0	43033989	G	A
6	rs116367245	0	43033990	C	A
6	rs4714660	0	43034850	C	T
6	rs146188256	0	43034855	C	T
6	rs4714661	0	43035007	C	T
6	rs55918002	0	43035314	C	T
6	rs113170552	0	43036321	C	G
6	rs4714662	0	43036543	T	C
6	rs62417469	0	43036612	G	A
6	rs4711740	0	43036801	G	A
6	rs73436425	0	43037005	T	C
6	rs117987007	0	43037047	A	G
6	rs11757495	0	43037061	T	C
6	rs34978970	0	43037139	C	T
6	rs7772393	0	43037528	C	T
6	rs73733795	0	43037690	T	G
6	rs869069	0	43038063	G	A
6	rs115400018	0	43038643	G	C
6	rs9462866	0	43038652	A	G
6	rs75664886	0	43039403	G	A
6	rs61733494	0	43039951	T	C
6	rs9472003	0	43040126	A	G
6	rs13199873	0	43040368	A	C
6	rs41274920	0	43040666	A	T
6	rs149411734	0	43041154	C	T
6	rs114803978	0	43041618	A	G
6	rs114194678	0	43042143	T	C
6	rs73436429	0	43044620	A	G
6	rs3729616	0	43044957	G	A
6	rs3805944	0	43045462	G	T
6	rs73436430	0	43045569	C	G
6	rs3828757	0	43046272	C	T
6	rs147281154	0	43046589	G	C
6	rs59329059	0	43048014	C	T
6	rs146463117	0	43049441	C	T
6	rs2007950	0	43049461	A	G
6	rs140927825	0	43049804	G	T
6	rs76261685	0	43050489	G	A
6	rs116111331	0	43050751	G	A
6	rs116363087	0	43050822	G	A
6	rs3729617	0	43050824	G	A
6	rs79671886	0	43050900	A	G
6	rs6904780	0	43051614	A	G
6	rs3793018	0	43052164	A	G
6	rs114133205	0	43053361	A	G
6	rs111434496	0	43053452	A	G
6	rs146004334	0	43053625	T	C
6	rs9472004	0	43054101	G	A
6	rs139249561	0	43054293	C	T
6	rs141855538	0	43054857	G	A
6	rs148434428	0	43056385	A	G
6	rs3805942	0	43056661	T	C
6	rs75003038	0	43057192	C	T
6	rs116450546	0	43057265	A	T
6	rs3805941	0	43057581	A	G
6	rs3805939	0	43058736	C	G
6	rs35732735	0	43058773	C	G
6	rs12196299	0	43059361	C	T
6	rs114481534	0	43061757	G	A
6	rs4714664	0	43063516	A	C
6	rs3805938	0	43063846	G	C
6	rs6458323	0	43065329	T	C
6	rs147176269	0	43065838	G	T
6	rs3793017	0	43065913	A	G
6	rs35875954	0	43066033	A	C
6	rs13437190	0	43066124	C	T
6	rs150062617	0	43066795	A	C
6	rs140147428	0	43067044	C	T
6	rs9472006	0	43067487	G	A
6	rs1034246	0	43068370	G	T
6	rs550063455	0	43069205	G	A
6	rs9462867	0	43069244	T	C
6	rs9472007	0	43069344	A	G
6	rs72867536	0	43069447	T	C
6	rs16896279	0	43069517	C	T
6	rs9472008	0	43070030	G	A
6	rs142757127	0	43070336	A	C
6	rs3805936	0	43071290	C	T
6	rs3805935	0	43071538	T	G
6	rs6924235	0	43072217	A	G
6	rs187048476	0	43072408	C	T
6	rs13208874	0	43072734	A	G
6	rs76768632	0	43073085	G	A
6	rs117144749	0	43073604	C	T
6	rs79643612	0	43073651	T	C
6	rs76004968	0	43074195	A	G
6	rs144612988	0	43074446	C	T
6	rs113156637	0	43074580	C	T
6	rs60359686	0	43076328	C	T
6	rs144566792	0	43076391	C	T
6	rs61169091	0	43076556	G	A
6	rs7746054	0	43077974	T	C
6	rs17516786	0	43078066	T	C
6	rs4714665	0	43078391	A	G
6	rs4714666	0	43078456	A	G
6	rs12213987	0	43078920	C	T
6	rs73436448	0	43079332	T	C
6	rs7776045	0	43080741	C	T
6	rs73436449	0	43080986	G	C
6	rs79421972	0	43081049	T	C
6	rs138916459	0	43082651	G	A
6	rs1105024	0	43083774	A	G
6	rs35199842	0	43083996	A	G
6	rs3805934	0	43084099	C	T
6	rs9472010	0	43084747	G	A
6	rs62417477	0	43085339	G	A
6	rs2395960	0	43085369	C	T
6	rs62417478	0	43085378	G	A
6	rs7774715	0	43085718	G	A
6	rs76175433	0	43085728	A	G
6	rs7774481	0	43085782	A	G
6	rs4714667	0	43088195	A	G
6	rs79199084	0	43088883	G	A
6	rs3828756	0	43088978	A	G
6	rs3805931	0	43089429	C	T
6	rs112899359	0	43090300	G	A
6	rs113988038	0	43090432	T	A
6	rs60760361	0	43090754	C	T
6	rs76737596	0	43091102	G	A
6	rs111763904	0	43091942	C	A
6	rs59460087	0	43092177	G	A
6	rs60610762	0	43092315	G	A
6	rs111799945	0	43092626	A	G
6	rs61616727	0	43092650	C	T
6	rs12663852	0	43093467	A	C
6	rs61122023	0	43093990	G	A
6	rs12662888	0	43094144	T	C
6	rs7755859	0	43094355	G	A
6	rs6926032	0	43095828	G	A
6	rs6930764	0	43096067	G	A
6	rs1537638	0	43096199	T	C
6	rs1970186	0	43096293	T	C
6	rs115266754	0	43096609	G	A
6	rs45624340	0	43097443	G	C
6	rs77231564	0	43098182	G	A
6	rs73736708	0	43099500	G	T
6	rs45604140	0	43099607	C	G
6	rs34021075	0	43100425	A	T
6	rs78422682	0	43100537	T	G
6	rs62417483	0	43100732	C	T
6	rs4714668	0	43101270	C	G
6	rs6941837	0	43101670	T	C
6	rs72867545	0	43102226	A	G
6	rs75237883	0	43103402	T	A
6	rs112096142	0	43103585	G	A
6	rs111865764	0	43103618	C	T
6	rs116607035	0	43104759	T	G
6	rs111444899	0	43104768	C	T
6	rs73436461	0	43105336	C	T
6	rs9381234	0	43105588	A	G
6	rs9369401	0	43105607	T	C
6	rs11754211	0	43106226	C	T
6	rs76733341	0	43106417	A	T
6	rs45484692	0	43106824	G	A
6	rs6916141	0	43107744	T	C
6	rs6941411	0	43107943	G	T
6	rs113813310	0	43108122	C	T
6	rs9472016	0	43108944	A	T
6	rs72867547	0	43109256	C	T
6	rs6905948	0	43109751	G	A
6	rs6933124	0	43110055	T	G
6	rs9472017	0	43111342	G	C
6	rs3737185	0	43111445	T	C
6	rs74508777	0	43111526	G	A
6	rs34764696	0	43112267	C	T
6	rs7759437	0	43112382	C	T
6	rs72664263	0	43112412	A	G
6	rs78286928	0	43112551	T	G
6	rs12204526	0	43114702	G	A
6	rs6908667	0	43115009	C	T
6	rs3828755	0	43115220	A	G
6	rs78394383	0	43115668	G	A
6	rs6458325	0	43115670	C	A
6	rs6458326	0	43115673	C	T
6	rs6915327	0	43116499	A	T
6	rs112772751	0	43118614	C	T
6	rs3793009	0	43118632	G	A
6	rs3793008	0	43118652	C	T
6	rs116689603	0	43118736	T	C
6	rs148134695	0	43121100	C	T
6	rs139102004	0	43121868	T	C
6	rs78797716	0	43122062	C	A
6	rs76695876	0	43122119	C	G
6	rs62417510	0	43122177	G	A
6	rs4714669	0	43122369	G	C
6	rs3805929	0	43122771	G	A
6	rs144584188	0	43123275	G	A
6	rs57870978	0	43123692	C	T
6	rs139863435	0	43124294	C	T
6	rs2095401	0	43124720	C	T
6	rs11970376	0	43125761	G	A
6	rs11961039	0	43125961	C	T
6	rs73736716	0	43126295	C	T
6	rs59150057	0	43126987	C	G
6	rs61021888	0	43128434	A	G
6	rs34865794	0	43128519	G	A
6	rs1051709	0	43128852	T	C
6	rs56739823	0	43129333	G	A
6	rs6458327	0	43129480	C	G
6	rs7756307	0	43129677	A	G
6	rs77965231	0	43129904	A	G
6	rs7760834	0	43129986	G	A
6	rs75067168	0	43130013	G	A
6	rs111423138	0	43130046	G	A
6	rs72664264	0	43130057	G	T
6	rs75967707	0	43130066	T	C
6	rs72664265	0	43130239	A	G
6	rs114362368	0	43130474	C	T
6	rs4714670	0	43130657	C	T
6	rs4714671	0	43130840	A	G
6	rs12662201	0	43131136	G	A
6	rs113108198	0	43131475	G	T
6	rs62417512	0	43131928	C	A
6	rs79541366	0	43131945	G	C
6	rs73436473	0	43132241	G	A
6	rs11967948	0	43132792	T	C
6	rs11967116	0	43133020	A	G
6	rs183819666	0	43133184	G	A
6	rs137959665	0	43133545	A	C
6	rs115727101	0	43133546	G	T
6	rs72664266	0	43133555	C	T
6	rs115015262	0	43133559	C	A
6	rs199709264	0	43133654	T	C
6	rs111881216	0	43134093	A	G
6	rs181702163	0	43134476	A	C
6	rs61695510	0	43134940	T	C
6	rs56411331	0	43134969	C	T
6	rs6923262	0	43135421	A	G
6	rs55976342	0	43135643	T	C
6	rs60733214	0	43135734	G	A
6	rs113398016	0	43135798	G	A
6	rs56998587	0	43135907	T	C
6	rs114331237	0	43136486	G	A
6	rs73736719	0	43136838	T	C
6	rs10948066	0	43137514	G	T
6	rs9472021	0	43138724	C	T
6	rs568709023	0	43139541	G	T
6	rs146562071	0	43141962	C	T
6	rs6902679	0	43142273	T	A
6	rs59146246	0	43143162	G	T
6	rs3730363	0	43144054	G	A
6	rs4711741	0	43144618	G	A
6	rs112542835	0	43145517	A	G
6	rs6914964	0	43146387	A	G
6	rs9462872	0	43147505	G	A
6	rs57014925	0	43147861	G	A
6	rs55848540	0	43148052	C	T
6	rs3734681	0	43148430	C	T
6	rs9395	0	43148987	G	C
6	rs75541429	0	43149778	G	A
6	rs16868993	0	43150302	G	C
6	rs16896322	0	43150520	A	G
6	rs78780266	0	43150559	C	T
6	rs79492059	0	43150589	A	T
6	rs6924555	0	43150980	T	C
6	rs113955756	0	43151186	C	T
6	rs6902806	0	43151484	C	T
6	rs41274928	0	43152366	C	A
6	rs9472022	0	43152573	A	G
6	rs41274930	0	43152723	C	T
6	rs16896326	0	43153409	G	A
6	rs45553043	0	43153484	G	A
6	rs61743561	0	43153787	G	A
6	rs72664267	0	43155432	A	G
6	rs10498754	0	43156160	T	A
6	rs115947224	0	43156793	G	A
6	rs6906524	0	43156991	G	A
6	rs139267703	0	43157020	C	T
6	rs112177478	0	43157222	C	T
6	rs17209365	0	43157826	A	G
6	rs12193690	0	43157908	G	A
6	rs111931528	0	43159128	C	G
6	rs74839491	0	43159302	T	G
6	rs113113059	0	43160375	T	C
6	rs72664268	0	43161096	A	G
6	rs77818628	0	43161133	G	A
6	rs113623387	0	43162490	A	G
6	rs12201714	0	43162772	G	A
6	rs73736725	0	43162872	G	A
6	rs2841639	0	43167578	C	T
6	rs16896330	0	43167601	C	G
6	rs16896333	0	43167655	C	T
6	rs9462875	0	43168117	A	G
6	rs9462876	0	43169153	A	G
6	rs16896342	0	43169180	A	G
6	rs17209372	0	43169887	A	G
6	rs73436482	0	43171411	G	A
6	rs16896344	0	43172430	G	A
6	rs45496798	0	43172529	G	A
6	rs139166573	0	43174785	T	C
6	rs12204368	0	43174794	C	G
6	rs12209579	0	43176975	C	G
6	rs57722196	0	43177182	C	T
6	rs76383287	0	43177353	G	A
6	rs187435514	0	43178014	G	A
6	rs113814320	0	43178234	A	G
6	rs116620463	0	43178508	T	G
6	rs72867559	0	43178521	G	A
6	rs62417518	0	43179212	C	A
6	rs78903320	0	43179655	T	C
6	rs73736728	0	43180033	C	T
6	rs56046707	0	43181379	A	C
6	rs147317134	0	43182182	T	C
6	rs113255912	0	43182497	C	T
6	rs1214714	0	43182657	G	A
6	rs76552409	0	43182906	C	T
6	rs2273709	0	43184132	A	C
6	rs111577855	0	43184275	C	A
6	rs9357409	0	43184641	G	T
6	rs111851385	0	43185354	C	T
6	rs79630229	0	43185563	T	C
6	rs6938026	0	43185733	A	G
6	rs144767533	0	43186138	T	C
6	rs73736732	0	43186665	G	A
6	rs77379690	0	43186775	A	T
6	rs73736734	0	43186794	G	T
6	rs6901391	0	43186801	C	T
6	rs73736735	0	43187526	C	T
6	rs2651195	0	43187766	G	A
6	rs571995147	0	43187934	C	T
6	rs75187159	0	43188173	A	G
6	rs11962520	0	43188600	C	T
6	rs114210279	0	43188830	C	T
6	rs112516091	0	43188831	C	G
6	rs6917902	0	43188940	C	T
6	rs115394590	0	43189101	G	C
6	rs6918623	0	43189375	A	G
6	rs45448395	0	43189645	G	A
6	rs62417521	0	43190135	C	T
6	rs112422722	0	43190230	G	A
6	rs73436490	0	43190490	C	T
6	rs16896362	0	43190923	C	T
6	rs16896363	0	43191418	T	C
6	rs6458328	0	43192269	T	G
6	rs75660024	0	43193281	A	G
6	rs115842765	0	43193318	G	T
6	rs114326925	0	43193320	A	G
6	rs7832	0	43193877	G	A
6	rs2233823	0	43193947	G	A
6	rs149602174	0	43194799	C	T
6	rs2651196	0	43194844	T	C
6	rs112617927	0	43195795	C	T
6	rs2841641	0	43195893	T	G
6	rs2233822	0	43197479	C	T
6	rs147626470	0	43197635	C	T
6	rs12202644	0	43198109	G	A
6	rs79794650	0	43198296	A	C
6	rs114671641	0	43198413	G	A
6	rs58005731	0	43198536	T	C
6	rs78875355	0	43199143	C	T
6	rs2756179	0	43199178	T	C
6	rs76334523	0	43199378	G	A
6	rs10948067	0	43199482	A	G
6	rs114371775	0	43199730	T	C
6	rs2756180	0	43199882	A	G
6	rs77321231	0	43200203	C	T
6	rs2651197	0	43201282	A	G
6	rs2841665	0	43201343	A	G
6	rs183507048	0	43201607	G	A
6	rs2651198	0	43201763	C	T
6	rs184355670	0	43202255	C	T
6	rs2841664	0	43202981	C	T
6	rs2756181	0	43203235	G	A
6	rs74371173	0	43203583	T	C
6	rs2145884	0	43203818	A	G
6	rs72867568	0	43203877	A	G
6	rs77971038	0	43204357	T	A
6	rs2841662	0	43205061	G	C
6	rs78652437	0	43205361	T	A
6	rs75591122	0	43205363	C	T
6	rs75243431	0	43206066	C	T
6	rs143276397	0	43207320	A	G
6	rs34996247	0	43207383	C	T
6	rs2651200	0	43208087	C	T
6	rs72867571	0	43209386	G	A
6	rs2104142	0	43209739	G	A
6	rs9462880	0	43210110	C	T
6	rs12663537	0	43210695	A	G
6	rs60404593	0	43210947	C	A
6	rs72867578	0	43211962	T	C
6	rs62415363	0	43212262	C	T
6	rs2651205	0	43212493	G	A
6	rs2651206	0	43213477	C	T
6	rs41274940	0	43214319	C	T
6	rs113411067	0	43215768	C	T
6	rs111862130	0	43216396	G	A
6	rs58964281	0	43216440	G	A
6	rs72867580	0	43217021	C	T
6	rs111492053	0	43217239	G	C
6	rs113461790	0	43217409	G	T
6	rs2841637	0	43217543	G	A
6	rs4623236	0	43217731	T	A
6	rs12204335	0	43218239	T	C
6	rs6930460	0	43219443	G	A
6	rs111822813	0	43219468	C	T
6	rs2651183	0	43220130	G	A
6	rs2651182	0	43220269	A	G
6	rs12664472	0	43221264	T	C
6	rs140873369	0	43221647	C	T
6	rs12204749	0	43221896	G	T
6	rs9462881	0	43221909	T	C
6	rs62415365	0	43224055	T	G
6	rs7764257	0	43224755	A	G
6	rs7750845	0	43225060	T	C
6	rs7769182	0	43225117	G	C
6	rs2841657	0	43225206	G	C
6	rs7769094	0	43225284	A	G
6	rs7769668	0	43225408	G	A
6	rs7752120	0	43225791	T	C
6	rs74636278	0	43226250	C	T
6	rs12202445	0	43226255	G	C
6	rs12202526	0	43226530	C	T
6	rs111342015	0	43227141	G	A
6	rs751775	0	43227921	A	G
6	rs114724978	0	43228246	T	C
6	rs28679656	0	43229211	A	G
6	rs140185809	0	43229481	G	A
6	rs3800294	0	43230970	G	C
6	rs35175743	0	43231048	C	G
6	rs10948069	0	43231163	T	C
6	rs10807288	0	43231343	G	C
6	rs2841666	0	43231741	A	G
6	rs111284137	0	43231772	C	T
6	rs12200091	0	43231874	A	C
6	rs10948070	0	43232515	G	T
6	rs115393293	0	43232532	G	A
6	rs754421	0	43233266	A	C
6	rs76187039	0	43233990	G	T
6	rs2756184	0	43234316	G	T
6	rs12663994	0	43234834	G	A
6	rs79306700	0	43234901	T	C
6	rs112558766	0	43235363	T	G
6	rs1995300	0	43235405	G	C
6	rs1570222	0	43238092	G	A
6	rs80320191	0	43238395	C	T
6	rs2651186	0	43238570	A	G
6	rs2651187	0	43238609	C	T
6	rs2756185	0	43239166	G	A
6	rs2841655	0	43239442	T	C
6	rs2756186	0	43239561	C	T
6	rs732692	0	43239938	G	A
6	rs2756187	0	43239945	C	T
6	rs145775566	0	43239968	A	G
6	rs937590	0	43240092	T	C
6	rs79427556	0	43240207	A	G
6	rs732691	0	43240390	C	T
6	rs937591	0	43240455	T	C
6	rs1998297	0	43241302	A	G
6	rs72869204	0	43241450	C	T
6	rs7756656	0	43242670	C	G
6	rs58537733	0	43243022	C	T
6	rs151225578	0	43243952	A	C
6	rs4714674	0	43244714	G	A
6	rs73438325	0	43245011	C	G
6	rs2651189	0	43245374	C	A
6	rs2651190	0	43245500	A	G
6	rs2651191	0	43245610	C	G
6	rs2756172	0	43245641	G	A
6	rs2841660	0	43245688	T	C
6	rs2841659	0	43245782	T	C
6	rs2651192	0	43245861	G	A
6	rs2756173	0	43246384	T	C
6	rs2651193	0	43246408	C	G
6	rs2651194	0	43246419	G	A
6	rs2841658	0	43246984	C	T
6	rs7760749	0	43248729	G	C
6	rs113715383	0	43248850	G	A
6	rs6929569	0	43249058	G	A
6	rs6909281	0	43249166	T	C
6	rs6458329	0	43249311	G	A
6	rs6930100	0	43249336	G	A
6	rs6929810	0	43249388	A	C
6	rs6929983	0	43249411	C	T
6	rs6930150	0	43249510	C	A
6	rs6936397	0	43250387	G	C
6	rs3800295	0	43250710	G	C
6	rs45515398	0	43251118	C	T
6	rs45564136	0	43251880	C	G
6	rs3800297	0	43251912	A	G
6	rs3800298	0	43252029	T	C
6	rs6458330	0	43252211	G	C
6	rs7743125	0	43252226	C	G
6	rs546050304	0	43253138	C	T
6	rs143693777	0	43253540	C	T
6	rs111981370	0	43255380	G	T
6	rs2841653	0	43256800	C	T
6	rs2756174	0	43257234	C	A
6	rs2651203	0	43257963	T	C
6	rs2756175	0	43258237	T	C
6	rs2756176	0	43258464	C	T
6	rs61729324	0	43258994	G	A
6	rs2651204	0	43259087	T	C
6	rs12207935	0	43259129	C	T
6	rs146343493	0	43259383	G	T
6	rs6901866	0	43260660	T	C
6	rs141253573	0	43260889	C	T
6	rs114731381	0	43261153	C	T
6	rs16896398	0	43262704	A	T
6	rs1114357	0	43262929	C	T
6	rs11758940	0	43263119	T	A
6	rs11758941	0	43263120	T	A
6	rs78882866	0	43263473	T	G
6	rs70953670	0	43264895	C	A
6	rs17209379	0	43265231	A	C
6	rs70953674	0	43265686	C	G
6	rs70953677	0	43266634	G	T
6	rs70953678	0	43266765	G	C
6	rs70953680	0	43267831	G	A
6	rs4149177	0	43268646	G	A
6	rs1574430	0	43269029	A	C
6	rs2841648	0	43269179	C	A
6	rs70953686	0	43269516	G	A
6	rs2270860	0	43270151	C	T
6	rs4149178	0	43272188	A	G
6	rs2242416	0	43273604	A	G
6	rs12193537	0	43276388	G	C
6	rs2254303	0	43276390	G	A
6	rs112553753	0	43277751	C	G
6	rs79641366	0	43279144	T	C
6	rs112472472	0	43279276	G	A
6	rs4466248	0	43279652	T	C
6	rs4398731	0	43279721	G	A
6	rs10948071	0	43280713	C	T
6	rs112870457	0	43280714	T	G
6	rs9296413	0	43280941	C	T
6	rs11965886	0	43281767	C	A
6	rs112099928	0	43281785	C	T
6	rs113163694	0	43283410	C	T
6	rs76908006	0	43284627	G	A
6	rs113154221	0	43284865	G	A
6	rs77383021	0	43285375	C	T
6	rs77538445	0	43285773	A	C
6	rs77626494	0	43286886	C	T
6	rs77915916	0	43287722	A	T
6	rs74766084	0	43287804	G	A
6	rs4714675	0	43287893	T	C
6	rs12154080	0	43288460	C	T
6	rs62415416	0	43289440	A	G
6	rs78014492	0	43289599	C	T
6	rs182625857	0	43290272	A	G
6	rs9472031	0	43293101	A	G
6	rs2651201	0	43293366	G	A
6	rs78567061	0	43293446	G	A
6	rs6930689	0	43293630	T	C
6	rs9472032	0	43294041	C	A
6	rs115402711	0	43294293	T	C
6	rs142656572	0	43296117	T	C
6	rs2279087	0	43299058	T	G
6	rs2469	0	43299323	C	T
6	rs76343162	0	43299432	C	T
6	rs2279088	0	43299719	A	C
6	rs2841642	0	43302285	G	T
6	rs74353128	0	43303036	C	T
6	rs147831419	0	43303109	A	G
6	rs140665652	0	43303489	A	G
6	rs2651202	0	43303503	G	A
6	rs7692	0	43304007	C	A
6	rs74725336	0	43304798	T	C
6	rs35650765	0	43305520	C	T
6	rs151153042	0	43307092	T	C
6	rs10948072	0	43307861	G	A
6	rs1563788	0	43308363	C	T
6	rs2242153	0	43308888	T	A
6	rs3816601	0	43310861	T	C
6	rs114158794	0	43311643	T	G
6	rs76088627	0	43311851	G	A
6	rs6458333	0	43313800	G	C
6	rs141261543	0	43314327	A	G
6	rs79146644	0	43314506	A	G
6	rs111597025	0	43315590	C	T
6	rs142927793	0	43315641	G	C
6	rs3734683	0	43316023	A	G
6	rs78013618	0	43318061	C	T
6	rs75782786	0	43320055	C	A
6	rs9381237	0	43320410	T	C
6	rs36034990	0	43321232	C	T
6	rs79768677	0	43322201	G	A
6	rs12190755	0	43322231	A	G
6	rs34541323	0	43323852	C	A
6	rs41281796	0	43323917	G	A
6	rs115787483	0	43325785	C	T
6	rs41281798	0	43325787	C	A
6	rs113473153	0	43326369	G	C
6	rs4714677	0	43327039	G	T
6	rs9369407	0	43327375	A	T
6	rs2125737	0	43327536	C	T
6	rs74352976	0	43327745	T	C
6	rs2125738	0	43327750	A	G
6	rs17209400	0	43328062	A	G
6	rs77688577	0	43328629	A	G
6	rs2611336	0	43329028	C	A
6	rs113437098	0	43330581	T	C
6	rs10498755	0	43330756	C	T
6	rs113177211	0	43334425	T	G
6	rs111467122	0	43334547	C	T
6	rs9394948	0	43334755	A	C
6	rs9394949	0	43335003	T	C
6	rs62402405	0	43337653	A	G
6	rs73416724	0	43337802	A	G
6	rs112336903	0	43338115	T	C
6	rs112334698	0	43339872	C	T
6	rs79434077	0	43340745	C	A
6	rs75782458	0	43340810	G	A
6	rs79761807	0	43341088	C	A
6	rs76719991	0	43341571	T	G
6	rs111547017	0	43341689	A	G
6	rs140519568	0	43342308	G	A
6	rs4714678	0	43342591	A	G
6	rs114863017	0	43343013	A	G
6	rs79009481	0	43343239	T	C
6	rs112332078	0	43343301	T	G
6	rs9472039	0	43344952	C	T
6	rs7742789	0	43345803	C	T
6	rs141839508	0	43346271	C	G
6	rs9369409	0	43346462	C	G
6	rs113653373	0	43346478	A	G
6	rs76514175	0	43347125	A	G
6	rs11752783	0	43347305	G	A
6	rs12209798	0	43348006	A	G
6	rs9472040	0	43348512	A	G
6	rs7763558	0	43349215	G	A
6	rs7763350	0	43349308	A	C
6	rs112163057	0	43349686	T	C
6	rs74478243	0	43349721	G	A
6	rs7764523	0	43349795	G	A
6	rs77642270	0	43350460	T	C
6	rs141415391	0	43350736	G	A
6	rs9394951	0	43350753	C	T
6	rs139084170	0	43351686	C	A
6	rs113634553	0	43352048	G	A
6	rs116189428	0	43352134	T	G
6	rs75473868	0	43352623	A	G
6	rs6919440	0	43352898	G	A
6	rs1214759	0	43352980	A	G
6	rs113789029	0	43353635	T	A
6	rs72857208	0	43353985	A	G
6	rs1214761	0	43354431	A	G
6	rs6458334	0	43354522	G	A
6	rs7766972	0	43354896	G	A
6	rs7767006	0	43354945	G	A
6	rs1214762	0	43355151	T	C
6	rs113283188	0	43355266	A	C
6	rs141740003	0	43355396	T	C
6	rs2396004	0	43355851	A	G
6	rs75966707	0	43356743	A	C
6	rs76658194	0	43357601	C	T
6	rs72857213	0	43358361	C	T
6	rs17209407	0	43358362	A	G
6	rs13196624	0	43358663	C	A
6	rs147031788	0	43358872	C	T
6	rs76823934	0	43359424	G	A
6	rs1214763	0	43360261	T	C
6	rs1214766	0	43361930	A	G
6	rs80193186	0	43362324	G	T
6	rs113828288	0	43363422	C	T
6	rs77241311	0	43364043	C	T
6	rs6912283	0	43364494	G	A
6	rs77529883	0	43364634	C	G
6	rs145598552	0	43364845	G	A
6	rs7754297	0	43365207	A	G
6	rs12195350	0	43365360	A	G
6	rs111882537	0	43366075	C	A
6	rs146759956	0	43366817	T	A
6	rs831305	0	43367088	A	G
6	rs12212522	0	43367139	C	A
6	rs2396021	0	43370398	G	T
6	rs74690967	0	43370915	C	T
6	rs4714679	0	43371564	G	T
6	rs4714680	0	43371565	G	T
6	rs831308	0	43372043	A	G
6	rs78857377	0	43372989	G	A
6	rs113902595	0	43375740	G	A
6	rs1214755	0	43377259	G	A
6	rs148387942	0	43378057	C	T
6	rs1214756	0	43378058	A	G
6	rs112433836	0	43379029	A	G
6	rs1214758	0	43379201	T	C
6	rs2487662	0	43379410	A	G
6	rs9357411	0	43379841	A	T
6	rs2396023	0	43380585	G	A
6	rs831304	0	43381616	A	G
6	rs9369410	0	43382318	A	C
6	rs112053368	0	43382960	C	A
6	rs12195820	0	43382978	C	T
6	rs1772668	0	43383964	G	A
6	rs75898806	0	43383996	A	G
6	rs9381240	0	43384346	A	G
6	rs62402408	0	43384438	A	G
6	rs116659098	0	43385282	C	T
6	rs1599816	0	43386202	G	A
6	rs1772665	0	43386553	A	G
6	rs62402409	0	43386655	T	C
6	rs13218296	0	43386715	A	C
6	rs13191846	0	43387070	G	A
6	rs59155183	0	43387130	G	C
6	rs79329802	0	43387332	G	A
6	rs1539120	0	43387344	C	T
6	rs1772664	0	43387947	G	A
6	rs76966895	0	43387957	G	A
6	rs76649578	0	43388024	A	G
6	rs6907066	0	43388054	G	A
6	rs1674873	0	43388216	A	G
6	rs9472044	0	43388224	T	C
6	rs1772663	0	43388594	A	C
6	rs113990079	0	43389045	G	A
6	rs9472045	0	43389211	A	G
6	rs9369412	0	43389243	T	C
6	rs7750908	0	43389311	G	A
6	rs2396027	0	43389919	A	T
6	rs12209520	0	43390713	C	A
6	rs12211219	0	43391232	G	A
6	rs9349255	0	43391315	C	T
6	rs78415183	0	43394041	T	G
6	rs75464147	0	43394106	A	G
6	rs1214751	0	43394370	G	A
6	rs10948076	0	43394591	A	G
6	rs10948077	0	43394764	A	C
6	rs116655027	0	43394867	G	C
6	rs75320251	0	43395101	G	A
6	rs1214752	0	43396325	C	T
6	rs4714684	0	43396856	A	C
6	rs113674518	0	43397061	T	C
6	rs9472049	0	43397259	C	T
6	rs11969360	0	43397592	C	T
6	rs7454297	0	43398571	G	A
6	rs4355606	0	43398687	G	C
6	rs700008	0	43399837	A	G
6	rs45535935	0	43400342	T	G
6	rs9394952	0	43401105	G	A
6	rs831316	0	43401455	T	A
6	rs831315	0	43401727	C	T
6	rs12193524	0	43401731	C	T
6	rs831314	0	43401826	C	T
6	rs831313	0	43401888	A	G
6	rs864392	0	43403792	G	C
6	rs9349256	0	43404511	G	A
6	rs115984947	0	43405235	T	G
6	rs831312	0	43405525	C	T
6	rs115049461	0	43405760	C	T
6	rs2277122	0	43406501	C	T
6	rs10948079	0	43407132	T	A
6	rs147519424	0	43407611	C	T
6	rs111997645	0	43407797	T	A
6	rs2185631	0	43408005	A	G
6	rs67861980	0	43408105	C	T
6	rs149784066	0	43408461	G	A
6	rs2794264	0	43408466	C	G
6	rs189721058	0	43409197	A	G
6	rs2487663	0	43409418	A	G
6	rs140706115	0	43410069	G	A
6	rs143281908	0	43410976	C	T
6	rs79175380	0	43411659	T	C
6	rs115896033	0	43412146	C	G
6	rs2125739	0	43412865	T	C
6	rs9381242	0	43413081	G	T
6	rs116738220	0	43413094	G	A
6	rs71562703	0	43413760	G	A
6	rs1214746	0	43414216	T	C
6	rs1214747	0	43414234	G	C
6	rs111993105	0	43414778	G	A
6	rs79027003	0	43415890	C	G
6	rs9357412	0	43416342	G	C
6	rs35056042	0	43418328	G	A
6	rs35192247	0	43418528	C	T
6	rs1214748	0	43418691	G	A
6	rs1214749	0	43418733	G	A
6	rs114159670	0	43419368	G	T
6	rs72857272	0	43420405	G	A
6	rs113615735	0	43420997	C	G
6	rs148337984	0	43421319	T	G
6	rs72857275	0	43422698	C	T
6	rs3734687	0	43423647	T	C
6	rs3734688	0	43423779	A	G
6	rs12183668	0	43426350	A	G
6	rs76658461	0	43426615	G	A
6	rs9296414	0	43426685	G	A
6	rs1674850	0	43427850	C	A
6	rs6906077	0	43428620	A	G
6	rs6910980	0	43429008	A	C
6	rs148608708	0	43429666	G	C
6	rs75317537	0	43429972	C	T
6	rs113657019	0	43430383	A	G
6	rs1622800	0	43431000	C	A
6	rs1674854	0	43431987	A	T
6	rs1674853	0	43432192	T	C
6	rs113902057	0	43432565	G	A
6	rs113179809	0	43432870	T	A
6	rs6904128	0	43433280	G	A
6	rs111963549	0	43433330	C	T
6	rs36106532	0	43433538	T	C
6	rs1674870	0	43434222	A	C
6	rs2611338	0	43434546	G	A
6	rs111739045	0	43434705	A	G
6	rs79849314	0	43434730	T	C
6	rs72857283	0	43435996	C	T
6	rs76837116	0	43436683	C	A
6	rs74580573	0	43436848	T	C
6	rs116157426	0	43437234	A	C
6	rs74762819	0	43437490	C	T
6	rs114655787	0	43438121	C	T
6	rs112231845	0	43438837	G	A
6	rs138559842	0	43438891	C	G
6	rs112262786	0	43438957	C	T
6	rs115201362	0	43439568	C	T
6	rs114345643	0	43439569	C	T
6	rs139351940	0	43440315	C	T
6	rs80253059	0	43440476	C	T
6	rs78167670	0	43441086	T	C
6	rs79054868	0	43441698	C	T
6	rs1214769	0	43442651	C	A
6	rs16896543	0	43442756	C	T
6	rs9472061	0	43443251	A	G
6	rs74726378	0	43444679	A	C
6	rs111393419	0	43444850	G	A
6	rs73426714	0	43444911	T	C
6	rs73426717	0	43445103	T	G
6	rs112159221	0	43445678	G	A
6	rs113658303	0	43446264	G	C
6	rs9472064	0	43446795	C	T
6	rs139206194	0	43447566	G	A
6	rs112632828	0	43447739	A	G
6	rs114932063	0	43448492	G	A
6	rs1150798	0	43448821	G	A
6	rs115920996	0	43448855	T	A
6	rs76353013	0	43449572	C	T
6	rs113961115	0	43450319	G	A
6	rs114867212	0	43450884	C	A
6	rs66726175	0	43451193	G	A
6	rs111437393	0	43451923	C	T
6	rs111483608	0	43451933	T	C
6	rs144291208	0	43452581	G	A
6	rs80003382	0	43452890	C	T
6	rs111943320	0	43453165	G	C
6	rs79520779	0	43453567	C	T
6	rs138807403	0	43453861	C	T
6	rs189474158	0	43454201	C	T
6	rs73426724	0	43454469	C	T
6	rs9462897	0	43454962	A	G
6	rs76863543	0	43455232	A	G
6	rs112890091	0	43455352	A	C
6	rs113161348	0	43455664	A	G
6	rs555225902	0	43455719	T	C
6	rs74435423	0	43456126	T	C
6	rs17287935	0	43456559	G	T
6	rs77114091	0	43456734	G	T
6	rs141822240	0	43457333	T	G
6	rs116480461	0	43457633	G	C
6	rs9472066	0	43457835	C	G
6	rs77781883	0	43457907	C	T
6	rs112078628	0	43459023	G	T
6	rs112315103	0	43459255	C	T
6	rs116271216	0	43459569	C	T
6	rs17209414	0	43459760	A	G
6	rs17209421	0	43461198	C	T
6	rs78937406	0	43462266	C	T
6	rs77568053	0	43462804	A	T
6	rs9472068	0	43462988	A	G
6	rs73426727	0	43463397	A	C
6	rs115985823	0	43463810	G	T
6	rs76284477	0	43464787	C	G
6	rs79769045	0	43465337	C	T
6	rs77355607	0	43466326	C	T
6	rs80091464	0	43466599	C	T
6	rs111284066	0	43467910	T	C
6	rs2277123	0	43468355	G	A
6	rs79019801	0	43469241	T	G
6	rs78262217	0	43471481	C	G
6	rs114801660	0	43471637	A	T
6	rs111502897	0	43471693	T	C
6	rs3734689	0	43472708	T	C
6	rs114849138	0	43473671	G	A
6	rs77082223	0	43473803	T	C
6	rs72857288	0	43473884	A	C
6	rs116653268	0	43473999	T	A
6	rs72857289	0	43474491	G	A
6	rs112886696	0	43474768	A	G
6	rs2282412	0	43474912	A	G
6	rs6924483	0	43475474	T	C
6	rs75441145	0	43476232	T	A
6	rs7746420	0	43476767	G	C
6	rs367742528	0	43477609	G	A
6	rs111598444	0	43478410	G	C
6	rs7743244	0	43479067	T	G
6	rs2231770	0	43480307	A	G
6	rs2231767	0	43481121	C	T
6	rs112508540	0	43481955	G	C
6	rs12664665	0	43482765	T	C
6	rs3757264	0	43482799	C	T
6	rs12661262	0	43482878	G	A
6	rs2231766	0	43483538	C	T
6	rs2231765	0	43483539	C	G
6	rs2231763	0	43484532	G	A
6	rs2231759	0	43484643	G	A
6	rs2227301	0	43485283	C	T
6	rs113016688	0	43485806	T	A
6	rs73426739	0	43485811	G	A
6	rs80339878	0	43486125	G	T
6	rs9472069	0	43487363	A	C
6	rs143381942	0	43487767	G	A
6	rs113209557	0	43488836	C	T
6	rs7755135	0	43490809	C	T
6	rs11077	0	43490947	T	G
6	rs55671916	0	43491335	T	C
6	rs2257082	0	43492578	G	A
6	rs75568525	0	43494150	C	T
6	rs77655645	0	43494216	A	G
6	rs111601510	0	43495095	C	T
6	rs1106841	0	43496662	A	C
6	rs1111786	0	43496869	G	A
6	rs1111785	0	43497064	G	A
6	rs2396028	0	43497241	G	A
6	rs1960198	0	43497318	A	T
6	rs115112548	0	43498381	A	G
6	rs7769795	0	43498673	G	A
6	rs79568089	0	43498906	C	T
6	rs59447550	0	43499545	T	C
6	rs7767973	0	43501833	T	C
6	rs111347581	0	43503064	C	T
6	rs189930727	0	43503468	G	A
6	rs3204712	0	43505541	C	A
6	rs59584556	0	43505972	C	T
6	rs116550486	0	43506881	C	T
6	rs184534573	0	43507002	C	T
6	rs143691472	0	43507107	C	A
6	rs9462902	0	43508819	G	A
6	rs113585625	0	43511169	G	A
6	rs112431276	0	43511210	A	G
6	rs9472074	0	43511364	A	T
6	rs6931025	0	43511574	T	C
6	rs138830564	0	43512811	T	C
6	rs6930820	0	43513265	G	A
6	rs7748977	0	43513807	T	C
6	rs140163521	0	43515096	T	A
6	rs1564320	0	43515757	T	C
6	rs6928412	0	43516228	T	C
6	rs115283090	0	43516824	T	C
6	rs78312695	0	43518502	G	A
6	rs55776932	0	43518857	G	C
6	rs144584930	0	43519662	C	T
6	rs113254212	0	43520084	C	T
6	rs1096700	0	43520359	C	G
6	rs72857302	0	43522616	C	T
6	rs7752493	0	43522901	A	G
6	rs7752811	0	43523130	A	G
6	rs112132990	0	43523739	A	G
6	rs113782875	0	43524652	G	A
6	rs9472075	0	43524843	C	T
6	rs138895913	0	43525149	C	T
6	rs112903748	0	43525164	A	C
6	rs113061002	0	43525354	G	C
6	rs145380094	0	43525471	T	C
6	rs72859003	0	43525927	A	G
6	rs113483701	0	43526045	G	A
6	rs17287964	0	43526737	A	G
6	rs7741841	0	43528189	C	T
6	rs1096699	0	43528441	C	T
6	rs3757266	0	43529342	T	C
6	rs3757267	0	43529386	G	C
6	rs78263551	0	43530388	C	T
6	rs116407354	0	43530931	G	A
6	rs73426785	0	43531947	G	C
6	rs56270957	0	43532148	C	A
6	rs59931540	0	43532417	A	G
6	rs147116389	0	43533888	G	A
6	rs113286026	0	43534260	C	T
6	rs12663525	0	43534271	C	A
6	rs112634587	0	43534399	C	T
6	rs78170909	0	43534869	G	A
6	rs34324334	0	43535018	C	T
6	rs6936953	0	43535355	T	C
6	rs6914190	0	43535497	A	T
6	rs78035277	0	43537331	A	G
6	rs112915055	0	43537579	G	C
6	rs113106047	0	43537831	T	C
6	rs113377175	0	43538035	C	T
6	rs35642078	0	43538208	T	C
6	rs6458342	0	43539140	G	A
6	rs62402421	0	43539503	C	T
6	rs699937	0	43540926	G	A
6	rs145065238	0	43541849	G	A
6	rs9394958	0	43541988	C	T
6	rs9333501	0	43544209	G	C
6	rs6458343	0	43546378	G	A
6	rs72859012	0	43547082	A	G
6	rs6936582	0	43551590	A	G
6	rs9296416	0	43552097	T	C
6	rs9472084	0	43553351	A	G
6	rs142220941	0	43556613	C	T
6	rs112740328	0	43556660	C	T
6	rs113103305	0	43556715	C	T
6	rs111903333	0	43558090	A	G
6	rs77851898	0	43558202	G	T
6	rs9333522	0	43560746	T	C
6	rs6916539	0	43560832	C	A
6	rs9333527	0	43561594	C	A
6	rs116720398	0	43562172	C	T
6	rs9333531	0	43562599	T	C
6	rs9333533	0	43562718	T	C
6	rs9333535	0	43563077	G	A
6	rs115108590	0	43563182	T	G
6	rs9333537	0	43563391	G	T
6	rs141588070	0	43563506	C	T
6	rs57833012	0	43563929	G	A
6	rs9333539	0	43564587	A	T
6	rs111451988	0	43566036	A	G
6	rs113216774	0	43568273	A	G
6	rs114618874	0	43568980	C	T
6	rs144563762	0	43569047	C	T
6	rs75886301	0	43571195	T	C
6	rs9333547	0	43571405	T	C
6	rs41281826	0	43572839	G	T
6	rs140119541	0	43573317	C	T
6	rs150481559	0	43573492	G	A
6	rs7753720	0	43574661	T	C
6	rs150617532	0	43575090	A	C
6	rs111770635	0	43575144	T	C
6	rs113456244	0	43575353	G	A
6	rs111913324	0	43575875	A	G
6	rs78183676	0	43576795	C	T
6	rs3757268	0	43578730	A	G
6	rs7760334	0	43579664	A	G
6	rs112385200	0	43579750	G	A
6	rs141787754	0	43580147	A	G
6	rs9296418	0	43581125	G	A
6	rs3734690	0	43581586	G	A
6	rs9333555	0	43581935	A	G
6	rs6941583	0	43582091	A	T
6	rs6899628	0	43582584	C	T
6	rs55704248	0	43582831	C	T
6	rs9333558	0	43582987	C	T
6	rs9333560	0	43583450	G	A
6	rs9472090	0	43584152	A	G
6	rs6922830	0	43584783	C	T
6	rs145612937	0	43586141	G	A
6	rs113410952	0	43587991	G	A
6	rs45618540	0	43588733	G	A
6	rs76645046	0	43588805	G	C
6	rs113592918	0	43589197	A	G
6	rs72859026	0	43589417	G	A
6	rs77341530	0	43590141	A	G
6	rs16896609	0	43590408	G	A
6	rs45603636	0	43591056	G	A
6	rs74848862	0	43592496	G	A
6	rs2396050	0	43594459	A	G
6	rs2232213	0	43595289	C	T
6	rs112851070	0	43596814	C	G
6	rs116563579	0	43597416	G	A
6	rs9472092	0	43598309	G	A
6	rs147818355	0	43598372	C	T
6	rs6938576	0	43599394	G	A
6	rs138406526	0	43601188	C	T
6	rs116354491	0	43601266	C	T
6	rs144339892	0	43601509	C	T
6	rs148736595	0	43601515	C	A
6	rs7750364	0	43602008	G	T
6	rs111241794	0	43602538	C	T
6	rs75299278	0	43603073	G	T
6	rs3757271	0	43603468	C	T
6	rs35679149	0	43604167	A	G
6	rs111540223	0	43604862	C	T
6	rs7749866	0	43605219	G	A
6	rs142704507	0	43607074	C	T
6	rs75730343	0	43607562	T	C
6	rs35249206	0	43608048	C	T
6	rs7106	0	43608386	C	T
6	rs191922219	0	43609443	C	T
6	rs112516220	0	43609791	A	T
6	rs9688333	0	43610075	G	A
6	rs9472096	0	43610969	T	G
6	rs12660473	0	43611038	G	A
6	rs75996088	0	43612172	T	A
6	rs1617105	0	43613180	G	A
6	rs113855681	0	43614667	G	C
6	rs3957257	0	43614814	A	G
6	rs76079870	0	43615434	A	G
6	rs112466234	0	43616627	G	A
6	rs9784847	0	43617554	A	G
6	rs6911069	0	43617687	G	A
6	rs6911085	0	43617715	G	A
6	rs6915370	0	43617995	A	G
6	rs6915523	0	43618026	C	T
6	rs78339483	0	43619226	T	C
6	rs148096191	0	43619370	C	T
6	rs111959750	0	43619437	T	C
6	rs56034913	0	43619582	A	G
6	rs114988842	0	43620110	C	T
6	rs138016123	0	43620138	T	C
6	rs148409800	0	43621108	C	T
6	rs9472098	0	43621609	G	A
6	rs6940568	0	43622285	C	T
6	rs115338010	0	43622286	G	A
6	rs2396051	0	43622855	G	A
6	rs11967462	0	43622925	A	G
6	rs2295944	0	43623102	C	T
6	rs2295945	0	43623114	C	T
6	rs2295946	0	43623142	A	C
6	rs75054864	0	43623648	A	G
6	rs28721527	0	43623830	T	C
6	rs115335737	0	43623845	G	A
6	rs79193988	0	43623958	G	A
6	rs55863814	0	43624051	G	A
6	rs113893893	0	43624085	A	C
6	rs77230555	0	43625023	G	T
6	rs6905832	0	43625045	T	C
6	rs77709040	0	43625303	C	T
6	rs180963585	0	43625306	T	C
6	rs116957731	0	43625892	T	C
6	rs7767435	0	43626097	C	T
6	rs79474406	0	43626133	A	G
6	rs57409464	0	43626939	G	A
6	rs35289332	0	43627752	G	A
6	rs9472100	0	43627929	G	A
6	rs6902085	0	43628346	G	T
6	rs6901805	0	43628423	A	G
6	rs6902166	0	43628570	C	G
6	rs116511160	0	43629093	A	G
6	rs9472102	0	43629164	G	T
6	rs113449749	0	43629255	G	A
6	rs80351252	0	43629496	G	T
6	rs9472104	0	43629546	G	C
6	rs116511278	0	43629685	C	T
6	rs78323348	0	43629801	G	A
6	rs7752104	0	43630691	G	A
6	rs7751728	0	43630755	A	G
6	rs7756754	0	43631259	G	A
6	rs7738658	0	43631380	T	C
6	rs7756954	0	43631532	C	T
6	rs145906625	0	43631584	T	C
6	rs7757101	0	43631595	C	A
6	rs111717844	0	43631673	C	T
6	rs61447047	0	43631914	G	A
6	rs77058580	0	43631919	G	A
6	rs80324908	0	43631960	G	T
6	rs55943534	0	43631963	G	T
6	rs78918890	0	43632059	C	G
6	rs77142160	0	43632101	G	A
6	rs113911149	0	43632383	T	G
6	rs77978539	0	43632389	T	C
6	rs73428692	0	43633203	T	C
6	rs116146896	0	43633417	G	A
6	rs41281830	0	43634267	C	T
6	rs7744563	0	43634647	A	G
6	rs61563062	0	43635231	G	A
6	rs56186300	0	43635601	T	A
6	rs747832	0	43636111	G	C
6	rs752662	0	43637063	T	A
6	rs72859036	0	43637415	G	A
6	rs74625380	0	43637599	A	G
6	rs144382118	0	43637643	G	A
6	rs16896629	0	43638636	G	A
6	rs41281832	0	43639112	G	A
6	rs41281836	0	43639886	C	T
6	rs41281838	0	43640039	C	T
6	rs2277124	0	43640064	A	G
6	rs2277125	0	43640099	A	G
6	rs2277126	0	43640222	A	G
6	rs60568338	0	43640881	T	C
6	rs59246686	0	43640988	T	G
6	rs76134013	0	43642038	C	T
6	rs16896636	0	43642425	T	A
6	rs79985053	0	43642799	A	G
6	rs148138457	0	43643777	G	A
6	rs16896641	0	43644800	T	C
6	rs113149369	0	43645107	C	A
6	rs75703910	0	43645611	T	C
6	rs3778492	0	43645833	G	A
6	rs72859041	0	43646106	G	A
6	rs41281840	0	43646244	C	T
6	rs2295948	0	43646401	A	G
6	rs2295949	0	43646447	T	G
6	rs77245217	0	43646702	T	C
6	rs76209815	0	43647099	G	A
6	rs72859043	0	43648217	C	T
6	rs2236345	0	43648803	A	G
6	rs2236346	0	43648988	A	G
6	rs2236347	0	43649205	G	A
6	rs1334600	0	43649521	C	T
6	rs79752131	0	43649748	T	C
6	rs73430405	0	43650081	T	G
6	rs3778493	0	43650787	T	C
6	rs143219228	0	43650972	T	C
6	rs7757349	0	43652703	T	A
6	rs7775611	0	43652770	G	A
6	rs7771013	0	43652930	T	C
6	rs1334601	0	43653405	C	T
6	rs1334602	0	43653563	A	G
6	rs56088243	0	43654221	T	C
6	rs833048	0	43654536	G	C
6	rs16896658	0	43654637	C	T
6	rs12661952	0	43655832	C	G
6	rs113889200	0	43655912	A	T
6	rs112253745	0	43656526	A	G
6	rs3807023	0	43657003	A	G
6	rs145437285	0	43657066	G	C
6	rs3807024	0	43657127	T	G
6	rs73430420	0	43657530	A	G
6	rs77128124	0	43657587	A	G
6	rs73430424	0	43657807	G	A
6	rs113289216	0	43657942	G	A
6	rs113819154	0	43658052	C	A
6	rs116484285	0	43658827	A	G
6	rs75558478	0	43659103	T	G
6	rs16869037	0	43659500	T	C
6	rs6908311	0	43659625	C	T
6	rs79642363	0	43660134	A	G
```
