## Supplementary material for "Characterization of shared and ancestry-specific signals driving complex traits using multi-ancestry fine-mapping": s2.afreq

```
#CHROM	ID	REF	ALT	ALT_FREQS	OBS_CT
6	rs423137	G	A	0.297619	1008
6	rs373413	G	C	0.854167	1008
6	rs375435	T	C	0.759921	1008
6	rs451169	T	C	0.759921	1008
6	rs376389	C	A	0.297619	1008
6	rs9349238	G	C	0.462302	1008
6	rs10948043	T	C	0.094246	1008
6	rs405043	G	A	0.854167	1008
6	rs405059	G	A	0.854167	1008
6	rs45550933	G	T	0.0952381	1008
6	rs3176988	G	T	0.094246	1008
6	rs1758213	G	A	0.854167	1008
6	rs432753	C	T	0.854167	1008
6	rs835	C	T	0.452381	1008
6	rs361524	G	A	0.280754	1008
6	rs434102	T	C	0.84623	1008
6	rs390659	G	C	0.845238	1008
6	rs41273820	G	A	0.094246	1008
6	rs389999	G	C	0.84623	1008
6	rs433286	T	C	0.847222	1008
6	rs415906	C	A	0.847222	1008
6	rs665368	C	T	0.868056	1008
6	rs75745023	C	T	0.130952	1008
6	rs371323	T	C	0.847222	1008
6	rs414040	A	G	0.847222	1008
6	rs9471896	G	T	0.455357	1008
6	rs414082	A	G	0.847222	1008
6	rs414285	C	G	0.391865	1008
6	rs378835	G	A	0.84623	1008
6	rs668736	A	G	0.847222	1008
6	rs422717	T	G	0.847222	1008
6	rs438995	C	T	0.847222	1008
6	rs393034	T	C	0.847222	1008
6	rs2268687	G	A	0.454365	1008
6	rs2268686	G	A	0.454365	1008
6	rs394653	T	C	0.857143	1008
6	rs9381211	G	A	0.454365	1008
6	rs9394918	A	G	0.449405	1008
6	rs413399	T	C	0.867063	1008
6	rs9471904	C	T	0.441468	1008
6	rs434439	C	G	0.393849	1008
6	rs9471905	T	C	0.0843254	1008
6	rs12333241	G	A	0.459325	1008
6	rs9462817	A	G	0.0793651	1008
6	rs3818087	T	C	0.467262	1008
6	rs3818086	A	T	0.556548	1008
6	rs34722725	C	T	0.467262	1008
6	rs13214506	G	A	0.477183	1008
6	rs649472	T	C	0.305556	1008
6	rs12333110	G	A	0.467262	1008
6	rs73426441	G	A	0.0287698	1008
6	rs9296398	T	C	0.556548	1008
6	rs12207176	G	A	0.0793651	1008
6	rs9462818	G	A	0.0793651	1008
6	rs9357402	G	T	0.556548	1008
6	rs9471906	C	T	0.0793651	1008
6	rs73426451	G	A	0.0793651	1008
6	rs75499937	C	A	0.0882937	1008
6	rs7742623	T	C	0.556548	1008
6	rs9349239	A	G	0.556548	1008
6	rs9369380	T	C	0.547619	1008
6	rs9471907	A	G	0.0972222	1008
6	rs9367162	G	A	0.450397	1008
6	rs9357403	G	C	0.450397	1008
6	rs184491210	C	T	0.0119048	1008
6	rs144319453	A	C	0.113095	1008
6	rs9471908	A	G	0.107143	1008
6	rs2268684	A	G	0.558532	1008
6	rs6931385	A	C	0.559524	1008
6	rs6915637	T	G	0.450397	1008
6	rs12111487	G	A	0.100198	1008
6	rs2268683	T	C	0.559524	1008
6	rs189080894	A	G	0.0188492	1008
6	rs2268682	G	A	0.448413	1008
6	rs7744151	A	G	0.545635	1008
6	rs9471909	G	A	0.546627	1008
6	rs6458301	A	G	0.546627	1008
6	rs6458302	T	C	0.546627	1008
6	rs139580616	A	G	0.0257937	1008
6	rs3793007	G	C	0.546627	1008
6	rs142312897	C	T	0.0347222	1008
6	rs7769412	G	A	0.450397	1008
6	rs3846893	C	T	0.548611	1008
6	rs9394921	T	A	0.484127	1008
6	rs7768690	T	C	0.548611	1008
6	rs62416277	T	A	0.0803571	1008
6	rs7752711	C	G	0.548611	1008
6	rs7752619	A	G	0.548611	1008
6	rs1985910	T	C	0.554563	1008
6	rs148312104	G	A	0.0119048	1008
6	rs1985909	T	C	0.554563	1008
6	rs147447757	A	G	0.0367063	1008
6	rs6928781	G	A	0.473214	1008
6	rs7764439	A	G	0.559524	1008
6	rs11754813	G	A	0.468254	1008
6	rs9381213	A	C	0.559524	1008
6	rs4714621	T	C	0.560516	1008
6	rs115090309	G	A	0.0228175	1008
6	rs143824337	A	T	0.0228175	1008
6	rs147257902	C	T	0.0565476	1008
6	rs4714622	T	C	0.560516	1008
6	rs114559237	A	G	0.0228175	1008
6	rs77570211	G	A	0.0248016	1008
6	rs75120709	C	A	0.0248016	1008
6	rs116187409	A	G	0.0228175	1008
6	rs78878923	G	A	0.0436508	1008
6	rs9381214	T	C	0.55754	1008
6	rs77322550	G	A	0.0138889	1008
6	rs73733744	T	G	0.0803571	1008
6	rs151332905	T	C	0.0684524	1008
6	rs567489315	C	A	0.0257937	1008
6	rs9462820	G	T	0.889881	1008
6	rs76169657	G	T	0.0952381	1008
6	rs630618	G	A	0.794643	1008
6	rs139450434	T	C	0.0218254	1008
6	rs117680917	C	T	0.0337302	1008
6	rs77664947	C	T	0.0684524	1008
6	rs187432625	G	A	0.0178571	1008
6	rs143278573	T	A	0.0188492	1008
6	rs1229522	A	G	0.905754	1008
6	rs77105929	C	T	0.0823413	1008
6	rs222217	G	A	0.905754	1008
6	rs222216	T	C	0.823413	1008
6	rs16896041	T	C	0.0833333	1008
6	rs78877873	A	G	0.0833333	1008
6	rs222215	G	T	0.905754	1008
6	rs222214	G	A	0.803571	1008
6	rs222213	G	A	0.90377	1008
6	rs77632998	T	C	0.0436508	1008
6	rs222212	C	A	0.886905	1008
6	rs141067574	A	G	0.0257937	1008
6	rs146586823	A	G	0.0257937	1008
6	rs222220	G	A	0.779762	1008
6	rs6936958	G	T	0.0892857	1008
6	rs222219	G	C	0.896825	1008
6	rs222218	G	A	0.779762	1008
6	rs55893140	G	A	0.779762	1008
6	rs191616210	A	G	0.0257937	1008
6	rs73428403	A	G	0.128968	1008
6	rs6929834	T	C	0.684524	1008
6	rs144769899	A	T	0.0257937	1008
6	rs148555068	T	C	0.0257937	1008
6	rs115654877	T	C	0.0406746	1008
6	rs12207484	G	A	0.103175	1008
6	rs58486474	G	C	0.0406746	1008
6	rs117587395	T	C	0.0406746	1008
6	rs192961864	G	A	0.015873	1008
6	rs2234030	C	A	0.0406746	1008
6	rs2234029	T	G	0.0406746	1008
6	rs2234028	G	A	0.0406746	1008
6	rs2234027	G	A	0.0406746	1008
6	rs2234024	G	A	0.0406746	1008
6	rs16896053	C	T	0.116071	1008
6	rs12210447	C	T	0.126984	1008
6	rs57298359	T	A	0.127976	1008
6	rs111955734	A	G	0.135913	1008
6	rs66839624	G	A	0.111111	1008
6	rs78766849	T	G	0.0248016	1008
6	rs1034154	C	T	0.111111	1008
6	rs4714623	T	C	0.135913	1008
6	rs113980260	C	T	0.111111	1008
6	rs2894483	C	G	0.135913	1008
6	rs78019970	G	A	0.0456349	1008
6	rs55927053	A	G	0.135913	1008
6	rs12202031	T	G	0.111111	1008
6	rs11754674	A	T	0.00892857	1008
6	rs11754681	A	C	0.233135	1008
6	rs11759402	C	T	0.0952381	1008
6	rs12195802	T	C	0.166667	1008
6	rs56285608	T	C	0.115079	1008
6	rs75754141	C	T	0.0505952	1008
6	rs6908950	G	C	0.262897	1008
6	rs58897230	G	A	0.116071	1008
6	rs58035179	A	G	0.117063	1008
6	rs9381217	A	G	0.0972222	1008
6	rs10484911	T	G	0.117063	1008
6	rs10948045	T	G	0.262897	1008
6	rs10948046	T	C	0.117063	1008
6	rs6458307	C	T	0.261905	1008
6	rs111675476	G	A	0.117063	1008
6	rs74614533	A	C	0.094246	1008
6	rs12202292	G	A	0.118056	1008
6	rs12190215	A	C	0.118056	1008
6	rs12190220	A	G	0.118056	1008
6	rs80293404	C	G	0.094246	1008
6	rs12211148	T	C	0.119048	1008
6	rs143595072	C	T	0.0257937	1008
6	rs12211104	A	G	0.12004	1008
6	rs12197778	C	A	0.118056	1008
6	rs1888865	A	C	0.675595	1008
6	rs73733749	C	T	0.0535714	1008
6	rs79281707	A	C	0.0535714	1008
6	rs60633811	T	C	0.0525794	1008
6	rs192866543	C	T	0.0228175	1008
6	rs9381218	T	C	0.407738	1008
6	rs73428430	A	G	0.383929	1008
6	rs58910274	T	G	0.381944	1008
6	rs60879448	A	G	0.301587	1008
6	rs57283546	C	T	0.380952	1008
6	rs149167211	C	T	0.0297619	1008
6	rs4711726	T	C	0.37996	1008
6	rs9381219	G	A	0.116071	1008
6	rs1929926	C	T	0.378968	1008
6	rs2395937	G	A	0.0803571	1008
6	rs56045039	A	G	0.37996	1008
6	rs75152407	T	C	0.0347222	1008
6	rs9367163	C	T	0.125	1008
6	rs11759583	G	A	0.37996	1008
6	rs2150911	G	C	0.37996	1008
6	rs3800290	G	T	0.365079	1008
6	rs3800291	C	T	0.503968	1008
6	rs13198778	C	T	0.497024	1008
6	rs13214966	T	A	0.131944	1008
6	rs9394924	C	T	0.126984	1008
6	rs4714626	C	T	0.363095	1008
6	rs2395924	G	A	0.496032	1008
6	rs2894478	G	A	0.496032	1008
6	rs4711727	G	A	0.496032	1008
6	rs9394925	T	C	0.496032	1008
6	rs6908434	G	A	0.496032	1008
6	rs6930986	T	C	0.131944	1008
6	rs9369384	G	A	0.126984	1008
6	rs4236083	G	A	0.496032	1008
6	rs3997653	A	G	0.496032	1008
6	rs76849749	A	G	0.496032	1008
6	rs12332906	G	T	0.131944	1008
6	rs3737097	T	C	0.496032	1008
6	rs9357404	T	G	0.131944	1008
6	rs4711728	C	G	0.496032	1008
6	rs9369386	C	T	0.496032	1008
6	rs182143933	C	T	0.0119048	1008
6	rs7740701	A	G	0.364087	1008
6	rs9369387	A	G	0.496032	1008
6	rs2150912	G	A	0.49504	1008
6	rs2150913	A	G	0.496032	1008
6	rs1029067	G	C	0.496032	1008
6	rs9462828	A	T	0.496032	1008
6	rs9349242	G	T	0.131944	1008
6	rs9367164	A	G	0.496032	1008
6	rs9357405	T	C	0.496032	1008
6	rs59933606	A	C	0.0982143	1008
6	rs34401788	G	A	0.497024	1008
6	rs6937958	C	G	0.497024	1008
6	rs7738570	C	A	0.365079	1008
6	rs6458308	T	C	0.500992	1008
6	rs6458309	T	A	0.496032	1008
6	rs12663397	G	T	0.365079	1008
6	rs117544675	T	C	0.0376984	1008
6	rs6906866	G	A	0.497024	1008
6	rs138172921	G	C	0.0674603	1008
6	rs112636752	A	G	0.0763889	1008
6	rs1981008	C	T	0.354167	1008
6	rs76707849	T	C	0.0486111	1008
6	rs4714628	A	G	0.486111	1008
6	rs77639030	G	A	0.00198413	1008
6	rs142447960	G	A	0.0119048	1008
6	rs142481589	C	T	0.00198413	1008
6	rs113223475	G	A	0.353175	1008
6	rs57498064	G	T	0.00198413	1008
6	rs6929154	G	T	0.353175	1008
6	rs9296399	A	G	0.131944	1008
6	rs6940865	G	A	0.354167	1008
6	rs56150020	G	A	0.00198413	1008
6	rs59380173	G	A	0.354167	1008
6	rs144873921	G	T	0.014881	1008
6	rs117416895	C	A	0.0486111	1008
6	rs58260658	A	G	0.125992	1008
6	rs79503889	T	G	0.0436508	1008
6	rs35519893	C	T	0.0416667	1008
6	rs117960583	C	T	0.0496032	1008
6	rs117441403	G	A	0.124008	1008
6	rs6924431	A	G	0.484127	1008
6	rs117448892	G	C	0.125	1008
6	rs145857859	C	A	0.0992063	1008
6	rs181420138	T	A	0.0297619	1008
6	rs191805398	A	T	0.122024	1008
6	rs35765449	C	T	0.354167	1008
6	rs143389156	T	C	0.124008	1008
6	rs79559296	G	T	0.124008	1008
6	rs12529592	G	T	0.00198413	1008
6	rs58598262	G	C	0.482143	1008
6	rs34718938	C	T	0.269841	1008
6	rs4714630	G	C	0.482143	1008
6	rs9462835	T	C	0.482143	1008
6	rs66702767	T	C	0.482143	1008
6	rs13219312	T	C	0.353175	1008
6	rs34221675	T	C	0.353175	1008
6	rs35919170	C	T	0.353175	1008
6	rs147068891	T	C	0.00694444	1008
6	rs141713736	C	T	0.124008	1008
6	rs79727883	G	A	0.123016	1008
6	rs13196627	A	G	0.361111	1008
6	rs73428500	T	C	0.0843254	1008
6	rs3846894	A	C	0.481151	1008
6	rs77138402	C	G	0.123016	1008
6	rs7451380	A	G	0.354167	1008
6	rs7752422	C	A	0.481151	1008
6	rs9462838	T	C	0.481151	1008
6	rs9471929	C	T	0.126984	1008
6	rs138068244	G	A	0.00198413	1008
6	rs60307337	G	A	0.122024	1008
6	rs186272577	C	G	0.0119048	1008
6	rs35805828	C	A	0.354167	1008
6	rs34719471	T	C	0.354167	1008
6	rs117100110	A	G	0.0416667	1008
6	rs9471930	A	G	0.127976	1008
6	rs5018385	G	A	0.481151	1008
6	rs144860143	G	A	0.0714286	1008
6	rs1967461	G	A	0.354167	1008
6	rs34444714	C	T	0.354167	1008
6	rs150164637	G	A	0.0714286	1008
6	rs6936589	T	C	0.0555556	1008
6	rs148507373	A	C	0.0704365	1008
6	rs694205	A	G	0.997024	1008
6	rs9381223	C	T	0.0694444	1008
6	rs145425403	A	G	0.00892857	1008
6	rs138459421	T	C	0.0238095	1008
6	rs9462840	A	G	0.00992063	1008
6	rs66541797	C	T	0.00892857	1008
6	rs420052	T	A	0.696429	1008
6	rs12207301	A	G	0.126984	1008
6	rs77984367	G	A	0.105159	1008
6	rs12202901	T	A	0.00892857	1008
6	rs149393604	C	A	0.0744048	1008
6	rs35587422	G	C	0.125	1008
6	rs78622100	A	G	0.116071	1008
6	rs77334504	A	T	0.116071	1008
6	rs10456518	G	A	0.00892857	1008
6	rs112971027	G	A	0.00892857	1008
6	rs76134443	A	T	0.0456349	1008
6	rs7764865	C	T	0.10119	1008
6	rs12526596	G	A	0.100198	1008
6	rs79326225	T	G	0.110119	1008
6	rs148167022	A	G	0.0972222	1008
6	rs141327416	C	T	0.0863095	1008
6	rs7747505	A	G	0.014881	1008
6	rs113915695	A	G	0.0803571	1008
6	rs112735528	T	C	0.0803571	1008
6	rs6938882	T	G	0.10119	1008
6	rs591281	G	A	0.110119	1008
6	rs9471935	G	A	0.00694444	1008
6	rs1150797	G	A	0.0218254	1008
6	rs9968785	T	C	0.10119	1008
6	rs140685568	G	C	0.10119	1008
6	rs7760637	T	C	0.102183	1008
6	rs113378276	G	T	0.10119	1008
6	rs77042606	G	A	0.10119	1008
6	rs9369389	G	A	0.443452	1008
6	rs112415038	T	G	0.10119	1008
6	rs78684319	A	C	0.10119	1008
6	rs2235833	G	A	0.102183	1008
6	rs2073155	A	G	0.103175	1008
6	rs2235832	G	C	0.10119	1008
6	rs2281324	C	T	0.10119	1008
6	rs7773231	A	T	0.124008	1008
6	rs9471939	A	T	0.0228175	1008
6	rs2395938	C	A	0.124008	1008
6	rs6907869	G	T	0.124008	1008
6	rs2395939	G	A	0.0228175	1008
6	rs2894484	A	G	0.0218254	1008
6	rs113210422	C	T	0.10119	1008
6	rs11759058	C	G	0.0218254	1008
6	rs113105795	G	A	0.10119	1008
6	rs9462844	T	G	0.0228175	1008
6	rs9471941	A	G	0.0218254	1008
6	rs113588316	C	T	0.10119	1008
6	rs112414831	G	A	0.10119	1008
6	rs1819323	T	C	0.0228175	1008
6	rs1819324	G	C	0.0228175	1008
6	rs1819325	C	A	0.124008	1008
6	rs74944383	C	T	0.144841	1008
6	rs2395940	C	G	0.124008	1008
6	rs56158882	T	G	0.0228175	1008
6	rs57514728	C	T	0.0228175	1008
6	rs9462845	A	G	0.0228175	1008
6	rs9471942	C	T	0.0228175	1008
6	rs9462846	A	C	0.0228175	1008
6	rs4714633	A	T	0.604167	1008
6	rs1854215	C	G	0.0228175	1008
6	rs4530854	A	G	0.125	1008
6	rs12194860	C	T	0.0228175	1008
6	rs2092555	C	G	0.0228175	1008
6	rs2092554	G	A	0.151786	1008
6	rs12697948	A	C	0.0208333	1008
6	rs6458311	A	G	0.154762	1008
6	rs9471947	G	A	0.0228175	1008
6	rs113344804	A	G	0.12996	1008
6	rs2395941	G	A	0.0228175	1008
6	rs10807284	C	A	0.151786	1008
6	rs186476225	C	T	0.0267857	1008
6	rs111909930	G	A	0.128968	1008
6	rs9471950	G	A	0.0228175	1008
6	rs9471951	A	G	0.0228175	1008
6	rs7748409	G	A	0.128968	1008
6	rs149363421	C	T	0.0277778	1008
6	rs141247252	C	T	0.0426587	1008
6	rs112946094	A	T	0.128968	1008
6	rs7754294	G	C	0.152778	1008
6	rs13203402	G	A	0.0218254	1008
6	rs111863719	G	A	0.12996	1008
6	rs7740252	T	C	0.152778	1008
6	rs7758576	G	A	0.151786	1008
6	rs7758629	C	A	0.151786	1008
6	rs7758982	C	T	0.12996	1008
6	rs7759112	C	T	0.150794	1008
6	rs9462850	C	T	0.151786	1008
6	rs7765132	G	A	0.151786	1008
6	rs9394931	C	T	0.439484	1008
6	rs7740879	A	G	0.151786	1008
6	rs7741547	A	G	0.151786	1008
6	rs7741552	A	G	0.151786	1008
6	rs111908111	T	C	0.12996	1008
6	rs12206198	G	A	0.0218254	1008
6	rs34455103	C	G	0.151786	1008
6	rs77580561	G	A	0.12996	1008
6	rs10223860	T	G	0.151786	1008
6	rs9296401	T	C	0.171627	1008
6	rs74534495	A	G	0.12996	1008
6	rs9296402	G	A	0.151786	1008
6	rs7757363	C	T	0.137897	1008
6	rs112504542	C	T	0.115079	1008
6	rs16896153	G	C	0.115079	1008
6	rs9381225	G	A	0.440476	1008
6	rs6938994	C	T	0.136905	1008
6	rs6939207	A	G	0.136905	1008
6	rs34498470	C	T	0.0218254	1008
6	rs36081588	T	C	0.136905	1008
6	rs117343140	C	T	0.0277778	1008
6	rs9471954	C	A	0.0218254	1008
6	rs113773194	A	G	0.115079	1008
6	rs1989322	A	G	0.136905	1008
6	rs7746372	G	A	0.115079	1008
6	rs7750915	C	T	0.0218254	1008
6	rs147866944	C	T	0.0238095	1008
6	rs9471958	C	T	0.0218254	1008
6	rs2235831	G	C	0.137897	1008
6	rs6937172	A	T	0.0218254	1008
6	rs9471959	A	G	0.137897	1008
6	rs9471960	A	C	0.0218254	1008
6	rs12527100	A	G	0.116071	1008
6	rs9471961	A	G	0.137897	1008
6	rs9471964	C	A	0.137897	1008
6	rs138504720	C	T	0.0277778	1008
6	rs34433785	A	C	0.0228175	1008
6	rs112617258	G	T	0.125992	1008
6	rs7761136	G	A	0.425595	1008
6	rs76464980	T	C	0.126984	1008
6	rs11758978	A	G	0.0238095	1008
6	rs9462851	A	G	0.0238095	1008
6	rs9471966	G	A	0.0238095	1008
6	rs2235835	A	G	0.126984	1008
6	rs2235834	C	G	0.126984	1008
6	rs6936722	C	T	0.0238095	1008
6	rs10948053	G	A	0.0238095	1008
6	rs6901007	G	T	0.407738	1008
6	rs12214167	A	G	0.188492	1008
6	rs2234185	T	C	0.399802	1008
6	rs2234186	G	A	0.0277778	1008
6	rs4711731	C	T	0.209325	1008
6	rs12529169	T	G	0.138889	1008
6	rs80353219	C	T	0.0406746	1008
6	rs73430785	G	A	0.0396825	1008
6	rs61232874	A	T	0.0386905	1008
6	rs111816896	G	A	0.134921	1008
6	rs12524503	A	T	0.186508	1008
6	rs117376821	A	T	0.0138889	1008
6	rs3793024	G	A	0.133929	1008
6	rs3805950	C	T	0.0376984	1008
6	rs4714634	G	A	0.103175	1008
6	rs3763236	T	C	0.266865	1008
6	rs1053538	C	G	0.266865	1008
6	rs1053539	T	G	0.266865	1008
6	rs117529509	C	T	0.0277778	1008
6	rs12525392	G	T	0.162698	1008
6	rs6458312	G	T	0.303571	1008
6	rs12525851	G	A	0.135913	1008
6	rs9471968	A	G	0.304563	1008
6	rs116255295	G	A	0.014881	1008
6	rs9471969	G	T	0.014881	1008
6	rs16896177	T	C	0.0257937	1008
6	rs7740433	A	G	0.014881	1008
6	rs113463347	C	T	0.164683	1008
6	rs112786661	G	A	0.164683	1008
6	rs45455792	C	T	0.12996	1008
6	rs112836440	A	T	0.137897	1008
6	rs57658591	T	C	0.0287698	1008
6	rs56106855	G	C	0.154762	1008
6	rs9462853	T	C	0.0436508	1008
6	rs147374267	A	G	0.0287698	1008
6	rs6927188	A	G	0.0138889	1008
6	rs115870450	G	A	0.137897	1008
6	rs67059212	T	G	0.0436508	1008
6	rs112572595	T	C	0.0436508	1008
6	rs9471970	G	A	0.0436508	1008
6	rs7744454	C	G	0.014881	1008
6	rs12205778	G	A	0.126984	1008
6	rs9471972	G	A	0.169643	1008
6	rs191150155	G	A	0.0228175	1008
6	rs142793391	A	G	0.139881	1008
6	rs7770760	T	C	0.171627	1008
6	rs6941212	T	C	0.10119	1008
6	rs114527192	G	T	0.0406746	1008
6	rs4714638	A	G	0.169643	1008
6	rs74640327	T	A	0.132937	1008
6	rs370142759	G	A	0.0119048	1008
6	rs113095568	G	A	0.137897	1008
6	rs113067335	G	A	0.137897	1008
6	rs9471974	T	A	0.10119	1008
6	rs9471975	T	C	0.30754	1008
6	rs141757570	G	T	0.0277778	1008
6	rs116382228	G	T	0.0277778	1008
6	rs2104616	T	C	0.170635	1008
6	rs141663719	T	C	0.0188492	1008
6	rs9471976	G	T	0.169643	1008
6	rs4469287	G	T	0.169643	1008
6	rs28868299	T	G	0.169643	1008
6	rs113203127	C	G	0.137897	1008
6	rs58497441	A	G	0.169643	1008
6	rs6458313	A	G	0.169643	1008
6	rs73432512	C	T	0.0684524	1008
6	rs6458314	C	A	0.30754	1008
6	rs6458315	A	G	0.169643	1008
6	rs57295928	A	C	0.0406746	1008
6	rs113443082	G	A	0.0406746	1008
6	rs12524845	T	C	0.169643	1008
6	rs112122607	C	T	0.171627	1008
6	rs73432523	T	C	0.0406746	1008
6	rs13215983	C	T	0.169643	1008
6	rs13216214	G	A	0.170635	1008
6	rs4714640	G	T	0.169643	1008
6	rs113952452	C	T	0.137897	1008
6	rs6940814	A	G	0.30754	1008
6	rs6940837	A	G	0.169643	1008
6	rs145336440	C	T	0.0277778	1008
6	rs9296403	C	T	0.10119	1008
6	rs9296404	T	C	0.169643	1008
6	rs12660082	C	G	0.146825	1008
6	rs9462855	G	C	0.169643	1008
6	rs9462856	T	C	0.169643	1008
6	rs112538187	C	G	0.0406746	1008
6	rs11752813	C	G	0.10119	1008
6	rs10948059	C	T	0.128968	1008
6	rs2296805	T	G	0.30754	1008
6	rs7759302	G	T	0.0406746	1008
6	rs9471978	T	C	0.169643	1008
6	rs7760250	G	A	0.168651	1008
6	rs116866078	C	T	0.0406746	1008
6	rs3800292	A	G	0.0406746	1008
6	rs4987173	G	A	0.10119	1008
6	rs2296804	C	G	0.30754	1008
6	rs736158	G	A	0.137897	1008
6	rs1129187	G	T	0.10119	1008
6	rs1129186	C	T	0.168651	1008
6	rs2274517	C	T	0.169643	1008
6	rs141238034	C	T	0.0277778	1008
6	rs35830695	G	A	0.0406746	1008
6	rs2274515	C	T	0.137897	1008
6	rs2274514	C	T	0.169643	1008
6	rs3818554	C	T	0.169643	1008
6	rs4714644	T	C	0.169643	1008
6	rs117798645	C	T	0.0277778	1008
6	rs151180031	G	A	0.0277778	1008
6	rs9471982	G	A	0.169643	1008
6	rs73432562	G	A	0.0406746	1008
6	rs3805953	C	T	0.169643	1008
6	rs3805952	C	T	0.10119	1008
6	rs3805951	C	A	0.10119	1008
6	rs3763238	A	G	0.0674603	1008
6	rs3293	G	T	0.169643	1008
6	rs1023002	C	T	0.137897	1008
6	rs6903229	C	T	0.0684524	1008
6	rs16896188	T	C	0.139881	1008
6	rs73733774	T	C	0.0406746	1008
6	rs10948061	G	A	0.0972222	1008
6	rs151335772	C	T	0.0277778	1008
6	rs9471983	G	A	0.0972222	1008
6	rs75790236	G	A	0.0406746	1008
6	rs2395943	A	G	0.309524	1008
6	rs9296406	T	C	0.169643	1008
6	rs145055668	C	A	0.0277778	1008
6	rs4711732	G	A	0.139881	1008
6	rs9471985	T	C	0.169643	1008
6	rs9369397	C	T	0.401786	1008
6	rs9296407	G	A	0.169643	1008
6	rs9986447	A	G	0.10119	1008
6	rs2274518	G	A	0.0406746	1008
6	rs9462857	T	C	0.10119	1008
6	rs113493169	T	C	0.0406746	1008
6	rs9471986	A	G	0.170635	1008
6	rs9471987	A	G	0.170635	1008
6	rs9471988	T	C	0.169643	1008
6	rs6907751	C	T	0.128968	1008
6	rs12524654	A	G	0.139881	1008
6	rs111762254	C	T	0.0406746	1008
6	rs76043831	C	G	0.139881	1008
6	rs9462858	C	A	0.100198	1008
6	rs9462859	G	A	0.100198	1008
6	rs9462860	G	C	0.168651	1008
6	rs41274896	A	G	0.140873	1008
6	rs74640815	C	T	0.0406746	1008
6	rs6925810	C	T	0.0396825	1008
6	rs6916678	T	C	0.0376984	1008
6	rs78672725	A	G	0.0277778	1008
6	rs6901113	G	A	0.152778	1008
6	rs6901287	G	A	0.178571	1008
6	rs6901289	G	A	0.0376984	1008
6	rs6923807	T	C	0.21627	1008
6	rs6906393	C	G	0.177579	1008
6	rs73434518	G	T	0.0357143	1008
6	rs3805949	G	A	0.0357143	1008
6	rs3805948	C	T	0.0357143	1008
6	rs6941129	C	T	0.0357143	1008
6	rs1969759	C	T	0.189484	1008
6	rs150318932	G	A	0.0267857	1008
6	rs3805946	T	C	0.131944	1008
6	rs3828758	A	G	0.215278	1008
6	rs4714646	C	T	0.152778	1008
6	rs139678883	C	G	0.0267857	1008
6	rs61459816	G	A	0.0357143	1008
6	rs116911410	G	A	0.0267857	1008
6	rs147864834	C	G	0.00992063	1008
6	rs117253580	G	A	0.0208333	1008
6	rs73434535	C	A	0.0357143	1008
6	rs2236355	G	A	0.152778	1008
6	rs114754270	A	G	0.0267857	1008
6	rs6940142	T	G	0.215278	1008
6	rs6901782	T	C	0.214286	1008
6	rs57933466	A	G	0.21131	1008
6	rs112446807	C	T	0.151786	1008
6	rs183068895	C	G	0.0327381	1008
6	rs12333001	C	T	0.151786	1008
6	rs61570925	T	C	0.21131	1008
6	rs56831345	C	T	0.151786	1008
6	rs74323814	C	T	0.0347222	1008
6	rs111306963	G	C	0.152778	1008
6	rs77869593	C	T	0.0347222	1008
6	rs144206883	A	G	0.0347222	1008
6	rs4711733	C	T	0.152778	1008
6	rs146730464	C	T	0.0248016	1008
6	rs371817121	G	A	0.0138889	1008
6	rs149044009	C	T	0.0248016	1008
6	rs73434550	C	T	0.0595238	1008
6	rs73434556	G	A	0.152778	1008
6	rs143336223	G	A	0.0248016	1008
6	rs7774348	C	T	0.152778	1008
6	rs7774626	G	T	0.212302	1008
6	rs9471990	A	G	0.212302	1008
6	rs9462862	A	G	0.212302	1008
6	rs9462863	G	C	0.152778	1008
6	rs59541897	T	C	0.212302	1008
6	rs4714651	T	C	0.212302	1008
6	rs4714652	T	C	0.152778	1008
6	rs139290304	G	A	0.0248016	1008
6	rs4714653	G	C	0.212302	1008
6	rs4714654	T	C	0.212302	1008
6	rs9471991	C	T	0.151786	1008
6	rs875775	T	C	0.212302	1008
6	rs41274898	A	G	0.0595238	1008
6	rs9471992	C	T	0.152778	1008
6	rs9462864	T	C	0.186508	1008
6	rs6458318	T	G	0.212302	1008
6	rs6458319	T	C	0.152778	1008
6	rs41274900	A	C	0.152778	1008
6	rs2236356	G	A	0.212302	1008
6	rs41274902	C	T	0.0248016	1008
6	rs60622781	C	T	0.177579	1008
6	rs117965109	C	T	0.00992063	1008
6	rs35628750	C	G	0.0248016	1008
6	rs2236357	C	A	0.152778	1008
6	rs3793023	A	C	0.0347222	1008
6	rs2295982	C	T	0.115079	1008
6	rs6926418	T	C	0.212302	1008
6	rs6904371	C	T	0.1875	1008
6	rs55699400	T	C	0.212302	1008
6	rs6911130	A	G	0.212302	1008
6	rs3823423	G	A	0.1875	1008
6	rs8540	C	T	0.0347222	1008
6	rs9296409	T	C	0.998016	1008
6	rs10080728	T	C	0.212302	1008
6	rs114746982	C	T	0.0248016	1008
6	rs942044	C	T	0.212302	1008
6	rs3749904	T	C	0.212302	1008
6	rs3749903	C	G	0.212302	1008
6	rs6921535	G	T	0.212302	1008
6	rs1138141	A	G	0.212302	1008
6	rs4714655	T	C	0.21627	1008
6	rs4714656	T	G	0.212302	1008
6	rs34809717	G	A	0.1875	1008
6	rs34961677	A	G	0.212302	1008
6	rs149746919	A	C	0.0248016	1008
6	rs145562113	C	T	0.0128968	1008
6	rs148886793	G	A	0.0248016	1008
6	rs9471995	C	G	0.212302	1008
6	rs140925839	C	T	0.0248016	1008
6	rs142214331	G	A	0.0704365	1008
6	rs7762731	A	G	0.214286	1008
6	rs9471997	C	T	0.214286	1008
6	rs6920475	G	C	0.215278	1008
6	rs75593880	G	T	0.0248016	1008
6	rs116910528	G	A	0.00992063	1008
6	rs139249497	G	A	0.0337302	1008
6	rs149569345	G	C	0.0248016	1008
6	rs148472550	G	A	0.0238095	1008
6	rs3805945	T	C	0.159722	1008
6	rs76968006	C	T	0.00793651	1008
6	rs2273917	C	T	0.220238	1008
6	rs11961678	A	G	0.157738	1008
6	rs7744819	C	T	0.22123	1008
6	rs7745432	G	C	0.220238	1008
6	rs182296764	T	A	0.0218254	1008
6	rs4711735	C	T	0.220238	1008
6	rs10428718	T	C	0.0367063	1008
6	rs4711736	T	C	0.15873	1008
6	rs2273918	T	C	0.184524	1008
6	rs61732148	G	A	0.0248016	1008
6	rs111320577	G	A	0.0228175	1008
6	rs73733790	C	A	0.0267857	1008
6	rs140272543	A	G	0.0287698	1008
6	rs1079325	G	A	0.157738	1008
6	rs182237913	A	G	0.0168651	1008
6	rs41274916	C	T	0.205357	1008
6	rs78675648	A	C	0.0198413	1008
6	rs4711738	G	A	0.205357	1008
6	rs55890439	G	A	0.0386905	1008
6	rs3737186	G	A	0.165675	1008
6	rs377101095	T	C	0.014881	1008
6	rs80311039	C	G	0.0168651	1008
6	rs58470539	C	T	0.18254	1008
6	rs150059188	A	G	0.0198413	1008
6	rs11962268	C	T	0.205357	1008
6	rs11967184	A	G	0.205357	1008
6	rs111613875	G	A	0.166667	1008
6	rs9471998	C	T	0.205357	1008
6	rs9471999	T	C	0.205357	1008
6	rs9472000	C	T	0.205357	1008
6	rs9472001	T	G	0.225198	1008
6	rs3793021	G	A	0.0198413	1008
6	rs2050367	A	G	0.204365	1008
6	rs77308303	C	G	0.0198413	1008
6	rs11558979	G	A	0.0198413	1008
6	rs4714658	G	A	0.164683	1008
6	rs139737031	C	T	0.0327381	1008
6	rs4711739	T	C	0.224206	1008
6	rs145708647	C	T	0.0198413	1008
6	rs6918545	T	A	0.224206	1008
6	rs73436420	C	T	0.0396825	1008
6	rs77847937	C	T	0.0198413	1008
6	rs57701001	G	A	0.164683	1008
6	rs1214705	A	G	0.980159	1008
6	rs6912491	C	T	0.224206	1008
6	rs112186598	C	T	0.0386905	1008
6	rs116119611	G	A	0.0198413	1008
6	rs116367245	C	A	0.0198413	1008
6	rs4714660	C	T	0.164683	1008
6	rs4714661	C	T	0.224206	1008
6	rs138460435	C	G	0.0138889	1008
6	rs55918002	C	T	0.204365	1008
6	rs113170552	C	G	0.224206	1008
6	rs4714662	T	C	0.224206	1008
6	rs62417469	G	A	0.00198413	1008
6	rs4711740	G	A	0.164683	1008
6	rs73436425	T	C	0.225198	1008
6	rs117987007	A	G	0.0198413	1008
6	rs11757495	T	C	0.318452	1008
6	rs7772393	C	T	0.224206	1008
6	rs73733795	T	G	0.0396825	1008
6	rs9462866	A	G	0.22619	1008
6	rs75664886	G	A	0.0198413	1008
6	rs61733494	T	C	0.0198413	1008
6	rs9472003	A	G	0.164683	1008
6	rs13199873	A	C	0.332341	1008
6	rs41274920	A	T	0.0396825	1008
6	rs149411734	C	T	0.0198413	1008
6	rs114194678	T	C	0.0198413	1008
6	rs73436429	A	G	0.0396825	1008
6	rs3729616	G	A	0.164683	1008
6	rs3805944	G	T	0.0396825	1008
6	rs73436430	C	G	0.0446429	1008
6	rs3828757	C	T	0.0386905	1008
6	rs147281154	G	C	0.0198413	1008
6	rs370831685	T	C	0.0188492	1008
6	rs59329059	C	T	0.0396825	1008
6	rs146463117	C	T	0.0198413	1008
6	rs2007950	A	G	0.334325	1008
6	rs140927825	G	T	0.0198413	1008
6	rs76261685	G	A	0.0198413	1008
6	rs116111331	G	A	0.0198413	1008
6	rs116363087	G	A	0.0198413	1008
6	rs3729617	G	A	0.310516	1008
6	rs79671886	A	G	0.0198413	1008
6	rs6904780	A	G	0.310516	1008
6	rs3793018	A	G	0.126984	1008
6	rs114133205	A	G	0.0198413	1008
6	rs111434496	A	G	0.16369	1008
6	rs146004334	T	C	0.0198413	1008
6	rs16896258	C	T	0.110119	1008
6	rs148434428	A	G	0.0198413	1008
6	rs3805942	T	C	0.334325	1008
6	rs75003038	C	T	0.0198413	1008
6	rs116450546	A	T	0.0198413	1008
6	rs3805941	A	G	0.334325	1008
6	rs3805939	C	G	0.484127	1008
6	rs12196299	C	T	0.149802	1008
6	rs76835622	T	C	0.0198413	1008
6	rs144918578	C	G	0.014881	1008
6	rs4714664	A	C	0.303571	1008
6	rs3805938	G	C	0.161706	1008
6	rs3805937	G	A	0.0734127	1008
6	rs6458323	T	C	0.484127	1008
6	rs3793017	A	G	0.161706	1008
6	rs13437190	C	T	0.302579	1008
6	rs9472006	G	A	0.302579	1008
6	rs1034246	G	T	0.12004	1008
6	rs151036934	G	A	0.137897	1008
6	rs9462867	T	C	0.484127	1008
6	rs9472007	A	G	0.322421	1008
6	rs16896279	C	T	0.300595	1008
6	rs9472008	G	A	0.302579	1008
6	rs142757127	A	C	0.0228175	1008
6	rs3805936	C	T	0.302579	1008
6	rs3805935	T	G	0.302579	1008
6	rs6924235	A	G	0.302579	1008
6	rs139568568	G	A	0.0228175	1008
6	rs76768632	G	A	0.0426587	1008
6	rs117144749	C	T	0.0198413	1008
6	rs79643612	T	C	0.0198413	1008
6	rs76004968	A	G	0.0337302	1008
6	rs79230189	C	T	0.100198	1008
6	rs113156637	C	T	0.0406746	1008
6	rs16896285	A	G	0.0248016	1008
6	rs76250624	C	T	0.015873	1008
6	rs60359686	C	T	0.300595	1008
6	rs61169091	G	A	0.34127	1008
6	rs17516786	T	C	0.34127	1008
6	rs4714665	A	G	0.485119	1008
6	rs4714666	A	G	0.340278	1008
6	rs73436448	T	C	0.0396825	1008
6	rs7776045	C	T	0.485119	1008
6	rs73436449	G	C	0.340278	1008
6	rs79421972	T	C	0.300595	1008
6	rs3793016	C	T	0.139881	1008
6	rs1105024	A	G	0.343254	1008
6	rs35199842	A	G	0.343254	1008
6	rs3805934	C	T	0.303571	1008
6	rs199755737	T	C	0.014881	1008
6	rs9472010	G	A	0.411706	1008
6	rs2395960	C	T	0.303571	1008
6	rs62417478	G	A	0.00496032	1008
6	rs7774715	G	A	0.303571	1008
6	rs76175433	A	G	0.0396825	1008
6	rs7774481	A	G	0.303571	1008
6	rs118093665	C	T	0.139881	1008
6	rs116869257	A	G	0.014881	1008
6	rs4714667	A	G	0.303571	1008
6	rs79199084	G	A	0.0436508	1008
6	rs3828756	A	G	0.299603	1008
6	rs3805931	C	T	0.0674603	1008
6	rs113988038	T	A	0.302579	1008
6	rs60760361	C	T	0.0406746	1008
6	rs59460087	G	A	0.302579	1008
6	rs60610762	G	A	0.302579	1008
6	rs61616727	C	T	0.302579	1008
6	rs12663852	A	C	0.302579	1008
6	rs61122023	G	A	0.302579	1008
6	rs12662888	T	C	0.302579	1008
6	rs7755859	G	A	0.302579	1008
6	rs6926032	G	A	0.361111	1008
6	rs6930764	G	A	0.361111	1008
6	rs1537638	T	C	0.0585317	1008
6	rs1970186	T	C	0.364087	1008
6	rs3793013	G	T	0.0138889	1008
6	rs45604140	C	G	0.0436508	1008
6	rs78422682	T	G	0.0109127	1008
6	rs12524680	A	G	0.00892857	1008
6	rs4714668	C	G	0.431548	1008
6	rs6941837	T	C	0.434524	1008
6	rs72867545	A	G	0.00595238	1008
6	rs9381234	A	G	0.414683	1008
6	rs9369401	T	C	0.420635	1008
6	rs11754211	C	T	0.00396825	1008
6	rs6916141	T	C	0.337302	1008
6	rs6941411	G	T	0.337302	1008
6	rs9472016	A	T	0.0992063	1008
6	rs6905948	G	A	0.0972222	1008
6	rs6933124	T	G	0.337302	1008
6	rs3737185	T	C	0.436508	1008
6	rs7759437	C	T	0.0972222	1008
6	rs72664263	A	G	0.332341	1008
6	rs12204526	G	A	0.014881	1008
6	rs3828755	A	G	0.440476	1008
6	rs6458325	C	A	0.103175	1008
6	rs6458326	C	T	0.0972222	1008
6	rs6915327	A	T	0.434524	1008
6	rs112772751	C	T	0.014881	1008
6	rs3793009	G	A	0.43254	1008
6	rs3793008	C	T	0.077381	1008
6	rs143115481	A	T	0.0347222	1008
6	rs78797716	C	A	0.00595238	1008
6	rs76695876	C	G	0.00595238	1008
6	rs3805930	C	G	0.14881	1008
6	rs3805929	G	A	0.33631	1008
6	rs144584188	G	A	0.00595238	1008
6	rs57870978	C	T	0.345238	1008
6	rs2095401	C	T	0.352183	1008
6	rs11970376	G	A	0.00595238	1008
6	rs11961039	C	T	0.00595238	1008
6	rs73736716	C	T	0.00595238	1008
6	rs185972794	T	A	0.0188492	1008
6	rs148118913	C	T	0.0138889	1008
6	rs61021888	A	G	0.352183	1008
6	rs1051709	T	C	0.353175	1008
6	rs6458327	C	G	0.353175	1008
6	rs7756307	A	G	0.353175	1008
6	rs7760834	G	A	0.353175	1008
6	rs72664264	G	T	0.353175	1008
6	rs72664265	A	G	0.353175	1008
6	rs4714670	C	T	0.347222	1008
6	rs4714671	A	G	0.353175	1008
6	rs12662201	G	A	0.367063	1008
6	rs113108198	G	T	0.345238	1008
6	rs11967948	T	C	0.34623	1008
6	rs11967116	A	G	0.34623	1008
6	rs72664266	C	T	0.340278	1008
6	rs6923262	A	G	0.34623	1008
6	rs55976342	T	C	0.00595238	1008
6	rs60733214	G	A	0.00595238	1008
6	rs113398016	G	A	0.340278	1008
6	rs10948066	G	T	0.348214	1008
6	rs6902679	T	A	0.345238	1008
6	rs4711741	G	A	0.35119	1008
6	rs112542835	A	G	0.344246	1008
6	rs6914964	A	G	0.00595238	1008
6	rs55848540	C	T	0.00595238	1008
6	rs3734681	C	T	0.344246	1008
6	rs9395	G	C	0.344246	1008
6	rs75541429	G	A	0.00595238	1008
6	rs16868993	G	C	0.350198	1008
6	rs16896322	A	G	0.00595238	1008
6	rs79492059	A	T	0.00595238	1008
6	rs6924555	T	C	0.350198	1008
6	rs113955756	C	T	0.00595238	1008
6	rs534369648	C	A	0.0138889	1008
6	rs6902806	C	T	0.00595238	1008
6	rs9472022	A	G	0.375	1008
6	rs41274930	C	T	0.37004	1008
6	rs45553043	G	A	0.00496032	1008
6	rs72664267	A	G	0.262897	1008
6	rs6906524	G	A	0.00496032	1008
6	rs139267703	C	T	0.00496032	1008
6	rs112177478	C	T	0.00496032	1008
6	rs17209365	A	G	0.00496032	1008
6	rs76771260	T	G	0.152778	1008
6	rs12193690	G	A	0.0208333	1008
6	rs111931528	C	G	0.00396825	1008
6	rs74839491	T	G	0.00396825	1008
6	rs113113059	T	C	0.384921	1008
6	rs117989753	A	G	0.0228175	1008
6	rs72664268	A	G	0.360119	1008
6	rs77818628	G	A	0.00396825	1008
6	rs113623387	A	G	0.0248016	1008
6	rs73736725	G	A	0.00396825	1008
6	rs185188911	C	T	0.0138889	1008
6	rs2841639	C	T	0.355159	1008
6	rs9462875	A	G	0.0198413	1008
6	rs9462876	A	G	0.0198413	1008
6	rs17209372	A	G	0.00496032	1008
6	rs73436482	G	A	0.015873	1008
6	rs12204368	C	G	0.015873	1008
6	rs12209579	C	G	0.015873	1008
6	rs72867559	G	A	0.00396825	1008
6	rs76039826	C	T	0.184524	1008
6	rs2273709	A	C	0.422619	1008
6	rs9357409	G	T	0.015873	1008
6	rs6938026	A	G	0.421627	1008
6	rs6901391	C	T	0.396825	1008
6	rs6917902	C	T	0.0178571	1008
6	rs6918623	A	G	0.0178571	1008
6	rs112422722	G	A	0.00595238	1008
6	rs6458328	T	G	0.0138889	1008
6	rs115842765	G	T	0.0138889	1008
6	rs114326925	A	G	0.0138889	1008
6	rs117792068	G	A	0.0128968	1008
6	rs112617927	C	T	0.387897	1008
6	rs78875355	C	T	0.0138889	1008
6	rs10948067	A	G	0.460317	1008
6	rs143379915	A	T	0.0109127	1008
6	rs2651198	C	T	0.451389	1008
6	rs2841664	C	T	0.452381	1008
6	rs2756181	G	A	0.463294	1008
6	rs2145884	A	G	0.463294	1008
6	rs2841662	G	C	0.453373	1008
6	rs76309769	C	T	0.0208333	1008
6	rs34996247	C	T	0.0605159	1008
6	rs2651200	C	T	0.462302	1008
6	rs72867571	G	A	0.015873	1008
6	rs2104142	G	A	0.468254	1008
6	rs9462880	C	T	0.468254	1008
6	rs12663537	A	G	0.428571	1008
6	rs60404593	C	A	0.031746	1008
6	rs72867578	T	C	0.014881	1008
6	rs62415363	C	T	0.374008	1008
6	rs2651205	G	A	0.0357143	1008
6	rs2651206	C	T	0.435516	1008
6	rs76724330	G	A	0.0198413	1008
6	rs58964281	G	A	0.380952	1008
6	rs2841637	G	A	0.047619	1008
6	rs4623236	T	A	0.381944	1008
6	rs12204335	T	C	0.381944	1008
6	rs6930460	G	A	0.387897	1008
6	rs2651183	G	A	0.046627	1008
6	rs2651182	A	G	0.441468	1008
6	rs12664472	T	C	0.358135	1008
6	rs12204749	G	T	0.358135	1008
6	rs9462881	T	C	0.41369	1008
6	rs142073380	G	C	0.0257937	1008
6	rs62415365	T	G	0.364087	1008
6	rs7764257	A	G	0.364087	1008
6	rs7750845	T	C	0.368056	1008
6	rs7769182	G	C	0.365079	1008
6	rs2841657	G	C	0.0456349	1008
6	rs7769094	A	G	0.362103	1008
6	rs7769668	G	A	0.360119	1008
6	rs7752120	T	C	0.360119	1008
6	rs12202445	G	C	0.362103	1008
6	rs116976817	C	G	0.0436508	1008
6	rs12202526	C	T	0.359127	1008
6	rs78816834	C	T	0.0714286	1008
6	rs751775	A	G	0.359127	1008
6	rs28679656	A	G	0.364087	1008
6	rs140185809	G	A	0.014881	1008
6	rs117460531	C	T	0.0138889	1008
6	rs3800294	G	C	0.363095	1008
6	rs10948069	T	C	0.363095	1008
6	rs10807288	G	C	0.359127	1008
6	rs2841666	A	G	0.56746	1008
6	rs12200091	A	C	0.359127	1008
6	rs754421	A	C	0.363095	1008
6	rs2756184	G	T	0.565476	1008
6	rs12663994	G	A	0.359127	1008
6	rs1995300	G	C	0.363095	1008
6	rs1570222	G	A	0.196429	1008
6	rs117084418	C	A	0.0714286	1008
6	rs2651186	A	G	0.566468	1008
6	rs2651187	C	T	0.196429	1008
6	rs2756185	G	A	0.196429	1008
6	rs2841655	T	C	0.565476	1008
6	rs2756186	C	T	0.198413	1008
6	rs732692	G	A	0.177579	1008
6	rs2756187	C	T	0.135913	1008
6	rs937590	T	C	0.565476	1008
6	rs937591	T	C	0.565476	1008
6	rs79433922	G	T	0.0138889	1008
6	rs1998297	A	G	0.565476	1008
6	rs72869204	C	T	0.014881	1008
6	rs7756656	C	G	0.559524	1008
6	rs58537733	C	T	0.558532	1008
6	rs4714674	G	A	0.560516	1008
6	rs73438325	C	G	0.00496032	1008
6	rs2651189	C	A	0.480159	1008
6	rs2651190	A	G	0.481151	1008
6	rs2651191	C	G	0.480159	1008
6	rs2756172	G	A	0.138889	1008
6	rs2841660	T	C	0.480159	1008
6	rs2841659	T	C	0.480159	1008
6	rs2651192	G	A	0.480159	1008
6	rs2756173	T	C	0.480159	1008
6	rs2651193	C	G	0.480159	1008
6	rs2651194	G	A	0.477183	1008
6	rs2841658	C	T	0.47619	1008
6	rs7760749	G	C	0.27381	1008
6	rs6458329	G	A	0.27381	1008
6	rs6929983	C	T	0.27381	1008
6	rs6936397	G	C	0.282738	1008
6	rs3800295	G	C	0.106151	1008
6	rs45515398	C	T	0.112103	1008
6	rs3800297	A	G	0.384921	1008
6	rs3800298	T	C	0.384921	1008
6	rs6458330	G	C	0.376984	1008
6	rs7743125	C	G	0.376984	1008
6	rs2756174	C	A	0.37996	1008
6	rs2651203	T	C	0.378968	1008
6	rs2756175	T	C	0.386905	1008
6	rs2756176	C	T	0.388889	1008
6	rs78315134	A	G	0.0257937	1008
6	rs2651204	T	C	0.330357	1008
6	rs12207935	C	T	0.166667	1008
6	rs6901866	T	C	0.375992	1008
6	rs16896398	A	T	0.369048	1008
6	rs1114357	C	T	0.316468	1008
6	rs11758940	T	A	0.0446429	1008
6	rs11758941	T	A	0.0446429	1008
6	rs75130282	C	T	0.127976	1008
6	rs70953673	T	C	0.046627	1008
6	rs146196183	C	T	0.031746	1008
6	rs3778491	G	A	0.0426587	1008
6	rs4149177	G	A	0.0446429	1008
6	rs1574430	A	C	0.625	1008
6	rs2841648	C	A	0.625	1008
6	rs2270860	C	T	0.369048	1008
6	rs4149178	A	G	0.0545635	1008
6	rs2242416	A	G	0.621032	1008
6	rs12193537	G	C	0.322421	1008
6	rs2254303	G	A	0.62996	1008
6	rs4398731	G	A	0.369048	1008
6	rs185825470	G	A	0.0406746	1008
6	rs189404807	G	A	0.0436508	1008
6	rs10948071	C	T	0.625	1008
6	rs9296413	C	T	0.625	1008
6	rs62415416	A	G	0.315476	1008
6	rs9472031	A	G	0.0525794	1008
6	rs6930689	T	C	0.392857	1008
6	rs9472032	C	A	0.0525794	1008
6	rs2279087	T	G	0.376984	1008
6	rs2469	C	T	0.617063	1008
6	rs76343162	C	T	0.0128968	1008
6	rs2279088	A	C	0.31746	1008
6	rs80186360	T	C	0.0555556	1008
6	rs2841642	G	T	0.624008	1008
6	rs74353128	C	T	0.0128968	1008
6	rs7692	C	A	0.369048	1008
6	rs3799947	T	C	0.0615079	1008
6	rs35650765	C	T	0.0128968	1008
6	rs3734684	C	T	0.0287698	1008
6	rs10948072	G	A	0.0446429	1008
6	rs1563788	C	T	0.37004	1008
6	rs2242153	T	A	0.31746	1008
6	rs58147230	G	A	0.0664683	1008
6	rs3816601	T	C	0.203373	1008
6	rs77590559	T	G	0.0218254	1008
6	rs3734683	A	G	0.0446429	1008
6	rs147728545	G	T	0.0178571	1008
6	rs118046524	C	T	0.127976	1008
6	rs9381237	T	C	0.624008	1008
6	rs191226687	C	A	0.0178571	1008
6	rs12190755	A	G	0.31746	1008
6	rs4714677	G	T	0.625	1008
6	rs9369407	A	T	0.625	1008
6	rs2125737	C	T	0.625	1008
6	rs2125738	A	G	0.625	1008
6	rs75041662	T	C	0.0277778	1008
6	rs2611336	C	A	0.625	1008
6	rs9394947	A	G	0.0654762	1008
6	rs78465211	G	A	0.127976	1008
6	rs117524960	G	A	0.0119048	1008
6	rs113177211	T	G	0.0982143	1008
6	rs9394948	A	C	0.625	1008
6	rs9394949	T	C	0.625	1008
6	rs80066320	G	A	0.128968	1008
6	rs139126139	G	A	0.0178571	1008
6	rs62402405	A	G	0.00793651	1008
6	rs145753244	G	C	0.030754	1008
6	rs74509444	C	T	0.0416667	1008
6	rs76908084	A	G	0.0208333	1008
6	rs79434077	C	A	0.0982143	1008
6	rs181381103	C	T	0.0456349	1008
6	rs4714678	A	G	0.625	1008
6	rs9472039	C	T	0.0515873	1008
6	rs7742789	C	T	0.37004	1008
6	rs141839508	C	G	0.0128968	1008
6	rs180728386	A	T	0.0178571	1008
6	rs9369409	C	G	0.624008	1008
6	rs11752783	G	A	0.0436508	1008
6	rs117993385	A	G	0.0128968	1008
6	rs12209798	A	G	0.0992063	1008
6	rs9472040	A	G	0.371032	1008
6	rs7763558	G	A	0.371032	1008
6	rs7763350	A	C	0.371032	1008
6	rs7764523	G	A	0.371032	1008
6	rs148291106	C	T	0.00595238	1008
6	rs9394951	C	T	0.623016	1008
6	rs75201726	A	G	0.0198413	1008
6	rs6919440	G	A	0.623016	1008
6	rs1214759	A	G	0.628968	1008
6	rs113789029	T	A	0.0972222	1008
6	rs1214761	A	G	0.628968	1008
6	rs6458334	G	A	0.319444	1008
6	rs7766972	G	A	0.319444	1008
6	rs7767006	G	A	0.319444	1008
6	rs2396004	A	G	0.623016	1008
6	rs1214763	T	C	0.956349	1008
6	rs116609048	G	C	0.015873	1008
6	rs181609652	G	A	0.015873	1008
6	rs1214766	A	G	0.940476	1008
6	rs6912283	G	A	0.62004	1008
6	rs7754297	A	G	0.934524	1008
6	rs12195350	A	G	0.314484	1008
6	rs831305	A	G	0.959325	1008
6	rs12212522	C	A	0.342262	1008
6	rs141454747	G	A	0.015873	1008
6	rs78617690	C	A	0.0218254	1008
6	rs865549	G	A	0.015873	1008
6	rs188863780	A	G	0.030754	1008
6	rs2396021	G	T	0.344246	1008
6	rs12660528	G	C	0.0724206	1008
6	rs4714679	G	T	0.58631	1008
6	rs4714680	G	T	0.587302	1008
6	rs831307	T	C	0.015873	1008
6	rs831308	A	G	0.959325	1008
6	rs76295717	A	G	0.0238095	1008
6	rs862741	A	G	0.015873	1008
6	rs831310	C	T	0.015873	1008
6	rs142738883	A	G	0.0376984	1008
6	rs117815519	G	A	0.0238095	1008
6	rs117941290	A	G	0.047619	1008
6	rs1214755	G	A	0.959325	1008
6	rs1214757	G	C	0.015873	1008
6	rs1214758	T	C	0.959325	1008
6	rs2487662	A	G	0.959325	1008
6	rs9357411	A	T	0.594246	1008
6	rs117636337	C	G	0.0605159	1008
6	rs2396023	G	A	0.592262	1008
6	rs831304	A	G	0.948413	1008
6	rs9369410	A	C	0.584325	1008
6	rs12195820	C	T	0.350198	1008
6	rs1772668	G	A	0.948413	1008
6	rs9381240	A	G	0.948413	1008
6	rs62402408	A	G	0.229167	1008
6	rs1599816	G	A	0.948413	1008
6	rs1772665	A	G	0.948413	1008
6	rs62402409	T	C	0.350198	1008
6	rs13218296	A	C	0.948413	1008
6	rs13191846	G	A	0.584325	1008
6	rs59155183	G	C	0.350198	1008
6	rs1539120	C	T	0.948413	1008
6	rs1772664	G	A	0.948413	1008
6	rs6907066	G	A	0.350198	1008
6	rs1674873	A	G	0.948413	1008
6	rs1772663	A	C	0.948413	1008
6	rs9472045	A	G	0.948413	1008
6	rs7750908	G	A	0.948413	1008
6	rs2396027	A	T	0.584325	1008
6	rs12209520	C	A	0.350198	1008
6	rs12211219	G	A	0.350198	1008
6	rs9349255	C	T	0.948413	1008
6	rs1214751	G	A	0.948413	1008
6	rs10948076	A	G	0.348214	1008
6	rs10948077	A	C	0.702381	1008
6	rs1214752	C	T	0.590278	1008
6	rs4714684	A	C	0.585317	1008
6	rs9472049	C	T	0.584325	1008
6	rs7454297	G	A	0.948413	1008
6	rs4355606	G	C	0.948413	1008
6	rs700008	A	G	0.948413	1008
6	rs9394952	G	A	0.585317	1008
6	rs831316	T	A	0.948413	1008
6	rs831315	C	T	0.948413	1008
6	rs12193524	C	T	0.349206	1008
6	rs831314	C	T	0.948413	1008
6	rs831313	A	G	0.948413	1008
6	rs9349256	G	A	0.58631	1008
6	rs831312	C	T	0.948413	1008
6	rs2277122	C	T	0.113095	1008
6	rs10948079	T	A	0.382937	1008
6	rs371785978	A	G	0.144841	1008
6	rs143389889	C	T	0.0208333	1008
6	rs147519424	C	T	0.22619	1008
6	rs2185631	A	G	0.527778	1008
6	rs67861980	C	T	0.0803571	1008
6	rs2794264	C	G	0.652778	1008
6	rs2487663	A	G	0.651786	1008
6	rs75976509	G	C	0.0188492	1008
6	rs2125739	T	C	0.0803571	1008
6	rs9381242	G	T	0.0744048	1008
6	rs1214747	G	C	0.652778	1008
6	rs9357412	G	C	0.0793651	1008
6	rs1214748	G	A	0.0803571	1008
6	rs1214749	G	A	0.0803571	1008
6	rs72857272	G	A	0.0744048	1008
6	rs72857275	C	T	0.0744048	1008
6	rs3734687	T	C	0.077381	1008
6	rs3734688	A	G	0.0734127	1008
6	rs12183668	A	G	0.077381	1008
6	rs76658461	G	A	0.0734127	1008
6	rs9296414	G	A	0.0962302	1008
6	rs1674850	C	A	0.077381	1008
6	rs6906077	A	G	0.0753968	1008
6	rs6910980	A	C	0.077381	1008
6	rs1622800	C	A	0.18254	1008
6	rs1674854	A	T	0.18254	1008
6	rs1674853	T	C	0.184524	1008
6	rs6904128	G	A	0.015873	1008
6	rs36106532	T	C	0.180556	1008
6	rs1674870	A	C	0.813492	1008
6	rs2611338	G	A	0.200397	1008
6	rs72857283	C	T	0.00992063	1008
6	rs74580573	T	C	0.0357143	1008
6	rs116157426	A	C	0.0525794	1008
6	rs74762819	C	T	0.0357143	1008
6	rs138559842	C	G	0.0357143	1008
6	rs144738035	C	T	0.0287698	1008
6	rs140295043	G	A	0.0287698	1008
6	rs1214769	C	A	0.672619	1008
6	rs16896543	C	T	0.0357143	1008
6	rs9472061	A	G	0.0406746	1008
6	rs73426714	T	C	0.0406746	1008
6	rs73426717	T	G	0.0406746	1008
6	rs9472064	C	T	0.608135	1008
6	rs79083448	C	T	0.0595238	1008
6	rs114932063	G	A	0.0357143	1008
6	rs1150798	G	A	0.69246	1008
6	rs114867212	C	A	0.0347222	1008
6	rs66726175	G	A	0.532738	1008
6	rs138807403	C	T	0.0347222	1008
6	rs73426724	C	T	0.0396825	1008
6	rs9462897	A	G	0.0347222	1008
6	rs113161348	A	G	0.0396825	1008
6	rs9472066	C	G	0.0347222	1008
6	rs144323918	C	T	0.0287698	1008
6	rs150059158	A	G	0.0218254	1008
6	rs77568053	A	T	0.0347222	1008
6	rs9472068	A	G	0.0396825	1008
6	rs73426727	A	C	0.0396825	1008
6	rs115985823	G	T	0.0347222	1008
6	rs76284477	C	G	0.0347222	1008
6	rs79769045	C	T	0.0396825	1008
6	rs77355607	C	T	0.0347222	1008
6	rs2277123	G	A	0.0396825	1008
6	rs3734689	T	C	0.0347222	1008
6	rs72857288	A	C	0.0109127	1008
6	rs2282412	A	G	0.259921	1008
6	rs6924483	T	C	0.0396825	1008
6	rs7746420	G	C	0.0406746	1008
6	rs7743244	T	G	0.0406746	1008
6	rs2231770	A	G	0.0406746	1008
6	rs12664665	T	C	0.0347222	1008
6	rs3757264	C	T	0.621032	1008
6	rs12661262	G	A	0.0357143	1008
6	rs2231766	C	T	0.0297619	1008
6	rs2231765	C	G	0.0297619	1008
6	rs2231759	G	A	0.0297619	1008
6	rs2227301	C	T	0.0208333	1008
6	rs73426739	G	A	0.0297619	1008
6	rs150149724	G	A	0.0198413	1008
6	rs80339878	G	T	0.0297619	1008
6	rs9472069	A	C	0.0297619	1008
6	rs79222964	A	G	0.0863095	1008
6	rs7755135	C	T	0.0347222	1008
6	rs11077	T	G	0.0555556	1008
6	rs2257082	G	A	0.62004	1008
6	rs75568525	C	T	0.0297619	1008
6	rs77655645	A	G	0.0297619	1008
6	rs1106841	A	C	0.0565476	1008
6	rs144114311	C	G	0.0208333	1008
6	rs1111785	G	A	0.0347222	1008
6	rs1960198	A	T	0.0347222	1008
6	rs115112548	A	G	0.0297619	1008
6	rs7769795	G	A	0.0347222	1008
6	rs59447550	T	C	0.0347222	1008
6	rs7767973	T	C	0.0347222	1008
6	rs117187824	G	C	0.0376984	1008
6	rs3204712	C	A	0.0297619	1008
6	rs59584556	C	T	0.0297619	1008
6	rs116550486	C	T	0.0297619	1008
6	rs184534573	C	T	0.0297619	1008
6	rs9462902	G	A	0.0297619	1008
6	rs117326207	T	G	0.0228175	1008
6	rs9472074	A	T	0.0347222	1008
6	rs6931025	T	C	0.0347222	1008
6	rs6930820	G	A	0.0297619	1008
6	rs7748977	T	C	0.0347222	1008
6	rs1564320	T	C	0.0347222	1008
6	rs6928412	T	C	0.0297619	1008
6	rs1096700	C	G	0.684524	1008
6	rs7752493	A	G	0.0297619	1008
6	rs7752811	A	G	0.0347222	1008
6	rs9472075	C	T	0.00297619	1008
6	rs7741841	C	T	0.0347222	1008
6	rs1096699	C	T	0.0208333	1008
6	rs3757266	T	C	0.0347222	1008
6	rs3757267	G	C	0.0297619	1008
6	rs73426785	G	C	0.0347222	1008
6	rs59931540	A	G	0.0347222	1008
6	rs12663525	C	A	0.0297619	1008
6	rs78170909	G	A	0.0297619	1008
6	rs6936953	T	C	0.0347222	1008
6	rs6914190	A	T	0.0297619	1008
6	rs4714687	C	T	0.540675	1008
6	rs189011061	T	C	0.0337302	1008
6	rs78035277	A	G	0.0297619	1008
6	rs35642078	T	C	0.62004	1008
6	rs2275118	T	C	0.164683	1008
6	rs6458342	G	A	0.0297619	1008
6	rs699937	G	A	0.0208333	1008
6	rs145065238	G	A	0.0297619	1008
6	rs9394958	C	T	0.256944	1008
6	rs139960749	T	C	0.0347222	1008
6	rs117112292	G	A	0.0496032	1008
6	rs6458343	G	A	0.0347222	1008
6	rs6936582	A	G	0.0347222	1008
6	rs9296416	T	C	0.0297619	1008
6	rs9472084	A	G	0.0347222	1008
6	rs112740328	C	T	0.00992063	1008
6	rs111903333	A	G	0.00198413	1008
6	rs77851898	G	T	0.0277778	1008
6	rs9333522	T	C	0.0347222	1008
6	rs6916539	C	A	0.0297619	1008
6	rs9333527	C	A	0.030754	1008
6	rs116720398	C	T	0.0297619	1008
6	rs9333535	G	A	0.311508	1008
6	rs9333536	C	A	0.164683	1008
6	rs9333537	G	T	0.0297619	1008
6	rs57833012	G	A	0.0347222	1008
6	rs111226936	C	T	0.0109127	1008
6	rs150481559	G	A	0.0297619	1008
6	rs7753720	T	C	0.0357143	1008
6	rs3757268	A	G	0.0347222	1008
6	rs7760334	A	G	0.982143	1008
6	rs9296418	G	A	0.0357143	1008
6	rs9296419	C	T	0.0287698	1008
6	rs3734690	G	A	0.0297619	1008
6	rs6941583	A	T	0.030754	1008
6	rs6899628	C	T	0.0297619	1008
6	rs55704248	C	T	0.0297619	1008
6	rs9333561	G	A	0.0694444	1008
6	rs9333562	C	T	0.00297619	1008
6	rs9472090	A	G	0.0367063	1008
6	rs6922830	C	T	0.0297619	1008
6	rs146828890	A	G	0.0208333	1008
6	rs145612937	G	A	0.544643	1008
6	rs75208735	A	G	0.015873	1008
6	rs2232217	G	A	0.00992063	1008
6	rs77341530	A	G	0.031746	1008
6	rs16896609	G	A	0.0357143	1008
6	rs2396050	A	G	0.981151	1008
6	rs2232213	C	T	0.0297619	1008
6	rs3800299	C	T	0.0525794	1008
6	rs9472092	G	A	0.59623	1008
6	rs6938576	G	A	0.0694444	1008
6	rs144339892	C	T	0.0694444	1008
6	rs7750364	G	T	0.0694444	1008
6	rs111241794	C	T	0.0694444	1008
6	rs3757271	C	T	0.0694444	1008
6	rs7749866	G	A	0.0694444	1008
6	rs142704507	C	T	0.0704365	1008
6	rs7106	C	T	0.0208333	1008
6	rs9688333	G	A	0.0694444	1008
6	rs9472096	T	G	0.0763889	1008
6	rs12660473	G	A	0.0694444	1008
6	rs144189404	C	A	0.0505952	1008
6	rs1617105	G	A	0.0208333	1008
6	rs3957257	A	G	0.0694444	1008
6	rs76079870	A	G	0.0694444	1008
6	rs9784847	A	G	0.0763889	1008
6	rs6911069	G	A	0.0704365	1008
6	rs6911085	G	A	0.0763889	1008
6	rs6915370	A	G	0.0694444	1008
6	rs6915523	C	T	0.0763889	1008
6	rs78339483	T	C	0.0694444	1008
6	rs111959750	T	C	0.00694444	1008
6	rs56034913	A	G	0.0694444	1008
6	rs114988842	C	T	0.0694444	1008
6	rs148409800	C	T	0.0684524	1008
6	rs145655286	T	C	0.0565476	1008
6	rs9472098	G	A	0.0823413	1008
6	rs6940568	C	T	0.122024	1008
6	rs2396051	G	A	0.375992	1008
6	rs2295944	C	T	0.0684524	1008
6	rs2295945	C	T	0.252976	1008
6	rs2295946	A	C	0.0694444	1008
6	rs28721527	T	C	0.330357	1008
6	rs115335737	G	A	0.031746	1008
6	rs79193988	G	A	0.0714286	1008
6	rs55863814	G	A	0.0654762	1008
6	rs113893893	A	C	0.0853175	1008
6	rs77230555	G	T	0.242063	1008
6	rs6905832	T	C	0.0724206	1008
6	rs77709040	C	T	0.242063	1008
6	rs116957731	T	C	0.236111	1008
6	rs7767435	C	T	0.320437	1008
6	rs79474406	A	G	0.0704365	1008
6	rs57409464	G	A	0.0704365	1008
6	rs35289332	G	A	0.0625	1008
6	rs9472100	G	A	0.0704365	1008
6	rs6902085	G	T	0.0704365	1008
6	rs6901805	A	G	0.0704365	1008
6	rs6902166	C	G	0.0704365	1008
6	rs9472102	G	T	0.320437	1008
6	rs9472104	G	C	0.320437	1008
6	rs116511278	C	T	0.236111	1008
6	rs78323348	G	A	0.236111	1008
6	rs7752104	G	A	0.0704365	1008
6	rs7751728	A	G	0.320437	1008
6	rs7756754	G	A	0.320437	1008
6	rs7738658	T	C	0.320437	1008
6	rs7756954	C	T	0.320437	1008
6	rs145906625	T	C	0.236111	1008
6	rs7757101	C	A	0.320437	1008
6	rs111717844	C	T	0.0704365	1008
6	rs61447047	G	A	0.31746	1008
6	rs80324908	G	T	0.0704365	1008
6	rs55943534	G	T	0.0694444	1008
6	rs78918890	C	G	0.0694444	1008
6	rs77142160	G	A	0.234127	1008
6	rs77978539	T	C	0.252976	1008
6	rs73428692	T	C	0.323413	1008
6	rs7744563	A	G	0.0753968	1008
6	rs61563062	G	A	0.0892857	1008
6	rs56186300	T	A	0.0892857	1008
6	rs747832	G	C	0.0892857	1008
6	rs752662	T	A	0.0892857	1008
6	rs3800301	G	A	0.0357143	1008
6	rs72859036	G	A	0.00892857	1008
6	rs74625380	A	G	0.246032	1008
6	rs16896629	G	A	0.242063	1008
6	rs41281836	C	T	0.308532	1008
6	rs41281838	C	T	0.308532	1008
6	rs2277124	A	G	0.308532	1008
6	rs2277125	A	G	0.308532	1008
6	rs2277126	A	G	0.0625	1008
6	rs147463321	G	C	0.014881	1008
6	rs60568338	T	C	0.308532	1008
6	rs59246686	T	G	0.308532	1008
6	rs76134013	C	T	0.246032	1008
6	rs16896636	T	A	0.246032	1008
6	rs79985053	A	G	0.246032	1008
6	rs58070538	C	T	0.0525794	1008
6	rs148138457	G	A	0.0902778	1008
6	rs74775846	T	A	0.308532	1008
6	rs16896641	T	C	0.0902778	1008
6	rs75703910	T	C	0.298611	1008
6	rs3778492	G	A	0.33631	1008
6	rs143301396	A	C	0.0406746	1008
6	rs2295948	A	G	0.39881	1008
6	rs2295949	T	G	0.39881	1008
6	rs77245217	T	C	0.236111	1008
6	rs116926654	A	G	0.0376984	1008
6	rs2236345	A	G	0.106151	1008
6	rs2236346	A	G	0.159722	1008
6	rs2236347	G	A	0.229167	1008
6	rs1334600	C	T	0.0853175	1008
6	rs79752131	T	C	0.0863095	1008
6	rs73430405	T	G	0.0853175	1008
6	rs3778493	T	C	0.235119	1008
6	rs7757349	T	A	0.0853175	1008
6	rs7775611	G	A	0.0863095	1008
6	rs7771013	T	C	0.0853175	1008
6	rs1334601	C	T	0.330357	1008
6	rs1334602	A	G	0.0853175	1008
6	rs56088243	T	C	0.329365	1008
6	rs147723307	C	T	0.00992063	1008
6	rs833048	G	C	0.0218254	1008
6	rs16896658	C	T	0.329365	1008
6	rs117193323	C	T	0.0376984	1008
6	rs12661952	C	G	0.0873016	1008
6	rs112253745	A	G	0.333333	1008
6	rs3807023	A	G	0.0873016	1008
6	rs3807024	T	G	0.333333	1008
6	rs73430420	A	G	0.0873016	1008
6	rs77128124	A	G	0.236111	1008
6	rs73430424	G	A	0.0873016	1008
6	rs113289216	G	A	0.0873016	1008
6	rs113819154	C	A	0.0873016	1008
6	rs75558478	T	G	0.236111	1008
6	rs16869037	T	C	0.246032	1008
6	rs6908311	C	T	0.0882937	1008
6	rs79642363	A	G	0.0873016	1008
```
