## Supplementary material for "Characterization of shared and ancestry-specific signals driving complex traits using multi-ancestry fine-mapping": s2_ref.bim

```
6	rs423137	0	42660655	G	A
6	rs373413	0	42660822	G	C
6	rs375435	0	42661404	T	C
6	rs451169	0	42661966	T	C
6	rs376389	0	42662574	C	A
6	rs9349238	0	42663548	G	C
6	rs10948043	0	42663549	T	C
6	rs405043	0	42664658	G	A
6	rs405059	0	42664676	G	A
6	rs45550933	0	42665032	G	T
6	rs3176988	0	42665135	G	T
6	rs1758213	0	42665271	G	A
6	rs432753	0	42665490	C	T
6	rs835	0	42665888	C	T
6	rs361524	0	42666020	G	A
6	rs434102	0	42666061	T	C
6	rs390659	0	42666164	G	C
6	rs41273820	0	42666293	G	A
6	rs389999	0	42666365	G	C
6	rs433286	0	42666475	T	C
6	rs415906	0	42666506	C	A
6	rs665368	0	42666562	C	T
6	rs75745023	0	42666634	C	T
6	rs371323	0	42666821	T	C
6	rs414040	0	42667036	A	G
6	rs9471896	0	42667047	G	T
6	rs414082	0	42667090	A	G
6	rs414285	0	42667137	C	G
6	rs378835	0	42667372	G	A
6	rs668736	0	42667565	A	G
6	rs422717	0	42668404	T	G
6	rs438995	0	42668532	C	T
6	rs393034	0	42668631	T	C
6	rs2268687	0	42668932	G	A
6	rs2268686	0	42669108	G	A
6	rs394653	0	42669206	T	C
6	rs9381211	0	42670374	G	A
6	rs9394918	0	42670450	A	G
6	rs413399	0	42670910	T	C
6	rs9471904	0	42671099	C	T
6	rs434439	0	42671130	C	G
6	rs9471905	0	42671437	T	C
6	rs12333241	0	42671439	G	A
6	rs9462817	0	42671766	A	G
6	rs3818087	0	42672407	T	C
6	rs3818086	0	42672416	A	T
6	rs34722725	0	42672434	C	T
6	rs13214506	0	42672574	G	A
6	rs649472	0	42673015	T	C
6	rs12333110	0	42673107	G	A
6	rs73426441	0	42673446	G	A
6	rs9296398	0	42673678	T	C
6	rs12207176	0	42674236	G	A
6	rs9462818	0	42674785	G	A
6	rs9357402	0	42674983	G	T
6	rs9471906	0	42675246	C	T
6	rs73426451	0	42675410	G	A
6	rs75499937	0	42675575	C	A
6	rs7742623	0	42676307	T	C
6	rs9349239	0	42676480	A	G
6	rs9369380	0	42676511	T	C
6	rs9471907	0	42676773	A	G
6	rs9367162	0	42676827	G	A
6	rs9357403	0	42676932	G	C
6	rs184491210	0	42676936	C	T
6	rs144319453	0	42677087	A	C
6	rs9471908	0	42677167	A	G
6	rs2268684	0	42677753	A	G
6	rs6931385	0	42677834	A	C
6	rs6915637	0	42677875	T	G
6	rs12111487	0	42678045	G	A
6	rs2268683	0	42678055	T	C
6	rs189080894	0	42678189	A	G
6	rs2268682	0	42678349	G	A
6	rs7744151	0	42680515	A	G
6	rs9471909	0	42680662	G	A
6	rs6458301	0	42680990	A	G
6	rs6458302	0	42681255	T	C
6	rs139580616	0	42681313	A	G
6	rs3793007	0	42681495	G	C
6	rs142312897	0	42682365	C	T
6	rs7769412	0	42682902	G	A
6	rs3846893	0	42683061	C	T
6	rs9394921	0	42686392	T	A
6	rs7768690	0	42686692	T	C
6	rs62416277	0	42686979	T	A
6	rs7752711	0	42687002	C	G
6	rs7752619	0	42687070	A	G
6	rs1985910	0	42687390	T	C
6	rs148312104	0	42687509	G	A
6	rs1985909	0	42687534	T	C
6	rs147447757	0	42687939	A	G
6	rs6928781	0	42689411	G	A
6	rs7764439	0	42689755	A	G
6	rs11754813	0	42690514	G	A
6	rs9381213	0	42690688	A	C
6	rs4714621	0	42691277	T	C
6	rs115090309	0	42691431	G	A
6	rs143824337	0	42691511	A	T
6	rs147257902	0	42691538	C	T
6	rs4714622	0	42691573	T	C
6	rs114559237	0	42692325	A	G
6	rs77570211	0	42692508	G	A
6	rs75120709	0	42692509	C	A
6	rs116187409	0	42692780	A	G
6	rs78878923	0	42692972	G	A
6	rs9381214	0	42693959	T	C
6	rs77322550	0	42694904	G	A
6	rs73733744	0	42695307	T	G
6	rs151332905	0	42696075	T	C
6	rs567489315	0	42696109	C	A
6	rs9462820	0	42697785	G	T
6	rs76169657	0	42698213	G	T
6	rs630618	0	42698409	G	A
6	rs139450434	0	42698680	T	C
6	rs117680917	0	42699173	C	T
6	rs77664947	0	42699231	C	T
6	rs187432625	0	42699740	G	A
6	rs143278573	0	42699793	T	A
6	rs1229522	0	42699907	A	G
6	rs77105929	0	42700864	C	T
6	rs222217	0	42701641	G	A
6	rs222216	0	42701676	T	C
6	rs16896041	0	42702570	T	C
6	rs78877873	0	42702572	A	G
6	rs222215	0	42702923	G	T
6	rs222214	0	42703149	G	A
6	rs222213	0	42703448	G	A
6	rs77632998	0	42703930	T	C
6	rs222212	0	42704119	C	A
6	rs141067574	0	42705112	A	G
6	rs146586823	0	42705595	A	G
6	rs222220	0	42705763	G	A
6	rs6936958	0	42705873	G	T
6	rs222219	0	42706305	G	C
6	rs222218	0	42706742	G	A
6	rs55893140	0	42707388	G	A
6	rs191616210	0	42707929	A	G
6	rs73428403	0	42708509	A	G
6	rs6929834	0	42708628	T	C
6	rs144769899	0	42709068	A	T
6	rs148555068	0	42709206	T	C
6	rs115654877	0	42709663	T	C
6	rs12207484	0	42709724	G	A
6	rs58486474	0	42709999	G	C
6	rs117587395	0	42710718	T	C
6	rs192961864	0	42711641	G	A
6	rs2234030	0	42713050	C	A
6	rs2234029	0	42713223	T	G
6	rs2234028	0	42713274	G	A
6	rs2234027	0	42713307	G	A
6	rs2234024	0	42713779	G	A
6	rs16896053	0	42715323	C	T
6	rs12210447	0	42716434	C	T
6	rs57298359	0	42717840	T	A
6	rs111955734	0	42717947	A	G
6	rs66839624	0	42718230	G	A
6	rs78766849	0	42718883	T	G
6	rs1034154	0	42719158	C	T
6	rs4714623	0	42719488	T	C
6	rs113980260	0	42719690	C	T
6	rs2894483	0	42720918	C	G
6	rs78019970	0	42721145	G	A
6	rs55927053	0	42721650	A	G
6	rs12202031	0	42722290	T	G
6	rs11754674	0	42723574	A	T
6	rs11754681	0	42723649	A	C
6	rs11759402	0	42723809	C	T
6	rs12195802	0	42724357	T	C
6	rs56285608	0	42725451	T	C
6	rs75754141	0	42726105	C	T
6	rs6908950	0	42726349	G	C
6	rs58897230	0	42728023	G	A
6	rs58035179	0	42728991	A	G
6	rs9381217	0	42729372	A	G
6	rs10484911	0	42730289	T	G
6	rs10948045	0	42730523	T	G
6	rs10948046	0	42730795	T	C
6	rs6458307	0	42731115	C	T
6	rs111675476	0	42731485	G	A
6	rs74614533	0	42731587	A	C
6	rs12202292	0	42731771	G	A
6	rs12190215	0	42731993	A	C
6	rs12190220	0	42732022	A	G
6	rs80293404	0	42732351	C	G
6	rs12211148	0	42732632	T	C
6	rs143595072	0	42734516	C	T
6	rs12211104	0	42734517	A	G
6	rs12197778	0	42734672	C	A
6	rs1888865	0	42736927	A	C
6	rs73733749	0	42737108	C	T
6	rs79281707	0	42737594	A	C
6	rs60633811	0	42738262	T	C
6	rs192866543	0	42738373	C	T
6	rs9381218	0	42738749	T	C
6	rs73428430	0	42739994	A	G
6	rs58910274	0	42740269	T	G
6	rs60879448	0	42741427	A	G
6	rs57283546	0	42741741	C	T
6	rs149167211	0	42741922	C	T
6	rs4711726	0	42742928	T	C
6	rs9381219	0	42743670	G	A
6	rs1929926	0	42744070	C	T
6	rs2395937	0	42744301	G	A
6	rs56045039	0	42746466	A	G
6	rs75152407	0	42747701	T	C
6	rs9367163	0	42748350	C	T
6	rs11759583	0	42748752	G	A
6	rs2150911	0	42749088	G	C
6	rs3800290	0	42751374	G	T
6	rs3800291	0	42751457	C	T
6	rs13198778	0	42751778	C	T
6	rs13214966	0	42751870	T	A
6	rs9394924	0	42752576	C	T
6	rs4714626	0	42752624	C	T
6	rs2395924	0	42753205	G	A
6	rs2894478	0	42753404	G	A
6	rs4711727	0	42754029	G	A
6	rs9394925	0	42754525	T	C
6	rs6908434	0	42756170	G	A
6	rs6930986	0	42756251	T	C
6	rs9369384	0	42756321	G	A
6	rs4236083	0	42756442	G	A
6	rs3997653	0	42756472	A	G
6	rs76849749	0	42756974	A	G
6	rs12332906	0	42758309	G	T
6	rs3737097	0	42758850	T	C
6	rs9357404	0	42759163	T	G
6	rs4711728	0	42759670	C	G
6	rs9369386	0	42760129	C	T
6	rs182143933	0	42762130	C	T
6	rs7740701	0	42762584	A	G
6	rs9369387	0	42762603	A	G
6	rs2150912	0	42764431	G	A
6	rs2150913	0	42764514	A	G
6	rs1029067	0	42764770	G	C
6	rs9462828	0	42765411	A	T
6	rs9349242	0	42765656	G	T
6	rs9367164	0	42765884	A	G
6	rs9357405	0	42765922	T	C
6	rs59933606	0	42766125	A	C
6	rs34401788	0	42766264	G	A
6	rs6937958	0	42766831	C	G
6	rs7738570	0	42767187	C	A
6	rs6458308	0	42767253	T	C
6	rs6458309	0	42768074	T	A
6	rs12663397	0	42768093	G	T
6	rs117544675	0	42768284	T	C
6	rs6906866	0	42768480	G	A
6	rs138172921	0	42770396	G	C
6	rs112636752	0	42770502	A	G
6	rs1981008	0	42771382	C	T
6	rs76707849	0	42771594	T	C
6	rs4714628	0	42772512	A	G
6	rs77639030	0	42772822	G	A
6	rs142447960	0	42773482	G	A
6	rs142481589	0	42774848	C	T
6	rs113223475	0	42775168	G	A
6	rs57498064	0	42776648	G	T
6	rs6929154	0	42777467	G	T
6	rs9296399	0	42778467	A	G
6	rs6940865	0	42779132	G	A
6	rs56150020	0	42779316	G	A
6	rs59380173	0	42780465	G	A
6	rs144873921	0	42780550	G	T
6	rs117416895	0	42784105	C	A
6	rs58260658	0	42785036	A	G
6	rs79503889	0	42786051	T	G
6	rs35519893	0	42788607	C	T
6	rs117960583	0	42792692	C	T
6	rs117441403	0	42793771	G	A
6	rs6924431	0	42794329	A	G
6	rs117448892	0	42794793	G	C
6	rs145857859	0	42795906	C	A
6	rs181420138	0	42795995	T	A
6	rs191805398	0	42798308	A	T
6	rs35765449	0	42800983	C	T
6	rs143389156	0	42801653	T	C
6	rs79559296	0	42802040	G	T
6	rs12529592	0	42802738	G	T
6	rs58598262	0	42805238	G	C
6	rs34718938	0	42805362	C	T
6	rs4714630	0	42805700	G	C
6	rs9462835	0	42806830	T	C
6	rs66702767	0	42807265	T	C
6	rs13219312	0	42810614	T	C
6	rs34221675	0	42810882	T	C
6	rs35919170	0	42811153	C	T
6	rs147068891	0	42811197	T	C
6	rs141713736	0	42811819	C	T
6	rs79727883	0	42813302	G	A
6	rs13196627	0	42813951	A	G
6	rs73428500	0	42814134	T	C
6	rs3846894	0	42814291	A	C
6	rs77138402	0	42814325	C	G
6	rs7451380	0	42815003	A	G
6	rs7752422	0	42815563	C	A
6	rs9462838	0	42815586	T	C
6	rs9471929	0	42815675	C	T
6	rs138068244	0	42815846	G	A
6	rs60307337	0	42816348	G	A
6	rs186272577	0	42816623	C	G
6	rs35805828	0	42816699	C	A
6	rs34719471	0	42816930	T	C
6	rs117100110	0	42817619	A	G
6	rs9471930	0	42817660	A	G
6	rs5018385	0	42817971	G	A
6	rs144860143	0	42817996	G	A
6	rs1967461	0	42818131	G	A
6	rs34444714	0	42818587	C	T
6	rs150164637	0	42818780	G	A
6	rs6936589	0	42821941	T	C
6	rs148507373	0	42822030	A	C
6	rs694205	0	42822604	A	G
6	rs9381223	0	42823529	C	T
6	rs145425403	0	42823570	A	G
6	rs138459421	0	42824099	T	C
6	rs9462840	0	42824756	A	G
6	rs66541797	0	42825942	C	T
6	rs420052	0	42827390	T	A
6	rs12207301	0	42827541	A	G
6	rs77984367	0	42828112	G	A
6	rs12202901	0	42828550	T	A
6	rs149393604	0	42829552	C	A
6	rs35587422	0	42829795	G	C
6	rs78622100	0	42829963	A	G
6	rs77334504	0	42830063	A	T
6	rs10456518	0	42830484	G	A
6	rs112971027	0	42831723	G	A
6	rs76134443	0	42834978	A	T
6	rs7764865	0	42835487	C	T
6	rs12526596	0	42836583	G	A
6	rs79326225	0	42837364	T	G
6	rs148167022	0	42837569	A	G
6	rs141327416	0	42837573	C	T
6	rs7747505	0	42839062	A	G
6	rs113915695	0	42839298	A	G
6	rs112735528	0	42839303	T	C
6	rs6938882	0	42840067	T	G
6	rs591281	0	42840259	G	A
6	rs9471935	0	42840318	G	A
6	rs1150797	0	42841231	G	A
6	rs9968785	0	42841292	T	C
6	rs140685568	0	42842341	G	C
6	rs7760637	0	42842878	T	C
6	rs113378276	0	42844580	G	T
6	rs77042606	0	42845061	G	A
6	rs9369389	0	42846919	G	A
6	rs112415038	0	42847066	T	G
6	rs78684319	0	42847266	A	C
6	rs2235833	0	42847952	G	A
6	rs2073155	0	42848071	A	G
6	rs2235832	0	42848282	G	C
6	rs2281324	0	42848319	C	T
6	rs7773231	0	42849195	A	T
6	rs9471939	0	42849523	A	T
6	rs2395938	0	42850659	C	A
6	rs6907869	0	42850919	G	T
6	rs2395939	0	42851396	G	A
6	rs2894484	0	42851497	A	G
6	rs113210422	0	42852887	C	T
6	rs11759058	0	42853185	C	G
6	rs113105795	0	42855043	G	A
6	rs9462844	0	42856502	T	G
6	rs9471941	0	42857827	A	G
6	rs113588316	0	42859242	C	T
6	rs112414831	0	42859334	G	A
6	rs1819323	0	42859689	T	C
6	rs1819324	0	42859723	G	C
6	rs1819325	0	42859748	C	A
6	rs74944383	0	42859802	C	T
6	rs2395940	0	42860467	C	G
6	rs56158882	0	42860740	T	G
6	rs57514728	0	42860748	C	T
6	rs9462845	0	42860958	A	G
6	rs9471942	0	42861532	C	T
6	rs9462846	0	42861581	A	C
6	rs4714633	0	42861746	A	T
6	rs1854215	0	42861969	C	G
6	rs4530854	0	42862784	A	G
6	rs12194860	0	42862934	C	T
6	rs2092555	0	42863842	C	G
6	rs2092554	0	42863921	G	A
6	rs12697948	0	42865081	A	C
6	rs6458311	0	42866292	A	G
6	rs9471947	0	42866845	G	A
6	rs113344804	0	42867376	A	G
6	rs2395941	0	42867821	G	A
6	rs10807284	0	42868133	C	A
6	rs186476225	0	42868206	C	T
6	rs111909930	0	42868375	G	A
6	rs9471950	0	42869040	G	A
6	rs9471951	0	42869208	A	G
6	rs7748409	0	42869388	G	A
6	rs149363421	0	42870411	C	T
6	rs141247252	0	42870568	C	T
6	rs112946094	0	42870615	A	T
6	rs7754294	0	42870752	G	C
6	rs13203402	0	42870821	G	A
6	rs111863719	0	42870855	G	A
6	rs7740252	0	42871045	T	C
6	rs7758576	0	42871056	G	A
6	rs7758629	0	42871264	C	A
6	rs7758982	0	42871458	C	T
6	rs7759112	0	42871521	C	T
6	rs9462850	0	42872475	C	T
6	rs7765132	0	42872829	G	A
6	rs9394931	0	42873245	C	T
6	rs7740879	0	42873379	A	G
6	rs7741547	0	42873813	A	G
6	rs7741552	0	42873823	A	G
6	rs111908111	0	42874156	T	C
6	rs12206198	0	42874606	G	A
6	rs34455103	0	42875128	C	G
6	rs77580561	0	42875255	G	A
6	rs10223860	0	42875383	T	G
6	rs9296401	0	42875465	T	C
6	rs74534495	0	42875564	A	G
6	rs9296402	0	42875650	G	A
6	rs7757363	0	42876386	C	T
6	rs112504542	0	42878706	C	T
6	rs16896153	0	42879103	G	C
6	rs9381225	0	42879289	G	A
6	rs6938994	0	42879326	C	T
6	rs6939207	0	42879486	A	G
6	rs34498470	0	42879551	C	T
6	rs36081588	0	42880017	T	C
6	rs117343140	0	42880195	C	T
6	rs9471954	0	42880326	C	A
6	rs113773194	0	42880578	A	G
6	rs1989322	0	42881318	A	G
6	rs7746372	0	42881398	G	A
6	rs7750915	0	42882067	C	T
6	rs147866944	0	42883423	C	T
6	rs9471958	0	42883669	C	T
6	rs2235831	0	42883911	G	C
6	rs6937172	0	42884375	A	T
6	rs9471959	0	42884517	A	G
6	rs9471960	0	42884750	A	C
6	rs12527100	0	42885038	A	G
6	rs9471961	0	42885086	A	G
6	rs9471964	0	42885664	C	A
6	rs138504720	0	42886152	C	T
6	rs34433785	0	42887693	A	C
6	rs112617258	0	42888841	G	T
6	rs7761136	0	42889543	G	A
6	rs76464980	0	42890158	T	C
6	rs11758978	0	42890251	A	G
6	rs9462851	0	42890602	A	G
6	rs9471966	0	42891022	G	A
6	rs2235835	0	42891161	A	G
6	rs2235834	0	42891205	C	G
6	rs6936722	0	42891311	C	T
6	rs10948053	0	42892495	G	A
6	rs6901007	0	42892834	G	T
6	rs12214167	0	42896373	A	G
6	rs2234185	0	42897074	T	C
6	rs2234186	0	42897163	G	A
6	rs4711731	0	42897712	C	T
6	rs12529169	0	42897956	T	G
6	rs80353219	0	42898008	C	T
6	rs73430785	0	42898148	G	A
6	rs61232874	0	42898616	A	T
6	rs111816896	0	42899195	G	A
6	rs12524503	0	42899470	A	T
6	rs117376821	0	42899780	A	T
6	rs3793024	0	42900149	G	A
6	rs3805950	0	42900722	C	T
6	rs4714634	0	42901120	G	A
6	rs3763236	0	42902508	T	C
6	rs1053538	0	42903763	C	G
6	rs1053539	0	42903766	T	G
6	rs117529509	0	42903820	C	T
6	rs12525392	0	42904091	G	T
6	rs6458312	0	42904274	G	T
6	rs12525851	0	42904948	G	A
6	rs9471968	0	42905235	A	G
6	rs116255295	0	42906241	G	A
6	rs9471969	0	42906384	G	T
6	rs16896177	0	42907410	T	C
6	rs7740433	0	42908013	A	G
6	rs113463347	0	42908094	C	T
6	rs112786661	0	42908124	G	A
6	rs45455792	0	42908428	C	T
6	rs112836440	0	42909099	A	T
6	rs57658591	0	42909546	T	C
6	rs56106855	0	42909931	G	C
6	rs9462853	0	42910666	T	C
6	rs147374267	0	42912002	A	G
6	rs6927188	0	42912589	A	G
6	rs115870450	0	42913014	G	A
6	rs67059212	0	42913269	T	G
6	rs112572595	0	42913384	T	C
6	rs9471970	0	42913646	G	A
6	rs7744454	0	42914041	C	G
6	rs12205778	0	42914749	G	A
6	rs9471972	0	42915021	G	A
6	rs191150155	0	42915154	G	A
6	rs142793391	0	42915361	A	G
6	rs7770760	0	42915403	T	C
6	rs6941212	0	42915920	T	C
6	rs114527192	0	42916995	G	T
6	rs4714638	0	42917017	A	G
6	rs74640327	0	42917224	T	A
6	rs370142759	0	42917631	G	A
6	rs113095568	0	42917754	G	A
6	rs113067335	0	42918613	G	A
6	rs9471974	0	42918984	T	A
6	rs9471975	0	42919222	T	C
6	rs141757570	0	42919833	G	T
6	rs116382228	0	42919912	G	T
6	rs2104616	0	42919969	T	C
6	rs141663719	0	42920069	T	C
6	rs9471976	0	42920549	G	T
6	rs4469287	0	42920844	G	T
6	rs28868299	0	42921221	T	G
6	rs113203127	0	42921264	C	G
6	rs58497441	0	42921561	A	G
6	rs6458313	0	42922018	A	G
6	rs73432512	0	42922065	C	T
6	rs6458314	0	42922215	C	A
6	rs6458315	0	42922547	A	G
6	rs57295928	0	42923090	A	C
6	rs113443082	0	42923707	G	A
6	rs12524845	0	42923902	T	C
6	rs112122607	0	42924041	C	T
6	rs73432523	0	42924076	T	C
6	rs13215983	0	42924193	C	T
6	rs13216214	0	42924247	G	A
6	rs4714640	0	42924424	G	T
6	rs113952452	0	42924672	C	T
6	rs6940814	0	42924932	A	G
6	rs6940837	0	42924969	A	G
6	rs145336440	0	42925025	C	T
6	rs9296403	0	42925683	C	T
6	rs9296404	0	42925803	T	C
6	rs12660082	0	42925855	C	G
6	rs9462855	0	42925936	G	C
6	rs9462856	0	42926024	T	C
6	rs112538187	0	42926834	C	G
6	rs11752813	0	42928017	C	G
6	rs10948059	0	42928461	C	T
6	rs2296805	0	42928758	T	G
6	rs7759302	0	42929252	G	T
6	rs9471978	0	42929533	T	C
6	rs7760250	0	42929839	G	A
6	rs116866078	0	42929843	C	T
6	rs3800292	0	42930309	A	G
6	rs4987173	0	42931224	G	A
6	rs2296804	0	42931261	C	G
6	rs736158	0	42931754	G	A
6	rs1129187	0	42932200	G	T
6	rs1129186	0	42932202	C	T
6	rs2274517	0	42932715	C	T
6	rs141238034	0	42932835	C	T
6	rs35830695	0	42933464	G	A
6	rs2274515	0	42933526	C	T
6	rs2274514	0	42934500	C	T
6	rs3818554	0	42934620	C	T
6	rs4714644	0	42934818	T	C
6	rs117798645	0	42935361	C	T
6	rs151180031	0	42935940	G	A
6	rs9471982	0	42935998	G	A
6	rs73432562	0	42936502	G	A
6	rs3805953	0	42936900	C	T
6	rs3805952	0	42937126	C	T
6	rs3805951	0	42937176	C	A
6	rs3763238	0	42938234	A	G
6	rs3293	0	42938377	G	T
6	rs1023002	0	42938620	C	T
6	rs6903229	0	42938751	C	T
6	rs16896188	0	42939808	T	C
6	rs73733774	0	42940234	T	C
6	rs10948061	0	42940235	G	A
6	rs151335772	0	42940324	C	T
6	rs9471983	0	42940365	G	A
6	rs75790236	0	42940621	G	A
6	rs2395943	0	42940673	A	G
6	rs9296406	0	42940810	T	C
6	rs145055668	0	42940980	C	A
6	rs4711732	0	42941176	G	A
6	rs9471985	0	42941324	T	C
6	rs9369397	0	42942356	C	T
6	rs9296407	0	42942451	G	A
6	rs9986447	0	42942779	A	G
6	rs2274518	0	42943006	G	A
6	rs9462857	0	42943098	T	C
6	rs113493169	0	42943876	T	C
6	rs9471986	0	42944127	A	G
6	rs9471987	0	42944140	A	G
6	rs9471988	0	42944773	T	C
6	rs6907751	0	42944850	C	T
6	rs12524654	0	42945034	A	G
6	rs111762254	0	42945878	C	T
6	rs76043831	0	42945921	C	G
6	rs9462858	0	42946490	C	A
6	rs9462859	0	42946943	G	A
6	rs9462860	0	42947013	G	C
6	rs41274896	0	42947191	A	G
6	rs74640815	0	42947476	C	T
6	rs6925810	0	42947864	C	T
6	rs6916678	0	42949211	T	C
6	rs78672725	0	42949627	A	G
6	rs6901113	0	42950639	G	A
6	rs6901287	0	42950746	G	A
6	rs6901289	0	42950751	G	A
6	rs6923807	0	42950800	T	C
6	rs6906393	0	42951343	C	G
6	rs73434518	0	42953391	G	T
6	rs3805949	0	42954429	G	A
6	rs3805948	0	42954492	C	T
6	rs6941129	0	42955101	C	T
6	rs1969759	0	42955524	C	T
6	rs150318932	0	42955700	G	A
6	rs3805946	0	42955749	T	C
6	rs3828758	0	42955853	A	G
6	rs4714646	0	42956746	C	T
6	rs139678883	0	42956855	C	G
6	rs61459816	0	42956868	G	A
6	rs116911410	0	42956915	G	A
6	rs147864834	0	42957199	C	G
6	rs117253580	0	42957493	G	A
6	rs73434535	0	42957964	C	A
6	rs2236355	0	42958014	G	A
6	rs114754270	0	42958084	A	G
6	rs6940142	0	42958641	T	G
6	rs6901782	0	42958900	T	C
6	rs57933466	0	42960075	A	G
6	rs112446807	0	42960086	C	T
6	rs183068895	0	42960453	C	G
6	rs12333001	0	42960966	C	T
6	rs61570925	0	42961920	T	C
6	rs56831345	0	42962448	C	T
6	rs74323814	0	42963171	C	T
6	rs111306963	0	42963962	G	C
6	rs77869593	0	42964108	C	T
6	rs144206883	0	42965083	A	G
6	rs4711733	0	42965396	C	T
6	rs146730464	0	42965526	C	T
6	rs371817121	0	42965702	G	A
6	rs149044009	0	42966012	C	T
6	rs73434550	0	42966099	C	T
6	rs73434556	0	42966864	G	A
6	rs143336223	0	42967569	G	A
6	rs7774348	0	42967712	C	T
6	rs7774626	0	42967739	G	T
6	rs9471990	0	42968088	A	G
6	rs9462862	0	42968952	A	G
6	rs9462863	0	42969005	G	C
6	rs59541897	0	42969573	T	C
6	rs4714651	0	42970507	T	C
6	rs4714652	0	42970750	T	C
6	rs139290304	0	42971736	G	A
6	rs4714653	0	42971917	G	C
6	rs4714654	0	42972055	T	C
6	rs9471991	0	42973611	C	T
6	rs875775	0	42973688	T	C
6	rs41274898	0	42974509	A	G
6	rs9471992	0	42975462	C	T
6	rs9462864	0	42975644	T	C
6	rs6458318	0	42976232	T	G
6	rs6458319	0	42976552	T	C
6	rs41274900	0	42977273	A	C
6	rs2236356	0	42978326	G	A
6	rs41274902	0	42978824	C	T
6	rs60622781	0	42980458	C	T
6	rs117965109	0	42980849	C	T
6	rs35628750	0	42981051	C	G
6	rs2236357	0	42981856	C	A
6	rs3793023	0	42982759	A	C
6	rs2295982	0	42984837	C	T
6	rs6926418	0	42985973	T	C
6	rs6904371	0	42986363	C	T
6	rs55699400	0	42987628	T	C
6	rs6911130	0	42987777	A	G
6	rs3823423	0	42987998	G	A
6	rs8540	0	42988841	C	T
6	rs9296409	0	42989057	T	C
6	rs10080728	0	42989242	T	C
6	rs114746982	0	42989289	C	T
6	rs942044	0	42991208	C	T
6	rs3749904	0	42992808	T	C
6	rs3749903	0	42992825	C	G
6	rs6921535	0	42994667	G	T
6	rs1138141	0	42995211	A	G
6	rs4714655	0	42996354	T	C
6	rs4714656	0	42996549	T	G
6	rs34809717	0	42998531	G	A
6	rs34961677	0	42998555	A	G
6	rs149746919	0	42999325	A	C
6	rs145562113	0	42999354	C	T
6	rs148886793	0	42999443	G	A
6	rs9471995	0	42999832	C	G
6	rs140925839	0	43000293	C	T
6	rs142214331	0	43002532	G	A
6	rs7762731	0	43002721	A	G
6	rs9471997	0	43004132	C	T
6	rs6920475	0	43004828	G	C
6	rs75593880	0	43005034	G	T
6	rs116910528	0	43005588	G	A
6	rs139249497	0	43005625	G	A
6	rs149569345	0	43006485	G	C
6	rs148472550	0	43006697	G	A
6	rs3805945	0	43006982	T	C
6	rs76968006	0	43007078	C	T
6	rs2273917	0	43008298	C	T
6	rs11961678	0	43008876	A	G
6	rs7744819	0	43009279	C	T
6	rs7745432	0	43009508	G	C
6	rs182296764	0	43010763	T	A
6	rs4711735	0	43011733	C	T
6	rs10428718	0	43011766	T	C
6	rs4711736	0	43011850	T	C
6	rs2273918	0	43013662	T	C
6	rs61732148	0	43014022	G	A
6	rs111320577	0	43014177	G	A
6	rs73733790	0	43014476	C	A
6	rs140272543	0	43014996	A	G
6	rs1079325	0	43015706	G	A
6	rs182237913	0	43018589	A	G
6	rs41274916	0	43019666	C	T
6	rs78675648	0	43019696	A	C
6	rs4711738	0	43020188	G	A
6	rs55890439	0	43021233	G	A
6	rs3737186	0	43021519	G	A
6	rs377101095	0	43021620	T	C
6	rs80311039	0	43021651	C	G
6	rs58470539	0	43021943	C	T
6	rs150059188	0	43022477	A	G
6	rs11962268	0	43022525	C	T
6	rs11967184	0	43022614	A	G
6	rs111613875	0	43022719	G	A
6	rs9471998	0	43023096	C	T
6	rs9471999	0	43023371	T	C
6	rs9472000	0	43024465	C	T
6	rs9472001	0	43025495	T	G
6	rs3793021	0	43026492	G	A
6	rs2050367	0	43026814	A	G
6	rs77308303	0	43027249	C	G
6	rs11558979	0	43029288	G	A
6	rs4714658	0	43031255	G	A
6	rs139737031	0	43031405	C	T
6	rs4711739	0	43031416	T	C
6	rs145708647	0	43031735	C	T
6	rs6918545	0	43032130	T	A
6	rs73436420	0	43032502	C	T
6	rs77847937	0	43032680	C	T
6	rs57701001	0	43032681	G	A
6	rs1214705	0	43032874	A	G
6	rs6912491	0	43032990	C	T
6	rs112186598	0	43033063	C	T
6	rs116119611	0	43033989	G	A
6	rs116367245	0	43033990	C	A
6	rs4714660	0	43034850	C	T
6	rs4714661	0	43035007	C	T
6	rs138460435	0	43035015	C	G
6	rs55918002	0	43035314	C	T
6	rs113170552	0	43036321	C	G
6	rs4714662	0	43036543	T	C
6	rs62417469	0	43036612	G	A
6	rs4711740	0	43036801	G	A
6	rs73436425	0	43037005	T	C
6	rs117987007	0	43037047	A	G
6	rs11757495	0	43037061	T	C
6	rs7772393	0	43037528	C	T
6	rs73733795	0	43037690	T	G
6	rs9462866	0	43038652	A	G
6	rs75664886	0	43039403	G	A
6	rs61733494	0	43039951	T	C
6	rs9472003	0	43040126	A	G
6	rs13199873	0	43040368	A	C
6	rs41274920	0	43040666	A	T
6	rs149411734	0	43041154	C	T
6	rs114194678	0	43042143	T	C
6	rs73436429	0	43044620	A	G
6	rs3729616	0	43044957	G	A
6	rs3805944	0	43045462	G	T
6	rs73436430	0	43045569	C	G
6	rs3828757	0	43046272	C	T
6	rs147281154	0	43046589	G	C
6	rs370831685	0	43048003	T	C
6	rs59329059	0	43048014	C	T
6	rs146463117	0	43049441	C	T
6	rs2007950	0	43049461	A	G
6	rs140927825	0	43049804	G	T
6	rs76261685	0	43050489	G	A
6	rs116111331	0	43050751	G	A
6	rs116363087	0	43050822	G	A
6	rs3729617	0	43050824	G	A
6	rs79671886	0	43050900	A	G
6	rs6904780	0	43051614	A	G
6	rs3793018	0	43052164	A	G
6	rs114133205	0	43053361	A	G
6	rs111434496	0	43053452	A	G
6	rs146004334	0	43053625	T	C
6	rs16896258	0	43055484	C	T
6	rs148434428	0	43056385	A	G
6	rs3805942	0	43056661	T	C
6	rs75003038	0	43057192	C	T
6	rs116450546	0	43057265	A	T
6	rs3805941	0	43057581	A	G
6	rs3805939	0	43058736	C	G
6	rs12196299	0	43059361	C	T
6	rs76835622	0	43060261	T	C
6	rs144918578	0	43061214	C	G
6	rs4714664	0	43063516	A	C
6	rs3805938	0	43063846	G	C
6	rs3805937	0	43064053	G	A
6	rs6458323	0	43065329	T	C
6	rs3793017	0	43065913	A	G
6	rs13437190	0	43066124	C	T
6	rs9472006	0	43067487	G	A
6	rs1034246	0	43068370	G	T
6	rs151036934	0	43068771	G	A
6	rs9462867	0	43069244	T	C
6	rs9472007	0	43069344	A	G
6	rs16896279	0	43069517	C	T
6	rs9472008	0	43070030	G	A
6	rs142757127	0	43070336	A	C
6	rs3805936	0	43071290	C	T
6	rs3805935	0	43071538	T	G
6	rs6924235	0	43072217	A	G
6	rs139568568	0	43072740	G	A
6	rs76768632	0	43073085	G	A
6	rs117144749	0	43073604	C	T
6	rs79643612	0	43073651	T	C
6	rs76004968	0	43074195	A	G
6	rs79230189	0	43074274	C	T
6	rs113156637	0	43074580	C	T
6	rs16896285	0	43075440	A	G
6	rs76250624	0	43075717	C	T
6	rs60359686	0	43076328	C	T
6	rs61169091	0	43076556	G	A
6	rs17516786	0	43078066	T	C
6	rs4714665	0	43078391	A	G
6	rs4714666	0	43078456	A	G
6	rs73436448	0	43079332	T	C
6	rs7776045	0	43080741	C	T
6	rs73436449	0	43080986	G	C
6	rs79421972	0	43081049	T	C
6	rs3793016	0	43081678	C	T
6	rs1105024	0	43083774	A	G
6	rs35199842	0	43083996	A	G
6	rs3805934	0	43084099	C	T
6	rs199755737	0	43084311	T	C
6	rs9472010	0	43084747	G	A
6	rs2395960	0	43085369	C	T
6	rs62417478	0	43085378	G	A
6	rs7774715	0	43085718	G	A
6	rs76175433	0	43085728	A	G
6	rs7774481	0	43085782	A	G
6	rs118093665	0	43086660	C	T
6	rs116869257	0	43088021	A	G
6	rs4714667	0	43088195	A	G
6	rs79199084	0	43088883	G	A
6	rs3828756	0	43088978	A	G
6	rs3805931	0	43089429	C	T
6	rs113988038	0	43090432	T	A
6	rs60760361	0	43090754	C	T
6	rs59460087	0	43092177	G	A
6	rs60610762	0	43092315	G	A
6	rs61616727	0	43092650	C	T
6	rs12663852	0	43093467	A	C
6	rs61122023	0	43093990	G	A
6	rs12662888	0	43094144	T	C
6	rs7755859	0	43094355	G	A
6	rs6926032	0	43095828	G	A
6	rs6930764	0	43096067	G	A
6	rs1537638	0	43096199	T	C
6	rs1970186	0	43096293	T	C
6	rs3793013	0	43098846	G	T
6	rs45604140	0	43099607	C	G
6	rs78422682	0	43100537	T	G
6	rs12524680	0	43100561	A	G
6	rs4714668	0	43101270	C	G
6	rs6941837	0	43101670	T	C
6	rs72867545	0	43102226	A	G
6	rs9381234	0	43105588	A	G
6	rs9369401	0	43105607	T	C
6	rs11754211	0	43106226	C	T
6	rs6916141	0	43107744	T	C
6	rs6941411	0	43107943	G	T
6	rs9472016	0	43108944	A	T
6	rs6905948	0	43109751	G	A
6	rs6933124	0	43110055	T	G
6	rs3737185	0	43111445	T	C
6	rs7759437	0	43112382	C	T
6	rs72664263	0	43112412	A	G
6	rs12204526	0	43114702	G	A
6	rs3828755	0	43115220	A	G
6	rs6458325	0	43115670	C	A
6	rs6458326	0	43115673	C	T
6	rs6915327	0	43116499	A	T
6	rs112772751	0	43118614	C	T
6	rs3793009	0	43118632	G	A
6	rs3793008	0	43118652	C	T
6	rs143115481	0	43122011	A	T
6	rs78797716	0	43122062	C	A
6	rs76695876	0	43122119	C	G
6	rs3805930	0	43122658	C	G
6	rs3805929	0	43122771	G	A
6	rs144584188	0	43123275	G	A
6	rs57870978	0	43123692	C	T
6	rs2095401	0	43124720	C	T
6	rs11970376	0	43125761	G	A
6	rs11961039	0	43125961	C	T
6	rs73736716	0	43126295	C	T
6	rs185972794	0	43127288	T	A
6	rs148118913	0	43128102	C	T
6	rs61021888	0	43128434	A	G
6	rs1051709	0	43128852	T	C
6	rs6458327	0	43129480	C	G
6	rs7756307	0	43129677	A	G
6	rs7760834	0	43129986	G	A
6	rs72664264	0	43130057	G	T
6	rs72664265	0	43130239	A	G
6	rs4714670	0	43130657	C	T
6	rs4714671	0	43130840	A	G
6	rs12662201	0	43131136	G	A
6	rs113108198	0	43131475	G	T
6	rs11967948	0	43132792	T	C
6	rs11967116	0	43133020	A	G
6	rs72664266	0	43133555	C	T
6	rs6923262	0	43135421	A	G
6	rs55976342	0	43135643	T	C
6	rs60733214	0	43135734	G	A
6	rs113398016	0	43135798	G	A
6	rs10948066	0	43137514	G	T
6	rs6902679	0	43142273	T	A
6	rs4711741	0	43144618	G	A
6	rs112542835	0	43145517	A	G
6	rs6914964	0	43146387	A	G
6	rs55848540	0	43148052	C	T
6	rs3734681	0	43148430	C	T
6	rs9395	0	43148987	G	C
6	rs75541429	0	43149778	G	A
6	rs16868993	0	43150302	G	C
6	rs16896322	0	43150520	A	G
6	rs79492059	0	43150589	A	T
6	rs6924555	0	43150980	T	C
6	rs113955756	0	43151186	C	T
6	rs534369648	0	43151444	C	A
6	rs6902806	0	43151484	C	T
6	rs9472022	0	43152573	A	G
6	rs41274930	0	43152723	C	T
6	rs45553043	0	43153484	G	A
6	rs72664267	0	43155432	A	G
6	rs6906524	0	43156991	G	A
6	rs139267703	0	43157020	C	T
6	rs112177478	0	43157222	C	T
6	rs17209365	0	43157826	A	G
6	rs76771260	0	43157841	T	G
6	rs12193690	0	43157908	G	A
6	rs111931528	0	43159128	C	G
6	rs74839491	0	43159302	T	G
6	rs113113059	0	43160375	T	C
6	rs117989753	0	43160460	A	G
6	rs72664268	0	43161096	A	G
6	rs77818628	0	43161133	G	A
6	rs113623387	0	43162490	A	G
6	rs73736725	0	43162872	G	A
6	rs185188911	0	43166901	C	T
6	rs2841639	0	43167578	C	T
6	rs9462875	0	43168117	A	G
6	rs9462876	0	43169153	A	G
6	rs17209372	0	43169887	A	G
6	rs73436482	0	43171411	G	A
6	rs12204368	0	43174794	C	G
6	rs12209579	0	43176975	C	G
6	rs72867559	0	43178521	G	A
6	rs76039826	0	43183453	C	T
6	rs2273709	0	43184132	A	C
6	rs9357409	0	43184641	G	T
6	rs6938026	0	43185733	A	G
6	rs6901391	0	43186801	C	T
6	rs6917902	0	43188940	C	T
6	rs6918623	0	43189375	A	G
6	rs112422722	0	43190230	G	A
6	rs6458328	0	43192269	T	G
6	rs115842765	0	43193318	G	T
6	rs114326925	0	43193320	A	G
6	rs117792068	0	43195657	G	A
6	rs112617927	0	43195795	C	T
6	rs78875355	0	43199143	C	T
6	rs10948067	0	43199482	A	G
6	rs143379915	0	43201179	A	T
6	rs2651198	0	43201763	C	T
6	rs2841664	0	43202981	C	T
6	rs2756181	0	43203235	G	A
6	rs2145884	0	43203818	A	G
6	rs2841662	0	43205061	G	C
6	rs76309769	0	43205975	C	T
6	rs34996247	0	43207383	C	T
6	rs2651200	0	43208087	C	T
6	rs72867571	0	43209386	G	A
6	rs2104142	0	43209739	G	A
6	rs9462880	0	43210110	C	T
6	rs12663537	0	43210695	A	G
6	rs60404593	0	43210947	C	A
6	rs72867578	0	43211962	T	C
6	rs62415363	0	43212262	C	T
6	rs2651205	0	43212493	G	A
6	rs2651206	0	43213477	C	T
6	rs76724330	0	43215936	G	A
6	rs58964281	0	43216440	G	A
6	rs2841637	0	43217543	G	A
6	rs4623236	0	43217731	T	A
6	rs12204335	0	43218239	T	C
6	rs6930460	0	43219443	G	A
6	rs2651183	0	43220130	G	A
6	rs2651182	0	43220269	A	G
6	rs12664472	0	43221264	T	C
6	rs12204749	0	43221896	G	T
6	rs9462881	0	43221909	T	C
6	rs142073380	0	43224044	G	C
6	rs62415365	0	43224055	T	G
6	rs7764257	0	43224755	A	G
6	rs7750845	0	43225060	T	C
6	rs7769182	0	43225117	G	C
6	rs2841657	0	43225206	G	C
6	rs7769094	0	43225284	A	G
6	rs7769668	0	43225408	G	A
6	rs7752120	0	43225791	T	C
6	rs12202445	0	43226255	G	C
6	rs116976817	0	43226372	C	G
6	rs12202526	0	43226530	C	T
6	rs78816834	0	43227140	C	T
6	rs751775	0	43227921	A	G
6	rs28679656	0	43229211	A	G
6	rs140185809	0	43229481	G	A
6	rs117460531	0	43229972	C	T
6	rs3800294	0	43230970	G	C
6	rs10948069	0	43231163	T	C
6	rs10807288	0	43231343	G	C
6	rs2841666	0	43231741	A	G
6	rs12200091	0	43231874	A	C
6	rs754421	0	43233266	A	C
6	rs2756184	0	43234316	G	T
6	rs12663994	0	43234834	G	A
6	rs1995300	0	43235405	G	C
6	rs1570222	0	43238092	G	A
6	rs117084418	0	43238568	C	A
6	rs2651186	0	43238570	A	G
6	rs2651187	0	43238609	C	T
6	rs2756185	0	43239166	G	A
6	rs2841655	0	43239442	T	C
6	rs2756186	0	43239561	C	T
6	rs732692	0	43239938	G	A
6	rs2756187	0	43239945	C	T
6	rs937590	0	43240092	T	C
6	rs937591	0	43240455	T	C
6	rs79433922	0	43241126	G	T
6	rs1998297	0	43241302	A	G
6	rs72869204	0	43241450	C	T
6	rs7756656	0	43242670	C	G
6	rs58537733	0	43243022	C	T
6	rs4714674	0	43244714	G	A
6	rs73438325	0	43245011	C	G
6	rs2651189	0	43245374	C	A
6	rs2651190	0	43245500	A	G
6	rs2651191	0	43245610	C	G
6	rs2756172	0	43245641	G	A
6	rs2841660	0	43245688	T	C
6	rs2841659	0	43245782	T	C
6	rs2651192	0	43245861	G	A
6	rs2756173	0	43246384	T	C
6	rs2651193	0	43246408	C	G
6	rs2651194	0	43246419	G	A
6	rs2841658	0	43246984	C	T
6	rs7760749	0	43248729	G	C
6	rs6458329	0	43249311	G	A
6	rs6929983	0	43249411	C	T
6	rs6936397	0	43250387	G	C
6	rs3800295	0	43250710	G	C
6	rs45515398	0	43251118	C	T
6	rs3800297	0	43251912	A	G
6	rs3800298	0	43252029	T	C
6	rs6458330	0	43252211	G	C
6	rs7743125	0	43252226	C	G
6	rs2756174	0	43257234	C	A
6	rs2651203	0	43257963	T	C
6	rs2756175	0	43258237	T	C
6	rs2756176	0	43258464	C	T
6	rs78315134	0	43258598	A	G
6	rs2651204	0	43259087	T	C
6	rs12207935	0	43259129	C	T
6	rs6901866	0	43260660	T	C
6	rs16896398	0	43262704	A	T
6	rs1114357	0	43262929	C	T
6	rs11758940	0	43263119	T	A
6	rs11758941	0	43263120	T	A
6	rs75130282	0	43263342	C	T
6	rs70953673	0	43265120	T	C
6	rs146196183	0	43266603	C	T
6	rs3778491	0	43268073	G	A
6	rs4149177	0	43268646	G	A
6	rs1574430	0	43269029	A	C
6	rs2841648	0	43269179	C	A
6	rs2270860	0	43270151	C	T
6	rs4149178	0	43272188	A	G
6	rs2242416	0	43273604	A	G
6	rs12193537	0	43276388	G	C
6	rs2254303	0	43276390	G	A
6	rs4398731	0	43279721	G	A
6	rs185825470	0	43280132	G	A
6	rs189404807	0	43280241	G	A
6	rs10948071	0	43280713	C	T
6	rs9296413	0	43280941	C	T
6	rs62415416	0	43289440	A	G
6	rs9472031	0	43293101	A	G
6	rs6930689	0	43293630	T	C
6	rs9472032	0	43294041	C	A
6	rs2279087	0	43299058	T	G
6	rs2469	0	43299323	C	T
6	rs76343162	0	43299432	C	T
6	rs2279088	0	43299719	A	C
6	rs80186360	0	43301541	T	C
6	rs2841642	0	43302285	G	T
6	rs74353128	0	43303036	C	T
6	rs7692	0	43304007	C	A
6	rs3799947	0	43304281	T	C
6	rs35650765	0	43305520	C	T
6	rs3734684	0	43306998	C	T
6	rs10948072	0	43307861	G	A
6	rs1563788	0	43308363	C	T
6	rs2242153	0	43308888	T	A
6	rs58147230	0	43309218	G	A
6	rs3816601	0	43310861	T	C
6	rs77590559	0	43311722	T	G
6	rs3734683	0	43316023	A	G
6	rs147728545	0	43318539	G	T
6	rs118046524	0	43318980	C	T
6	rs9381237	0	43320410	T	C
6	rs191226687	0	43321233	C	A
6	rs12190755	0	43322231	A	G
6	rs4714677	0	43327039	G	T
6	rs9369407	0	43327375	A	T
6	rs2125737	0	43327536	C	T
6	rs2125738	0	43327750	A	G
6	rs75041662	0	43328762	T	C
6	rs2611336	0	43329028	C	A
6	rs9394947	0	43330985	A	G
6	rs78465211	0	43332508	G	A
6	rs117524960	0	43333752	G	A
6	rs113177211	0	43334425	T	G
6	rs9394948	0	43334755	A	C
6	rs9394949	0	43335003	T	C
6	rs80066320	0	43335570	G	A
6	rs139126139	0	43336363	G	A
6	rs62402405	0	43337653	A	G
6	rs145753244	0	43337790	G	C
6	rs74509444	0	43338319	C	T
6	rs76908084	0	43338760	A	G
6	rs79434077	0	43340745	C	A
6	rs181381103	0	43342540	C	T
6	rs4714678	0	43342591	A	G
6	rs9472039	0	43344952	C	T
6	rs7742789	0	43345803	C	T
6	rs141839508	0	43346271	C	G
6	rs180728386	0	43346411	A	T
6	rs9369409	0	43346462	C	G
6	rs11752783	0	43347305	G	A
6	rs117993385	0	43347532	A	G
6	rs12209798	0	43348006	A	G
6	rs9472040	0	43348512	A	G
6	rs7763558	0	43349215	G	A
6	rs7763350	0	43349308	A	C
6	rs7764523	0	43349795	G	A
6	rs148291106	0	43350491	C	T
6	rs9394951	0	43350753	C	T
6	rs75201726	0	43351328	A	G
6	rs6919440	0	43352898	G	A
6	rs1214759	0	43352980	A	G
6	rs113789029	0	43353635	T	A
6	rs1214761	0	43354431	A	G
6	rs6458334	0	43354522	G	A
6	rs7766972	0	43354896	G	A
6	rs7767006	0	43354945	G	A
6	rs2396004	0	43355851	A	G
6	rs1214763	0	43360261	T	C
6	rs116609048	0	43361669	G	C
6	rs181609652	0	43361795	G	A
6	rs1214766	0	43361930	A	G
6	rs6912283	0	43364494	G	A
6	rs7754297	0	43365207	A	G
6	rs12195350	0	43365360	A	G
6	rs831305	0	43367088	A	G
6	rs12212522	0	43367139	C	A
6	rs141454747	0	43368874	G	A
6	rs78617690	0	43369722	C	A
6	rs865549	0	43369756	G	A
6	rs188863780	0	43369950	A	G
6	rs2396021	0	43370398	G	T
6	rs12660528	0	43370866	G	C
6	rs4714679	0	43371564	G	T
6	rs4714680	0	43371565	G	T
6	rs831307	0	43371855	T	C
6	rs831308	0	43372043	A	G
6	rs76295717	0	43372476	A	G
6	rs862741	0	43373050	A	G
6	rs831310	0	43373216	C	T
6	rs142738883	0	43374617	A	G
6	rs117815519	0	43376125	G	A
6	rs117941290	0	43376143	A	G
6	rs1214755	0	43377259	G	A
6	rs1214757	0	43378249	G	C
6	rs1214758	0	43379201	T	C
6	rs2487662	0	43379410	A	G
6	rs9357411	0	43379841	A	T
6	rs117636337	0	43379844	C	G
6	rs2396023	0	43380585	G	A
6	rs831304	0	43381616	A	G
6	rs9369410	0	43382318	A	C
6	rs12195820	0	43382978	C	T
6	rs1772668	0	43383964	G	A
6	rs9381240	0	43384346	A	G
6	rs62402408	0	43384438	A	G
6	rs1599816	0	43386202	G	A
6	rs1772665	0	43386553	A	G
6	rs62402409	0	43386655	T	C
6	rs13218296	0	43386715	A	C
6	rs13191846	0	43387070	G	A
6	rs59155183	0	43387130	G	C
6	rs1539120	0	43387344	C	T
6	rs1772664	0	43387947	G	A
6	rs6907066	0	43388054	G	A
6	rs1674873	0	43388216	A	G
6	rs1772663	0	43388594	A	C
6	rs9472045	0	43389211	A	G
6	rs7750908	0	43389311	G	A
6	rs2396027	0	43389919	A	T
6	rs12209520	0	43390713	C	A
6	rs12211219	0	43391232	G	A
6	rs9349255	0	43391315	C	T
6	rs1214751	0	43394370	G	A
6	rs10948076	0	43394591	A	G
6	rs10948077	0	43394764	A	C
6	rs1214752	0	43396325	C	T
6	rs4714684	0	43396856	A	C
6	rs9472049	0	43397259	C	T
6	rs7454297	0	43398571	G	A
6	rs4355606	0	43398687	G	C
6	rs700008	0	43399837	A	G
6	rs9394952	0	43401105	G	A
6	rs831316	0	43401455	T	A
6	rs831315	0	43401727	C	T
6	rs12193524	0	43401731	C	T
6	rs831314	0	43401826	C	T
6	rs831313	0	43401888	A	G
6	rs9349256	0	43404511	G	A
6	rs831312	0	43405525	C	T
6	rs2277122	0	43406501	C	T
6	rs10948079	0	43407132	T	A
6	rs371785978	0	43407277	A	G
6	rs143389889	0	43407468	C	T
6	rs147519424	0	43407611	C	T
6	rs2185631	0	43408005	A	G
6	rs67861980	0	43408105	C	T
6	rs2794264	0	43408466	C	G
6	rs2487663	0	43409418	A	G
6	rs75976509	0	43410935	G	C
6	rs2125739	0	43412865	T	C
6	rs9381242	0	43413081	G	T
6	rs1214747	0	43414234	G	C
6	rs9357412	0	43416342	G	C
6	rs1214748	0	43418691	G	A
6	rs1214749	0	43418733	G	A
6	rs72857272	0	43420405	G	A
6	rs72857275	0	43422698	C	T
6	rs3734687	0	43423647	T	C
6	rs3734688	0	43423779	A	G
6	rs12183668	0	43426350	A	G
6	rs76658461	0	43426615	G	A
6	rs9296414	0	43426685	G	A
6	rs1674850	0	43427850	C	A
6	rs6906077	0	43428620	A	G
6	rs6910980	0	43429008	A	C
6	rs1622800	0	43431000	C	A
6	rs1674854	0	43431987	A	T
6	rs1674853	0	43432192	T	C
6	rs6904128	0	43433280	G	A
6	rs36106532	0	43433538	T	C
6	rs1674870	0	43434222	A	C
6	rs2611338	0	43434546	G	A
6	rs72857283	0	43435996	C	T
6	rs74580573	0	43436848	T	C
6	rs116157426	0	43437234	A	C
6	rs74762819	0	43437490	C	T
6	rs138559842	0	43438891	C	G
6	rs144738035	0	43440889	C	T
6	rs140295043	0	43441875	G	A
6	rs1214769	0	43442651	C	A
6	rs16896543	0	43442756	C	T
6	rs9472061	0	43443251	A	G
6	rs73426714	0	43444911	T	C
6	rs73426717	0	43445103	T	G
6	rs9472064	0	43446795	C	T
6	rs79083448	0	43448338	C	T
6	rs114932063	0	43448492	G	A
6	rs1150798	0	43448821	G	A
6	rs114867212	0	43450884	C	A
6	rs66726175	0	43451193	G	A
6	rs138807403	0	43453861	C	T
6	rs73426724	0	43454469	C	T
6	rs9462897	0	43454962	A	G
6	rs113161348	0	43455664	A	G
6	rs9472066	0	43457835	C	G
6	rs144323918	0	43461588	C	T
6	rs150059158	0	43462746	A	G
6	rs77568053	0	43462804	A	T
6	rs9472068	0	43462988	A	G
6	rs73426727	0	43463397	A	C
6	rs115985823	0	43463810	G	T
6	rs76284477	0	43464787	C	G
6	rs79769045	0	43465337	C	T
6	rs77355607	0	43466326	C	T
6	rs2277123	0	43468355	G	A
6	rs3734689	0	43472708	T	C
6	rs72857288	0	43473884	A	C
6	rs2282412	0	43474912	A	G
6	rs6924483	0	43475474	T	C
6	rs7746420	0	43476767	G	C
6	rs7743244	0	43479067	T	G
6	rs2231770	0	43480307	A	G
6	rs12664665	0	43482765	T	C
6	rs3757264	0	43482799	C	T
6	rs12661262	0	43482878	G	A
6	rs2231766	0	43483538	C	T
6	rs2231765	0	43483539	C	G
6	rs2231759	0	43484643	G	A
6	rs2227301	0	43485283	C	T
6	rs73426739	0	43485811	G	A
6	rs150149724	0	43485826	G	A
6	rs80339878	0	43486125	G	T
6	rs9472069	0	43487363	A	C
6	rs79222964	0	43488144	A	G
6	rs7755135	0	43490809	C	T
6	rs11077	0	43490947	T	G
6	rs2257082	0	43492578	G	A
6	rs75568525	0	43494150	C	T
6	rs77655645	0	43494216	A	G
6	rs1106841	0	43496662	A	C
6	rs144114311	0	43496708	C	G
6	rs1111785	0	43497064	G	A
6	rs1960198	0	43497318	A	T
6	rs115112548	0	43498381	A	G
6	rs7769795	0	43498673	G	A
6	rs59447550	0	43499545	T	C
6	rs7767973	0	43501833	T	C
6	rs117187824	0	43502194	G	C
6	rs3204712	0	43505541	C	A
6	rs59584556	0	43505972	C	T
6	rs116550486	0	43506881	C	T
6	rs184534573	0	43507002	C	T
6	rs9462902	0	43508819	G	A
6	rs117326207	0	43509490	T	G
6	rs9472074	0	43511364	A	T
6	rs6931025	0	43511574	T	C
6	rs6930820	0	43513265	G	A
6	rs7748977	0	43513807	T	C
6	rs1564320	0	43515757	T	C
6	rs6928412	0	43516228	T	C
6	rs1096700	0	43520359	C	G
6	rs7752493	0	43522901	A	G
6	rs7752811	0	43523130	A	G
6	rs9472075	0	43524843	C	T
6	rs7741841	0	43528189	C	T
6	rs1096699	0	43528441	C	T
6	rs3757266	0	43529342	T	C
6	rs3757267	0	43529386	G	C
6	rs73426785	0	43531947	G	C
6	rs59931540	0	43532417	A	G
6	rs12663525	0	43534271	C	A
6	rs78170909	0	43534869	G	A
6	rs6936953	0	43535355	T	C
6	rs6914190	0	43535497	A	T
6	rs4714687	0	43536401	C	T
6	rs189011061	0	43536847	T	C
6	rs78035277	0	43537331	A	G
6	rs35642078	0	43538208	T	C
6	rs2275118	0	43538578	T	C
6	rs6458342	0	43539140	G	A
6	rs699937	0	43540926	G	A
6	rs145065238	0	43541849	G	A
6	rs9394958	0	43541988	C	T
6	rs139960749	0	43542234	T	C
6	rs117112292	0	43545743	G	A
6	rs6458343	0	43546378	G	A
6	rs6936582	0	43551590	A	G
6	rs9296416	0	43552097	T	C
6	rs9472084	0	43553351	A	G
6	rs112740328	0	43556660	C	T
6	rs111903333	0	43558090	A	G
6	rs77851898	0	43558202	G	T
6	rs9333522	0	43560746	T	C
6	rs6916539	0	43560832	C	A
6	rs9333527	0	43561594	C	A
6	rs116720398	0	43562172	C	T
6	rs9333535	0	43563077	G	A
6	rs9333536	0	43563116	C	A
6	rs9333537	0	43563391	G	T
6	rs57833012	0	43563929	G	A
6	rs111226936	0	43572216	C	T
6	rs150481559	0	43573492	G	A
6	rs7753720	0	43574661	T	C
6	rs3757268	0	43578730	A	G
6	rs7760334	0	43579664	A	G
6	rs9296418	0	43581125	G	A
6	rs9296419	0	43581585	C	T
6	rs3734690	0	43581586	G	A
6	rs6941583	0	43582091	A	T
6	rs6899628	0	43582584	C	T
6	rs55704248	0	43582831	C	T
6	rs9333561	0	43583473	G	A
6	rs9333562	0	43583495	C	T
6	rs9472090	0	43584152	A	G
6	rs6922830	0	43584783	C	T
6	rs146828890	0	43585766	A	G
6	rs145612937	0	43586141	G	A
6	rs75208735	0	43588292	A	G
6	rs2232217	0	43589918	G	A
6	rs77341530	0	43590141	A	G
6	rs16896609	0	43590408	G	A
6	rs2396050	0	43594459	A	G
6	rs2232213	0	43595289	C	T
6	rs3800299	0	43597869	C	T
6	rs9472092	0	43598309	G	A
6	rs6938576	0	43599394	G	A
6	rs144339892	0	43601509	C	T
6	rs7750364	0	43602008	G	T
6	rs111241794	0	43602538	C	T
6	rs3757271	0	43603468	C	T
6	rs7749866	0	43605219	G	A
6	rs142704507	0	43607074	C	T
6	rs7106	0	43608386	C	T
6	rs9688333	0	43610075	G	A
6	rs9472096	0	43610969	T	G
6	rs12660473	0	43611038	G	A
6	rs144189404	0	43611348	C	A
6	rs1617105	0	43613180	G	A
6	rs3957257	0	43614814	A	G
6	rs76079870	0	43615434	A	G
6	rs9784847	0	43617554	A	G
6	rs6911069	0	43617687	G	A
6	rs6911085	0	43617715	G	A
6	rs6915370	0	43617995	A	G
6	rs6915523	0	43618026	C	T
6	rs78339483	0	43619226	T	C
6	rs111959750	0	43619437	T	C
6	rs56034913	0	43619582	A	G
6	rs114988842	0	43620110	C	T
6	rs148409800	0	43621108	C	T
6	rs145655286	0	43621146	T	C
6	rs9472098	0	43621609	G	A
6	rs6940568	0	43622285	C	T
6	rs2396051	0	43622855	G	A
6	rs2295944	0	43623102	C	T
6	rs2295945	0	43623114	C	T
6	rs2295946	0	43623142	A	C
6	rs28721527	0	43623830	T	C
6	rs115335737	0	43623845	G	A
6	rs79193988	0	43623958	G	A
6	rs55863814	0	43624051	G	A
6	rs113893893	0	43624085	A	C
6	rs77230555	0	43625023	G	T
6	rs6905832	0	43625045	T	C
6	rs77709040	0	43625303	C	T
6	rs116957731	0	43625892	T	C
6	rs7767435	0	43626097	C	T
6	rs79474406	0	43626133	A	G
6	rs57409464	0	43626939	G	A
6	rs35289332	0	43627752	G	A
6	rs9472100	0	43627929	G	A
6	rs6902085	0	43628346	G	T
6	rs6901805	0	43628423	A	G
6	rs6902166	0	43628570	C	G
6	rs9472102	0	43629164	G	T
6	rs9472104	0	43629546	G	C
6	rs116511278	0	43629685	C	T
6	rs78323348	0	43629801	G	A
6	rs7752104	0	43630691	G	A
6	rs7751728	0	43630755	A	G
6	rs7756754	0	43631259	G	A
6	rs7738658	0	43631380	T	C
6	rs7756954	0	43631532	C	T
6	rs145906625	0	43631584	T	C
6	rs7757101	0	43631595	C	A
6	rs111717844	0	43631673	C	T
6	rs61447047	0	43631914	G	A
6	rs80324908	0	43631960	G	T
6	rs55943534	0	43631963	G	T
6	rs78918890	0	43632059	C	G
6	rs77142160	0	43632101	G	A
6	rs77978539	0	43632389	T	C
6	rs73428692	0	43633203	T	C
6	rs7744563	0	43634647	A	G
6	rs61563062	0	43635231	G	A
6	rs56186300	0	43635601	T	A
6	rs747832	0	43636111	G	C
6	rs752662	0	43637063	T	A
6	rs3800301	0	43637143	G	A
6	rs72859036	0	43637415	G	A
6	rs74625380	0	43637599	A	G
6	rs16896629	0	43638636	G	A
6	rs41281836	0	43639886	C	T
6	rs41281838	0	43640039	C	T
6	rs2277124	0	43640064	A	G
6	rs2277125	0	43640099	A	G
6	rs2277126	0	43640222	A	G
6	rs147463321	0	43640774	G	C
6	rs60568338	0	43640881	T	C
6	rs59246686	0	43640988	T	G
6	rs76134013	0	43642038	C	T
6	rs16896636	0	43642425	T	A
6	rs79985053	0	43642799	A	G
6	rs58070538	0	43643743	C	T
6	rs148138457	0	43643777	G	A
6	rs74775846	0	43643877	T	A
6	rs16896641	0	43644800	T	C
6	rs75703910	0	43645611	T	C
6	rs3778492	0	43645833	G	A
6	rs143301396	0	43645992	A	C
6	rs2295948	0	43646401	A	G
6	rs2295949	0	43646447	T	G
6	rs77245217	0	43646702	T	C
6	rs116926654	0	43647197	A	G
6	rs2236345	0	43648803	A	G
6	rs2236346	0	43648988	A	G
6	rs2236347	0	43649205	G	A
6	rs1334600	0	43649521	C	T
6	rs79752131	0	43649748	T	C
6	rs73430405	0	43650081	T	G
6	rs3778493	0	43650787	T	C
6	rs7757349	0	43652703	T	A
6	rs7775611	0	43652770	G	A
6	rs7771013	0	43652930	T	C
6	rs1334601	0	43653405	C	T
6	rs1334602	0	43653563	A	G
6	rs56088243	0	43654221	T	C
6	rs147723307	0	43654458	C	T
6	rs833048	0	43654536	G	C
6	rs16896658	0	43654637	C	T
6	rs117193323	0	43655532	C	T
6	rs12661952	0	43655832	C	G
6	rs112253745	0	43656526	A	G
6	rs3807023	0	43657003	A	G
6	rs3807024	0	43657127	T	G
6	rs73430420	0	43657530	A	G
6	rs77128124	0	43657587	A	G
6	rs73430424	0	43657807	G	A
6	rs113289216	0	43657942	G	A
6	rs113819154	0	43658052	C	A
6	rs75558478	0	43659103	T	G
6	rs16869037	0	43659500	T	C
6	rs6908311	0	43659625	C	T
6	rs79642363	0	43660134	A	G
```
