## Supplementary material for "Characterization of shared and ancestry-specific signals driving complex traits using multi-ancestry fine-mapping": s2_snps.txt

```
rs423137
rs373413
rs375435
rs451169
rs376389
rs9349238
rs10948043
rs405043
rs405059
rs45550933
rs3176988
rs1758213
rs432753
rs835
rs361524
rs434102
rs390659
rs41273820
rs389999
rs433286
rs415906
rs665368
rs75745023
rs371323
rs414040
rs9471896
rs414082
rs414285
rs378835
rs668736
rs422717
rs438995
rs393034
rs2268687
rs2268686
rs394653
rs9381211
rs9394918
rs413399
rs9471904
rs434439
rs9471905
rs12333241
rs9462817
rs3818087
rs3818086
rs34722725
rs13214506
rs649472
rs12333110
rs73426441
rs9296398
rs12207176
rs9462818
rs9357402
rs9471906
rs73426451
rs75499937
rs7742623
rs9349239
rs9369380
rs9471907
rs9367162
rs9357403
rs184491210
rs144319453
rs9471908
rs2268684
rs6931385
rs6915637
rs12111487
rs2268683
rs189080894
rs2268682
rs7744151
rs9471909
rs6458301
rs6458302
rs139580616
rs3793007
rs142312897
rs7769412
rs3846893
rs9394921
rs7768690
rs62416277
rs7752711
rs7752619
rs1985910
rs148312104
rs1985909
rs147447757
rs6928781
rs7764439
rs11754813
rs9381213
rs4714621
rs115090309
rs143824337
rs147257902
rs4714622
rs114559237
rs77570211
rs75120709
rs116187409
rs78878923
rs9381214
rs77322550
rs73733744
rs151332905
rs567489315
rs9462820
rs76169657
rs630618
rs139450434
rs117680917
rs77664947
rs187432625
rs143278573
rs1229522
rs77105929
rs222217
rs222216
rs16896041
rs78877873
rs222215
rs222214
rs222213
rs77632998
rs222212
rs141067574
rs146586823
rs222220
rs6936958
rs222219
rs222218
rs55893140
rs191616210
rs73428403
rs6929834
rs144769899
rs148555068
rs115654877
rs12207484
rs58486474
rs117587395
rs192961864
rs2234030
rs2234029
rs2234028
rs2234027
rs2234024
rs16896053
rs12210447
rs57298359
rs111955734
rs66839624
rs78766849
rs1034154
rs4714623
rs113980260
rs2894483
rs78019970
rs55927053
rs12202031
rs11754674
rs11754681
rs11759402
rs12195802
rs56285608
rs75754141
rs6908950
rs58897230
rs58035179
rs9381217
rs10484911
rs10948045
rs10948046
rs6458307
rs111675476
rs74614533
rs12202292
rs12190215
rs12190220
rs80293404
rs12211148
rs143595072
rs12211104
rs12197778
rs1888865
rs73733749
rs79281707
rs60633811
rs192866543
rs9381218
rs73428430
rs58910274
rs60879448
rs57283546
rs149167211
rs4711726
rs9381219
rs1929926
rs2395937
rs56045039
rs75152407
rs9367163
rs11759583
rs2150911
rs3800290
rs3800291
rs13198778
rs13214966
rs9394924
rs4714626
rs2395924
rs2894478
rs4711727
rs9394925
rs6908434
rs6930986
rs9369384
rs4236083
rs3997653
rs76849749
rs12332906
rs3737097
rs9357404
rs4711728
rs9369386
rs182143933
rs7740701
rs9369387
rs2150912
rs2150913
rs1029067
rs9462828
rs9349242
rs9367164
rs9357405
rs59933606
rs34401788
rs6937958
rs7738570
rs6458308
rs6458309
rs12663397
rs117544675
rs6906866
rs138172921
rs112636752
rs1981008
rs76707849
rs4714628
rs77639030
rs142447960
rs142481589
rs113223475
rs57498064
rs6929154
rs9296399
rs6940865
rs56150020
rs59380173
rs144873921
rs117416895
rs58260658
rs79503889
rs35519893
rs117960583
rs117441403
rs6924431
rs117448892
rs145857859
rs181420138
rs191805398
rs35765449
rs143389156
rs79559296
rs12529592
rs58598262
rs34718938
rs4714630
rs9462835
rs66702767
rs13219312
rs34221675
rs35919170
rs147068891
rs141713736
rs79727883
rs13196627
rs73428500
rs3846894
rs77138402
rs7451380
rs7752422
rs9462838
rs9471929
rs138068244
rs60307337
rs186272577
rs35805828
rs34719471
rs117100110
rs9471930
rs5018385
rs144860143
rs1967461
rs34444714
rs150164637
rs6936589
rs148507373
rs694205
rs9381223
rs145425403
rs138459421
rs9462840
rs66541797
rs420052
rs12207301
rs77984367
rs12202901
rs149393604
rs35587422
rs78622100
rs77334504
rs10456518
rs112971027
rs76134443
rs7764865
rs12526596
rs79326225
rs148167022
rs141327416
rs7747505
rs113915695
rs112735528
rs6938882
rs591281
rs9471935
rs1150797
rs9968785
rs140685568
rs7760637
rs113378276
rs77042606
rs9369389
rs112415038
rs78684319
rs2235833
rs2073155
rs2235832
rs2281324
rs7773231
rs9471939
rs2395938
rs6907869
rs2395939
rs2894484
rs113210422
rs11759058
rs113105795
rs9462844
rs9471941
rs113588316
rs112414831
rs1819323
rs1819324
rs1819325
rs74944383
rs2395940
rs56158882
rs57514728
rs9462845
rs9471942
rs9462846
rs4714633
rs1854215
rs4530854
rs12194860
rs2092555
rs2092554
rs12697948
rs6458311
rs9471947
rs113344804
rs2395941
rs10807284
rs186476225
rs111909930
rs9471950
rs9471951
rs7748409
rs149363421
rs141247252
rs112946094
rs7754294
rs13203402
rs111863719
rs7740252
rs7758576
rs7758629
rs7758982
rs7759112
rs9462850
rs7765132
rs9394931
rs7740879
rs7741547
rs7741552
rs111908111
rs12206198
rs34455103
rs77580561
rs10223860
rs9296401
rs74534495
rs9296402
rs7757363
rs112504542
rs16896153
rs9381225
rs6938994
rs6939207
rs34498470
rs36081588
rs117343140
rs9471954
rs113773194
rs1989322
rs7746372
rs7750915
rs147866944
rs9471958
rs2235831
rs6937172
rs9471959
rs9471960
rs12527100
rs9471961
rs9471964
rs138504720
rs34433785
rs112617258
rs7761136
rs76464980
rs11758978
rs9462851
rs9471966
rs2235835
rs2235834
rs6936722
rs10948053
rs6901007
rs12214167
rs2234185
rs2234186
rs4711731
rs12529169
rs80353219
rs73430785
rs61232874
rs111816896
rs12524503
rs117376821
rs3793024
rs3805950
rs4714634
rs3763236
rs1053538
rs1053539
rs117529509
rs12525392
rs6458312
rs12525851
rs9471968
rs116255295
rs9471969
rs16896177
rs7740433
rs113463347
rs112786661
rs45455792
rs112836440
rs57658591
rs56106855
rs9462853
rs147374267
rs6927188
rs115870450
rs67059212
rs112572595
rs9471970
rs7744454
rs12205778
rs9471972
rs191150155
rs142793391
rs7770760
rs6941212
rs114527192
rs4714638
rs74640327
rs370142759
rs113095568
rs113067335
rs9471974
rs9471975
rs141757570
rs116382228
rs2104616
rs141663719
rs9471976
rs4469287
rs28868299
rs113203127
rs58497441
rs6458313
rs73432512
rs6458314
rs6458315
rs57295928
rs113443082
rs12524845
rs112122607
rs73432523
rs13215983
rs13216214
rs4714640
rs113952452
rs6940814
rs6940837
rs145336440
rs9296403
rs9296404
rs12660082
rs9462855
rs9462856
rs112538187
rs11752813
rs10948059
rs2296805
rs7759302
rs9471978
rs7760250
rs116866078
rs3800292
rs4987173
rs2296804
rs736158
rs1129187
rs1129186
rs2274517
rs141238034
rs35830695
rs2274515
rs2274514
rs3818554
rs4714644
rs117798645
rs151180031
rs9471982
rs73432562
rs3805953
rs3805952
rs3805951
rs3763238
rs3293
rs1023002
rs6903229
rs16896188
rs73733774
rs10948061
rs151335772
rs9471983
rs75790236
rs2395943
rs9296406
rs145055668
rs4711732
rs9471985
rs9369397
rs9296407
rs9986447
rs2274518
rs9462857
rs113493169
rs9471986
rs9471987
rs9471988
rs6907751
rs12524654
rs111762254
rs76043831
rs9462858
rs9462859
rs9462860
rs41274896
rs74640815
rs6925810
rs6916678
rs78672725
rs6901113
rs6901287
rs6901289
rs6923807
rs6906393
rs73434518
rs3805949
rs3805948
rs6941129
rs1969759
rs150318932
rs3805946
rs3828758
rs4714646
rs139678883
rs61459816
rs116911410
rs147864834
rs117253580
rs73434535
rs2236355
rs114754270
rs6940142
rs6901782
rs57933466
rs112446807
rs183068895
rs12333001
rs61570925
rs56831345
rs74323814
rs111306963
rs77869593
rs144206883
rs4711733
rs146730464
rs371817121
rs149044009
rs73434550
rs73434556
rs143336223
rs7774348
rs7774626
rs9471990
rs9462862
rs9462863
rs59541897
rs4714651
rs4714652
rs139290304
rs4714653
rs4714654
rs9471991
rs875775
rs41274898
rs9471992
rs9462864
rs6458318
rs6458319
rs41274900
rs2236356
rs41274902
rs60622781
rs117965109
rs35628750
rs2236357
rs3793023
rs2295982
rs6926418
rs6904371
rs55699400
rs6911130
rs3823423
rs8540
rs9296409
rs10080728
rs114746982
rs942044
rs3749904
rs3749903
rs6921535
rs1138141
rs4714655
rs4714656
rs34809717
rs34961677
rs149746919
rs145562113
rs148886793
rs9471995
rs140925839
rs142214331
rs7762731
rs9471997
rs6920475
rs75593880
rs116910528
rs139249497
rs149569345
rs148472550
rs3805945
rs76968006
rs2273917
rs11961678
rs7744819
rs7745432
rs182296764
rs4711735
rs10428718
rs4711736
rs2273918
rs61732148
rs111320577
rs73733790
rs140272543
rs1079325
rs182237913
rs41274916
rs78675648
rs4711738
rs55890439
rs3737186
rs377101095
rs80311039
rs58470539
rs150059188
rs11962268
rs11967184
rs111613875
rs9471998
rs9471999
rs9472000
rs9472001
rs3793021
rs2050367
rs77308303
rs11558979
rs4714658
rs139737031
rs4711739
rs145708647
rs6918545
rs73436420
rs77847937
rs57701001
rs1214705
rs6912491
rs112186598
rs116119611
rs116367245
rs4714660
rs4714661
rs138460435
rs55918002
rs113170552
rs4714662
rs62417469
rs4711740
rs73436425
rs117987007
rs11757495
rs7772393
rs73733795
rs9462866
rs75664886
rs61733494
rs9472003
rs13199873
rs41274920
rs149411734
rs114194678
rs73436429
rs3729616
rs3805944
rs73436430
rs3828757
rs147281154
rs370831685
rs59329059
rs146463117
rs2007950
rs140927825
rs76261685
rs116111331
rs116363087
rs3729617
rs79671886
rs6904780
rs3793018
rs114133205
rs111434496
rs146004334
rs16896258
rs148434428
rs3805942
rs75003038
rs116450546
rs3805941
rs3805939
rs12196299
rs76835622
rs144918578
rs4714664
rs3805938
rs3805937
rs6458323
rs3793017
rs13437190
rs9472006
rs1034246
rs151036934
rs9462867
rs9472007
rs16896279
rs9472008
rs142757127
rs3805936
rs3805935
rs6924235
rs139568568
rs76768632
rs117144749
rs79643612
rs76004968
rs79230189
rs113156637
rs16896285
rs76250624
rs60359686
rs61169091
rs17516786
rs4714665
rs4714666
rs73436448
rs7776045
rs73436449
rs79421972
rs3793016
rs1105024
rs35199842
rs3805934
rs199755737
rs9472010
rs2395960
rs62417478
rs7774715
rs76175433
rs7774481
rs118093665
rs116869257
rs4714667
rs79199084
rs3828756
rs3805931
rs113988038
rs60760361
rs59460087
rs60610762
rs61616727
rs12663852
rs61122023
rs12662888
rs7755859
rs6926032
rs6930764
rs1537638
rs1970186
rs3793013
rs45604140
rs78422682
rs12524680
rs4714668
rs6941837
rs72867545
rs9381234
rs9369401
rs11754211
rs6916141
rs6941411
rs9472016
rs6905948
rs6933124
rs3737185
rs7759437
rs72664263
rs12204526
rs3828755
rs6458325
rs6458326
rs6915327
rs112772751
rs3793009
rs3793008
rs143115481
rs78797716
rs76695876
rs3805930
rs3805929
rs144584188
rs57870978
rs2095401
rs11970376
rs11961039
rs73736716
rs185972794
rs148118913
rs61021888
rs1051709
rs6458327
rs7756307
rs7760834
rs72664264
rs72664265
rs4714670
rs4714671
rs12662201
rs113108198
rs11967948
rs11967116
rs72664266
rs6923262
rs55976342
rs60733214
rs113398016
rs10948066
rs6902679
rs4711741
rs112542835
rs6914964
rs55848540
rs3734681
rs9395
rs75541429
rs16868993
rs16896322
rs79492059
rs6924555
rs113955756
rs534369648
rs6902806
rs9472022
rs41274930
rs45553043
rs72664267
rs6906524
rs139267703
rs112177478
rs17209365
rs76771260
rs12193690
rs111931528
rs74839491
rs113113059
rs117989753
rs72664268
rs77818628
rs113623387
rs73736725
rs185188911
rs2841639
rs9462875
rs9462876
rs17209372
rs73436482
rs12204368
rs12209579
rs72867559
rs76039826
rs2273709
rs9357409
rs6938026
rs6901391
rs6917902
rs6918623
rs112422722
rs6458328
rs115842765
rs114326925
rs117792068
rs112617927
rs78875355
rs10948067
rs143379915
rs2651198
rs2841664
rs2756181
rs2145884
rs2841662
rs76309769
rs34996247
rs2651200
rs72867571
rs2104142
rs9462880
rs12663537
rs60404593
rs72867578
rs62415363
rs2651205
rs2651206
rs76724330
rs58964281
rs2841637
rs4623236
rs12204335
rs6930460
rs2651183
rs2651182
rs12664472
rs12204749
rs9462881
rs142073380
rs62415365
rs7764257
rs7750845
rs7769182
rs2841657
rs7769094
rs7769668
rs7752120
rs12202445
rs116976817
rs12202526
rs78816834
rs751775
rs28679656
rs140185809
rs117460531
rs3800294
rs10948069
rs10807288
rs2841666
rs12200091
rs754421
rs2756184
rs12663994
rs1995300
rs1570222
rs117084418
rs2651186
rs2651187
rs2756185
rs2841655
rs2756186
rs732692
rs2756187
rs937590
rs937591
rs79433922
rs1998297
rs72869204
rs7756656
rs58537733
rs4714674
rs73438325
rs2651189
rs2651190
rs2651191
rs2756172
rs2841660
rs2841659
rs2651192
rs2756173
rs2651193
rs2651194
rs2841658
rs7760749
rs6458329
rs6929983
rs6936397
rs3800295
rs45515398
rs3800297
rs3800298
rs6458330
rs7743125
rs2756174
rs2651203
rs2756175
rs2756176
rs78315134
rs2651204
rs12207935
rs6901866
rs16896398
rs1114357
rs11758940
rs11758941
rs75130282
rs70953673
rs146196183
rs3778491
rs4149177
rs1574430
rs2841648
rs2270860
rs4149178
rs2242416
rs12193537
rs2254303
rs4398731
rs185825470
rs189404807
rs10948071
rs9296413
rs62415416
rs9472031
rs6930689
rs9472032
rs2279087
rs2469
rs76343162
rs2279088
rs80186360
rs2841642
rs74353128
rs7692
rs3799947
rs35650765
rs3734684
rs10948072
rs1563788
rs2242153
rs58147230
rs3816601
rs77590559
rs3734683
rs147728545
rs118046524
rs9381237
rs191226687
rs12190755
rs4714677
rs9369407
rs2125737
rs2125738
rs75041662
rs2611336
rs9394947
rs78465211
rs117524960
rs113177211
rs9394948
rs9394949
rs80066320
rs139126139
rs62402405
rs145753244
rs74509444
rs76908084
rs79434077
rs181381103
rs4714678
rs9472039
rs7742789
rs141839508
rs180728386
rs9369409
rs11752783
rs117993385
rs12209798
rs9472040
rs7763558
rs7763350
rs7764523
rs148291106
rs9394951
rs75201726
rs6919440
rs1214759
rs113789029
rs1214761
rs6458334
rs7766972
rs7767006
rs2396004
rs1214763
rs116609048
rs181609652
rs1214766
rs6912283
rs7754297
rs12195350
rs831305
rs12212522
rs141454747
rs78617690
rs865549
rs188863780
rs2396021
rs12660528
rs4714679
rs4714680
rs831307
rs831308
rs76295717
rs862741
rs831310
rs142738883
rs117815519
rs117941290
rs1214755
rs1214757
rs1214758
rs2487662
rs9357411
rs117636337
rs2396023
rs831304
rs9369410
rs12195820
rs1772668
rs9381240
rs62402408
rs1599816
rs1772665
rs62402409
rs13218296
rs13191846
rs59155183
rs1539120
rs1772664
rs6907066
rs1674873
rs1772663
rs9472045
rs7750908
rs2396027
rs12209520
rs12211219
rs9349255
rs1214751
rs10948076
rs10948077
rs1214752
rs4714684
rs9472049
rs7454297
rs4355606
rs700008
rs9394952
rs831316
rs831315
rs12193524
rs831314
rs831313
rs9349256
rs831312
rs2277122
rs10948079
rs371785978
rs143389889
rs147519424
rs2185631
rs67861980
rs2794264
rs2487663
rs75976509
rs2125739
rs9381242
rs1214747
rs9357412
rs1214748
rs1214749
rs72857272
rs72857275
rs3734687
rs3734688
rs12183668
rs76658461
rs9296414
rs1674850
rs6906077
rs6910980
rs1622800
rs1674854
rs1674853
rs6904128
rs36106532
rs1674870
rs2611338
rs72857283
rs74580573
rs116157426
rs74762819
rs138559842
rs144738035
rs140295043
rs1214769
rs16896543
rs9472061
rs73426714
rs73426717
rs9472064
rs79083448
rs114932063
rs1150798
rs114867212
rs66726175
rs138807403
rs73426724
rs9462897
rs113161348
rs9472066
rs144323918
rs150059158
rs77568053
rs9472068
rs73426727
rs115985823
rs76284477
rs79769045
rs77355607
rs2277123
rs3734689
rs72857288
rs2282412
rs6924483
rs7746420
rs7743244
rs2231770
rs12664665
rs3757264
rs12661262
rs2231766
rs2231765
rs2231759
rs2227301
rs73426739
rs150149724
rs80339878
rs9472069
rs79222964
rs7755135
rs11077
rs2257082
rs75568525
rs77655645
rs1106841
rs144114311
rs1111785
rs1960198
rs115112548
rs7769795
rs59447550
rs7767973
rs117187824
rs3204712
rs59584556
rs116550486
rs184534573
rs9462902
rs117326207
rs9472074
rs6931025
rs6930820
rs7748977
rs1564320
rs6928412
rs1096700
rs7752493
rs7752811
rs9472075
rs7741841
rs1096699
rs3757266
rs3757267
rs73426785
rs59931540
rs12663525
rs78170909
rs6936953
rs6914190
rs4714687
rs189011061
rs78035277
rs35642078
rs2275118
rs6458342
rs699937
rs145065238
rs9394958
rs139960749
rs117112292
rs6458343
rs6936582
rs9296416
rs9472084
rs112740328
rs111903333
rs77851898
rs9333522
rs6916539
rs9333527
rs116720398
rs9333535
rs9333536
rs9333537
rs57833012
rs111226936
rs150481559
rs7753720
rs3757268
rs7760334
rs9296418
rs9296419
rs3734690
rs6941583
rs6899628
rs55704248
rs9333561
rs9333562
rs9472090
rs6922830
rs146828890
rs145612937
rs75208735
rs2232217
rs77341530
rs16896609
rs2396050
rs2232213
rs3800299
rs9472092
rs6938576
rs144339892
rs7750364
rs111241794
rs3757271
rs7749866
rs142704507
rs7106
rs9688333
rs9472096
rs12660473
rs144189404
rs1617105
rs3957257
rs76079870
rs9784847
rs6911069
rs6911085
rs6915370
rs6915523
rs78339483
rs111959750
rs56034913
rs114988842
rs148409800
rs145655286
rs9472098
rs6940568
rs2396051
rs2295944
rs2295945
rs2295946
rs28721527
rs115335737
rs79193988
rs55863814
rs113893893
rs77230555
rs6905832
rs77709040
rs116957731
rs7767435
rs79474406
rs57409464
rs35289332
rs9472100
rs6902085
rs6901805
rs6902166
rs9472102
rs9472104
rs116511278
rs78323348
rs7752104
rs7751728
rs7756754
rs7738658
rs7756954
rs145906625
rs7757101
rs111717844
rs61447047
rs80324908
rs55943534
rs78918890
rs77142160
rs77978539
rs73428692
rs7744563
rs61563062
rs56186300
rs747832
rs752662
rs3800301
rs72859036
rs74625380
rs16896629
rs41281836
rs41281838
rs2277124
rs2277125
rs2277126
rs147463321
rs60568338
rs59246686
rs76134013
rs16896636
rs79985053
rs58070538
rs148138457
rs74775846
rs16896641
rs75703910
rs3778492
rs143301396
rs2295948
rs2295949
rs77245217
rs116926654
rs2236345
rs2236346
rs2236347
rs1334600
rs79752131
rs73430405
rs3778493
rs7757349
rs7775611
rs7771013
rs1334601
rs1334602
rs56088243
rs147723307
rs833048
rs16896658
rs117193323
rs12661952
rs112253745
rs3807023
rs3807024
rs73430420
rs77128124
rs73430424
rs113289216
rs113819154
rs75558478
rs16869037
rs6908311
rs79642363
```
