## Supplementary material for "Characterization of shared and ancestry-specific signals driving complex traits using multi-ancestry fine-mapping": susiex_nc3.cs80.cs

```
CS_ID	SNP	BP	REF_ALLELE	ALT_ALLELE	REF_FRQ	BETA	SE	-LOG10P	CS_PIP	OVRL_PIP
1	rs113113059	43160375	C,C	T,T	0.810139,0.615079	-0.0274667,-0.0342611	0.00504129,0.0087852	7.29377,4.01661	0.363261	0.363305
1	rs6938026	43185733	G,G	A,A	0.827038,0.578373	-0.0279591,-0.0348684	0.00522759,0.00865635	7.05183,4.24999	0.345643	0.345685
1	rs2273709	43184132	C,C	A,A	0.826044,0.577381	-0.0274668,-0.0350554	0.00521577,0.00865361	6.85591,4.29236	0.259724	0.25977
2	rs74690967	43370915	T,NA	C,NA	0.909543,NA	-0.0315528,NA	0.00689297,NA	5.32744,NA	0.0340618	0.0343078
2	rs112053368	43382960	A,NA	C,NA	0.909543,NA	-0.0314072,NA	0.00689297,NA	5.2837,NA	0.0314377	0.0316809
2	rs70953670	43264895	A,NA	C,NA	0.910537,NA	-0.0315035,NA	0.00692737,NA	5.26568,NA	0.0288177	0.0290591
2	rs76649578	43388024	G,NA	A,NA	0.909543,NA	-0.0312115,NA	0.00689297,NA	5.2252,NA	0.0282452	0.0284849
2	rs79329802	43387332	A,NA	G,NA	0.909543,NA	-0.0312115,NA	0.00689297,NA	5.2252,NA	0.0282452	0.0284849
2	rs75320251	43395101	A,NA	G,NA	0.909543,NA	-0.0311159,NA	0.00689297,NA	5.19674,NA	0.0268132	0.0270512
2	rs78415183	43394041	G,NA	T,NA	0.909543,NA	-0.0310203,NA	0.00689297,NA	5.16836,NA	0.0254583	0.0256946
2	rs17209379	43265231	C,NA	A,NA	0.910537,NA	-0.0312681,NA	0.00692737,NA	5.19583,NA	0.0253729	0.02561
2	rs74766084	43287804	A,NA	G,NA	0.909543,NA	-0.0308745,NA	0.00689297,NA	5.12525,NA	0.0235321	0.0237659
2	rs70953680	43267831	A,NA	G,NA	0.910537,NA	-0.0311259,NA	0.00692737,NA	5.15387,NA	0.0235076	0.0237424
2	rs111882537	43366075	A,NA	C,NA	0.909543,NA	-0.0308244,NA	0.00689297,NA	5.11047,NA	0.0229064	0.0231394
2	rs78567061	43293446	A,NA	G,NA	0.909543,NA	-0.0307743,NA	0.00689297,NA	5.09571,NA	0.0222984	0.0225306
2	rs70953686	43269516	A,NA	G,NA	0.910537,NA	-0.0309348,NA	0.00692737,NA	5.09774,NA	0.0212282	0.0214598
2	rs148387942	43378057	T,NA	C,NA	0.908549,NA	-0.0309632,NA	0.00685915,NA	5.19674,NA	0.0206809	0.0209136
2	rs77529883	43364634	G,NA	C,NA	0.909543,NA	-0.0306285,NA	0.00689297,NA	5.0529,NA	0.0206255	0.0208554
2	rs76088627	43311851	A,NA	G,NA	0.909543,NA	-0.0306285,NA	0.00689297,NA	5.0529,NA	0.0206255	0.0208554
2	rs77538445	43285773	C,NA	A,NA	0.909543,NA	-0.0305328,NA	0.00689297,NA	5.0249,NA	0.0196009	0.0198293
2	rs113828288	43363422	T,NA	C,NA	0.909543,NA	-0.0305328,NA	0.00689297,NA	5.0249,NA	0.0196009	0.0198293
2	rs80193186	43362324	T,NA	G,NA	0.909543,NA	-0.0305328,NA	0.00689297,NA	5.0249,NA	0.0196009	0.0198293
2	rs77626494	43286886	T,NA	C,NA	0.910537,NA	-0.0307676,NA	0.00692737,NA	5.04888,NA	0.019427	0.019656
2	rs76658194	43357601	T,NA	C,NA	0.908549,NA	-0.0302378,NA	0.00685915,NA	4.98238,NA	0.019333	0.0195634
2	rs41281798	43325787	A,NA	C,NA	0.909543,NA	-0.0304826,NA	0.00689297,NA	5.01026,NA	0.019086	0.0193136
2	rs78014492	43289599	T,NA	C,NA	0.910537,NA	-0.0307183,NA	0.00692737,NA	5.03453,NA	0.0189281	0.0191563
2	rs41281796	43323917	A,NA	G,NA	0.909543,NA	-0.030437,NA	0.00689297,NA	4.99697,NA	0.0186304	0.0188574
2	rs76823934	43359424	A,NA	G,NA	0.909543,NA	-0.0303869,NA	0.00689297,NA	4.98238,NA	0.0181427	0.0183689
2	rs112870457	43280714	G,NA	T,NA	0.910537,NA	-0.0306242,NA	0.00692737,NA	5.00719,NA	0.0180134	0.0182402
2	rs17209400	43328062	G,NA	A,NA	0.909543,NA	-0.0303367,NA	0.00689297,NA	4.9678,NA	0.0176686	0.0178941
2	rs141740003	43355396	C,NA	T,NA	0.909543,NA	-0.0303367,NA	0.00689297,NA	4.9678,NA	0.0176686	0.0178941
2	rs113163694	43283410	T,NA	C,NA	0.910537,NA	-0.0305749,NA	0.00692737,NA	4.9929,NA	0.0175532	0.0177793
2	rs112472472	43279276	A,NA	G,NA	0.910537,NA	-0.0305749,NA	0.00692737,NA	4.9929,NA	0.0175532	0.0177793
2	rs79641366	43279144	C,NA	T,NA	0.910537,NA	-0.0305301,NA	0.00692737,NA	4.97993,NA	0.0171457	0.0173712
2	rs17209407	43358362	G,NA	A,NA	0.908549,NA	-0.0302603,NA	0.00685915,NA	4.98895,NA	0.0166731	0.0168991
2	rs113634553	43352048	A,NA	G,NA	0.909543,NA	-0.0301452,NA	0.00689297,NA	4.91233,NA	0.0159767	0.0161996
2	rs75473868	43352623	G,NA	A,NA	0.909543,NA	-0.0301452,NA	0.00689297,NA	4.91233,NA	0.0159767	0.0161996
2	rs111547017	43341689	G,NA	A,NA	0.909543,NA	-0.030095,NA	0.00689297,NA	4.89785,NA	0.0155629	0.0157851
2	rs111467122	43334547	T,NA	C,NA	0.909543,NA	-0.030095,NA	0.00689297,NA	4.89785,NA	0.0155629	0.0157851
2	rs112336903	43338115	C,NA	T,NA	0.909543,NA	-0.030095,NA	0.00689297,NA	4.89785,NA	0.0155629	0.0157851
2	rs75782458	43340810	A,NA	G,NA	0.909543,NA	-0.030095,NA	0.00689297,NA	4.89785,NA	0.0155629	0.0157851
2	rs73416724	43337802	G,NA	A,NA	0.906561,NA	-0.0296145,NA	0.00679323,NA	4.8847,NA	0.0136125	0.0138365
3	rs116524337	42830134	C,NA	T,NA	0.941352,NA	0.0251644,NA	0.00841466,NA	2.5552,NA	0.0208988	0.0216931
3	rs146313045	42773657	A,NA	G,NA	0.996024,NA	0.0907616,NA	0.0314177,NA	2.41271,NA	0.0178163	0.0189176
3	rs375435	42661404	C,C	T,T	0.45328,0.240079	-0.00922365,-0.0142827	0.00397168,0.0100079	1.69435,0.813782	0.0120406	0.0121466
3	rs451169	42661966	C,C	T,T	0.45328,0.240079	-0.00912969,-0.0142319	0.00397168,0.0100079	1.66712,0.809656	0.0111475	0.0112478
3	rs143389889	43407468	NA,T	NA,C	NA,0.979167	NA,-0.0946414	NA,0.0299292	NA,2.80521	0.00967304	0.0103725
3	rs76309769	43205975	NA,T	NA,C	NA,0.979167	NA,-0.0945951	NA,0.0299292	NA,2.80291	0.00951547	0.010199
3	rs72859003	43525927	G,NA	A,NA	0.909543,NA	0.0240252,NA	0.00689297,NA	3.30866,NA	0.00921317	0.0105528
3	rs11965886	43281767	A,NA	C,NA	0.944334,NA	0.0274314,NA	0.00862346,NA	2.83339,NA	0.0091071	0.0102468
3	rs9333533	43562718	C,NA	T,NA	0.910537,NA	0.0242239,NA	0.00692737,NA	3.32717,NA	0.00898058	0.0102432
3	rs835	42665888	T,T	C,C	0.752485,0.547619	-0.00935278,-0.0170255	0.00458131,0.00858839	1.3851,1.3239	0.00887181	0.00899242
3	rs71562703	43413760	A,NA	G,NA	0.976143,NA	0.0367562,NA	0.0129561,NA	2.34157,NA	0.00812952	0.00881735
3	rs115338010	43622286	A,NA	G,NA	0.912525,NA	0.0250229,NA	0.00699802,NA	3.45684,NA	0.00796502	0.0091823
3	rs9394918	42670450	G,G	A,A	0.751491,0.550595	-0.00919686,-0.0166898	0.00457516,0.00859346	1.35249,1.283	0.00780273	0.00791757
3	rs183124343	42973219	A,NA	T,NA	0.981113,NA	0.0392819,NA	0.0145245,NA	2.16492,NA	0.00773583	0.00814659
3	rs139807403	42775014	T,NA	C,NA	0.988072,NA	-0.0575441,NA	0.0182119,NA	2.80154,NA	0.00757806	0.00800797
3	rs9471896	42667047	T,T	G,G	0.752485,0.544643	-0.00901928,-0.0169172	0.00458131,0.00858363	1.30993,1.31212	0.00738508	0.00749102
3	rs112508540	43481955	C,NA	G,NA	0.935388,NA	-0.0269934,NA	0.00804241,NA	3.10253,NA	0.00717791	0.0123631
3	rs76724330	43215936	NA,A	NA,G	NA,0.980159	NA,-0.099395	NA,0.0306528	NA,2.9265	0.00702998	0.00754772
3	rs141361967	42758014	G,NA	A,NA	0.988072,NA	-0.0570243,NA	0.0182119,NA	2.75916,NA	0.00702887	0.00743003
3	rs9381211	42670374	A,A	G,G	0.751491,0.545635	-0.00905807,-0.0165196	0.00457516,0.00858518	1.32128,1.26496	0.00664988	0.00675012
3	rs2268687	42668932	A,A	G,G	0.752485,0.545635	-0.0089266,-0.0165196	0.00458131,0.00858518	1.2894,1.26496	0.006486	0.00658105
3	rs2268686	42669108	A,A	G,G	0.751491,0.545635	-0.0089609,-0.0165727	0.00457516,0.00858518	1.29964,1.27117	0.00637618	0.00647365
3	rs111451988	43566036	G,NA	A,NA	0.936382,NA	-0.0266209,NA	0.00810069,NA	2.99341,NA	0.00632835	0.0108963
3	rs9357403	42676932	C,C	G,G	0.747515,0.549603	-0.00989779,-0.0114727	0.00455105,0.00859173	1.52809,0.740477	0.00622669	0.00629868
3	rs13214506	42672574	A,A	G,G	0.743539,0.522817	-0.0092425,-0.0149781	0.00452769,0.00855827	1.38491,1.0964	0.00621533	0.00629953
3	rs114670856	42757490	A,NA	G,NA	0.988072,NA	-0.0561292,NA	0.0182119,NA	2.68697,NA	0.00618626	0.00654297
3	rs9471908	42677167	G,G	A,A	0.744533,0.892857	0.0115536,-0.00240529	0.00453346,0.0138207	1.96586,0.0645743	0.00614706	0.0062646
3	rs34722725	42672434	T,T	C,C	0.743539,0.532738	-0.00933961,-0.014509	0.00452769,0.00856774	1.40744,1.04397	0.00602101	0.00610197
3	rs2282412	43474912	G,G	A,A	0.971173,0.740079	-0.0371078,-0.00579566	0.0118166,0.00974638	2.77272,0.257998	0.00596937	0.00621722
3	rs9471907	42676773	G,G	A,A	0.746521,0.902778	0.0115423,-0.000624699	0.00454514,0.0144288	1.9546,0.015263	0.00594773	0.00605873
3	rs9367162	42676827	A,A	G,G	0.747515,0.549603	-0.00989779,-0.0110747	0.00455105,0.00859173	1.52809,0.704649	0.0059175	0.00598641
3	rs12333241	42671439	A,A	G,G	0.750497,0.540675	-0.00942013,-0.0144297	0.00456906,0.00857778	1.40633,1.03373	0.00559341	0.00567624
3	rs79054868	43441698	T,NA	C,NA	0.939364,NA	-0.0270907,NA	0.00828432,NA	2.96858,NA	0.00545119	0.0100289
3	rs9349238	42663548	C,C	G,G	0.750497,0.537698	-0.00875722,-0.0158951	0.00456906,0.00857375	1.2574,1.19552	0.00538818	0.00546872
3	rs1051218	42931861	A,NA	G,NA	0.978131,NA	0.0342646,NA	0.0135185,NA	1.94861,NA	0.00536116	0.0056362
3	rs12333110	42673107	A,A	G,G	0.745527,0.532738	-0.00921978,-0.0141965	0.00453928,0.00856774	1.37424,1.01089	0.00533165	0.00540628
3	rs3818087	42672407	C,C	T,T	0.743539,0.532738	-0.00910373,-0.0143599	0.00452769,0.00856774	1.35301,1.02812	0.00511554	0.00518723
3	rs144518702	42950883	A,NA	C,NA	0.978131,NA	0.0335524,NA	0.0135185,NA	1.88386,NA	0.00470096	0.00494545
3	rs74509444	43338319	NA,T	NA,C	NA,0.958333	NA,-0.0614405	NA,0.0213919	NA,2.38965	0.00468108	0.00504181
3	rs142220941	43556613	T,NA	C,NA	0.949304,NA	0.0264839,NA	0.00901262,NA	2.48179,NA	0.00467383	0.005133
3	rs6915637	42677875	G,G	T,T	0.745527,0.549603	-0.00987219,-0.0104283	0.00453928,0.00859173	1.52809,0.648125	0.00452295	0.00457933
3	rs12111487	42678045	A,A	G,G	0.747515,0.899802	0.0113787,-0.00136607	0.00455105,0.0142364	1.9062,0.034537	0.00427154	0.00435595
3	rs3778491	43268073	NA,A	NA,G	NA,0.957341	NA,-0.0606526	NA,0.0211527	NA,2.3831	0.00422545	0.00455326
3	rs76250624	43075717	NA,T	NA,C	NA,0.984127	NA,-0.0993461	NA,0.0342017	NA,2.43463	0.00418614	0.0045111
3	rs141613865	42813453	T,NA	C,NA	0.989066,NA	0.0458017,NA	0.0190121,NA	1.79608,NA	0.00416047	0.0043057
3	rs181207351	42945652	C,NA	G,NA	0.978131,NA	0.0326946,NA	0.0135185,NA	1.80731,NA	0.00402704	0.00423993
3	rs1214769	43442651	A,A	C,C	0.284294,0.327381	0.0138289,0.005531	0.00438317,0.00910944	2.79454,0.264612	0.00397834	0.00432993
3	rs78617690	43369722	NA,A	NA,C	NA,0.978175	NA,-0.0818317	NA,0.0292559	NA,2.28765	0.00397214	0.00427218
3	rs2268682	42678349	A,A	G,G	0.765408,0.551587	-0.0100761,-0.0102865	0.00466591,0.00859522	1.5113,0.635646	0.00391396	0.00396501
3	rs56270957	43532148	A,NA	C,NA	0.903579,NA	0.0214995,NA	0.00669838,NA	2.87649,NA	0.00380379	0.00438724
3	rs9462817	42671766	G,G	A,A	0.688867,0.920635	0.00944645,0.00329546	0.0042707,0.0158141	1.56909,0.0783516	0.00363819	0.00368175
3	rs72859036	43637415	A,A	G,G	0.855865,0.991071	-0.01893,0.0521555	0.00562927,0.0454422	3.11259,0.600189	0.00356537	0.00416458
3	rs80311039	43021651	NA,G	NA,C	NA,0.983135	NA,-0.0878571	NA,0.0331973	NA,2.08977	0.00350775	0.00378711
3	rs9471905	42671437	C,C	T,T	0.749503,0.915675	0.0111207,0.00126963	0.00456301,0.0153834	1.82961,0.0295492	0.00348451	0.00356323
3	rs11969360	43397592	T,NA	C,NA	0.942346,NA	0.0239903,NA	0.00848241,NA	2.32971,NA	0.00320907	0.00361932
3	rs147031788	43358872	T,NA	C,NA	0.99006,NA	-0.0469399,NA	0.01993,NA	1.73257,NA	0.00318587	0.00342435
3	rs114863017	43343013	G,NA	A,NA	0.99006,NA	0.0483624,NA	0.01993,NA	1.817,NA	0.00316276	0.00353662
3	rs630618	42698409	A,A	G,G	0.269384,0.205357	-0.0120697,-0.00145404	0.00445666,0.0105819	2.16979,0.0502648	0.00316047	0.00333332
3	rs16896093	42786302	A,NA	G,NA	0.989066,NA	-0.0525528,NA	0.0190121,NA	2.24362,NA	0.0031322	0.00333243
3	rs141390819	42806859	G,NA	A,NA	0.987078,NA	-0.0513659,NA	0.0175062,NA	2.47567,NA	0.00302797	0.00320848
3	rs9462818	42674785	A,A	G,G	0.749503,0.920635	0.0107665,0.0031941	0.00456301,0.0158141	1.73757,0.0757549	0.00285977	0.00292685
3	rs73426451	42675410	A,A	G,G	0.749503,0.920635	0.0108073,0.0017108	0.00456301,0.0158141	1.74806,0.0391243	0.00285135	0.00291813
3	rs12207176	42674236	A,A	G,G	0.749503,0.920635	0.0107665,0.00226617	0.00456301,0.0158141	1.73757,0.0525403	0.00280746	0.00287345
3	rs13217089	42824011	T,NA	C,NA	0.988072,NA	0.0394453,NA	0.0182119,NA	1.5183,NA	0.00274795	0.00292691
3	rs117529509	42903820	NA,T	NA,C	NA,0.972222	NA,0.0610514	NA,0.0260119	NA,1.72303	0.00272845	0.0029615
3	rs9381217	42729372	G,G	A,A	0.924453,0.902778	0.0192525,0.00750467	0.00748151,0.0144288	1.99688,0.219696	0.00269814	0.00277517
3	rs61752141	42946654	G,NA	C,NA	0.980119,NA	0.0316003,NA	0.0141639,NA	1.59043,NA	0.00268561	0.00284809
3	rs74614533	42731587	C,C	A,A	0.925447,0.905754	0.0191906,0.00726683	0.00752717,0.0146307	1.96709,0.20802	0.00265898	0.00273301
3	rs111903333	43558090	G,G	A,A	0.858847,0.998016	-0.017738,0.121436	0.00567854,0.0960615	2.74812,0.685762	0.00264836	0.00305207
3	rs9471906	42675246	T,T	C,C	0.749503,0.920635	0.0106757,0.00176054	0.00456301,0.0158141	1.71436,0.0403116	0.00263345	0.00269609
3	rs145562113	42999354	NA,T	NA,C	NA,0.987103	NA,-0.0947145	NA,0.0378862	NA,1.90587	0.0026119	0.00282567
3	rs186148770	42792282	G,NA	A,NA	0.989066,NA	-0.0509055,NA	0.0190121,NA	2.12979,NA	0.00257461	0.00274175
3	rs138826815	42955187	T,NA	C,NA	0.986084,NA	0.0416705,NA	0.0168779,NA	1.86802,NA	0.00256058	0.00271775
3	rs143413745	42707696	A,NA	G,NA	0.961233,NA	0.0271141,NA	0.0102422,NA	2.09077,NA	0.00249073	0.00270658
3	rs142447960	42773482	NA,A	NA,G	NA,0.988095	NA,-0.0837576	NA,0.0394133	NA,1.47395	0.00247567	0.00268712
3	rs187435514	43178014	A,NA	G,NA	0.99503,NA	-0.0991639,NA	0.0281148,NA	3.37661,NA	0.0024455	0.00314572
3	rs80293404	42732351	G,G	C,C	0.924453,0.905754	0.0190496,0.007001	0.00748151,0.0146307	1.963,0.199087	0.00243038	0.00250065
3	rs10498754	43156160	A,NA	T,NA	0.909543,NA	0.0211217,NA	0.00689297,NA	2.66109,NA	0.00227688	0.00265398
3	rs77664947	42699231	T,T	C,C	0.824056,0.931548	0.0128422,0.0153868	0.00519247,0.016928	1.87322,0.439648	0.00220684	0.00229836
3	rs17729932	42821807	T,NA	A,NA	0.986084,NA	-0.0475962,NA	0.0168779,NA	2.31859,NA	0.00219669	0.00232914
3	rs79568089	43498906	T,NA	C,NA	0.978131,NA	0.0197395,NA	0.0135185,NA	0.840918,NA	0.00218617	0.00245007
3	rs114884134	42926135	A,NA	G,NA	0.986084,NA	0.0402321,NA	0.0168779,NA	1.76602,NA	0.00212698	0.00225981
3	rs189404807	43280241	NA,A	NA,G	NA,0.956349	NA,-0.0535868	NA,0.0209218	NA,1.98178	0.00209174	0.0022585
3	rs222216	42701676	C,C	T,T	0.255467,0.176587	-0.011197,-0.00264851	0.00453346,0.0112102	1.86914,0.0897855	0.00207695	0.00218231
3	rs75508940	42686013	C,NA	T,NA	0.966203,NA	0.0269748,NA	0.0109412,NA	1.86376,NA	0.00205484	0.00223724
3	rs151332905	42696075	C,C	T,T	0.823062,0.931548	0.0128138,0.0152613	0.00518099,0.016928	1.87322,0.434976	0.00205137	0.00213782
3	rs116187409	42692780	NA,G	NA,A	NA,0.977182	NA,-0.0569721	NA,0.0286274	NA,1.33183	0.00203175	0.00221789
3	rs58070538	43643743	NA,T	NA,C	NA,0.947421	NA,0.0361333	NA,0.0191524	NA,1.22759	0.00203164	0.00222208
3	rs143824337	42691511	NA,T	NA,A	NA,0.977182	NA,-0.0568299	NA,0.0286274	NA,1.32674	0.00201215	0.00219652
3	rs186272577	42816623	NA,G	NA,C	NA,0.988095	NA,-0.078919	NA,0.0394133	NA,1.3444	0.0019391	0.00210579
3	rs9394958	43541988	T,T	C,C	0.971173,0.743056	-0.0324861,-0.00434794	0.0118166,0.00978302	2.22372,0.182615	0.00185725	0.00194362
3	rs117680917	42699173	NA,T	NA,C	NA,0.96627	NA,-0.0463937	NA,0.023678	NA,1.30042	0.00185315	0.00202281
3	rs77105929	42700864	T,T	C,C	0.823062,0.917659	0.0131373,-0.00301082	0.00518099,0.0155508	1.94988,0.0723832	0.00184802	0.00192753
3	rs143693777	43253540	T,NA	C,NA	0.99006,NA	-0.0415677,NA	0.01993,NA	1.43171,NA	0.0017786	0.00191374
3	rs78183676	43576795	T,NA	C,NA	0.978131,NA	0.0183956,NA	0.0135185,NA	0.760483,NA	0.00177424	0.00198625
3	rs77230555	43625023	T,T	G,G	0.970179,0.757937	-0.0322738,-0.00456712	0.0116239,0.00997981	2.26006,0.188952	0.00176734	0.00184849
3	rs11759402	42723809	T,T	C,C	0.82505,0.904762	0.0120494,0.00962258	0.00520406,0.0145623	1.6863,0.293496	0.0017511	0.0018499
3	rs10948043	42663549	C,C	T,T	0.746521,0.905754	0.0100722,0.00465255	0.00454514,0.0146307	1.57366,0.124657	0.00172342	0.0017651
3	rs116869257	43088021	NA,G	NA,A	NA,0.985119	NA,-0.0875695	NA,0.0353055	NA,1.88187	0.0017229	0.00186319
3	rs115090309	42691431	NA,A	NA,G	NA,0.977182	NA,-0.0541854	NA,0.0286274	NA,1.23369	0.00168723	0.00184212
3	rs138016123	43620138	C,NA	T,NA	0.979125,NA	0.0198743,NA	0.0138296,NA	0.821902,NA	0.00167483	0.00190938
3	rs116866078	42929843	NA,T	NA,C	NA,0.959325	NA,-0.0569208	NA,0.0216401	NA,2.06906	0.00166894	0.00182849
3	rs114559237	42692325	NA,G	NA,A	NA,0.977182	NA,-0.0540107	NA,0.0286274	NA,1.22765	0.00166819	0.00182134
3	rs45550933	42665032	T,T	G,G	0.746521,0.904762	0.00998104,0.00516775	0.00454514,0.0145623	1.5514,0.14105	0.0016644	0.00170507
3	rs76169657	42698213	T,T	G,G	0.82008,0.904762	0.0130516,-0.0023607	0.00514721,0.0145623	1.94988,0.0598727	0.00165786	0.00173276
3	rs41273820	42666293	A,A	G,G	0.749503,0.905754	0.00975045,0.00538909	0.00456301,0.0146307	1.48664,0.147142	0.00162767	0.00166627
3	rs112740328	43556660	T,T	C,C	0.858847,0.990079	-0.0178826,0.0361434	0.00567854,0.0431319	2.78583,0.395725	0.00158141	0.00182311
3	rs3176988	42665135	T,T	G,G	0.746521,0.905754	0.00989447,0.0051363	0.00454514,0.0146307	1.53039,0.139337	0.00157941	0.0016184
3	rs144566792	43076391	T,NA	C,NA	0.976143,NA	-0.0169554,NA	0.0129561,NA	0.719778,NA	0.00154096	0.00161137
3	rs182439403	42993302	G,NA	A,NA	0.993042,NA	-0.0737141,NA	0.0237851,NA	2.71205,NA	0.00153708	0.00193691
3	rs184491210	42676936	NA,T	NA,C	NA,0.988095	NA,-0.0738039	NA,0.0394133	NA,1.21376	0.00152859	0.00166865
3	rs77632998	42703930	NA,C	NA,T	NA,0.956349	NA,-0.0410555	NA,0.0209218	NA,1.30344	0.0015074	0.00164518
3	rs142927793	43315641	C,NA	G,NA	0.991054,NA	-0.0428094,NA	0.0209976,NA	1.38225,NA	0.00141753	0.00153117
3	rs112851070	43596814	G,NA	C,NA	0.967197,NA	-0.0226058,NA	0.0111,NA	1.37991,NA	0.00140518	0.00153819
3	rs6936958	42705873	T,T	G,G	0.82505,0.910714	0.0116288,0.00774582	0.00520406,0.0149907	1.59437,0.217987	0.00139406	0.00148025
3	rs73733744	42695307	G,G	T,T	0.822068,0.919643	0.0126955,-0.00139014	0.00516962,0.0157247	1.85209,0.0317251	0.00136533	0.00142686
3	rs77709040	43625303	T,T	C,C	0.969185,0.757937	-0.0308911,-0.00479095	0.0114407,0.00997981	2.15914,0.199846	0.00133959	0.00140153
3	rs115736156	42700013	A,NA	C,NA	0.95328,NA	-0.0160548,NA	0.0093687,NA	1.06253,NA	0.0013109	0.00138093
3	rs78323348	43629801	A,A	G,G	0.969185,0.763889	-0.0308003,-0.00331127	0.0114407,0.0100654	2.14879,0.129494	0.00129351	0.00135447
3	rs116511160	43629093	G,NA	A,NA	0.987078,NA	0.0385761,NA	0.0175062,NA	1.55981,NA	0.00128948	0.00140858
3	rs116910528	43005588	NA,A	NA,G	NA,0.990079	NA,-0.093427	NA,0.0431319	NA,1.51848	0.0012883	0.00141318
3	rs116957731	43625892	C,C	T,T	0.970179,0.763889	-0.0307973,-0.00389285	0.0116239,0.0100654	2.09358,0.155562	0.00127785	0.00133864
3	rs62416277	42686979	A,A	T,T	0.756461,0.919643	0.0104344,0.00272745	0.0046064,0.0157247	1.62891,0.064343	0.00126648	0.00130491
3	rs75237883	43103402	A,NA	T,NA	0.954274,NA	-0.0408032,NA	0.00946506,NA	4.78896,NA	0.00121904	0.00145001
3	rs567489315	42696109	NA,A	NA,C	NA,0.974206	NA,-0.047999	NA,0.0269663	NA,1.12446	0.00119945	0.00130932
3	rs116607035	43104759	G,NA	T,NA	0.955268,NA	-0.0411224,NA	0.00956466,NA	4.76636,NA	0.00119645	0.0014084
3	rs571995147	43187934	T,NA	C,NA	0.99503,NA	-0.0888193,NA	0.0281148,NA	2.80073,NA	0.00116301	0.00144636
3	rs1674870	43434222	C,C	A,A	0.183897,0.186508	0.0109499,-0.0127507	0.00510364,0.0109743	1.49604,0.61032	0.00114628	0.00117968
3	rs148312104	42687509	NA,A	NA,G	NA,0.988095	NA,-0.0672611	NA,0.0394133	NA,1.05599	0.00114623	0.00125161
3	rs555225902	43455719	C,NA	T,NA	0.987078,NA	-0.0309736,NA	0.0175062,NA	1.11439,NA	0.00111852	0.0012175
3	rs78903320	43179655	C,NA	T,NA	0.939364,NA	-0.0429932,NA	0.00828432,NA	6.67649,NA	0.00110878	0.00170031
3	rs139166573	43174785	C,NA	T,NA	0.939364,NA	-0.0429932,NA	0.00828432,NA	6.67649,NA	0.00110878	0.00170031
3	rs111865764	43103618	T,NA	C,NA	0.954274,NA	-0.0402678,NA	0.00946506,NA	4.67852,NA	0.0010986	0.00130228
3	rs113814320	43178234	G,NA	A,NA	0.939364,NA	-0.0429381,NA	0.00828432,NA	6.66101,NA	0.00109551	0.00167612
3	rs79630229	43185563	C,NA	T,NA	0.939364,NA	-0.0429381,NA	0.00828432,NA	6.66101,NA	0.00109551	0.00167612
3	rs115654877	42709663	NA,C	NA,T	NA,0.959325	NA,-0.035675	NA,0.0216401	NA,1.00333	0.00108305	0.00118228
3	rs56046707	43181379	C,NA	A,NA	0.939364,NA	-0.0428831,NA	0.00828432,NA	6.64555,NA	0.00108244	0.00165238
3	rs111577855	43184275	A,NA	C,NA	0.939364,NA	-0.0428281,NA	0.00828432,NA	6.6301,NA	0.00106957	0.00162907
3	rs113255912	43182497	T,NA	C,NA	0.939364,NA	-0.0428281,NA	0.00828432,NA	6.6301,NA	0.00106957	0.00162907
3	rs145380094	43525471	C,NA	T,NA	0.987078,NA	0.0181407,NA	0.0175062,NA	0.522752,NA	0.00106792	0.001192
3	rs58486474	42709999	NA,C	NA,G	NA,0.959325	NA,-0.0354703	NA,0.0216401	NA,0.994857	0.00106659	0.00116433
3	rs76733341	43106417	T,NA	A,NA	0.957256,NA	-0.042413,NA	0.00977441,NA	4.84463,NA	0.00105872	0.00125741
3	rs117587395	42710718	NA,C	NA,T	NA,0.959325	NA,-0.035318	NA,0.0216401	NA,0.988573	0.00105456	0.00115121
3	rs1096699	43528441	T,T	C,C	0.672962,0.979167	0.0132831,0.00951491	0.00421449,0.0299292	2.78974,0.12462	0.00105318	0.00114269
3	rs140163521	43515096	A,NA	T,NA	0.985089,NA	-0.0280995,NA	0.0163138,NA	1.07063,NA	0.00105209	0.0011175
3	rs111444899	43104768	T,NA	C,NA	0.955268,NA	-0.0404209,NA	0.00956466,NA	4.62376,NA	0.00104684	0.0012273
3	rs7760334	43579664	G,G	A,A	0.327038,0.017857	-0.0130079,-0.0126512	0.00421449,0.0322784	2.69346,0.157951	0.00104245	0.0011312
3	rs182143933	42762130	NA,T	NA,C	NA,0.988095	NA,-0.0649562	NA,0.0394133	NA,1.00289	0.00103759	0.00112841
3	rs79541366	43131945	C,NA	G,NA	0.956262,NA	-0.0418387,NA	0.00966771,NA	4.82191,NA	0.00102794	0.00121473
3	rs183819666	43133184	A,NA	G,NA	0.956262,NA	-0.0418387,NA	0.00966771,NA	4.82191,NA	0.00102794	0.00121473
3	rs140873369	43221647	T,NA	C,NA	0.99006,NA	-0.0358055,NA	0.01993,NA	1.14023,NA	0.00102294	0.00110318
3	rs116354491	43601266	T,NA	C,NA	0.99006,NA	-0.0306145,NA	0.01993,NA	0.904782,NA	0.00101965	0.00110281
3	rs73428430	42739994	G,G	A,A	0.659046,0.616071	0.00706816,0.0143844	0.00417094,0.00878946	1.04505,0.992577	0.00101955	0.00110536
3	rs180728386	43346411	NA,T	NA,A	NA,0.982143	NA,-0.0689267	NA,0.0322783	NA,1.48506	0.0010129	0.00109545
3	rs41274878	42788494	T,NA	C,NA	0.987078,NA	0.0267383,NA	0.0175062,NA	0.897327,NA	0.00100874	0.00105596
3	rs147116389	43533888	A,NA	G,NA	0.987078,NA	0.017546,NA	0.0175062,NA	0.500023,NA	0.00100525	0.00112164
3	rs149088714	42863232	A,NA	G,NA	0.977137,NA	0.0230027,NA	0.0132281,NA	1.08594,NA	0.000998978	0.00104615
3	rs77142160	43632101	A,A	G,G	0.968191,0.765873	-0.0294178,-0.00368194	0.0112664,0.0100948	2.04457,0.145506	0.000988482	0.00103552
3	rs113813310	43108122	T,NA	C,NA	0.956262,NA	-0.0415654,NA	0.00966771,NA	4.76636,NA	0.000977993	0.00115361
3	rs16896177	42907410	NA,C	NA,T	NA,0.974206	NA,-0.0310236	NA,0.0269663	NA,0.602138	0.00097585	0.00107071
3	rs222214	42703149	A,A	G,G	0.276342,0.196429	-0.0104547,0.000193902	0.00442129,0.0107594	1.74356,0.00628979	0.000975715	0.00104803
3	rs143115481	43122011	NA,T	NA,A	NA,0.965278	NA,0.0483129	NA,0.0233493	NA,1.41417	0.000972828	0.00106249
3	rs11754674	42723574	T,T	A,A	0.833996,0.991071	0.0115459,0.0212543	0.00531372,0.0454422	1.5259,0.193831	0.000970861	0.00102727
3	rs2234024	42713779	NA,A	NA,G	NA,0.959325	NA,-0.0341701	NA,0.0216401	NA,0.941835	0.000969641	0.00105861
3	rs74508777	43111526	A,NA	G,NA	0.956262,NA	-0.0415098,NA	0.00966771,NA	4.75508,NA	0.000968208	0.00114165
3	rs145400085	42924427	C,NA	A,NA	0.925447,NA	-0.00816803,NA	0.00752717,NA	0.556174,NA	0.000965111	0.00103621
3	rs2234028	42713274	NA,A	NA,G	NA,0.959325	NA,-0.034015	NA,0.0216401	NA,0.9356	0.000958898	0.0010469
3	rs75067168	43130013	A,NA	G,NA	0.956262,NA	-0.0414541,NA	0.00966771,NA	4.74382,NA	0.000958551	0.00112986
3	rs114362368	43130474	T,NA	C,NA	0.956262,NA	-0.0414541,NA	0.00966771,NA	4.74382,NA	0.000958551	0.00112986
3	rs72867568	43203877	G,NA	A,NA	0.974155,NA	-0.0284667,NA	0.0124606,NA	1.65092,NA	0.000956541	0.0016477
3	rs145906625	43631584	C,C	T,T	0.968191,0.763889	-0.0293017,-0.00331127	0.0112664,0.0100654	2.0315,0.129494	0.000952842	0.000998344
3	rs2234027	42713307	NA,A	NA,G	NA,0.959325	NA,-0.0338599	NA,0.0216401	NA,0.929382	0.000948317	0.00103536
3	rs2234030	42713050	NA,A	NA,C	NA,0.959325	NA,-0.0337532	NA,0.0216401	NA,0.925117	0.000941135	0.00102753
3	rs2234029	42713223	NA,G	NA,T	NA,0.959325	NA,-0.0337047	NA,0.0216401	NA,0.923181	0.000937895	0.001024
3	rs115481159	42914748	T,NA	C,NA	0.944334,NA	-0.0101432,NA	0.00862346,NA	0.620687,NA	0.000932052	0.00100277
3	rs150062617	43066795	C,NA	A,NA	0.983101,NA	0.00413009,NA	0.0153396,NA	0.103616,NA	0.00093171	0.000974646
3	rs73426441	42673446	A,A	G,G	0.837972,0.97123	0.013227,-0.0116756	0.00536574,0.0255725	1.86334,0.188437	0.000914803	0.000959132
3	rs189080894	42678189	NA,G	NA,A	NA,0.981151	NA,-0.0566819	NA,0.0314332	NA,1.14661	0.000906737	0.000993219
3	rs699937	43540926	A,A	G,G	0.672962,0.979167	0.0130097,0.00922783	0.00421449,0.0299292	2.6941,0.120424	0.000899226	0.000975889
3	rs116620463	43178508	G,NA	T,NA	0.967197,NA	-0.0107563,NA	0.0111,NA	0.478173,NA	0.00089868	0.000953002
3	rs1617105	43613180	A,A	G,G	0.66998,0.979167	0.0127495,0.0167912	0.00420473,0.0299292	2.61474,0.2405	0.000882519	0.000960069
3	rs187432625	42699740	NA,A	NA,G	NA,0.982143	NA,-0.0555591	NA,0.0322783	NA,1.06954	0.000880384	0.000964109
3	rs76552409	43182906	T,NA	C,NA	0.972167,NA	0.0273595,NA	0.0120196,NA	1.64147,NA	0.000878465	0.000973634
3	rs143301396	43645992	NA,C	NA,A	NA,0.959325	NA,0.0306969	NA,0.0216401	NA,0.80677	0.000869991	0.000951695
3	rs56045039	42746466	G,G	A,A	0.645129,0.62004	0.00702217,0.0109378	0.0041322,0.00880693	1.0494,0.669071	0.000866482	0.000933163
3	rs138895913	43525149	T,NA	C,NA	0.978131,NA	0.0164572,NA	0.0135185,NA	0.650804,NA	0.000862935	0.000978164
3	rs552431809	42855945	T,NA	C,NA	0.993042,NA	0.0368015,NA	0.0237851,NA	0.914339,NA	0.000858763	0.000944891
3	rs79554264	42751460	G,NA	C,NA	0.959245,NA	-0.0128181,NA	0.00999958,NA	0.699208,NA	0.000857215	0.000919422
3	rs77231564	43098182	A,NA	G,NA	0.958251,NA	-0.0381262,NA	0.00988495,NA	3.9401,NA	0.000856124	0.00100461
3	rs568709023	43139541	T,NA	G,NA	0.974155,NA	-0.0127327,NA	0.0124606,NA	0.513065,NA	0.000849697	0.000903175
3	rs9462853	42910666	C,C	T,T	0.718688,0.956349	-0.00107557,0.0544534	0.00439719,0.0209218	0.0932542,2.03391	0.000837372	0.000908156
3	rs6933426	42753485	T,NA	C,NA	0.958251,NA	-0.0128984,NA	0.00988495,NA	0.716829,NA	0.000836082	0.000896355
3	rs78394383	43115668	A,NA	G,NA	0.956262,NA	-0.0406384,NA	0.00966771,NA	4.58037,NA	0.000830702	0.000974163
3	rs185972794	43127288	NA,A	NA,T	NA,0.981151	NA,0.0643456	NA,0.0314332	NA,1.39091	0.000828823	0.000904866
3	rs147502280	42896484	A,NA	G,NA	0.986084,NA	0.0303749,NA	0.0168779,NA	1.14321,NA	0.000825895	0.000923065
3	rs34764696	43112267	T,NA	C,NA	0.956262,NA	-0.0405826,NA	0.00966771,NA	4.5693,NA	0.000822817	0.000964591
3	rs16896344	43172430	A,NA	G,NA	0.924453,NA	-0.0389959,NA	0.00748151,NA	6.72929,NA	0.000809106	0.00123029
3	rs9471915	42754612	A,NA	T,NA	0.958251,NA	-0.0126844,NA	0.00988495,NA	0.700227,NA	0.000806752	0.000865125
3	rs78286928	43112551	G,NA	T,NA	0.956262,NA	-0.0404203,NA	0.00966771,NA	4.53718,NA	0.000800445	0.000937453
3	rs4432975	42862645	T,NA	C,NA	0.988072,NA	-0.0465764,NA	0.0182119,NA	1.97701,NA	0.000797132	0.000856667
3	rs67059212	42913269	G,G	T,T	0.719682,0.956349	-0.000852627,0.0537506	0.00440194,0.0209218	0.0724162,1.99159	0.000781356	0.000846628
3	rs2234186	42897163	NA,A	NA,G	NA,0.972222	NA,0.0442355	NA,0.0260119	NA,1.05051	0.000777106	0.000846202
3	rs76737596	43091102	A,NA	G,NA	0.984095,NA	-0.0192626,NA	0.0158037,NA	0.651897,NA	0.000776007	0.000832242
3	rs72864239	42771611	C,NA	T,NA	0.970179,NA	-0.0146448,NA	0.0116239,NA	0.682543,NA	0.000771911	0.00081273
3	rs11759583	42748752	A,A	G,G	0.644135,0.62004	0.00695726,0.0105107	0.0041296,0.00880693	1.03602,0.633224	0.000768952	0.000828738
3	rs62416355	42907596	T,NA	A,NA	0.979125,NA	-0.0179227,NA	0.0138296,NA	0.709998,NA	0.000767869	0.000833588
3	rs112572595	42913384	C,C	T,T	0.719682,0.956349	-0.000762953,0.0535301	0.00440194,0.0209218	0.0642921,1.97839	0.000765363	0.000829056
3	rs76966895	43387957	A,NA	G,NA	0.987078,NA	0.0363576,NA	0.0175062,NA	1.42233,NA	0.00076485	0.000877076
3	rs9471970	42913646	A,A	G,G	0.719682,0.956349	-0.000852627,0.0534198	0.00440194,0.0209218	0.0724162,1.97182	0.000753711	0.000816725
3	rs12663397	42768093	T,T	G,G	0.644135,0.634921	0.00700285,0.0102183	0.0041296,0.00887871	1.0461,0.602439	0.000749883	0.000808807
3	rs2150911	42749088	C,C	G,G	0.644135,0.62004	0.00686609,0.0106052	0.0041296,0.00880693	1.016,0.641082	0.000747189	0.000805346
3	rs147374267	42912002	G,G	A,A	0.980119,0.97123	-0.0238031,0.0637923	0.0141639,0.0255725	1.03221,1.89924	0.00074324	0.000811324
3	rs61747887	42858227	A,NA	G,NA	0.985089,NA	-0.0369246,NA	0.0163138,NA	1.62688,NA	0.000738394	0.000789254
3	rs59380173	42780465	A,A	G,G	0.644135,0.645833	0.00695726,0.0104199	0.0041296,0.00893797	1.03602,0.613156	0.000735968	0.000793878
3	rs9471904	42671099	T,T	C,C	0.463221,0.558532	0.006318,0.013852	0.00396504,0.00860854	0.954424,0.968209	0.000729841	0.000766384
3	rs7106	43608386	T,T	C,C	0.699801,0.979167	0.0117616,0.0320458	0.00431368,0.0299292	2.19387,0.546229	0.000727864	0.000791719
3	rs182296764	43010763	NA,A	NA,T	NA,0.978175	NA,0.0467799	NA,0.0292559	NA,0.959305	0.000724981	0.000789583
3	rs57658591	42909546	C,C	T,T	0.980119,0.97123	-0.0238912,0.0634661	0.0141639,0.0255725	1.03787,1.88366	0.000724034	0.00079047
3	rs9471920	42771047	T,NA	G,NA	0.958251,NA	-0.0120148,NA	0.00988495,NA	0.649382,NA	0.000723599	0.000776563
3	rs10948076	43394591	G,G	A,A	0.699801,0.651786	0.01029,-0.0163471	0.00431368,0.00897279	1.76805,1.16446	0.000722378	0.00108638
3	rs16896053	42715323	T,T	C,C	0.823062,0.883929	0.010682,0.00465366	0.00518099,0.0133454	1.40638,0.138282	0.000720297	0.000768154
3	rs12697948	42865081	C,C	A,A	0.860835,0.979167	0.0121164,0.040718	0.00571235,0.0299292	1.46961,0.760253	0.000719936	0.000761273
3	rs222220	42705763	A,A	G,G	0.361829,0.220238	-0.00876111,-0.00566669	0.00411452,0.0103152	1.47849,0.234509	0.000719498	0.000784072
3	rs138916459	43082651	A,NA	G,NA	0.958251,NA	-0.0370445,NA	0.00988495,NA	3.74822,NA	0.000717016	0.000836968
3	rs199755737	43084311	NA,C	NA,T	NA,0.985119	NA,0.0680336	NA,0.0353055	NA,1.26777	0.000705987	0.000770224
3	rs76383287	43177353	A,NA	G,NA	0.925447,NA	-0.0384593,NA	0.00752717,NA	6.49053,NA	0.000695409	0.00100562
3	rs2396050	43594459	G,G	A,A	0.326044,0.018849	-0.012202,-0.0177548	0.0042178,0.0314334	2.4184,0.242466	0.000693566	0.000755787
3	rs113223475	42775168	A,A	G,G	0.644135,0.646825	0.00700285,0.00998741	0.0041296,0.00894365	1.0461,0.578197	0.000692629	0.000747303
3	rs9333562	43583495	NA,T	NA,C	NA,0.997024	NA,-0.105988	NA,0.078473	NA,0.75248	0.000684042	0.000749827
3	rs62417512	43131928	A,NA	C,NA	0.94334,NA	0.0198851,NA	0.00855199,NA	1.69764,NA	0.000677584	0.000751541
3	rs2396021	43370398	T,T	G,G	0.699801,0.655754	0.0105614,-0.014563	0.00431368,0.00899701	1.8431,0.976652	0.000676281	0.00103463
3	rs12212522	43367139	A,A	C,C	0.699801,0.657738	0.0106488,-0.0137452	0.00431368,0.00900943	1.86761,0.895866	0.000674694	0.00103782
3	rs62402409	43386655	C,C	T,T	0.697813,0.649802	0.0103625,-0.0138903	0.00430558,0.00896099	1.79331,0.916781	0.000671875	0.00101326
3	rs147447757	42687939	NA,G	NA,A	NA,0.963294	NA,0.0303635	NA,0.0227328	NA,0.740746	0.000669105	0.00073013
3	rs189474158	43454201	T,NA	C,NA	0.989066,NA	0.032147,NA	0.0190121,NA	1.04162,NA	0.0006683	0.000717519
3	rs13201705	42787604	C,NA	G,NA	0.960239,NA	-0.0116607,NA	0.0101186,NA	0.603532,NA	0.000666285	0.000716595
3	rs199709264	43133654	C,NA	T,NA	0.963221,NA	-0.0392035,NA	0.0105045,NA	3.72145,NA	0.000664886	0.000748666
3	rs62417510	43122177	A,NA	G,NA	0.945328,NA	0.0196964,NA	0.00869693,NA	1.62842,NA	0.000662538	0.000732486
3	rs11962520	43188600	T,NA	C,NA	0.968191,NA	0.0225321,NA	0.0112664,NA	1.34193,NA	0.000658169	0.000719349
3	rs74711970	42803809	T,NA	G,NA	0.969185,NA	0.00974203,NA	0.0114407,NA	0.403974,NA	0.000655035	0.000696952
3	rs73736719	43136838	C,NA	T,NA	0.942346,NA	-0.0363989,NA	0.00848241,NA	4.7501,NA	0.000650338	0.000751071
3	rs113149369	43645107	A,NA	C,NA	0.967197,NA	-0.017634,NA	0.0111,NA	0.950236,NA	0.00064975	0.000711325
3	rs2232217	43589918	NA,A	NA,G	NA,0.990079	NA,-0.0550916	NA,0.0431319	NA,0.695719	0.000642911	0.000704487
3	rs117253580	42957493	NA,A	NA,G	NA,0.979167	NA,-0.041109	NA,0.0299292	NA,0.770613	0.0006197	0.000677753
3	rs59155183	43387130	C,C	G,G	0.699801,0.649802	0.010382,-0.0141757	0.00431368,0.00896099	1.79331,0.944375	0.000613823	0.000929959
3	rs12209520	43390713	A,A	C,C	0.699801,0.649802	0.010382,-0.0140553	0.00431368,0.00896099	1.79331,0.932689	0.00060869	0.000922295
3	rs186144513	42894241	C,NA	T,NA	0.988072,NA	0.0325405,NA	0.0182119,NA	1.13092,NA	0.000608284	0.000671969
3	rs138434841	42684256	T,NA	C,NA	0.99006,NA	-0.0365712,NA	0.01993,NA	1.17712,NA	0.000602146	0.000666508
3	rs35875954	43066033	C,NA	A,NA	0.988072,NA	0.0344694,NA	0.0182119,NA	1.23359,NA	0.000601774	0.000664247
3	rs149359490	42968121	A,NA	G,NA	0.956262,NA	0.0179263,NA	0.00966771,NA	1.19583,NA	0.000601552	0.000674646
3	rs76039826	43183453	NA,T	NA,C	NA,0.815476	NA,-0.00661968	NA,0.0110197	NA,0.261194	0.000599895	0.000657127
3	rs56998587	43135907	C,NA	T,NA	0.942346,NA	-0.0359341,NA	0.00848241,NA	4.64355,NA	0.000599699	0.000689794
3	rs56411331	43134969	T,NA	C,NA	0.94334,NA	-0.0361757,NA	0.00855199,NA	4.63154,NA	0.000599025	0.000689234
3	rs78877873	42702572	G,G	A,A	0.810139,0.916667	0.0110729,-0.00323194	0.00504129,0.0154664	1.5519,0.0785867	0.000594518	0.000630485
3	rs16896041	42702570	C,C	T,T	0.810139,0.916667	0.0110729,-0.00308369	0.00504129,0.0154664	1.5519,0.0747059	0.000593427	0.000629321
3	rs142090656	42863356	A,NA	G,NA	0.985089,NA	-0.034557,NA	0.0163138,NA	1.46658,NA	0.000592632	0.000634715
3	rs6907066	43388054	A,A	G,G	0.699801,0.649802	0.010336,-0.0138903	0.00431368,0.00896099	1.78066,0.916781	0.00058845	0.000889615
3	rs72866049	42896407	T,NA	C,NA	0.974155,NA	0.0197087,NA	0.0124606,NA	0.944158,NA	0.000584718	0.000627974
3	rs59146246	43143162	T,NA	G,NA	0.942346,NA	-0.0357807,NA	0.00848241,NA	4.60865,NA	0.000584237	0.000671167
3	rs3730363	43144054	A,NA	G,NA	0.942346,NA	-0.0357807,NA	0.00848241,NA	4.60865,NA	0.000584237	0.000671167
3	rs12211219	43391232	A,A	G,G	0.699801,0.649802	0.01029,-0.0141011	0.00431368,0.00896099	1.76805,0.937124	0.000583721	0.000880151
3	rs113615735	43420997	G,NA	C,NA	0.971173,NA	-0.033579,NA	0.0118166,NA	2.348,NA	0.000580231	0.00199278
3	rs111881216	43134093	G,NA	A,NA	0.94334,NA	-0.0359678,NA	0.00855199,NA	4.58473,NA	0.000578414	0.00066444
3	rs143595072	42734516	NA,T	NA,C	NA,0.974206	NA,0.0401273	NA,0.0269663	NA,0.864117	0.000577019	0.000629516
3	rs116511278	43629685	T,T	C,C	0.968191,0.763889	-0.0283831,-0.00326625	0.0112664,0.0100654	1.92962,0.127519	0.000573347	0.000605963
3	rs12195820	43382978	T,T	C,C	0.699801,0.649802	0.010244,-0.0141011	0.00431368,0.00896099	1.75549,0.937124	0.000570813	0.000858623
3	rs144114311	43496708	NA,G	NA,C	NA,0.979167	NA,0.0432967	NA,0.0299292	NA,0.82974	0.000566291	0.00061993
3	rs550063455	43069205	A,NA	G,NA	0.994036,NA	-0.0283529,NA	0.0256781,NA	0.56941,NA	0.000564016	0.0006182
3	rs143189996	42896279	T,NA	C,NA	0.974155,NA	0.0193912,NA	0.0124606,NA	0.922054,NA	0.000563888	0.000605795
3	rs13196627	42813951	G,G	A,A	0.641153,0.638889	0.0070354,0.00914058	0.00412196,0.00889959	1.05622,0.516579	0.000561982	0.000611489
3	rs398123304	42946679	T,NA	C,NA	0.994036,NA	-0.0282406,NA	0.0256781,NA	0.566356,NA	0.000560549	0.000614399
3	rs58910274	42740269	G,G	T,T	0.673956,0.618056	0.00614986,0.0140031	0.0042178,0.00879811	0.839171,0.952831	0.000560541	0.00061392
3	rs7769412	42682902	A,A	G,G	0.664016,0.549603	-0.00391165,-0.00908911	0.00418592,0.00859173	0.45586,0.537444	0.000557538	0.000571255
3	rs146562071	43141962	T,NA	C,NA	0.978131,NA	-0.0310262,NA	0.0135185,NA	1.66298,NA	0.000556216	0.00103869
3	rs148134695	43121100	T,NA	C,NA	0.976143,NA	-0.00907389,NA	0.0129561,NA	0.315418,NA	0.000550288	0.000582273
3	rs34978970	43037139	T,NA	C,NA	0.972167,NA	0.0201539,NA	0.0120196,NA	1.02877,NA	0.000548874	0.00059761
3	rs73736708	43099500	T,NA	G,NA	0.951292,NA	-0.0352804,NA	0.00918509,NA	3.91184,NA	0.00054852	0.000639573
3	rs111963549	43433330	T,NA	C,NA	0.954274,NA	-0.00120383,NA	0.00946506,NA	0.0463406,NA	0.000546789	0.000567266
3	rs10948077	43394764	C,C	A,A	0.454274,0.297619	-0.00223559,0.0260689	0.00397094,0.00934946	0.241509,2.27582	0.000546774	0.00057737
3	rs117792068	43195657	NA,A	NA,G	NA,0.987103	NA,0.0615253	NA,0.0378862	NA,0.981356	0.000544502	0.000596237
3	rs377101095	43021620	NA,C	NA,T	NA,0.985119	NA,0.0570329	NA,0.0353055	NA,0.973785	0.000541764	0.000591011
3	rs111496413	43004167	T,NA	C,NA	0.970179,NA	0.016813,NA	0.0116239,NA	0.829563,NA	0.000538797	0.000577863
3	rs111851385	43185354	T,NA	C,NA	0.963221,NA	-0.0463382,NA	0.0105045,NA	4.98817,NA	0.000535595	0.00088073
3	rs75754141	42726105	NA,T	NA,C	NA,0.949405	NA,-0.0232102	NA,0.019504	NA,0.630715	0.000533237	0.000583223
3	rs2395939	42851396	A,A	G,G	0.73161,0.977182	0.0068245,0.0482192	0.00446187,0.0286274	0.899159,1.0357	0.000528383	0.000559228
3	rs115727101	43133546	T,NA	G,NA	0.94334,NA	-0.0353714,NA	0.00855199,NA	4.4518,NA	0.000524794	0.000600246
3	rs115015262	43133559	A,NA	C,NA	0.94334,NA	-0.0353195,NA	0.00855199,NA	4.44033,NA	0.000520485	0.000595107
3	rs181420138	42795995	NA,A	NA,T	NA,0.970238	NA,-0.0408828	NA,0.0251555	NA,0.982467	0.000519485	0.000568052
3	rs34221675	42810882	C,C	T,T	0.621272,0.646825	0.00595636,0.0102298	0.00407601,0.00894365	0.841857,0.597385	0.000519433	0.00056919
3	rs2236347	43649205	A,A	G,G	0.970179,0.770833	-0.0270313,-0.00476958	0.0116239,0.0101706	1.69798,0.194431	0.000519275	0.000547091
3	rs61695510	43134940	C,NA	T,NA	0.942346,NA	-0.0349072,NA	0.00848241,NA	4.41256,NA	0.000518999	0.000591622
3	rs75120709	42692509	NA,A	NA,C	NA,0.975198	NA,-0.0266744	NA,0.0274863	NA,0.4791	0.000518429	0.000568852
3	rs13193396	42811633	C,NA	T,NA	0.956262,NA	-0.00919599,NA	0.00966771,NA	0.46661,NA	0.00051644	0.000555336
3	rs138965230	42915318	T,NA	C,NA	0.972167,NA	-0.00983866,NA	0.0120196,NA	0.384006,NA	0.000512634	0.000550648
3	rs35732735	43058773	G,NA	C,NA	0.971173,NA	0.0194679,NA	0.0118166,NA	1.00238,NA	0.000510265	0.000561317
3	rs75996088	43612172	A,NA	T,NA	0.983101,NA	0.0296793,NA	0.0153396,NA	1.27561,NA	0.000510163	0.000576375
3	rs9471939	42849523	T,T	A,A	0.7167,0.977182	0.00664907,0.0516858	0.00438781,0.0286274	0.887115,1.14873	0.000509474	0.00054062
3	rs3778493	43650787	C,C	T,T	0.970179,0.764881	-0.0270827,-0.00336116	0.0116239,0.01008	1.7031,0.131475	0.000508612	0.000535881
3	rs35765449	42800983	T,T	C,C	0.620278,0.645833	0.00582177,0.0103191	0.00407393,0.00893797	0.815322,0.605046	0.000508097	0.000555104
3	rs7758869	42810991	T,NA	G,NA	0.956262,NA	-0.00907037,NA	0.00966771,NA	0.458252,NA	0.000507503	0.000545815
3	rs138172921	42770396	NA,C	NA,G	NA,0.93254	NA,-0.0204896	NA,0.017043	NA,0.639647	0.00050489	0.000551482
3	rs3805930	43122658	NA,G	NA,C	NA,0.85119	NA,-0.0026861	NA,0.0120109	NA,0.0845803	0.000503845	0.000550901
3	rs141065679	43017190	T,NA	C,NA	0.994036,NA	-0.0261918,NA	0.0256781,NA	0.511836,NA	0.00050256	0.00055081
3	rs77128124	43657587	G,G	A,A	0.970179,0.763889	-0.027042,-0.00252955	0.0116239,0.0100654	1.69905,0.0960571	0.000496057	0.000522715
3	rs146586823	42705595	NA,G	NA,A	NA,0.974206	NA,-0.0285386	NA,0.0269663	NA,0.537729	0.00049512	0.000542366
3	rs57283546	42741741	T,T	C,C	0.672962,0.619048	0.00588245,0.0133914	0.00421449,0.0088025	0.788387,0.892183	0.000492357	0.000536516
3	rs117376821	42899780	NA,T	NA,A	NA,0.986111	NA,-0.0599942	NA,0.0365264	NA,0.997886	0.000489836	0.000535176
3	rs11754813	42690514	A,A	G,G	0.663022,0.531746	-0.0036763,-0.00992058	0.00418287,0.00856664	0.420835,0.607577	0.000488787	0.000501443
3	rs75558478	43659103	G,G	T,T	0.970179,0.763889	-0.0269239,-0.00248467	0.0116239,0.0100654	1.6873,0.0941922	0.000485168	0.000511315
3	rs137959665	43133545	C,NA	A,NA	0.94334,NA	-0.0348662,NA	0.00855199,NA	4.34079,NA	0.000485069	0.000552975
3	rs9471941	42857827	G,G	A,A	0.73161,0.978175	0.00704227,0.0474712	0.00446187,0.0292559	0.941227,0.980173	0.000484418	0.000512253
3	rs72867536	43069447	C,NA	T,NA	0.882704,NA	0.0141111,NA	0.00614455,NA	1.66462,NA	0.00048417	0.00055704
3	rs76771260	43157841	NA,G	NA,T	NA,0.847222	NA,-0.00884773	NA,0.0118816	NA,0.340581	0.000481434	0.000527152
3	rs79849314	43434730	C,NA	T,NA	0.954274,NA	-0.00106521,NA	0.00946506,NA	0.0407704,NA	0.000480066	0.000500265
3	rs6928781	42689411	A,A	G,G	0.663022,0.526786	-0.00358509,-0.00980835	0.00418287,0.00856165	0.407384,0.598678	0.000476721	0.000489216
3	rs59933606	42766125	NA,C	NA,A	NA,0.901786	NA,-0.0111975	NA,0.0143636	NA,0.360871	0.000476569	0.00052208
3	rs56158882	42860740	G,G	T,T	0.7167,0.977182	0.00698515,0.0484483	0.00438781,0.0286274	0.953127,1.04299	0.000475456	0.000503908
3	rs62417467	43007097	G,NA	C,NA	0.981113,NA	-0.0138211,NA	0.0145245,NA	0.466844,NA	0.000474259	0.000516622
3	rs9462845	42860958	G,G	A,A	0.7167,0.977182	0.00703063,0.0480912	0.00438781,0.0286274	0.962227,1.03163	0.000473677	0.000501939
3	rs1929926	42744070	T,T	C,C	0.671968,0.621032	0.00614026,0.0125279	0.00421121,0.0088114	0.839171,0.809415	0.000472532	0.000515485
3	rs11759058	42853185	G,G	C,C	0.73161,0.978175	0.00686893,0.0480566	0.00446187,0.0292559	0.907671,0.998008	0.000471466	0.000498905
3	rs35175743	43231048	G,NA	C,NA	0.967197,NA	-0.00731255,NA	0.0111,NA	0.292402,NA	0.000466064	0.000497979
3	rs146196183	43266603	NA,T	NA,C	NA,0.968254	NA,-0.0109724	NA,0.0243817	NA,0.185292	0.000465318	0.000510022
3	rs76465735	42718305	T,NA	C,NA	0.978131,NA	0.012368,NA	0.0135185,NA	0.443398,NA	0.000463532	0.000497362
3	rs57514728	42860748	T,T	C,C	0.7167,0.977182	0.00693968,0.0481496	0.00438781,0.0286274	0.944067,1.03348	0.000461122	0.000488815
3	rs144612988	43074446	T,NA	C,NA	0.976143,NA	0.0210736,NA	0.0129561,NA	0.983654,NA	0.000459334	0.000503995
3	rs114731381	43261153	T,NA	C,NA	0.988072,NA	0.0172022,NA	0.0182119,NA	0.462327,NA	0.000458341	0.000496928
3	rs80091464	43466599	T,NA	C,NA	0.970179,NA	-0.0252541,NA	0.0116239,NA	1.52564,NA	0.000457527	0.000704855
3	rs77570211	42692508	NA,A	NA,G	NA,0.975198	NA,-0.0234198	NA,0.0274863	NA,0.404301	0.000457239	0.000501607
3	rs76707849	42771594	NA,C	NA,T	NA,0.951389	NA,0.019018	NA,0.0198773	NA,0.470206	0.00045717	0.00049941
3	rs77245217	43646702	C,C	T,T	0.970179,0.763889	-0.0259685,-0.00591862	0.0116239,0.0100654	1.59382,0.254519	0.000456956	0.000482023
3	rs16896285	43075440	NA,G	NA,A	NA,0.975198	NA,-0.0148064	NA,0.0274863	NA,0.229069	0.000456098	0.000499944
3	rs370142759	42917631	NA,A	NA,G	NA,0.988095	NA,-0.0332213	NA,0.0394133	NA,0.398714	0.000455366	0.000498921
3	rs145437285	43657066	C,NA	G,NA	0.991054,NA	0.00358715,NA	0.0209976,NA	0.0633091,NA	0.000454681	0.000500466
3	rs144154816	43006739	T,NA	G,NA	0.979125,NA	-0.0128226,NA	0.0138296,NA	0.451205,NA	0.000453873	0.000493401
3	rs191805398	42798308	NA,T	NA,A	NA,0.877976	NA,-0.00835341	NA,0.0130599	NA,0.281983	0.000452772	0.000496132
3	rs77379690	43186775	T,NA	A,NA	0.9334,NA	-0.036487,NA	0.00792989,NA	5.37669,NA	0.000451564	0.000654828
3	rs146759956	43366817	A,NA	T,NA	0.973161,NA	-0.00868232,NA	0.0122339,NA	0.320669,NA	0.000451242	0.000482144
3	rs145336440	42925025	T,T	C,C	0.976143,0.972222	-0.0223311,0.0593919	0.0129561,0.0260119	1.0717,1.64946	0.000450769	0.000491854
3	rs12193524	43401731	T,T	C,C	0.700795,0.650794	0.00949058,-0.0152373	0.00431777,0.00896686	1.55366,1.04932	0.00044892	0.000650597
3	rs185188911	43166901	NA,T	NA,C	NA,0.986111	NA,-0.0645897	NA,0.0365264	NA,1.11345	0.000448718	0.000491181
3	rs113902595	43375740	A,NA	G,NA	0.972167,NA	-0.0315958,NA	0.0120196,NA	2.06696,NA	0.000447782	0.00154882
3	rs77322550	42694904	NA,A	NA,G	NA,0.986111	NA,0.0235117	NA,0.0365264	NA,0.284184	0.00044692	0.000488926
3	rs113674518	43397061	C,NA	T,NA	0.972167,NA	-0.031552,NA	0.0120196,NA	2.0623,NA	0.000445757	0.0015356
3	rs7738570	42767187	A,A	C,C	0.630219,0.634921	0.00526499,0.0105335	0.00409564,0.00887871	0.701991,0.628061	0.000443833	0.000482585
3	rs45535935	43400342	G,NA	T,NA	0.972167,NA	-0.0315081,NA	0.0120196,NA	2.05765,NA	0.000443747	0.00152253
3	rs143691472	43507107	A,NA	C,NA	0.967197,NA	-0.0111022,NA	0.0111,NA	0.498644,NA	0.000441123	0.000472753
3	rs116382228	42919912	T,T	G,G	0.975149,0.972222	-0.0215209,0.0592405	0.0127009,0.0260119	1.04489,1.64283	0.000440681	0.000480236
3	rs35919170	42811153	T,T	C,C	0.622266,0.646825	0.00551005,0.0105224	0.00407811,0.00894365	0.752877,0.620904	0.000440319	0.000481909
3	rs1214714	43182657	A,NA	G,NA	0.018887,NA	0.0305603,NA	0.0145244,NA	1.45133,NA	0.000438695	0.000781017
3	rs80020063	42660620	C,NA	T,NA	0.985089,NA	-0.0227984,NA	0.0163138,NA	0.789772,NA	0.000436192	0.000481009
3	rs73733749	42737108	NA,T	NA,C	NA,0.946429	NA,-0.0175353	NA,0.0189842	NA,0.448971	0.000430357	0.000471082
3	rs2651197	43201282	G,NA	A,NA	0.971173,NA	-0.00457999,NA	0.0118166,NA	0.155946,NA	0.000429933	0.000473778
3	rs139249561	43054293	T,NA	C,NA	0.994036,NA	-0.0229396,NA	0.0256781,NA	0.429846,NA	0.000427959	0.000469007
3	rs75464147	43394106	G,NA	A,NA	0.972167,NA	-0.031121,NA	0.0120196,NA	2.01682,NA	0.000426642	0.00141311
3	rs79281707	42737594	NA,C	NA,A	NA,0.946429	NA,-0.0173324	NA,0.0189842	NA,0.442195	0.00042605	0.000466369
3	rs58260658	42785036	NA,G	NA,A	NA,0.874008	NA,-0.00641729	NA,0.0128817	NA,0.208756	0.000425135	0.000465771
3	rs79306700	43234901	C,NA	T,NA	0.912525,NA	-0.0331664,NA	0.00699802,NA	5.66888,NA	0.000424676	0.0025205
3	rs1150797	42841231	A,A	G,G	0.73161,0.978175	0.0072337,0.0433921	0.00446187,0.0292559	0.97894,0.860047	0.000424114	0.000448217
3	rs117448892	42794793	NA,C	NA,G	NA,0.875	NA,-0.0065102	NA,0.0129254	NA,0.211485	0.000422226	0.000462552
3	rs117441403	42793771	NA,A	NA,G	NA,0.875992	NA,-0.00643699	NA,0.0129696	NA,0.207836	0.000421415	0.000461669
3	rs112735528	42839303	NA,C	NA,T	NA,0.919643	NA,0.00833404	NA,0.0157247	NA,0.224671	0.000419965	0.000460945
3	rs13219312	42810614	C,C	T,T	0.622266,0.646825	0.00551005,0.0101793	0.00407811,0.00894365	0.752877,0.59337	0.000419943	0.00045968
3	rs79727883	42813302	NA,A	NA,G	NA,0.876984	NA,-0.00691346	NA,0.0130145	NA,0.225285	0.00041939	0.000459401
3	rs141713736	42811819	NA,T	NA,C	NA,0.875992	NA,-0.00663099	NA,0.0129696	NA,0.215267	0.000418428	0.000458388
3	rs77138402	42814325	NA,G	NA,C	NA,0.876984	NA,-0.00684088	NA,0.0130145	NA,0.222471	0.000417257	0.000457101
3	rs76334523	43199378	A,NA	G,NA	0.9334,NA	-0.0355753,NA	0.00792989,NA	5.13969,NA	0.000416815	0.000614938
3	rs116783392	42725520	T,NA	C,NA	0.89662,NA	-0.00478461,NA	0.00649407,NA	0.33605,NA	0.000416582	0.000444471
3	rs143389156	42801653	NA,C	NA,T	NA,0.875992	NA,-0.00655577	NA,0.0129696	NA,0.212377	0.000416213	0.00045596
3	rs11751058	42980218	T,NA	G,NA	0.949304,NA	0.0115964,NA	0.00901262,NA	0.702887,NA	0.000414156	0.000447074
3	rs79559296	42802040	NA,T	NA,G	NA,0.875992	NA,-0.0063893	NA,0.0129696	NA,0.206021	0.000411398	0.000450683
3	rs145857859	42795906	NA,A	NA,C	NA,0.900794	NA,-0.00782946	NA,0.0142995	NA,0.233578	0.000410946	0.000449907
3	rs7747505	42839062	G,G	A,A	0.695825,0.985119	0.00587606,0.0546125	0.00429762,0.0353055	0.765643,0.914002	0.000410794	0.000439188
3	rs2651195	43187766	A,NA	G,NA	0.960239,NA	0.00922277,NA	0.0101186,NA	0.441234,NA	0.000407355	0.00046451
3	rs75201726	43351328	NA,G	NA,A	NA,0.980159	NA,-0.0227063	NA,0.0306528	NA,0.338338	0.000406196	0.000444948
3	rs60307337	42816348	NA,A	NA,G	NA,0.877976	NA,-0.00631859	NA,0.0130599	NA,0.201684	0.00040377	0.000442281
3	rs75208735	43588292	NA,G	NA,A	NA,0.984127	NA,0.0365273	NA,0.0342017	NA,0.54436	0.000401581	0.000440343
3	rs116624896	42810205	G,NA	C,NA	0.986084,NA	-0.0175003,NA	0.0168779,NA	0.523179,NA	0.0003978	0.000431431
3	rs9367163	42748350	NA,T	NA,C	NA,0.875	NA,-0.00495829	NA,0.0129254	NA,0.154115	0.00039673	0.000434693
3	rs191226687	43321233	NA,A	NA,C	NA,0.982143	NA,-0.0378874	NA,0.0322783	NA,0.618912	0.000396638	0.000434463
3	rs141757570	42919833	T,T	G,G	0.975149,0.972222	-0.021662,0.0578033	0.0127009,0.0260119	1.05507,1.58053	0.000395681	0.000431356
3	rs6940865	42779132	A,A	G,G	0.630219,0.645833	0.0049964,0.0106333	0.00409564,0.00893797	0.652689,0.630459	0.000395106	0.000429675
3	rs1235349	42817457	G,NA	A,NA	0.957256,NA	-0.007449,NA	0.00977441,NA	0.35066,NA	0.000394557	0.000425601
3	rs62417477	43085339	A,NA	G,NA	0.910537,NA	-0.00081674,NA	0.00692737,NA	0.0428016,NA	0.00039419	0.000421557
3	rs9369384	42756321	NA,A	NA,G	NA,0.873016	NA,-0.00536941	NA,0.0128386	NA,0.170192	0.000393981	0.000431646
3	rs80320191	43238395	T,NA	C,NA	0.913519,NA	-0.033133,NA	0.00703429,NA	5.60649,NA	0.000393511	0.0022018
3	rs2277126	43640222	G,G	A,A	0.93837,0.9375	0.00652187,-0.0312074	0.00822159,0.0176595	0.368936,1.11239	0.000393351	0.000432029
3	rs140706115	43410069	A,NA	G,NA	0.989066,NA	0.0170938,NA	0.0190121,NA	0.433448,NA	0.000392698	0.000425568
3	rs1854215	42861969	G,G	C,C	0.7167,0.977182	0.00720805,0.0430573	0.00438781,0.0286274	0.998111,0.877568	0.000391955	0.000415148
3	rs112177478	43157222	T,T	C,C	0.939364,0.99504	-0.0441134,-0.0305938	0.00828432,0.0608454	6.9957,0.211057	0.000391651	0.000636669
3	rs184534573	43507002	T,T	C,C	0.980119,0.970238	-0.0229779,-0.035295	0.0141639,0.0251555	0.979872,0.794267	0.000390839	0.000419203
3	rs76768632	43073085	A,A	G,G	0.979125,0.957341	0.00200613,-0.0319561	0.0138296,0.0211527	0.0532222,0.883203	0.00039069	0.000412716
3	rs58005731	43198536	C,NA	T,NA	0.972167,NA	-0.00470479,NA	0.0120196,NA	0.157715,NA	0.000390415	0.000433137
3	rs117798645	42935361	T,T	C,C	0.976143,0.972222	-0.0219085,0.0575507	0.0129561,0.0260119	1.04172,1.56971	0.000387848	0.00042313
3	rs2841641	43195893	G,NA	T,NA	0.972167,NA	-0.00482443,NA	0.0120196,NA	0.162324,NA	0.000386061	0.000428258
3	rs141415391	43350736	A,NA	G,NA	0.988072,NA	0.0145408,NA	0.0182119,NA	0.371996,NA	0.000385152	0.000418037
3	rs151180031	42935940	A,A	G,G	0.976143,0.972222	-0.0219535,0.0574056	0.0129561,0.0260119	1.04489,1.5635	0.000383968	0.000418927
3	rs113653373	43346478	G,NA	A,NA	0.972167,NA	-0.0300074,NA	0.0120196,NA	1.90167,NA	0.000383162	0.00115008
3	rs114481534	43061757	A,NA	G,NA	0.980119,NA	0.00388729,NA	0.0141639,NA	0.105828,NA	0.000382565	0.000424124
3	rs78833196	42970465	G,NA	A,NA	0.949304,NA	0.0109603,NA	0.00901262,NA	0.649859,NA	0.000381956	0.000412652
3	rs151242670	42818660	A,NA	G,NA	0.981113,NA	0.0247131,NA	0.0145245,NA	1.05132,NA	0.000381539	0.000426194
3	rs141067574	42705112	NA,G	NA,A	NA,0.974206	NA,-0.0211131	NA,0.0269663	NA,0.362851	0.000381442	0.0004178
3	rs2233822	43197479	T,NA	C,NA	0.972167,NA	-0.0050127,NA	0.0120196,NA	0.169639,NA	0.000379382	0.000420774
3	rs80353219	42898008	NA,T	NA,C	NA,0.959325	NA,-0.0375898	NA,0.0216401	NA,1.08418	0.000377073	0.000412281
3	rs2894484	42851497	G,G	A,A	0.73161,0.978175	0.00686893,0.043442	0.00446187,0.0292559	0.907671,0.861471	0.000376435	0.000398432
3	rs2651196	43194844	C,NA	T,NA	0.972167,NA	-0.00510451,NA	0.0120196,NA	0.173234,NA	0.000376199	0.000417208
3	rs139267703	43157020	T,T	C,C	0.93837,0.99504	-0.0432971,-0.0256152	0.00822159,0.0608454	6.8563,0.171493	0.000374342	0.000594761
3	rs151335772	42940324	T,T	C,C	0.976143,0.972222	-0.022852,0.0567806	0.0129561,0.0260119	1.10921,1.53693	0.000373927	0.000408419
3	rs9471942	42861532	T,T	C,C	0.7167,0.977182	0.00707611,0.043	0.00438781,0.0286274	0.971369,0.875882	0.000373919	0.000396258
3	rs7740701	42762584	G,G	A,A	0.630219,0.635913	0.00517393,0.00973556	0.00409564,0.00888386	0.685102,0.563622	0.00037383	0.000406725
3	rs117343140	42880195	NA,T	NA,C	NA,0.972222	NA,-0.0322115	NA,0.0260119	NA,0.66637	0.000373757	0.000408416
3	rs191616210	42707929	NA,G	NA,A	NA,0.974206	NA,-0.0203978	NA,0.0269663	NA,0.34737	0.000373384	0.000408969
3	rs6929154	42777467	T,T	G,G	0.630219,0.646825	0.0048144,0.0107421	0.00409564,0.00894365	0.620157,0.638806	0.000373363	0.00040603
3	rs78672725	42949627	G,G	A,A	0.976143,0.972222	-0.0221423,0.0569454	0.0129561,0.0260119	1.05825,1.54391	0.000372382	0.000406401
3	rs192866543	42738373	NA,T	NA,C	NA,0.977182	NA,-0.0155429	NA,0.0286274	NA,0.231235	0.000371745	0.000407481
3	rs4711726	42742928	C,C	T,T	0.658052,0.62004	0.00443163,0.0134995	0.00416802,0.00880693	0.541105,0.901985	0.000371538	0.000407109
3	rs144767533	43186138	C,NA	T,NA	0.919483,NA	-0.033706,NA	0.00726648,NA	5.4549,NA	0.00037044	0.000489147
3	rs73736734	43186794	T,NA	G,NA	0.919483,NA	-0.033706,NA	0.00726648,NA	5.4549,NA	0.00037044	0.000489147
3	rs144918578	43061214	NA,G	NA,C	NA,0.985119	NA,-0.0492676	NA,0.0353055	NA,0.788143	0.000369952	0.000404507
3	rs7832	43193877	A,NA	G,NA	0.929423,NA	-0.0356361,NA	0.00771974,NA	5.40807,NA	0.000369894	0.000576215
3	rs41273818	42664468	T,NA	C,NA	0.992048,NA	-0.0208202,NA	0.0222601,NA	0.456397,NA	0.000369308	0.000403552
3	rs12211329	42947830	T,NA	C,NA	0.949304,NA	0.00456019,NA	0.00901262,NA	0.21263,NA	0.000368739	0.000394877
3	rs12202901	42828550	A,A	T,T	0.725646,0.991071	0.00763418,0.0638668	0.0044312,0.0454422	1.07099,0.796186	0.000368667	0.000395491
3	rs12202644	43198109	A,NA	G,NA	0.972167,NA	-0.00533854,NA	0.0120196,NA	0.18248,NA	0.0003683	0.000408358
3	rs1981008	42771382	T,T	C,C	0.630219,0.645833	0.00490539,0.0103443	0.00409564,0.00893797	0.636333,0.607072	0.000366632	0.000398768
3	rs139960749	43542234	NA,C	NA,T	NA,0.965278	NA,0.0241144	NA,0.0233493	NA,0.520407	0.000364892	0.000399284
3	rs117112292	43545743	NA,A	NA,G	NA,0.950397	NA,0.0132752	NA,0.0196877	NA,0.300918	0.000364214	0.000398964
3	rs145055668	42940980	A,A	C,C	0.976143,0.972222	-0.0224748,0.0565395	0.0129561,0.0260119	1.08199,1.52673	0.000363962	0.000397383
3	rs3734690	43581586	A,A	G,G	0.966203,0.970238	-0.0218399,-0.029381	0.0109412,0.0251555	1.33798,0.614719	0.000363019	0.000415216
3	rs140665652	43303489	G,NA	A,NA	0.986084,NA	-0.00865044,NA	0.0168779,NA	0.215897,NA	0.000362252	0.000389242
3	rs9462846	42861581	C,C	A,A	0.7167,0.977182	0.00703063,0.0425867	0.00438781,0.0286274	0.962227,0.863754	0.000361334	0.000383001
3	rs9394924	42752576	NA,T	NA,C	NA,0.873016	NA,-0.00395599	NA,0.0128386	NA,0.120341	0.000360682	0.000395136
3	rs66541797	42825942	T,T	C,C	0.723658,0.991071	0.0077463,0.0613848	0.00442129,0.0454422	1.09818,0.752641	0.000360421	0.000386758
3	rs141238034	42932835	T,T	C,C	0.975149,0.972222	-0.023209,0.0555979	0.0127009,0.0260119	1.16975,1.48725	0.000360346	0.00039413
3	rs79222964	43488144	NA,G	NA,A	NA,0.91369	NA,0.00964552	NA,0.0152221	NA,0.27876	0.000358794	0.000393173
3	rs872023	42748058	G,NA	A,NA	0.978131,NA	0.0235115,NA	0.0135185,NA	1.0862,NA	0.00035814	0.00040099
3	rs60633811	42738262	NA,C	NA,T	NA,0.947421	NA,-0.0139727	NA,0.0191524	NA,0.331926	0.000357249	0.000391076
3	rs35679149	43604167	G,NA	A,NA	0.969185,NA	-0.00941924,NA	0.0114407,NA	0.386863,NA	0.000357151	0.000383036
3	rs144584930	43519662	T,NA	C,NA	0.981113,NA	-0.0104088,NA	0.0145245,NA	0.32459,NA	0.000356395	0.000383158
3	rs77568053	43462804	T,T	A,A	0.981113,0.965278	-0.0223804,-0.0333056	0.0145245,0.0233493	0.908866,0.813184	0.000355976	0.000382467
3	rs147257902	42691538	NA,T	NA,C	NA,0.943452	NA,0.0147065	NA,0.018507	NA,0.369756	0.0003551	0.00038807
3	rs185825470	43280132	NA,A	NA,G	NA,0.959325	NA,0.0114573	NA,0.0216401	NA,0.224394	0.000353932	0.000387607
3	rs3800299	43597869	NA,T	NA,C	NA,0.947421	NA,0.0125436	NA,0.0191524	NA,0.290298	0.000353827	0.000387565
3	rs35289332	43627752	A,A	G,G	0.940358,0.9375	0.00637995,-0.0305722	0.00834865,0.0176595	0.351879,1.07876	0.000352351	0.000386758
3	rs45553043	43153484	A,A	G,G	0.939364,0.99504	-0.0437366,-0.0264022	0.00828432,0.0608454	6.88748,0.177607	0.00035204	0.00056158
3	rs113161348	43455664	G,G	A,A	0.95328,0.960318	-0.0236031,-0.0384675	0.0093687,0.0218976	1.92971,1.10254	0.000351692	0.000545551
3	rs146188256	43034855	T,NA	C,NA	0.981113,NA	-0.0302355,NA	0.0145245,NA	1.42746,NA	0.0003509	0.000378364
3	rs73436490	43190490	T,NA	C,NA	0.972167,NA	-0.00591629,NA	0.0120196,NA	0.205817,NA	0.000350051	0.000387915
3	rs370831685	43048003	NA,C	NA,T	NA,0.981151	NA,0.0355905	NA,0.0314332	NA,0.589179	0.000349391	0.000381597
3	rs2841665	43201343	G,NA	A,NA	0.972167,NA	-0.00593914,NA	0.0120196,NA	0.206755,NA	0.000349364	0.000387146
3	rs74944383	42859802	NA,T	NA,C	NA,0.855159	NA,-0.00406056	NA,0.012146	NA,0.131859	0.000348768	0.000382041
3	rs148472550	43006697	NA,A	NA,G	NA,0.97619	NA,0.000920413	NA,0.0280389	NA,0.0115244	0.000348571	0.000381962
3	rs434439	42671130	G,G	C,C	0.451292,0.606151	0.0053578,0.0107278	0.0039732,0.00874879	0.750797,0.657338	0.000348554	0.000367314
3	rs113915695	42839298	NA,G	NA,A	NA,0.919643	NA,0.00463613	NA,0.0157247	NA,0.11457	0.000347046	0.000380694
3	rs146474881	42889001	A,NA	G,NA	0.985089,NA	-0.0274816,NA	0.0163138,NA	1.03586,NA	0.000346844	0.00037382
3	rs3734689	43472708	C,C	T,T	0.975149,0.965278	-0.0197818,-0.0294053	0.0127009,0.0233493	0.923184,0.68215	0.000345497	0.000368576
3	rs45448395	43189645	A,NA	G,NA	0.929423,NA	-0.0351334,NA	0.00771974,NA	5.27276,NA	0.000345386	0.00052504
3	rs188863780	43369950	NA,G	NA,A	NA,0.969246	NA,-0.0274347	NA,0.0247591	NA,0.572135	0.00034456	0.000377031
3	rs147831419	43303109	G,NA	A,NA	0.99503,NA	-0.0217099,NA	0.0281148,NA	0.356543,NA	0.000344349	0.000372735
3	rs75187159	43188173	G,NA	A,NA	0.929423,NA	-0.0351069,NA	0.00771974,NA	5.26568,NA	0.00034418	0.000522551
3	rs2233823	43193947	A,NA	G,NA	0.929423,NA	-0.0351069,NA	0.00771974,NA	5.26568,NA	0.00034418	0.000522551
3	rs140118329	42856622	C,NA	T,NA	0.979125,NA	0.00563247,NA	0.0138296,NA	0.165068,NA	0.00034391	0.000379084
3	rs150318932	42955700	A,A	G,G	0.976143,0.973214	-0.0217196,0.0571966	0.0129561,0.0264757	1.02844,1.51221	0.000342704	0.00037393
3	rs142656572	43296117	C,NA	T,NA	0.993042,NA	-0.0367494,NA	0.0237851,NA	0.912457,NA	0.000342668	0.00037356
3	rs112553753	43277751	G,NA	C,NA	0.973161,NA	-0.0293549,NA	0.0122339,NA	1.78467,NA	0.000342223	0.000912376
3	rs9394947	43330985	NA,G	NA,A	NA,0.934524	NA,0.0218854	NA,0.0172809	NA,0.687503	0.000342215	0.000374239
3	rs75660024	43193281	G,NA	A,NA	0.929423,NA	-0.0350574,NA	0.00771974,NA	5.25247,NA	0.000341948	0.000517949
3	rs75041662	43328762	NA,C	NA,T	NA,0.972222	NA,0.00670053	NA,0.0260119	NA,0.0986947	0.000341688	0.000374315
3	rs72857289	43474491	A,NA	G,NA	0.966203,NA	-0.00871686,NA	0.0109412,NA	0.370973,NA	0.000341401	0.000367055
3	rs138459421	42824099	NA,C	NA,T	NA,0.97619	NA,-0.0135512	NA,0.0280389	NA,0.201431	0.000341165	0.000373739
3	rs144189404	43611348	NA,A	NA,C	NA,0.949405	NA,0.0119384	NA,0.019504	NA,0.267227	0.000341066	0.000373584
3	rs77058580	43631919	A,NA	G,NA	0.983101,NA	-0.00625562,NA	0.0153396,NA	0.165315,NA	0.000340574	0.000367187
3	rs75976509	43410935	NA,C	NA,G	NA,0.981151	NA,-0.023732	NA,0.0314332	NA,0.346546	0.000339335	0.000371583
3	rs9462897	43454962	G,G	A,A	0.974155,0.965278	-0.0195049,-0.0302688	0.0124606,0.0233493	0.929943,0.710286	0.000338664	0.000361127
3	rs111739045	43434705	G,NA	A,NA	0.941352,NA	-0.0255385,NA	0.00841466,NA	2.61881,NA	0.000337313	0.00192645
3	rs112334698	43339872	T,NA	C,NA	0.972167,NA	-0.0285414,NA	0.0120196,NA	1.75525,NA	0.000336845	0.000894434
3	rs73736735	43187526	T,NA	C,NA	0.917495,NA	-0.0327221,NA	0.00718617,NA	5.27765,NA	0.000336293	0.00043893
3	rs9462844	42856502	G,G	T,T	0.714712,0.977182	0.00670277,0.0430892	0.00437857,0.0286274	0.900266,0.878508	0.000335767	0.000357142
3	rs115787483	43325785	T,NA	C,NA	0.972167,NA	-0.0284978,NA	0.0120196,NA	1.75098,NA	0.000335628	0.000888068
3	rs79326225	42837364	NA,G	NA,T	NA,0.889881	NA,-0.00113625	NA,0.0136555	NA,0.0297993	0.000335359	0.000367493
3	rs181496341	42929895	G,NA	C,NA	0.993042,NA	-0.0158742,NA	0.0237851,NA	0.297124,NA	0.000335015	0.000366565
3	rs78766849	42718883	NA,G	NA,T	NA,0.975198	NA,-0.0163217	NA,0.0274863	NA,0.257559	0.000334667	0.000366539
3	rs116659098	43385282	T,NA	C,NA	0.960239,NA	-0.00261507,NA	0.0101186,NA	0.0990511,NA	0.000334657	0.000357702
3	rs192961864	42711641	NA,A	NA,G	NA,0.984127	NA,0.017402	NA,0.0342017	NA,0.214038	0.000334518	0.000366053
3	rs34444714	42818587	T,T	C,C	0.642147,0.645833	0.00634275,0.00743926	0.00412449,0.00893797	0.906259,0.392301	0.000334109	0.000363543
3	rs76134443	42834978	NA,T	NA,A	NA,0.954365	NA,-0.0286689	NA,0.0204832	NA,0.791496	0.000334054	0.000365474
3	rs1819324	42859723	C,C	G,G	0.712724,0.977182	0.00664359,0.0425209	0.00436947,0.0286274	0.891447,0.861831	0.000333407	0.000354174
3	rs76908006	43284627	A,NA	G,NA	0.973161,NA	-0.0290319,NA	0.0122339,NA	1.75348,NA	0.000333306	0.000866327
3	rs12524680	43100561	NA,G	NA,A	NA,0.991071	NA,-0.014985	NA,0.0454422	NA,0.129841	0.00033254	0.000363938
3	rs58147230	43309218	NA,A	NA,G	NA,0.933532	NA,0.022348	NA,0.0171606	NA,0.714854	0.000332394	0.000363563
3	rs74352976	43327745	C,NA	T,NA	0.972167,NA	-0.0283706,NA	0.0120196,NA	1.73858,NA	0.000332137	0.000869902
3	rs139678883	42956855	G,G	C,C	0.976143,0.973214	-0.0214856,0.0568149	0.0129561,0.0264757	1.01211,1.4965	0.000332042	0.000362225
3	rs114371775	43199730	C,NA	T,NA	0.929423,NA	-0.0344502,NA	0.00771974,NA	5.0917,NA	0.000331378	0.000496265
3	rs113437098	43330581	C,NA	T,NA	0.972167,NA	-0.0283269,NA	0.0120196,NA	1.73432,NA	0.000330954	0.000863777
3	rs116911410	42956915	A,A	G,G	0.976143,0.973214	-0.0214856,0.0567665	0.0129561,0.0264757	1.01211,1.49451	0.000330896	0.000360978
3	rs142738883	43374617	NA,G	NA,A	NA,0.962302	NA,-0.0105046	NA,0.0224433	NA,0.19399	0.000330676	0.000362348
3	rs45604140	43099607	G,G	C,C	0.914513,0.956349	-0.0241539,-0.0499015	0.00707122,0.0209218	3.19658,1.76771	0.000329779	0.000372749
3	rs113411067	43215768	T,NA	C,NA	0.987078,NA	0.00212766,NA	0.0175062,NA	0.0441847,NA	0.000328879	0.00035401
3	rs112099928	43281785	T,NA	C,NA	0.972167,NA	-0.0282448,NA	0.0120196,NA	1.72634,NA	0.000328751	0.000852422
3	rs111597025	43315590	T,NA	C,NA	0.972167,NA	-0.028216,NA	0.0120196,NA	1.72355,NA	0.000327987	0.0008485
3	rs1106841	43496662	C,C	A,A	0.60835,0.943452	0.00755358,-0.0148154	0.00405055,0.018507	1.20617,0.373245	0.000327446	0.000339723
3	rs74725336	43304798	C,NA	T,NA	0.972167,NA	-0.0281883,NA	0.0120196,NA	1.72086,NA	0.000327255	0.000844743
3	rs70953674	43265686	G,NA	C,NA	0.973161,NA	-0.028789,NA	0.0122339,NA	1.73022,NA	0.000326901	0.000833838
3	rs70953678	43266765	C,NA	G,NA	0.973161,NA	-0.028789,NA	0.0122339,NA	1.73022,NA	0.000326901	0.000833838
3	rs16896258	43055484	NA,T	NA,C	NA,0.889881	NA,0.00193465	NA,0.0136555	NA,0.051912	0.000326901	0.000358179
3	rs79146644	43314506	G,NA	A,NA	0.972167,NA	-0.0281721,NA	0.0120196,NA	1.71929,NA	0.000326829	0.000842562
3	rs189011061	43536847	NA,C	NA,T	NA,0.96627	NA,-0.0238946	NA,0.023678	NA,0.50459	0.000326293	0.000357087
3	rs113955756	43151186	T,T	C,C	0.93837,0.994048	-0.0431888,-0.0215917	0.00822159,0.0555718	6.82518,0.156382	0.000325559	0.000510309
3	rs78652437	43205361	A,NA	T,NA	0.942346,NA	-0.0343639,NA	0.00848241,NA	4.29279,NA	0.000324909	0.000467967
3	rs45484692	43106824	A,NA	G,NA	0.952286,NA	-0.00272758,NA	0.00927543,NA	0.114238,NA	0.000324893	0.000352281
3	rs77321231	43200203	T,NA	C,NA	0.929423,NA	-0.0342928,NA	0.00771974,NA	5.05045,NA	0.000324879	0.000483048
3	rs115405259	42679358	C,NA	T,NA	0.985089,NA	-0.0183928,NA	0.0163138,NA	0.585764,NA	0.000324793	0.000357622
3	rs142214331	43002532	NA,A	NA,G	NA,0.929563	NA,-0.00481359	NA,0.0167057	NA,0.111686	0.000324732	0.000355547
3	rs76719991	43341571	G,NA	T,NA	0.972167,NA	-0.0280883,NA	0.0120196,NA	1.71119,NA	0.000324639	0.000831386
3	rs111862130	43216396	A,NA	G,NA	0.987078,NA	0.00188485,NA	0.0175062,NA	0.0389308,NA	0.000324497	0.000349379
3	rs151177044	43007403	C,NA	T,NA	0.993042,NA	-0.0184997,NA	0.0237851,NA	0.35982,NA	0.000324205	0.000359046
3	rs75745023	42666634	T,T	C,C	0.922465,0.869048	0.0134523,0.0135165	0.00739292,0.0126714	1.1623,0.543468	0.000323845	0.000353651
3	rs9471947	42866845	A,A	G,G	0.7167,0.977182	0.00653515,0.0435919	0.00438781,0.0286274	0.865233,0.893384	0.00032333	0.000343407
3	rs148608708	43429666	C,NA	G,NA	0.979125,NA	-0.00819929,NA	0.0138296,NA	0.25707,NA	0.000323257	0.000347246
3	rs147463321	43640774	NA,C	NA,G	NA,0.985119	NA,-0.0175166	NA,0.0353055	NA,0.207753	0.000323209	0.000353772
3	rs143278573	42699793	NA,A	NA,T	NA,0.981151	NA,-0.0173501	NA,0.0314332	NA,0.235846	0.000322888	0.000353594
3	rs77971038	43204357	A,NA	T,NA	0.942346,NA	-0.0343081,NA	0.00848241,NA	4.2806,NA	0.000322868	0.000464083
3	rs75591122	43205363	T,NA	C,NA	0.942346,NA	-0.0343081,NA	0.00848241,NA	4.2806,NA	0.000322868	0.000464083
3	rs62416287	42814049	C,NA	T,NA	0.941352,NA	-0.0093162,NA	0.00841466,NA	0.571487,NA	0.000322594	0.000363413
3	rs113889200	43655912	T,NA	A,NA	0.994036,NA	-0.00475428,NA	0.0256781,NA	0.0689941,NA	0.000322554	0.000342372
3	rs2231763	43484532	A,NA	G,NA	0.965209,NA	-0.00767966,NA	0.0107893,NA	0.321848,NA	0.000321565	0.000346103
3	rs77818628	43161133	A,A	G,G	0.939364,0.996032	-0.0437478,-0.019666	0.00828432,0.0679934	6.89069,0.112157	0.00032084	0.000509802
3	rs75130282	43263342	NA,T	NA,C	NA,0.872024	NA,-0.0210404	NA,0.012796	NA,0.999497	0.000320149	0.000350749
3	rs182237913	43018589	NA,G	NA,A	NA,0.983135	NA,0.0323851	NA,0.0331973	NA,0.482415	0.000319264	0.000348915
3	rs9472021	43138724	T,NA	C,NA	0.978131,NA	0.0207528,NA	0.0135185,NA	0.90396,NA	0.000319234	0.000356587
3	rs139126139	43336363	NA,A	NA,G	NA,0.982143	NA,-0.0280619	NA,0.0322783	NA,0.414942	0.000318772	0.000349129
3	rs182625857	43290272	G,NA	A,NA	0.988072,NA	0.0111848,NA	0.0182119,NA	0.268317,NA	0.000318528	0.000346211
3	rs35519893	42788607	NA,T	NA,C	NA,0.958333	NA,0.0110433	NA,0.0213919	NA,0.217749	0.00031822	0.000348767
3	rs41274940	43214319	T,NA	C,NA	0.985089,NA	0.000674108,NA	0.0163138,NA	0.0145557,NA	0.000317229	0.000353614
3	rs74371173	43203583	C,NA	T,NA	0.942346,NA	-0.0341458,NA	0.00848241,NA	4.24521,NA	0.000317077	0.000453097
3	rs117989753	43160460	NA,G	NA,A	NA,0.977182	NA,-0.00586814	NA,0.0286274	NA,0.0769712	0.000316627	0.000346573
3	rs9471950	42869040	A,A	G,G	0.7167,0.977182	0.00649426,0.0433563	0.00438781,0.0286274	0.85744,0.8864	0.0003158	0.000335472
3	rs12191577	42768061	G,NA	A,NA	0.987078,NA	0.0083006,NA	0.0175062,NA	0.196959,NA	0.000315687	0.00034291
3	rs142072095	42711446	C,NA	G,NA	0.981113,NA	0.0123742,NA	0.0145245,NA	0.40424,NA	0.000314855	0.000347534
3	rs62417483	43100732	T,NA	C,NA	0.952286,NA	-0.00227945,NA	0.00927543,NA	0.0937323,NA	0.000314671	0.000341209
3	rs9471951	42869208	G,G	A,A	0.7167,0.977182	0.00653515,0.043	0.00438781,0.0286274	0.865233,0.875882	0.000314491	0.000334029
3	rs75541429	43149778	A,A	G,G	0.93837,0.994048	-0.0430312,-0.0213477	0.00822159,0.0555718	6.78004,0.154363	0.000313744	0.000488326
3	rs76187039	43233990	T,NA	G,NA	0.899602,NA	-0.0300606,NA	0.00657888,NA	5.31029,NA	0.000313089	0.00117462
3	rs9472017	43111342	C,NA	G,NA	0.982107,NA	0.0231468,NA	0.014915,NA	0.918353,NA	0.000312583	0.000349409
3	rs111284137	43231772	T,NA	C,NA	0.987078,NA	0.00116524,NA	0.0175062,NA	0.0236819,NA	0.000312191	0.000336374
3	rs113902057	43432565	A,NA	G,NA	0.942346,NA	-0.0245516,NA	0.00848241,NA	2.42037,NA	0.000311916	0.00148982
3	rs149719038	42662323	T,NA	C,NA	0.976143,NA	0.00909432,NA	0.0129561,NA	0.316303,NA	0.000311016	0.000334265
3	rs186476225	42868206	NA,T	NA,C	NA,0.973214	NA,0.00362589	NA,0.0264757	NA,0.0500887	0.000310089	0.000339325
3	rs144769899	42709068	NA,T	NA,A	NA,0.974206	NA,-0.012704	NA,0.0269663	NA,0.195475	0.000309463	0.000338921
3	rs114754270	42958084	G,G	A,A	0.976143,0.973214	-0.0217196,0.0557199	0.0129561,0.0264757	1.02844,1.45187	0.00030858	0.000336775
3	rs3734684	43306998	NA,T	NA,C	NA,0.97123	NA,-0.00239601	NA,0.0255725	NA,0.0336932	0.000308213	0.000337623
3	rs62402421	43539503	T,NA	C,NA	0.925447,NA	0.00649638,NA	0.00752717,NA	0.411049,NA	0.000307905	0.00033495
3	rs117636337	43379844	NA,G	NA,C	NA,0.939484	NA,0.0150192	NA,0.0179277	NA,0.395599	0.000307044	0.000335928
3	rs149167211	42741922	NA,T	NA,C	NA,0.970238	NA,0.011377	NA,0.0251555	NA,0.186367	0.000306659	0.000335246
3	rs148555068	42709206	NA,C	NA,T	NA,0.974206	NA,-0.012211	NA,0.0269663	NA,0.186636	0.000306563	0.000335742
3	rs2395941	42867821	A,A	G,G	0.715706,0.977182	0.00652824,0.0428542	0.00438317,0.0286274	0.865233,0.871596	0.000306336	0.000325544
3	rs79492059	43150589	T,T	A,A	0.93837,0.994048	-0.0429229,-0.0198278	0.00822159,0.0555718	6.74909,0.141918	0.000305483	0.000472919
3	rs144319453	42677087	NA,C	NA,A	NA,0.886905	NA,-0.00516775	NA,0.0134972	NA,0.15378	0.000305012	0.000334608
3	rs41274902	42978824	T,T	C,C	0.976143,0.975198	-0.0225444,0.0579789	0.0129561,0.0274863	1.08698,1.45702	0.00030495	0.000333241
3	rs9381218	42738749	C,C	T,T	0.557654,0.592262	-0.00499639,-0.00976769	0.00398085,0.00869873	0.67894,0.582553	0.000304723	0.000329738
3	rs78878923	42692972	NA,A	NA,G	NA,0.956349	NA,-0.0102299	NA,0.0209218	NA,0.20421	0.000304703	0.000334029
3	rs864392	43403792	C,NA	G,NA	0.982107,NA	0.0171271,NA	0.014915,NA	0.600604,NA	0.000304667	0.000336261
3	rs113657019	43430383	G,NA	A,NA	0.994036,NA	-0.00808658,NA	0.0256781,NA	0.123308,NA	0.000304498	0.000324693
3	rs118046524	43318980	NA,T	NA,C	NA,0.872024	NA,-0.0195675	NA,0.012796	NA,0.898881	0.000304492	0.000333591
3	rs143286372	42806568	A,NA	G,NA	0.956262,NA	0.0135423,NA	0.00966771,NA	0.792418,NA	0.000304281	0.000344375
3	rs78465211	43332508	NA,A	NA,G	NA,0.872024	NA,-0.0194538	NA,0.012796	NA,0.891314	0.00030317	0.000332139
3	rs141247252	42870568	NA,T	NA,C	NA,0.957341	NA,-0.0262925	NA,0.0211527	NA,0.669843	0.000302822	0.000331348
3	rs148886793	42999443	A,A	G,G	0.954274,0.975198	-0.0246454,0.0517776	0.00946506,0.0274863	2.03533,1.22477	0.00030149	0.000371428
3	rs2092555	42863842	G,G	C,C	0.713718,0.977182	0.00624747,0.042579	0.004374,0.0286274	0.81474,0.863529	0.000300743	0.000319839
3	rs62417469	43036612	A,A	G,G	0.936382,0.998016	-0.00326354,0.14181	0.00810069,0.0960615	0.163016,0.854249	0.000300596	0.000326727
3	rs74775846	43643877	NA,A	NA,T	NA,0.691468	NA,-0.00426749	NA,0.0092548	NA,0.19063	0.000300574	0.000328886
3	rs80066320	43335570	NA,A	NA,G	NA,0.871032	NA,-0.019111	NA,0.012754	NA,0.872829	0.000299812	0.00032844
3	rs139580616	42681313	NA,G	NA,A	NA,0.974206	NA,-0.0183554	NA,0.0269663	NA,0.304454	0.000299468	0.000327412
3	rs149044009	42966012	T,T	C,C	0.976143,0.975198	-0.0223572,0.0577297	0.0129561,0.0274863	1.07356,1.44731	0.000298634	0.000326282
3	rs72859012	43547082	G,NA	A,NA	0.961233,NA	-0.00535744,NA	0.0102422,NA	0.221183,NA	0.000298469	0.000321348
3	rs76835622	43060261	NA,C	NA,T	NA,0.980159	NA,-0.0291296	NA,0.0306528	NA,0.466031	0.000298262	0.00032684
3	rs183068895	42960453	NA,G	NA,C	NA,0.967262	NA,-0.0132761	NA,0.0240217	NA,0.236207	0.000298188	0.00032667
3	rs78315134	43258598	NA,G	NA,A	NA,0.974206	NA,-0.00081106	NA,0.0269663	NA,0.0105476	0.000298165	0.000326612
3	rs3805937	43064053	NA,A	NA,G	NA,0.926587	NA,-0.00887721	NA,0.0163898	NA,0.230568	0.000297974	0.000326228
3	rs1819323	42859689	C,C	T,T	0.712724,0.977182	0.00619578,0.0430634	0.00436947,0.0286274	0.80632,0.877748	0.00029766	0.000316767
3	rs116926654	43647197	NA,G	NA,A	NA,0.962302	NA,-0.0111026	NA,0.0224433	NA,0.207039	0.000297564	0.00032588
3	rs114867212	43450884	A,A	C,C	0.974155,0.965278	-0.0187131,-0.0296458	0.0124606,0.0233493	0.875651,0.689937	0.000297562	0.00031758
3	rs3793016	43081678	NA,T	NA,C	NA,0.860119	NA,-0.0130895	NA,0.0123238	NA,0.540342	0.000297413	0.000325699
3	rs114886826	42840730	A,NA	G,NA	0.980119,NA	-0.0144972,NA	0.0141639,NA	0.514195,NA	0.000297264	0.000322969
3	rs151036934	43068771	NA,A	NA,G	NA,0.862103	NA,-0.0124892	NA,0.0123978	NA,0.503407	0.000296963	0.00032524
3	rs140555788	42878265	C,NA	G,NA	0.979125,NA	-0.00962046,NA	0.0138296,NA	0.312781,NA	0.000296602	0.000325039
3	rs144873921	42780550	NA,T	NA,G	NA,0.985119	NA,-0.0230085	NA,0.0353055	NA,0.288534	0.000296566	0.000324537
3	rs118093665	43086660	NA,T	NA,C	NA,0.860119	NA,-0.0131724	NA,0.0123238	NA,0.544953	0.000296527	0.000324729
3	rs143336223	42967569	A,A	G,G	0.976143,0.975198	-0.0223126,0.05763	0.0129561,0.0274863	1.07037,1.44343	0.000296365	0.000323792
3	rs114957321	42759519	G,NA	A,NA	0.988072,NA	-0.0153688,NA	0.0182119,NA	0.39932,NA	0.000296346	0.00032392
3	rs75152407	42747701	NA,C	NA,T	NA,0.965278	NA,0.011695	NA,0.0233493	NA,0.210095	0.000295804	0.000323721
3	rs34324334	43535018	T,NA	C,NA	0.925447,NA	0.00615154,NA	0.00752717,NA	0.383222,NA	0.000295688	0.000321764
3	rs371785978	43407277	NA,G	NA,A	NA,0.855159	NA,-0.0189153	NA,0.012146	NA,0.923017	0.000295509	0.000323729
3	rs146730464	42965526	T,T	C,C	0.976143,0.975198	-0.0218441,0.0577297	0.0129561,0.0274863	1.03718,1.44731	0.000295452	0.000322622
3	rs114932063	43448492	A,A	G,G	0.974155,0.964286	-0.0178643,-0.0315346	0.0124606,0.0230345	0.819106,0.767017	0.000295348	0.00031553
3	rs10948070	43232515	T,NA	G,NA	0.968191,NA	-0.00233644,NA	0.0112664,NA	0.0779438,NA	0.000295334	0.000318777
3	rs117993385	43347532	NA,G	NA,A	NA,0.987103	NA,0.0110146	NA,0.0378862	NA,0.1128	0.000294796	0.00032277
3	rs139290304	42971736	A,A	G,G	0.976143,0.975198	-0.0221698,0.0575857	0.0129561,0.0274863	1.06021,1.44171	0.000294581	0.000321794
3	rs112558766	43235363	G,NA	T,NA	0.965209,NA	-0.0271075,NA	0.0107893,NA	1.92118,NA	0.000293905	0.000569994
3	rs141663719	42920069	NA,C	NA,T	NA,0.981151	NA,0.0312293	NA,0.0314332	NA,0.494226	0.000293696	0.000321661
3	rs72857283	43435996	T,T	C,C	0.867793,0.990079	-0.0145688,0.0278589	0.0058372,0.0431319	1.90083,0.285382	0.000292947	0.00033409
3	rs117460531	43229972	NA,T	NA,C	NA,0.986111	NA,-0.0124875	NA,0.0365264	NA,0.135226	0.000292474	0.000320231
3	rs9472092	43598309	A,A	G,G	0.526839,0.40377	-0.00587437,0.0111973	0.00396001,0.00871223	0.86024,0.701783	0.000291845	0.000308694
3	rs112636752	42770502	NA,G	NA,A	NA,0.923611	NA,0.00590955	NA,0.0160932	NA,0.146628	0.000291825	0.00031986
3	rs12194860	42862934	T,T	C,C	0.712724,0.977182	0.00610989,0.0431797	0.00436947,0.0286274	0.790434,0.881178	0.000291771	0.000310609
3	rs74478243	43349721	A,NA	G,NA	0.972167,NA	-0.0266582,NA	0.0120196,NA	1.57574,NA	0.000291558	0.000669692
3	rs112163057	43349686	C,NA	T,NA	0.972167,NA	-0.0266582,NA	0.0120196,NA	1.57574,NA	0.000291558	0.000669692
3	rs111226936	43572216	NA,T	NA,C	NA,0.989087	NA,0.0308403	NA,0.0411453	NA,0.343397	0.000290786	0.000318343
3	rs143381942	43487767	A,NA	G,NA	0.988072,NA	0.0208341,NA	0.0182119,NA	0.597514,NA	0.000290775	0.000322236
3	rs139568568	43072740	NA,A	NA,G	NA,0.977182	NA,-0.00380544	NA,0.0286274	NA,0.0485418	0.00028979	0.000317466
3	rs148736595	43601515	A,NA	C,NA	0.979125,NA	-0.00315743,NA	0.0138296,NA	0.0865011,NA	0.000289478	0.000312334
3	rs149363421	42870411	NA,T	NA,C	NA,0.972222	NA,-0.00125833	NA,0.0260119	NA,0.0170881	0.000288947	0.000316276
3	rs41281832	43639112	A,NA	G,NA	0.985089,NA	-0.0202904,NA	0.0163138,NA	0.67042,NA	0.000288815	0.000312935
3	rs145753244	43337790	NA,C	NA,G	NA,0.969246	NA,-0.00676557	NA,0.0247591	NA,0.10532	0.000287891	0.000315328
3	rs138460435	43035015	NA,G	NA,C	NA,0.986111	NA,0.0171192	NA,0.0365264	NA,0.194297	0.00028597	0.000313047
3	rs146343493	43259383	T,NA	G,NA	0.982107,NA	-0.0314924,NA	0.014915,NA	1.45926,NA	0.000285888	0.000463903
3	rs77355607	43466326	T,T	C,C	0.972167,0.965278	-0.017718,-0.02961	0.0120196,0.0233493	0.852458,0.688776	0.000285107	0.000303962
3	rs147723307	43654458	NA,T	NA,C	NA,0.990079	NA,0.0281691	NA,0.0431319	NA,0.289293	0.000285093	0.000312091
3	rs77965231	43129904	G,NA	A,NA	0.965209,NA	-0.000237057,NA	0.0107893,NA	0.00768037,NA	0.000284745	0.00030658
3	rs117524960	43333752	NA,A	NA,G	NA,0.988095	NA,0.00504528	NA,0.0394133	NA,0.0466553	0.000283825	0.000310761
3	rs70953673	43265120	NA,C	NA,T	NA,0.953373	NA,-0.00533359	NA,0.0202746	NA,0.101001	0.000283569	0.000310579
3	rs9471932	42824907	A,NA	G,NA	0.928429,NA	0.00882953,NA	0.00767004,NA	0.602647,NA	0.000283549	0.000317072
3	rs79769045	43465337	T,T	C,C	0.947316,0.960318	-0.0217848,-0.0335871	0.0088502,0.0218976	1.85901,0.90284	0.00028335	0.000413378
3	rs77383021	43285375	T,NA	C,NA	0.951292,NA	-0.00230665,NA	0.00918509,NA	0.0959808,NA	0.000283026	0.000304499
3	rs117100110	42817619	NA,G	NA,A	NA,0.958333	NA,-0.0167969	NA,0.0213919	NA,0.364177	0.000282324	0.000309323
3	rs4714687	43536401	NA,T	NA,C	NA,0.459325	NA,0.00243312	NA,0.00857778	NA,0.10976	0.000282251	0.000308918
3	rs79433922	43241126	NA,T	NA,G	NA,0.986111	NA,-0.00890801	NA,0.0365264	NA,0.0929519	0.000282238	0.000309027
3	rs79230189	43074274	NA,T	NA,C	NA,0.899802	NA,0.0063664	NA,0.0142364	NA,0.183933	0.000282042	0.000308912
3	rs75054864	43623648	G,NA	A,NA	0.970179,NA	0.0112586,NA	0.0116239,NA	0.477871,NA	0.000281386	0.000310152
3	rs114801660	43471637	T,NA	A,NA	0.972167,NA	0.011658,NA	0.0120196,NA	0.478749,NA	0.000280863	0.000308786
3	rs138763422	42833007	G,NA	A,NA	0.991054,NA	-0.0339887,NA	0.0209976,NA	0.976698,NA	0.000280822	0.000318475
3	rs139450434	42698680	NA,C	NA,T	NA,0.978175	NA,-0.00736145	NA,0.0292559	NA,0.0961871	0.000280772	0.000307221
3	rs181702163	43134476	C,NA	A,NA	0.994036,NA	-0.00304308,NA	0.0256781,NA	0.0430327,NA	0.000280575	0.000307936
3	rs1674854	43431987	T,T	A,A	0.7167,0.81746	-0.00103921,-0.0211199	0.00438781,0.011066	0.090027,1.24933	0.000279737	0.000293655
3	rs138504720	42886152	NA,T	NA,C	NA,0.972222	NA,-0.00382731	NA,0.0260119	NA,0.0540275	0.000279442	0.000306144
3	rs76295717	43372476	NA,G	NA,A	NA,0.97619	NA,0.00171631	NA,0.0280389	NA,0.0217325	0.00027936	0.000305912
3	rs75243431	43206066	T,NA	C,NA	0.935388,NA	0.00243256,NA	0.00804241,NA	0.117876,NA	0.000278828	0.000300343
3	rs117416895	42784105	NA,A	NA,C	NA,0.951389	NA,-0.00397465	NA,0.0198773	NA,0.0749397	0.000278759	0.000305355
3	rs142312897	42682365	NA,T	NA,C	NA,0.965278	NA,-0.00713847	NA,0.0233493	NA,0.119293	0.000278541	0.000305119
3	rs75886301	43571195	C,NA	T,NA	0.972167,NA	0.0115057,NA	0.0120196,NA	0.470513,NA	0.000278044	0.000305669
3	rs1674853	43432192	C,C	T,T	0.7167,0.815476	-0.000983936,-0.0209442	0.00438781,0.0110197	0.0848282,1.24145	0.000277896	0.000291474
3	rs147866944	42883423	NA,T	NA,C	NA,0.97619	NA,-0.000223897	NA,0.0280389	NA,0.00277584	0.000277208	0.000303622
3	rs55848540	43148052	T,T	C,C	0.93837,0.994048	-0.0424941,-0.0196218	0.00822159,0.0555718	6.62736,0.140249	0.000277143	0.00042141
3	rs143379915	43201179	NA,T	NA,A	NA,0.989087	NA,0.00794444	NA,0.0411453	NA,0.0721709	0.000276845	0.00030324
3	rs191150155	42915154	NA,A	NA,G	NA,0.977182	NA,0.0224117	NA,0.0286274	NA,0.362812	0.000276838	0.000303146
3	rs182547932	42990525	G,NA	A,NA	0.979125,NA	-0.0228349,NA	0.0138296,NA	1.00566,NA	0.000276751	0.000358538
3	rs148096191	43619370	T,NA	C,NA	0.992048,NA	-0.017797,NA	0.0222601,NA	0.372635,NA	0.000276411	0.000299698
3	rs145655286	43621146	NA,C	NA,T	NA,0.943452	NA,-0.0109996	NA,0.018507	NA,0.257841	0.000276265	0.000302529
3	rs117544675	42768284	NA,C	NA,T	NA,0.962302	NA,-0.00248569	NA,0.0224433	NA,0.0400951	0.000275862	0.00030216
3	rs9472066	43457835	G,G	C,C	0.974155,0.965278	-0.017924,-0.0301187	0.0124606,0.0233493	0.823027,0.70536	0.000275234	0.000294
3	rs2257082	43492578	A,A	G,G	0.714712,0.37996	0.00687969,0.0101735	0.00437857,0.00880693	0.935049,0.605511	0.000275014	0.000333665
3	rs117326207	43509490	NA,G	NA,T	NA,0.977182	NA,0.00262704	NA,0.0286274	NA,0.032975	0.000274265	0.000300369
3	rs146828890	43585766	NA,G	NA,A	NA,0.979167	NA,-0.0145294	NA,0.0299292	NA,0.20249	0.000274003	0.000299938
3	rs34865794	43128519	A,NA	G,NA	0.988072,NA	-0.0325038,NA	0.0182119,NA	1.12901,NA	0.000273776	0.000297165
3	rs147068891	42811197	NA,C	NA,T	NA,0.993056	NA,-0.0217898	NA,0.0514752	NA,0.172585	0.000273453	0.000299448
3	rs2275118	43538578	NA,C	NA,T	NA,0.835317	NA,-0.00466825	NA,0.0115253	NA,0.164027	0.000272963	0.000298891
3	rs142073380	43224044	NA,C	NA,G	NA,0.974206	NA,-0.0188933	NA,0.0269663	NA,0.315572	0.000272801	0.000298787
3	rs1214757	43378249	NA,C	NA,G	NA,0.984127	NA,0.00518703	NA,0.0342017	NA,0.0557863	0.000272765	0.000298733
3	rs116609048	43361669	NA,C	NA,G	NA,0.984127	NA,0.00495038	NA,0.0342017	NA,0.0530981	0.000272411	0.000298344
3	rs181609652	43361795	NA,A	NA,G	NA,0.984127	NA,0.00495038	NA,0.0342017	NA,0.0530981	0.000272411	0.000298344
3	rs144738035	43440889	NA,T	NA,C	NA,0.97123	NA,0.0137783	NA,0.0255725	NA,0.229127	0.000272311	0.000298165
3	rs831310	43373216	NA,T	NA,C	NA,0.984127	NA,0.00487864	NA,0.0342017	NA,0.052286	0.000272306	0.000298229
3	rs9296419	43581585	NA,T	NA,C	NA,0.97123	NA,0.0137215	NA,0.0255725	NA,0.228	0.000272201	0.000298045
3	rs181381103	43342540	NA,T	NA,C	NA,0.954365	NA,-0.00883163	NA,0.0204832	NA,0.176299	0.000272049	0.000297928
3	rs144323918	43461588	NA,T	NA,C	NA,0.97123	NA,0.0134478	NA,0.0255725	NA,0.222589	0.000271691	0.000297487
3	rs79503889	42786051	NA,G	NA,T	NA,0.956349	NA,-0.00495905	NA,0.0209218	NA,0.0901045	0.000271602	0.000297292
3	rs862741	43373050	NA,G	NA,A	NA,0.984127	NA,0.00434122	NA,0.0342017	NA,0.0462423	0.00027156	0.000297406
3	rs831307	43371855	NA,C	NA,T	NA,0.984127	NA,0.00426008	NA,0.0342017	NA,0.045336	0.000271452	0.000297288
3	rs139249497	43005625	NA,A	NA,G	NA,0.96627	NA,-0.0102823	NA,0.023678	NA,0.177765	0.000271258	0.000296935
3	rs2295982	42984837	NA,T	NA,C	NA,0.884921	NA,-0.0145992	NA,0.0133953	NA,0.559457	0.000271239	0.000297051
3	rs12660528	43370866	NA,C	NA,G	NA,0.927579	NA,-0.00364682	NA,0.0164929	NA,0.0835446	0.000271102	0.00029683
3	rs117941290	43376143	NA,G	NA,A	NA,0.952381	NA,0.00390038	NA,0.0200728	NA,0.0726647	0.000271088	0.000296893
3	rs117084418	43238568	NA,A	NA,C	NA,0.928571	NA,-0.015974	NA,0.0165981	NA,0.473853	0.000271066	0.00029677
3	rs148118913	43128102	NA,T	NA,C	NA,0.986111	NA,-0.00264283	NA,0.0365264	NA,0.0258015	0.000271039	0.00029679
3	rs139737031	43031405	NA,T	NA,C	NA,0.967262	NA,-0.0193374	NA,0.0240217	NA,0.375901	0.000270799	0.000296605
3	rs833048	43654536	C,C	G,G	0.638171,0.978175	0.0104395,0.0159463	0.00411452,0.0292559	1.95181,0.232316	0.000270627	0.000300948
3	rs150164637	42818780	NA,A	NA,G	NA,0.928571	NA,0.00165359	NA,0.0165981	NA,0.0359092	0.000270627	0.000296369
3	rs144860143	42817996	NA,A	NA,G	NA,0.928571	NA,0.00166745	NA,0.0165981	NA,0.0362219	0.000270593	0.000296332
3	rs138807403	43453861	T,T	C,C	0.974155,0.965278	-0.0178381,-0.0299416	0.0124606,0.0233493	0.817389,0.699567	0.000270293	0.000288752
3	rs371817121	42965702	NA,A	NA,G	NA,0.986111	NA,-0.0196608	NA,0.0365264	NA,0.228858	0.000270082	0.000295716
3	rs117815519	43376125	NA,A	NA,G	NA,0.97619	NA,0.0064601	NA,0.0280389	NA,0.0873621	0.000269811	0.000295443
3	rs116976817	43226372	NA,G	NA,C	NA,0.956349	NA,-0.0162586	NA,0.0209218	NA,0.359427	0.000269788	0.00029543
3	rs534369648	43151444	NA,A	NA,C	NA,0.986111	NA,-0.00143896	NA,0.0365264	NA,0.0138666	0.000269768	0.00029538
3	rs117960583	42792692	NA,T	NA,C	NA,0.950397	NA,0.00326096	NA,0.0196877	NA,0.0612577	0.000269727	0.000295297
3	rs116480461	43457633	C,NA	G,NA	0.940358,NA	-0.000393215,NA	0.00834865,NA	0.016629,NA	0.000269415	0.000289836
3	rs3800301	43637143	NA,A	NA,G	NA,0.964286	NA,0.0031067	NA,0.0230345	NA,0.049288	0.000269308	0.000294868
3	rs3793013	43098846	NA,T	NA,G	NA,0.986111	NA,-0.00062923	NA,0.0365264	NA,0.00601046	0.000269083	0.000294657
3	rs115985823	43463810	T,T	G,G	0.974155,0.965278	-0.0179501,-0.0294846	0.0124606,0.0233493	0.824742,0.684713	0.000268718	0.000287039
3	rs141454747	43368874	NA,A	NA,G	NA,0.984127	NA,0.00138992	NA,0.0342017	NA,0.0143114	0.000268606	0.000294144
3	rs3763238	42938234	NA,G	NA,A	NA,0.93254	NA,-0.0140306	NA,0.017043	NA,0.386826	0.000268583	0.000294085
3	rs77590559	43311722	NA,G	NA,T	NA,0.978175	NA,0.00931505	NA,0.0292559	NA,0.124833	0.000268489	0.000293976
3	rs112253745	43656526	G,G	A,A	0.895626,0.666667	-0.0201857,-0.0015939	0.00646666,0.00906796	2.7449,0.0652631	0.000268434	0.000397843
3	rs115049461	43405760	T,NA	C,NA	0.987078,NA	0.002916,NA	0.0175062,NA	0.0616263,NA	0.000268394	0.0002962
3	rs150059158	43462746	NA,G	NA,A	NA,0.978175	NA,0.00606299	NA,0.0292559	NA,0.0778859	0.000268359	0.000293867
3	rs148507373	42822030	NA,C	NA,A	NA,0.929563	NA,0.00261325	NA,0.0167057	NA,0.057647	0.000268287	0.000293786
3	rs117187824	43502194	NA,C	NA,G	NA,0.962302	NA,0.0102524	NA,0.0224433	NA,0.188557	0.000268236	0.000293713
3	rs865549	43369756	NA,A	NA,G	NA,0.984127	NA,0.000780059	NA,0.0342017	NA,0.00797531	0.000268235	0.000293731
3	rs9333536	43563116	NA,A	NA,C	NA,0.835317	NA,-0.00394845	NA,0.0115253	NA,0.135544	0.000268229	0.000293698
3	rs78019970	42721145	NA,A	NA,G	NA,0.954365	NA,-0.00622778	NA,0.0204832	NA,0.118561	0.00026813	0.000293562
3	rs80186360	43301541	NA,C	NA,T	NA,0.944444	NA,0.00766778	NA,0.0186617	NA,0.166752	0.000268045	0.000293503
3	rs117193323	43655532	NA,T	NA,C	NA,0.962302	NA,-0.0117042	NA,0.0224433	NA,0.220391	0.00026793	0.000293357
3	rs79083448	43448338	NA,T	NA,C	NA,0.940476	NA,-0.0101806	NA,0.0180669	NA,0.24177	0.000267879	0.000293334
3	rs12660082	42925855	NA,G	NA,C	NA,0.853175	NA,-0.0151393	NA,0.0120777	NA,0.677724	0.000267816	0.000293279
3	rs147728545	43318539	NA,T	NA,G	NA,0.982143	NA,0.00683754	NA,0.0322783	NA,0.0797519	0.000267772	0.000293213
3	rs3799947	43304281	NA,C	NA,T	NA,0.938492	NA,-0.0035765	NA,0.0177919	NA,0.075367	0.000267769	0.000293195
3	rs150149724	43485826	NA,A	NA,G	NA,0.980159	NA,0.00685763	NA,0.0306528	NA,0.0846132	0.000267768	0.000293203
3	rs140295043	43441875	NA,A	NA,G	NA,0.97123	NA,0.00977882	NA,0.0255725	NA,0.153559	0.000267726	0.000293148
3	rs9333561	43583473	NA,A	NA,G	NA,0.930556	NA,-0.00600102	NA,0.0168156	NA,0.141952	0.000267692	0.000293137
3	rs76908084	43338760	NA,G	NA,A	NA,0.979167	NA,0.00814598	NA,0.0299292	NA,0.104861	0.000267636	0.000293049
3	rs78816834	43227140	NA,T	NA,C	NA,0.928571	NA,-0.0183256	NA,0.0165981	NA,0.569343	0.00026763	0.000293048
3	rs148291106	43350491	NA,T	NA,C	NA,0.994048	NA,0.0221147	NA,0.0555718	NA,0.16073	0.000267596	0.000293004
3	rs9381219	42743670	NA,A	NA,G	NA,0.883929	NA,0.00760026	NA,0.0133454	NA,0.244876	0.000267596	0.000293005
3	rs2395937	42744301	NA,A	NA,G	NA,0.919643	NA,0.000545013	NA,0.0157247	NA,0.0121769	0.000267554	0.000292973
3	rs76284477	43464787	G,G	C,C	0.974155,0.965278	-0.0178593,-0.0295926	0.0124606,0.0233493	0.818777,0.68821	0.000266977	0.000285206
3	rs79175380	43411659	C,NA	T,NA	0.940358,NA	-0.0307423,NA	0.00834865,NA	3.63613,NA	0.000266601	0.0023754
3	rs147440056	42761949	A,NA	G,NA	0.981113,NA	-0.00282575,NA	0.0145245,NA	0.0727606,NA	0.000266114	0.000286668
3	rs139351940	43440315	T,NA	C,NA	0.985089,NA	0.0134104,NA	0.0163138,NA	0.386094,NA	0.000265641	0.000292109
3	rs186186894	42719477	A,NA	C,NA	0.983101,NA	-0.00128227,NA	0.0153396,NA	0.0299412,NA	0.000265318	0.000286108
3	rs34541323	43323852	A,NA	C,NA	0.951292,NA	-0.00152525,NA	0.00918509,NA	0.0614242,NA	0.000265084	0.000285784
3	rs28721527	43623830	C,C	T,T	0.902585,0.669643	-0.0189619,-0.00706214	0.00666778,0.00908845	2.35087,0.359388	0.000264931	0.000379833
3	rs7750908	43389311	A,A	G,G	0.127237,0.051587	0.00344695,0.022437	0.00593314,0.0193257	0.250833,0.609695	0.000264925	0.000279747
3	rs116679561	42868075	C,NA	G,NA	0.979125,NA	-0.00422076,NA	0.0138296,NA	0.119063,NA	0.000264658	0.000286386
3	rs13203402	42870821	A,A	G,G	0.717694,0.978175	0.00636477,0.0434633	0.00439248,0.0292559	0.831699,0.862082	0.000264397	0.000281077
3	rs111931528	43159128	G,G	C,C	0.939364,0.996032	-0.0429276,-0.0144797	0.00828432,0.0679934	6.65804,0.0802106	0.000263872	0.000404165
3	rs10456518	42830484	A,A	G,G	0.728628,0.991071	0.00726178,0.0529478	0.00444635,0.0454422	0.989584,0.612697	0.000263328	0.000282434
3	rs72864256	42830713	C,NA	T,NA	0.951292,NA	0.000348958,NA	0.00918509,NA	0.0133652,NA	0.000262966	0.000283225
3	rs113610264	42836769	T,NA	C,NA	0.992048,NA	0.0232947,NA	0.0222601,NA	0.529677,NA	0.000262698	0.000291207
3	rs1150798	43448821	A,A	G,G	0.150099,0.30754	0.00699251,0.00870887	0.00553562,0.00926307	0.685031,0.459508	0.000262472	0.000279681
3	rs36034990	43321232	T,NA	C,NA	0.979125,NA	0.0174067,NA	0.0138296,NA	0.681614,NA	0.000260916	0.000289421
3	rs62416298	42869653	A,NA	C,NA	0.961233,NA	-0.00351352,NA	0.0102422,NA	0.135747,NA	0.000260419	0.000285683
3	rs139696948	42952786	A,NA	C,NA	0.949304,NA	0.00103146,NA	0.00901262,NA	0.0414914,NA	0.000260031	0.000280799
3	rs9462872	43147505	A,NA	G,NA	0.983101,NA	0.0203367,NA	0.0153396,NA	0.73302,NA	0.000259882	0.00028899
3	rs111997645	43407797	A,NA	T,NA	0.942346,NA	-0.0317094,NA	0.00848241,NA	3.73211,NA	0.000259411	0.0024291
3	rs143540367	42709691	G,NA	C,NA	0.992048,NA	-0.0306183,NA	0.0222601,NA	0.772156,NA	0.000257815	0.000280654
3	rs41274888	42932731	T,NA	C,NA	0.980119,NA	-0.0129397,NA	0.0141639,NA	0.442561,NA	0.000257095	0.000276319
3	rs112391291	42925961	G,NA	A,NA	0.980119,NA	-0.0129979,NA	0.0141639,NA	0.445159,NA	0.000256373	0.00027559
3	rs11758978	42890251	G,G	A,A	0.709742,0.97619	0.00475481,0.0451184	0.00435609,0.0280389	0.560606,0.968244	0.000255742	0.000273627
3	rs35772949	42971843	A,NA	G,NA	0.971173,NA	-0.00090141,NA	0.0118166,NA	0.0272449,NA	0.000255626	0.000276283
3	rs1214751	43394370	A,A	G,G	0.127237,0.051587	0.00305577,0.0232885	0.00593314,0.0193257	0.217149,0.641721	0.000255162	0.000269839
3	rs142387535	42997394	T,NA	C,NA	0.988072,NA	-0.0023626,NA	0.0182119,NA	0.0473134,NA	0.000254958	0.000276957
3	rs1622800	43431000	A,A	C,C	0.7167,0.81746	-0.00112947,-0.0205714	0.00438781,0.011066	0.0986169,1.20045	0.000254889	0.000267861
3	rs74690967	43370915	T,NA	C,NA	0.909543,NA	-0.0315528,NA	0.00689297,NA	5.32744,NA	0.000254654	0.0343078
3	rs145777846	42786899	G,NA	A,NA	0.977137,NA	-0.000196797,NA	0.0132281,NA	0.00518586,NA	0.000254377	0.000275786
3	rs189930727	43503468	A,NA	G,NA	0.991054,NA	0.0190697,NA	0.0209976,NA	0.439162,NA	0.000254133	0.00027928
3	rs111320577	43014177	A,A	G,G	0.976143,0.977182	-0.0284837,0.0534485	0.0129561,0.0286274	1.55415,1.20834	0.000253648	0.000279488
3	rs75898806	43383996	G,NA	A,NA	0.956262,NA	-0.000576831,NA	0.00966771,NA	0.0211706,NA	0.000253396	0.000273409
3	rs72857288	43473884	C,C	A,A	0.860835,0.989087	-0.0143522,0.0120558	0.00571235,0.0411453	1.92124,0.113781	0.000252738	0.000290364
3	rs4714626	42752624	T,T	C,C	0.661034,0.636905	0.00479809,0.0105751	0.00417686,0.00888906	0.600904,0.630459	0.000252484	0.000277832
3	rs147317134	43182182	C,NA	T,NA	0.994036,NA	-0.0417692,NA	0.0256781,NA	0.983753,NA	0.000252144	0.000275607
3	rs141822240	43457333	G,NA	T,NA	0.993042,NA	0.0156616,NA	0.0237851,NA	0.292223,NA	0.000251554	0.000272199
3	rs2396051	43622855	A,A	G,G	0.910537,0.624008	-0.0204351,-0.00391346	0.00692737,0.00882508	2.49774,0.182143	0.000251546	0.000388487
3	rs148608280	42987851	C,NA	T,NA	0.969185,NA	0.0147679,NA	0.0114407,NA	0.706044,NA	0.000251506	0.000280095
3	rs9394939	43014298	C,NA	T,NA	0.027833,NA	0.0209245,NA	0.0120196,NA	1.08774,NA	0.000251257	0.000281729
3	rs9462840	42824756	G,G	A,A	0.709742,0.990079	0.00684022,0.0590197	0.00435609,0.0431319	0.93422,0.766493	0.00025122	0.000269488
3	rs112053368	43382960	A,NA	C,NA	0.909543,NA	-0.0314072,NA	0.00689297,NA	5.2837,NA	0.000251113	0.0316809
3	rs150617532	43575090	C,NA	A,NA	0.972167,NA	0.00976987,NA	0.0120196,NA	0.380577,NA	0.000250598	0.000275305
3	rs142976101	43016785	T,NA	C,NA	0.980119,NA	-0.00291109,NA	0.0141639,NA	0.0771919,NA	0.000250555	0.000276361
3	rs9381231	43014299	C,NA	T,NA	0.027833,NA	0.0208371,NA	0.0120196,NA	1.08097,NA	0.000250072	0.000280335
3	rs111822813	43219468	T,NA	C,NA	0.947316,NA	-0.0327939,NA	0.0088502,NA	3.67567,NA	0.000249697	0.000344472
3	rs9349255	43391315	T,T	C,C	0.127237,0.051587	0.00305577,0.0229338	0.00593314,0.0193257	0.217149,0.628294	0.000249659	0.000264021
3	rs139437856	43024711	C,NA	A,NA	0.986084,NA	0.0106219,NA	0.0168779,NA	0.27644,NA	0.000249462	0.000271106
3	rs79427556	43240207	G,NA	A,NA	0.992048,NA	-0.00493743,NA	0.0222601,NA	0.083828,NA	0.000249081	0.000270293
3	rs4711731	42897712	T,T	C,C	0.633201,0.790675	0.00472505,0.00032701	0.00410256,0.0105074	0.60305,0.0109187	0.000248954	0.000262464
3	rs9381240	43384346	G,G	A,A	0.124254,0.051587	0.00297633,0.0227015	0.0059937,0.0193257	0.207967,0.61957	0.000248608	0.000263008
3	rs70953670	43264895	A,NA	C,NA	0.910537,NA	-0.0315035,NA	0.00692737,NA	5.26568,NA	0.00024849	0.0290591
3	rs139863435	43124294	T,NA	C,NA	0.982107,NA	-0.00207778,NA	0.014915,NA	0.0509972,NA	0.000247833	0.000272963
3	rs143471679	42719679	A,NA	G,NA	0.985089,NA	-0.00073578,NA	0.0163138,NA	0.0159111,NA	0.000247745	0.000268097
3	rs831316	43401455	A,A	T,T	0.124254,0.051587	0.00236448,0.0247128	0.0059937,0.0193257	0.159132,0.696841	0.000247582	0.000262531
3	rs732691	43240390	T,NA	C,NA	0.912525,NA	-0.0290982,NA	0.00699802,NA	4.49356,NA	0.000246913	0.000994285
3	rs9472045	43389211	G,G	A,A	0.127237,0.051587	0.00313925,0.022437	0.00593314,0.0193257	0.22422,0.609695	0.000246857	0.000260977
3	rs74762819	43437490	T,T	C,C	0.980119,0.964286	-0.0206492,-0.0293337	0.0141639,0.0230345	0.839004,0.692819	0.000246825	0.000265343
3	rs73736732	43186665	A,NA	G,NA	0.986084,NA	-0.0280423,NA	0.0168779,NA	1.01495,NA	0.00024675	0.000268118
3	rs79329802	43387332	A,NA	G,NA	0.909543,NA	-0.0312115,NA	0.00689297,NA	5.2252,NA	0.000246598	0.0284849
3	rs76649578	43388024	G,NA	A,NA	0.909543,NA	-0.0312115,NA	0.00689297,NA	5.2252,NA	0.000246598	0.0284849
3	rs45624340	43097443	C,NA	G,NA	0.942346,NA	0.00702213,NA	0.00848241,NA	0.389598,NA	0.000246185	0.000269333
3	rs6937172	42884375	T,T	A,A	0.723658,0.978175	0.00526953,0.0503692	0.00442129,0.0292559	0.63205,1.06992	0.000245474	0.000263449
3	rs75317537	43429972	T,NA	C,NA	0.966203,NA	-0.0200996,NA	0.0109412,NA	1.17913,NA	0.000245312	0.000361288
3	rs78780266	43150559	T,NA	C,NA	0.945328,NA	-0.000131745,NA	0.00869693,NA	0.00528098,NA	0.000244831	0.000265952
3	rs9462851	42890602	G,G	A,A	0.710736,0.97619	0.0046742,0.0449421	0.00436052,0.0280389	0.547067,0.962701	0.000244672	0.00026187
3	rs1772663	43388594	C,C	A,A	0.127237,0.051587	0.00313925,0.0222818	0.00593314,0.0193257	0.22422,0.60393	0.000244584	0.000258575
3	rs113895858	42711085	T,NA	G,NA	0.978131,NA	-0.0198618,NA	0.0135185,NA	0.848418,NA	0.000244509	0.00029485
3	rs75320251	43395101	A,NA	G,NA	0.909543,NA	-0.0311159,NA	0.00689297,NA	5.19674,NA	0.000244491	0.0270512
```
