## Supplementary material for "Characterization of shared and ancestry-specific signals driving complex traits using multi-ancestry fine-mapping": susiex_nc3.cs80.snp

```
BP	SNP	PIP(CS1)	LogBF(CS1,Pop1)	LogBF(CS1,Pop2)	PIP(CS2)	LogBF(CS2,Pop1)	LogBF(CS2,Pop2)	PIP(CS3)	LogBF(CS3,Pop1)	LogBF(CS3,Pop2)
42660620	rs80020063	1.87377e-08	-1.00516	-2.99862e-10	4.48178e-05	-0.860582	-2.99862e-10	0.000436192	-0.939634	-2.99862e-10
42660655	rs423137	3.76155e-09	-1.36818	-1.24269	6.69402e-06	-1.52935	-1.23262	8.52992e-05	-1.39762	-1.17394
42660822	rs373413	9.85535e-09	-1.18425	-0.463434	1.28216e-05	-1.46106	-0.650994	0.000212941	-1.08605	-0.570651
42661404	rs375435	1.24291e-07	1.47203	-0.5851	0.000107205	0.656849	-0.645296	0.0120406	2.91137	-0.533051
42661966	rs451169	1.16488e-07	1.41357	-0.591476	0.000101313	0.606464	-0.651441	0.0111475	2.84088	-0.539622
42662323	rs149719038	1.40921e-08	-1.29008	-2.99862e-10	2.32421e-05	-1.51722	-2.99862e-10	0.000311016	-1.27787	-2.99862e-10
42662574	rs376389	3.59283e-09	-1.40265	-1.25411	6.45341e-06	-1.55423	-1.24435	8.14384e-05	-1.43054	-1.18733
42662975	rs55996132	9.24495e-09	-1.71162	-2.99862e-10	1.96815e-05	-1.68351	-2.99862e-10	0.000205991	-1.68989	-2.99862e-10
42663071	rs448141	9.25888e-09	-1.71011	-2.99862e-10	2.3177e-05	-1.52002	-2.99862e-10	0.000201908	-1.7099	-2.99862e-10
42663287	rs621627	9.24465e-09	-1.71165	-2.99862e-10	2.26983e-05	-1.5409	-2.99862e-10	0.000201575	-1.71156	-2.99862e-10
42663494	rs450579	9.24465e-09	-1.71165	-2.99862e-10	2.26983e-05	-1.5409	-2.99862e-10	0.000201575	-1.71156	-2.99862e-10
42663548	rs9349238	5.33677e-08	0.129984	-0.0884745	8.09185e-05	-0.140507	-0.129237	0.00538818	1.43573	0.138514
42663549	rs10948043	2.3812e-08	0.629676	-1.39518	4.17304e-05	0.432343	-1.3643	0.00172342	1.77916	-1.34481
42664468	rs41273818	1.2315e-08	-1.42488	-2.99862e-10	3.42437e-05	-1.12968	-2.99862e-10	0.000369308	-1.10608	-2.99862e-10
42664658	rs405043	8.91007e-09	-1.20283	-0.545687	1.17603e-05	-1.47382	-0.724634	0.000193122	-1.1063	-0.648096
42664676	rs405059	9.07716e-09	-1.18425	-0.545687	1.19114e-05	-1.46106	-0.724634	0.000197072	-1.08605	-0.648096
42665032	rs45550933	2.30671e-08	0.587178	-1.38447	4.07148e-05	0.391684	-1.34828	0.0016644	1.72723	-1.32773
42665135	rs3176988	2.21199e-08	0.547173	-1.38639	3.90296e-05	0.353425	-1.35229	0.00157941	1.67826	-1.33117
42665271	rs1758213	8.53858e-09	-1.20283	-0.588275	1.13222e-05	-1.47382	-0.762604	0.000185547	-1.1063	-0.688105
42665490	rs432753	8.28766e-09	-1.21199	-0.608936	1.10466e-05	-1.48008	-0.780983	0.000180174	-1.1163	-0.707492
42665888	rs835	8.23724e-08	0.358927	0.116628	0.000121607	0.103249	0.0343585	0.00887181	1.74862	0.3243
42666020	rs361524	4.30159e-09	-1.42902	-1.04769	7.63084e-06	-1.56103	-1.06995	9.73259e-05	-1.44411	-0.99554
42666061	rs434102	1.00135e-08	-1.19489	-0.436869	1.2367e-05	-1.45315	-0.695003	0.00020312	-1.09094	-0.612983
42666145	rs425876	9.27278e-09	-1.70861	-2.99862e-10	2.34828e-05	-1.50692	-2.99862e-10	0.000202225	-1.70834	-2.99862e-10
42666164	rs390659	8.45545e-09	-1.14114	-0.659743	1.13095e-05	-1.4233	-0.814249	0.000184985	-1.0546	-0.742848
42666293	rs41273820	2.11815e-08	0.498822	-1.38139	3.8645e-05	0.33684	-1.34561	0.00162767	1.70082	-1.32364
42666365	rs389999	8.45403e-09	-1.15084	-0.650211	1.10191e-05	-1.43018	-0.833374	0.000179957	-1.06501	-0.75999
42666475	rs433286	8.40171e-09	-1.16141	-0.645845	1.10256e-05	-1.43766	-0.825309	0.000179623	-1.07637	-0.750489
42666506	rs415906	8.23028e-09	-1.16141	-0.666461	1.0828e-05	-1.43766	-0.84339	0.000176211	-1.07637	-0.769668
42666562	rs665368	9.96519e-09	-1.29052	-0.346073	1.38979e-05	-1.47722	-0.55423	0.000209903	-1.20165	-0.46942
42666614	rs665442	9.36716e-09	-1.69849	-2.99862e-10	2.47625e-05	-1.45386	-2.99862e-10	0.000204474	-1.69728	-2.99862e-10
42666634	rs75745023	1.53982e-08	-0.254358	-0.947089	2.98002e-05	-0.271033	-0.997637	0.000323845	-0.291741	-0.945712
42666821	rs371323	8.42566e-09	-1.11155	-0.692863	1.09632e-05	-1.40214	-0.866496	0.00018139	-1.02287	-0.7942
42667036	rs414040	8.32928e-09	-1.10833	-0.707588	1.11942e-05	-1.36843	-0.879357	0.000182819	-1.00135	-0.807868
42667047	rs9471896	7.00489e-08	0.215749	0.0977489	0.000106662	-0.0306356	0.0371177	0.00738508	1.56278	0.326717
42667090	rs414082	8.25115e-09	-1.10833	-0.717012	1.11026e-05	-1.36843	-0.887577	0.000181228	-1.00135	-0.81661
42667137	rs414285	5.26219e-09	-1.26754	-1.00761	1.29273e-05	-1.16783	-0.936008	0.000231213	-0.759046	-0.81533
42667372	rs378835	7.84038e-09	-1.12531	-0.751097	1.06576e-05	-1.38374	-0.91317	0.00017755	-0.994754	-0.84371
42667565	rs668736	7.67295e-09	-1.12531	-0.772684	1.04171e-05	-1.38374	-0.936001	0.000173042	-0.994754	-0.869431
42667802	rs377118	9.25936e-09	-1.71006	-2.99862e-10	2.20398e-05	-1.57034	-2.99862e-10	0.000201553	-1.71166	-2.99862e-10
42668404	rs422717	7.31656e-09	-1.13154	-0.814016	1.01568e-05	-1.37332	-0.971728	0.000173921	-0.951577	-0.907541
42668532	rs438995	7.29734e-09	-1.12068	-0.827503	1.01232e-05	-1.36501	-0.983345	0.000173922	-0.939159	-0.919953
42668631	rs393034	7.16994e-09	-1.12068	-0.845116	9.97107e-06	-1.36501	-0.998485	0.000171128	-0.939159	-0.936144
42668924	rs34492701	9.27003e-09	-1.70891	-2.99862e-10	1.95028e-05	-1.69263	-2.99862e-10	0.000211627	-1.66289	-2.99862e-10
42668932	rs2268687	6.22525e-08	0.17687	0.0186331	9.561e-05	-0.0669319	-0.0359777	0.006486	1.51205	0.247635
42669108	rs2268686	6.14016e-08	0.152873	0.0288679	9.80369e-05	-0.0519055	-0.0259376	0.00637618	1.48396	0.258648
42669206	rs394653	7.80039e-09	-1.15102	-0.730499	1.07591e-05	-1.38816	-0.899274	0.000183819	-0.973902	-0.829862
42669389	rs429655	9.2713e-09	-1.70877	-2.99862e-10	2.04357e-05	-1.6459	-2.99862e-10	0.000202315	-1.70789	-2.99862e-10
42670374	rs9381211	6.32928e-08	0.193443	0.0186331	0.000100846	-0.0136152	-0.0359777	0.00664988	1.537	0.247635
42670450	rs9394918	6.9591e-08	0.252143	0.0547965	0.000115671	0.0418285	0.045739	0.00780273	1.61352	0.330996
42670910	rs413399	5.44927e-09	-1.22901	-1.0112	8.26831e-06	-1.44341	-1.10735	0.000131187	-1.08716	-1.05393
42671099	rs9471904	1.60424e-08	-0.809902	-0.350561	3.65532e-05	-0.775046	-0.289373	0.000729841	-0.277342	-0.147548
42671130	rs434439	7.26838e-09	-1.10906	-0.843105	1.87592e-05	-1.00208	-0.729419	0.000348554	-0.564304	-0.599618
42671437	rs9471905	3.54805e-08	1.06022	-1.42693	7.8959e-05	1.10161	-1.39587	0.00348451	2.52642	-1.38805
42671439	rs12333241	5.27006e-08	0.365687	-0.336755	8.32468e-05	0.157202	-0.398579	0.00559341	1.78099	-0.169365
42671766	rs9462817	3.92951e-08	1.14958	-1.41417	4.36841e-05	0.490061	-1.37626	0.00363819	2.54555	-1.36403
42672407	rs3818087	5.00783e-08	0.327903	-0.350011	7.20123e-05	0.120661	-0.507011	0.00511554	1.80782	-0.285503
42672416	rs3818086	6.67626e-09	-1.71117	-0.325971	1.07082e-05	-1.70437	-0.587807	0.000134363	-1.71057	-0.406599
42672434	rs34722725	5.70181e-08	0.43273	-0.325057	8.13973e-05	0.220089	-0.483934	0.00602101	1.94511	-0.259817
42672574	rs13214506	5.93226e-08	0.389255	-0.241959	8.46625e-05	0.178836	-0.40335	0.00621533	1.88827	-0.171213
42673015	rs649472	5.84156e-09	-1.2878	-0.882892	9.94745e-06	-1.39485	-0.971024	0.000134516	-1.23726	-0.878768
42673107	rs12333110	5.05824e-08	0.364929	-0.377021	7.49746e-05	0.185927	-0.531964	0.00533165	1.87701	-0.313313
42673446	rs73426441	2.93809e-08	0.764393	-1.31974	4.43409e-05	0.514578	-1.38586	0.000914803	1.19331	-1.39232
42673678	rs9296398	6.23629e-09	-1.70574	-0.399564	1.01785e-05	-1.691	-0.651908	0.000125041	-1.71167	-0.477403
42674236	rs12207176	2.98505e-08	0.88334	-1.42283	6.61486e-05	0.923387	-1.39467	0.00280746	2.30702	-1.3847
42674785	rs9462818	3.00792e-08	0.88334	-1.4152	6.72435e-05	0.923387	-1.37825	0.00285977	2.30702	-1.36624
42674983	rs9357402	6.06372e-09	-1.70983	-0.423545	9.88601e-06	-1.69934	-0.672722	0.000122173	-1.71183	-0.500453
42675184	rs143710799	9.5538e-09	-1.67876	-2.99862e-10	1.9272e-05	-1.70453	-2.99862e-10	0.000201835	-1.71026	-2.99862e-10
42675246	rs9471906	2.84747e-08	0.838947	-1.42563	6.2777e-05	0.878651	-1.40225	0.00263345	2.25173	-1.3934
42675410	rs73426451	3.0365e-08	0.903445	-1.42585	6.69462e-05	0.943646	-1.40294	0.00285135	2.33203	-1.3942
42675575	rs75499937	4.49459e-09	-1.35885	-1.07397	6.56342e-06	-1.58883	-1.19285	9.5992e-05	-1.2978	-1.15566
42676307	rs7742623	5.52216e-09	-1.71047	-0.516455	9.48898e-06	-1.70099	-0.712067	0.000116607	-1.71154	-0.547363
42676480	rs9349239	5.30767e-09	-1.70893	-0.557608	9.1832e-06	-1.69732	-0.748486	0.000111936	-1.71199	-0.587805
42676511	rs9369380	4.35219e-09	-1.71024	-0.754777	7.79468e-06	-1.69803	-0.91172	9.3258e-05	-1.71181	-0.770539
42676773	rs9471907	4.9531e-08	1.39279	-1.42589	0.000111616	1.47975	-1.42788	0.00594773	3.10145	-1.4284
42676827	rs9367162	4.73372e-08	0.747523	-0.825921	6.9267e-05	0.541916	-0.967134	0.0059175	2.48048	-0.812525
42676932	rs9357403	4.97834e-08	0.747523	-0.775537	7.23981e-05	0.541916	-0.922922	0.00622669	2.48048	-0.761594
42676936	rs184491210	6.11117e-08	-1.1604e-10	0.177007	0.00014022	-1.1604e-10	0.280026	0.00152859	-1.1604e-10	0.314383
42677087	rs144319453	1.33698e-08	-1.1604e-10	-1.3427	2.95913e-05	-1.1604e-10	-1.27571	0.000305012	-1.1604e-10	-1.29736
42677167	rs9471908	5.03921e-08	1.39317	-1.40903	0.000118212	1.52421	-1.41492	0.00614706	3.12545	-1.41943
42677753	rs2268684	4.85722e-09	-1.71042	-0.644807	8.60963e-06	-1.6953	-0.815006	0.000103693	-1.71198	-0.664308
42677834	rs6931385	4.85109e-09	-1.711	-0.645489	8.5635e-06	-1.69733	-0.81835	0.000103392	-1.71181	-0.667381
42677875	rs6915637	4.41393e-08	0.755075	-0.903419	5.65969e-05	0.407379	-1.03461	0.00452295	2.29011	-0.890909
42678045	rs12111487	4.53351e-08	1.29917	-1.42078	8.47292e-05	1.19735	-1.42107	0.00427154	2.76641	-1.4244
42678055	rs2268683	4.85391e-09	-1.71042	-0.645489	8.58088e-06	-1.6953	-0.81835	0.000103375	-1.71198	-0.667381
42678189	rs189080894	5.69416e-08	-1.1604e-10	0.106332	8.65037e-05	-1.1604e-10	-0.202999	0.000906737	-1.1604e-10	-0.207864
42678349	rs2268682	4.67897e-08	0.829813	-0.919846	5.12014e-05	0.32918	-1.0566	0.00391396	2.17162	-0.917029
42678722	rs114358331	9.25805e-09	-1.7102	-2.99862e-10	1.96646e-05	-1.68437	-2.99862e-10	0.000220733	-1.62076	-2.99862e-10
42679358	rs115405259	1.41534e-08	-1.28574	-2.99862e-10	3.28261e-05	-1.17196	-2.99862e-10	0.000324793	-1.23453	-2.99862e-10
42679608	rs181224579	1.16204e-08	-1.48293	-2.99862e-10	2.10044e-05	-1.61846	-2.99862e-10	0.000241757	-1.52978	-2.99862e-10
42680515	rs7744151	5.17586e-09	-1.43642	-0.855275	8.16877e-06	-1.5477	-1.01517	8.66548e-05	-1.66636	-0.889421
42680662	rs9471909	5.21209e-09	-1.43642	-0.8483	8.30463e-06	-1.5477	-0.998676	8.82551e-05	-1.66636	-0.871123
42680990	rs6458301	5.08318e-09	-1.44918	-0.860583	8.11465e-06	-1.56028	-1.00924	8.65454e-05	-1.67389	-0.883161
42681255	rs6458302	5.07932e-09	-1.43836	-0.872162	8.01118e-06	-1.56317	-1.01918	8.55362e-05	-1.67427	-0.894506
42681313	rs139580616	1.4878e-08	-1.1604e-10	-1.23581	2.79377e-05	-1.1604e-10	-1.33321	0.000299468	-1.1604e-10	-1.31571
42681495	rs3793007	5.69364e-09	-1.40954	-0.786804	8.8541e-06	-1.53677	-0.945532	9.46082e-05	-1.65715	-0.810818
42682365	rs142312897	1.28967e-08	-1.1604e-10	-1.37872	2.65729e-05	-1.1604e-10	-1.38329	0.000278541	-1.1604e-10	-1.38815
42682902	rs7769412	6.24423e-09	-1.05775	-1.04629	1.37181e-05	-0.899013	-1.14546	0.000557538	0.328542	-1.02273
42683061	rs3846893	5.3825e-09	-1.39989	-0.852656	8.20411e-06	-1.55103	-1.00752	8.71447e-05	-1.66845	-0.881695
42684256	rs138434841	3.31247e-08	-0.435416	-2.99862e-10	6.43674e-05	-0.49858	-2.99862e-10	0.000602146	-0.617216	-2.99862e-10
42686013	rs75508940	1.52564e-07	1.09189	-2.99862e-10	0.000182627	0.544262	-2.99862e-10	0.00205484	0.610236	-2.99862e-10
42686392	rs9394921	5.33554e-09	-1.37876	-0.882549	9.48698e-06	-1.46045	-0.952814	9.41944e-05	-1.63474	-0.837611
42686692	rs7768690	5.08872e-09	-1.42634	-0.882326	7.84981e-06	-1.56987	-1.03283	8.38602e-05	-1.67797	-0.910596
42686979	rs62416277	2.50814e-08	0.70549	-1.41906	3.8451e-05	0.410123	-1.42392	0.00126648	1.5466	-1.42032
42687002	rs7752711	4.9462e-09	-1.44333	-0.893751	7.68194e-06	-1.58177	-1.04255	8.24618e-05	-1.68366	-0.92172
42687070	rs7752619	5.38384e-09	-1.3184	-0.933898	7.93199e-06	-1.51575	-1.07653	8.28129e-05	-1.64035	-0.960782
42687181	rs62416278	9.84388e-09	-1.64884	-2.99862e-10	1.94784e-05	-1.69388	-2.99862e-10	0.00024255	-1.52651	-2.99862e-10
42687390	rs1985910	4.63109e-09	-1.44333	-0.959577	7.26197e-06	-1.58177	-1.09877	7.71492e-05	-1.68366	-0.988314
42687509	rs148312104	4.63831e-08	-1.1604e-10	-0.0987591	0.000105459	-1.1604e-10	-0.00486052	0.00114623	-1.1604e-10	0.0265155
42687534	rs1985909	4.86987e-09	-1.44333	-0.909303	7.57622e-06	-1.58177	-1.0564	8.10033e-05	-1.68366	-0.939565
42687939	rs147447757	2.73624e-08	-1.1604e-10	-0.626525	6.1039e-05	-1.1604e-10	-0.551674	0.000669105	-1.1604e-10	-0.511776
42689411	rs6928781	6.2754e-09	-1.13633	-0.962726	1.24946e-05	-1.0107	-1.12719	0.000476721	0.155751	-1.00654
42689755	rs7764439	5.61161e-09	-1.34248	-0.86838	8.2257e-06	-1.509	-1.04693	8.47902e-05	-1.64833	-0.929203
42690514	rs11754813	6.50998e-09	-1.11309	-0.949273	1.26562e-05	-0.985065	-1.13998	0.000488787	0.197439	-1.02323
42690688	rs9381213	5.27435e-09	-1.35223	-0.920612	7.82378e-06	-1.51621	-1.08981	8.03931e-05	-1.65234	-0.978446
42691277	rs4714621	5.76003e-09	-1.32258	-0.862171	8.48173e-06	-1.49418	-1.03109	8.70402e-05	-1.63992	-0.911425
42691431	rs115090309	6.34533e-08	-1.1604e-10	0.214609	0.00015508	-1.1604e-10	0.380757	0.00168723	-1.1604e-10	0.413129
42691511	rs143824337	7.49542e-08	-1.1604e-10	0.381183	0.000184664	-1.1604e-10	0.555351	0.00201215	-1.1604e-10	0.589243
42691538	rs147257902	1.61296e-08	-1.1604e-10	-1.15504	3.29657e-05	-1.1604e-10	-1.16772	0.0003551	-1.1604e-10	-1.14532
42691573	rs4714622	5.70264e-09	-1.3326	-0.862171	8.41859e-06	-1.50166	-1.03109	8.66693e-05	-1.64419	-0.911425
42692325	rs114559237	6.27766e-08	-1.1604e-10	0.203887	0.000153345	-1.1604e-10	0.369504	0.00166819	-1.1604e-10	0.401777
42692508	rs77570211	1.75814e-08	-1.1604e-10	-1.06885	4.43707e-05	-1.1604e-10	-0.870607	0.000457239	-1.1604e-10	-0.89251
42692509	rs75120709	1.95098e-08	-1.1604e-10	-0.96478	5.04298e-05	-1.1604e-10	-0.742603	0.000518429	-1.1604e-10	-0.766914
42692780	rs116187409	7.56455e-08	-1.1604e-10	0.390362	0.000186447	-1.1604e-10	0.564962	0.00203175	-1.1604e-10	0.598936
42692972	rs78878923	1.39131e-08	-1.1604e-10	-1.30287	2.9321e-05	-1.1604e-10	-1.28488	0.000304703	-1.1604e-10	-1.29838
42693959	rs9381214	6.16732e-09	-1.31244	-0.803993	9.043e-06	-1.48658	-0.974617	9.29653e-05	-1.63552	-0.849971
42694904	rs77322550	1.48191e-08	-1.1604e-10	-1.23978	4.20093e-05	-1.1604e-10	-0.925296	0.00044692	-1.1604e-10	-0.915336
42695307	rs73733744	2.92208e-08	0.861014	-1.42183	6.15843e-05	0.861191	-1.40397	0.00136533	1.61146	-1.41003
42695547	rs116799478	1.04343e-08	-1.5906	-2.99862e-10	2.10299e-05	-1.61724	-2.99862e-10	0.000239779	-1.538	-2.99862e-10
42696075	rs151332905	4.29357e-08	0.904931	-1.08092	8.65839e-05	0.918852	-1.12093	0.00205137	1.69791	-1.08937
42696109	rs567489315	5.19956e-08	-1.1604e-10	0.0154648	0.000109943	-1.1604e-10	0.0367758	0.00119945	-1.1604e-10	0.0719056
42697785	rs9462820	2.90894e-09	-1.50917	-1.35874	8.3883e-06	-1.15722	-1.37913	7.95838e-05	-1.27755	-1.36335
42698139	rs77910725	1.28758e-08	-1.38035	-2.99862e-10	2.54457e-05	-1.42664	-2.99862e-10	0.000237559	-1.5473	-2.99862e-10
42698213	rs76169657	3.44637e-08	1.01666	-1.41245	7.49897e-05	1.06278	-1.40861	0.00165786	1.80859	-1.41302
42698409	rs630618	4.24347e-08	1.23755	-1.42528	0.000173356	1.91997	-1.42781	0.00316047	2.46517	-1.42441
42698680	rs139450434	1.25664e-08	-1.1604e-10	-1.40467	2.64439e-05	-1.1604e-10	-1.38816	0.000280772	-1.1604e-10	-1.38017
42699173	rs117680917	7.13432e-08	-1.1604e-10	0.331807	0.000169902	-1.1604e-10	0.472035	0.00185315	-1.1604e-10	0.506927
42699231	rs77664947	4.38579e-08	0.920163	-1.0749	9.16766e-05	0.94739	-1.09231	0.00220684	1.74099	-1.05939
42699740	rs187432625	4.95182e-08	-1.1604e-10	-0.0333549	8.37498e-05	-1.1604e-10	-0.235353	0.000880384	-1.1604e-10	-0.237359
42699793	rs143278573	1.41595e-08	-1.1604e-10	-1.28531	3.07019e-05	-1.1604e-10	-1.23886	0.000322888	-1.1604e-10	-1.24041
42699907	rs1229522	3.0892e-09	-1.51261	-1.29518	9.05008e-06	-1.16291	-1.2975	8.68029e-05	-1.28259	-1.27149
42700013	rs115736156	3.98549e-08	-0.250449	-2.99862e-10	7.00807e-05	-0.413539	-2.99862e-10	0.0013109	0.160751	-2.99862e-10
42700864	rs77105929	3.61465e-08	1.05855	-1.40667	7.96272e-05	1.11967	-1.4055	0.00184802	1.91412	-1.40997
42701641	rs222217	3.37067e-09	-1.43816	-1.28243	1.03302e-05	-1.04325	-1.28486	9.79002e-05	-1.17609	-1.25768
42701676	rs222216	2.72591e-08	0.782873	-1.41318	0.000105549	1.41046	-1.41447	0.00207695	2.02484	-1.40389
42702570	rs16896041	1.62091e-08	0.255254	-1.40538	3.58985e-05	0.322784	-1.40528	0.000593427	0.778042	-1.40984
42702572	rs78877873	1.62422e-08	0.255254	-1.40334	3.59719e-05	0.322784	-1.40323	0.000594518	0.778042	-1.40801
42702923	rs222215	3.2931e-09	-1.43318	-1.31069	1.01232e-05	-1.03549	-1.31287	9.56043e-05	-1.16914	-1.28836
42703149	rs222214	1.88185e-08	0.425063	-1.42592	7.23697e-05	1.04179	-1.42319	0.000975715	1.29268	-1.42723
42703448	rs222213	2.49407e-09	-1.71195	-1.30983	5.32378e-06	-1.6878	-1.3032	5.78971e-05	-1.68125	-1.2778
42703930	rs77632998	7.13153e-08	-1.1604e-10	0.331415	0.000137914	-1.1604e-10	0.263446	0.0015074	-1.1604e-10	0.300428
42704119	rs222212	2.89483e-09	-1.51741	-1.35536	8.0092e-06	-1.19297	-1.38962	8.26172e-05	-1.22558	-1.37792
42705112	rs141067574	1.63948e-08	-1.1604e-10	-1.13873	3.6355e-05	-1.1604e-10	-1.06986	0.000381442	-1.1604e-10	-1.07376
42705595	rs146586823	2.08247e-08	-1.1604e-10	-0.899554	4.72479e-05	-1.1604e-10	-0.807779	0.00049512	-1.1604e-10	-0.812916
42705763	rs222220	1.54211e-08	0.0989997	-1.29896	6.46054e-05	0.847435	-1.34232	0.000719498	0.891824	-1.33099
42705873	rs6936958	2.2494e-08	0.475995	-1.29844	8.62839e-05	1.06184	-1.26738	0.00139406	1.4926	-1.27034
42706305	rs222219	2.63882e-09	-1.63055	-1.33481	4.81806e-06	-1.71173	-1.37908	5.2501e-05	-1.69001	-1.36687
42706670	rs114917476	1.02443e-08	-1.60897	-2.99862e-10	1.99492e-05	-1.67	-2.99862e-10	0.000209228	-1.67429	-2.99862e-10
42706742	rs222218	4.25195e-09	-1.10192	-1.3864	1.69721e-05	-0.422412	-1.4092	0.000180968	-0.415726	-1.40367
42707388	rs55893140	3.90901e-09	-1.18007	-1.39234	1.50712e-05	-0.537258	-1.41314	0.00016056	-0.530877	-1.40817
42707696	rs143413745	2.40887e-07	1.54863	-2.99862e-10	0.000216145	0.712765	-2.99862e-10	0.00249073	0.802614	-2.99862e-10
42707929	rs191616210	1.6082e-08	-1.1604e-10	-1.158	3.55827e-05	-1.1604e-10	-1.09133	0.000373384	-1.1604e-10	-1.09511
42708509	rs73428403	2.41465e-09	-1.62574	-1.42839	4.63831e-06	-1.71178	-1.41706	4.98818e-05	-1.68627	-1.42179
42708628	rs6929834	5.36259e-09	-1.55729	-0.698959	9.5191e-06	-1.69858	-0.711309	0.000116748	-1.64384	-0.613859
42709068	rs144769899	1.36314e-08	-1.1604e-10	-1.32332	2.94534e-05	-1.1604e-10	-1.28038	0.000309463	-1.1604e-10	-1.28288
42709206	rs148555068	1.35231e-08	-1.1604e-10	-1.3313	2.9175e-05	-1.1604e-10	-1.28987	0.000306563	-1.1604e-10	-1.29229
42709315	rs13200083	9.56058e-09	-1.67805	-2.99862e-10	2.32416e-05	-1.51724	-2.99862e-10	0.00022845	-1.5864	-2.99862e-10
42709384	rs115614521	1.0113e-08	-1.62187	-2.99862e-10	1.97886e-05	-1.67808	-2.99862e-10	0.000207636	-1.68193	-2.99862e-10
42709663	rs115654877	4.21061e-08	-1.1604e-10	-0.195501	9.92937e-05	-1.1604e-10	-0.0651046	0.00108305	-1.1604e-10	-0.030181
42709691	rs143540367	2.28038e-08	-0.808769	-2.99862e-10	2.28218e-05	-1.53547	-2.99862e-10	0.000257815	-1.46547	-2.99862e-10
42709724	rs12207484	2.48935e-09	-1.66208	-1.36159	4.73651e-06	-1.70998	-1.3979	5.06533e-05	-1.70456	-1.38816
42709999	rs58486474	4.15052e-08	-1.1604e-10	-0.209877	9.78037e-05	-1.1604e-10	-0.0802237	0.00106659	-1.1604e-10	-0.045493
42710718	rs117587395	4.10656e-08	-1.1604e-10	-0.220524	9.67144e-05	-1.1604e-10	-0.0914243	0.00105456	-1.1604e-10	-0.0568373
42711085	rs113895858	1.2219e-08	-1.4327	-2.99862e-10	5.03406e-05	-0.744374	-2.99862e-10	0.000244509	-1.51846	-2.99862e-10
42711446	rs142072095	1.34964e-08	-1.33327	-2.99862e-10	3.26755e-05	-1.17656	-2.99862e-10	0.000314855	-1.2656	-2.99862e-10
42711641	rs192961864	1.37879e-08	-1.1604e-10	-1.3119	3.15325e-05	-1.1604e-10	-1.21217	0.000334518	-1.1604e-10	-1.20503
42712610	rs41273822	1.04723e-08	-1.58696	-2.99862e-10	2.02393e-05	-1.65556	-2.99862e-10	0.000212122	-1.66056	-2.99862e-10
42713050	rs2234030	3.69119e-08	-1.1604e-10	-0.32716	8.64394e-05	-1.1604e-10	-0.203743	0.000941135	-1.1604e-10	-0.170631
42713223	rs2234029	3.6793e-08	-1.1604e-10	-0.330387	8.61458e-05	-1.1604e-10	-0.207145	0.000937895	-1.1604e-10	-0.174079
42713274	rs2234028	3.75636e-08	-1.1604e-10	-0.30966	8.80492e-05	-1.1604e-10	-0.185291	0.000958898	-1.1604e-10	-0.151932
42713307	rs2234027	3.71755e-08	-1.1604e-10	-0.320046	8.70903e-05	-1.1604e-10	-0.196241	0.000948317	-1.1604e-10	-0.163028
42713618	rs2234026	9.90867e-09	-1.64228	-2.99862e-10	1.91303e-05	-1.71192	-2.99862e-10	0.000201537	-1.71175	-2.99862e-10
42713770	rs2234025	9.80712e-09	-1.65259	-2.99862e-10	1.93224e-05	-1.70192	-2.99862e-10	0.000203825	-1.70046	-2.99862e-10
42713779	rs2234024	3.79575e-08	-1.1604e-10	-0.299228	8.90226e-05	-1.1604e-10	-0.174296	0.000969641	-1.1604e-10	-0.140791
42715323	rs16896053	1.4683e-08	0.119873	-1.36888	4.78772e-05	0.561107	-1.35565	0.000720297	0.918498	-1.35655
42716434	rs12210447	2.64198e-09	-1.54517	-1.41899	4.86105e-06	-1.69721	-1.38473	5.35217e-05	-1.64287	-1.39476
42717840	rs57298359	3.15457e-09	-1.60214	-1.1847	6.81818e-06	-1.70842	-1.03518	7.23577e-05	-1.67548	-1.06062
42717947	rs111955734	2.99985e-09	-1.58183	-1.2553	6.07535e-06	-1.70567	-1.15328	6.54556e-05	-1.66168	-1.17467
42718154	rs73428411	1.08777e-08	-1.54898	-2.99862e-10	2.07796e-05	-1.62921	-2.99862e-10	0.000217549	-1.63529	-2.99862e-10
42718230	rs66839624	2.52466e-09	-1.6186	-1.39099	4.95881e-06	-1.71085	-1.35117	5.30209e-05	-1.68469	-1.36235
42718305	rs76465735	1.51625e-08	-1.21687	-2.99862e-10	3.38302e-05	-1.14183	-2.99862e-10	0.000463532	-0.878841	-2.99862e-10
42718883	rs78766849	1.44992e-08	-1.1604e-10	-1.2616	3.18682e-05	-1.1604e-10	-1.20158	0.000334667	-1.1604e-10	-1.20458
42719158	rs1034154	2.52692e-09	-1.6186	-1.39009	4.96519e-06	-1.71085	-1.34989	5.30839e-05	-1.68469	-1.36116
42719477	rs186186894	9.27851e-09	-1.70799	-2.99862e-10	2.07854e-05	-1.62894	-2.99862e-10	0.000265318	-1.43679	-2.99862e-10
42719488	rs4714623	2.9317e-09	-1.60847	-1.25165	6.06873e-06	-1.71136	-1.14868	6.45524e-05	-1.67999	-1.17025
42719679	rs143471679	9.27439e-09	-1.70844	-2.99862e-10	2.03478e-05	-1.65021	-2.99862e-10	0.000247745	-1.50532	-2.99862e-10
42719690	rs113980260	2.53626e-09	-1.6186	-1.38641	4.99129e-06	-1.71085	-1.34464	5.33424e-05	-1.68469	-1.3563
42720918	rs2894483	2.91466e-09	-1.63928	-1.22666	6.26144e-06	-1.71132	-1.11746	6.54685e-05	-1.69592	-1.14023
42721145	rs78019970	1.29038e-08	-1.1604e-10	-1.37818	2.54257e-05	-1.1604e-10	-1.42743	0.00026813	-1.1604e-10	-1.42624
42721162	rs77262091	1.36864e-08	-1.31929	-2.99862e-10	2.24483e-05	-1.55197	-2.99862e-10	0.000230659	-1.57677	-2.99862e-10
42721650	rs55927053	2.91981e-09	-1.6306	-1.23357	6.20423e-06	-1.7119	-1.12606	6.5203e-05	-1.69171	-1.1485
42722290	rs12202031	2.55039e-09	-1.63081	-1.36864	5.10978e-06	-1.71183	-1.3202	5.42238e-05	-1.6911	-1.3335
42723574	rs11754674	1.93718e-08	0.36335	-1.33523	5.64463e-05	0.681468	-1.31137	0.000970861	1.16151	-1.30104
42723649	rs11754681	4.12362e-09	-1.11771	-1.40125	1.78237e-05	-0.399954	-1.3827	0.000170962	-0.488368	-1.38791
42723809	rs11759402	3.02746e-08	0.687814	-1.2132	9.89428e-05	1.0741	-1.14275	0.0017511	1.60146	-1.15118
42724357	rs12195802	3.82013e-09	-1.63931	-0.956099	8.48014e-06	-1.68073	-0.844727	8.49557e-05	-1.71201	-0.863574
42725451	rs56285608	2.4595e-09	-1.65718	-1.37856	5.20295e-06	-1.67872	-1.33524	5.23857e-05	-1.71196	-1.34712
42725520	rs116783392	1.22144e-08	-1.43308	-2.99862e-10	2.78885e-05	-1.33497	-2.99862e-10	0.000416582	-0.985633	-2.99862e-10
42726105	rs75754141	2.35636e-08	-1.1604e-10	-0.775991	4.99894e-05	-1.1604e-10	-0.751376	0.000533237	-1.1604e-10	-0.738751
42726349	rs6908950	4.23712e-09	-1.12894	-1.36288	1.34153e-05	-0.700785	-1.366	0.000147536	-0.655348	-1.36829
42726795	rs6909333	1.11838e-08	-1.52123	-2.99862e-10	2.16746e-05	-1.58705	-2.99862e-10	0.000217921	-1.63358	-2.99862e-10
42726890	rs78459799	9.40451e-09	-1.69451	-2.99862e-10	1.93692e-05	-1.6995	-2.99862e-10	0.00023075	-1.57638	-2.99862e-10
42727690	rs114072705	9.93547e-09	-1.63958	-2.99862e-10	1.95957e-05	-1.68788	-2.99862e-10	0.000201597	-1.71144	-2.99862e-10
42728023	rs58897230	2.51682e-09	-1.61809	-1.39461	5.00491e-06	-1.69335	-1.35941	5.12284e-05	-1.71156	-1.36986
42728991	rs58035179	2.41767e-09	-1.65668	-1.39621	5.14352e-06	-1.66215	-1.3633	5.12181e-05	-1.70822	-1.3734
42729372	rs9381217	8.53246e-08	1.80292	-1.29215	7.71514e-05	0.897852	-1.21527	0.00269814	2.10669	-1.22408
42730289	rs10484911	2.34925e-09	-1.67142	-1.41018	5.12044e-06	-1.64594	-1.38401	5.05275e-05	-1.70293	-1.39227
42730523	rs10948045	3.39419e-09	-1.3985	-1.31513	1.08936e-05	-0.971916	-1.3031	0.000124744	-0.884547	-1.3069
42730795	rs10948046	2.38256e-09	-1.65668	-1.41084	5.03294e-06	-1.66215	-1.38504	5.0214e-05	-1.70822	-1.3932
42731115	rs6458307	4.06574e-09	-1.16878	-1.36432	1.33807e-05	-0.709007	-1.36037	0.000154582	-0.613932	-1.36306
42731485	rs111675476	2.5096e-09	-1.61724	-1.39833	4.95583e-06	-1.69629	-1.36633	5.0918e-05	-1.71132	-1.37618
42731587	rs74614533	8.10698e-08	1.76313	-1.30352	7.41469e-05	0.878933	-1.23607	0.00265898	2.1127	-1.24472
42731771	rs12202292	2.48648e-09	-1.62807	-1.39675	4.95335e-06	-1.69748	-1.36565	5.09436e-05	-1.71139	-1.37561
42731993	rs12190215	2.475e-09	-1.6327	-1.39675	4.96337e-06	-1.69546	-1.36565	5.09262e-05	-1.71173	-1.37561
42732022	rs12190220	2.46099e-09	-1.62807	-1.40706	4.87996e-06	-1.69748	-1.38057	5.0255e-05	-1.71139	-1.38922
42732351	rs80293404	7.79512e-08	1.73256	-1.31218	7.03588e-05	0.837277	-1.24686	0.00243038	2.03334	-1.25525
42732632	rs12211148	2.32625e-09	-1.67584	-1.41559	5.00786e-06	-1.6517	-1.40048	4.97284e-05	-1.70393	-1.40721
42732693	rs114358130	1.035e-08	-1.59871	-2.99862e-10	2.00713e-05	-1.66389	-2.99862e-10	0.000202023	-1.70934	-2.99862e-10
42734516	rs143595072	3.30545e-08	-1.1604e-10	-0.437538	5.24941e-05	-1.1604e-10	-0.702486	0.000577019	-1.1604e-10	-0.659841
42734517	rs12211104	2.36975e-09	-1.67817	-1.39474	5.2785e-06	-1.6416	-1.35794	5.18316e-05	-1.7009	-1.36882
42734672	rs12197778	2.32144e-09	-1.69502	-1.39849	5.42796e-06	-1.61144	-1.36018	5.21726e-05	-1.69236	-1.3708
42736539	rs111496678	9.40387e-09	-1.69457	-2.99862e-10	2.12169e-05	-1.60839	-2.99862e-10	0.00020257	-1.70663	-2.99862e-10
42736927	rs1888865	7.96963e-09	-1.70702	-0.153036	1.92484e-05	-1.65596	-0.0497999	0.000226687	-1.66768	0.0735346
42737108	rs73733749	1.82618e-08	-1.1604e-10	-1.03088	4.07238e-05	-1.1604e-10	-0.956373	0.000430357	-1.1604e-10	-0.953101
42737594	rs79281707	1.80947e-08	-1.1604e-10	-1.04008	4.03177e-05	-1.1604e-10	-0.966397	0.00042605	-1.1604e-10	-0.96316
42738262	rs60633811	1.57095e-08	-1.1604e-10	-1.18143	3.38226e-05	-1.1604e-10	-1.14206	0.000357249	-1.1604e-10	-1.13928
42738373	rs192866543	1.42122e-08	-1.1604e-10	-1.2816	3.57344e-05	-1.1604e-10	-1.08707	0.000371745	-1.1604e-10	-1.09951
42738749	rs9381218	5.95532e-09	-1.23593	-0.915483	2.50166e-05	-0.55231	-0.891339	0.000304723	-0.487566	-0.810749
42738987	rs72864223	9.28626e-09	-1.70716	-2.99862e-10	1.96025e-05	-1.68753	-2.99862e-10	0.000215563	-1.64446	-2.99862e-10
42739994	rs73428430	1.83067e-08	-0.783484	-0.244945	8.5882e-05	-0.187087	-0.0231257	0.00101955	-0.147097	0.0564967
42740052	rs77624742	9.41464e-09	-1.69343	-2.99862e-10	1.94786e-05	-1.69387	-2.99862e-10	0.000202357	-1.70768	-2.99862e-10
42740269	rs58910274	1.22687e-08	-1.11848	-0.310165	5.33965e-05	-0.615514	-0.0699263	0.000560541	-0.696151	0.00733688
42741427	rs60879448	4.72826e-09	-1.67555	-0.706591	1.46775e-05	-1.51517	-0.461699	0.000148097	-1.64809	-0.371757
42741741	rs57283546	1.08994e-08	-1.13705	-0.409943	4.41699e-05	-0.690396	-0.184748	0.000492357	-0.707757	-0.110755
42741922	rs149167211	1.32808e-08	-1.1604e-10	-1.34937	2.85822e-05	-1.1604e-10	-1.3104	0.000306659	-1.1604e-10	-1.29198
42742928	rs4711726	8.12829e-09	-1.44444	-0.395906	3.55762e-05	-0.931768	-0.159741	0.000371538	-1.01719	-0.0828709
42743231	rs140338131	9.24176e-09	-1.71196	-2.99862e-10	2.01108e-05	-1.66193	-2.99862e-10	0.000214877	-1.64765	-2.99862e-10
42743670	rs9381219	1.41961e-08	-1.1604e-10	-1.28273	2.54013e-05	-1.1604e-10	-1.42839	0.000267596	-1.1604e-10	-1.42824
42744070	rs1929926	1.01532e-08	-1.07287	-0.545034	4.29631e-05	-0.559351	-0.343493	0.000472532	-0.587343	-0.272267
42744301	rs2395937	1.22718e-08	-1.1604e-10	-1.42839	2.54134e-05	-1.1604e-10	-1.42791	0.000267554	-1.1604e-10	-1.42839
42746466	rs56045039	1.19884e-08	-0.689819	-0.761934	6.6727e-05	0.119206	-0.581782	0.000866482	0.265193	-0.518468
42747701	rs75152407	1.37107e-08	-1.1604e-10	-1.31752	2.79116e-05	-1.1604e-10	-1.33414	0.000295804	-1.1604e-10	-1.32802
42748058	rs872023	2.60942e-08	-0.673981	-2.99862e-10	4.284e-05	-0.905714	-2.99862e-10	0.00035814	-1.13679	-2.99862e-10
42748350	rs9367163	1.31957e-08	-1.1604e-10	-1.35581	3.79649e-05	-1.1604e-10	-1.02652	0.00039673	-1.1604e-10	-1.03446
42748752	rs11759583	1.10572e-08	-0.717443	-0.815172	5.98216e-05	0.0701063	-0.641926	0.000768952	0.208173	-0.580862
42749088	rs2150911	1.08512e-08	-0.747837	-0.803586	5.81902e-05	0.0293421	-0.628812	0.000747189	0.165851	-0.56725
42751374	rs3800290	5.10625e-09	-1.50524	-0.799992	2.13506e-05	-1.02209	-0.580016	0.000214186	-1.13763	-0.513237
42751457	rs3800291	2.98662e-09	-1.69355	-1.14801	7.02688e-06	-1.47378	-1.23967	6.92369e-05	-1.57596	-1.20422
42751460	rs79554264	2.07783e-08	-0.901784	-2.99862e-10	6.22391e-05	-0.532203	-2.99862e-10	0.000857215	-0.264028	-2.99862e-10
42751778	rs13198778	3.24084e-09	-1.594	-1.16586	8.29702e-06	-1.28632	-1.26097	7.88538e-05	-1.42307	-1.22705
42751870	rs13214966	2.82001e-09	-1.5843	-1.31465	9.14294e-06	-1.45173	-0.998473	0.000108127	-1.32698	-1.00743
42752576	rs9394924	1.28626e-08	-1.1604e-10	-1.38137	3.44541e-05	-1.1604e-10	-1.12356	0.000360682	-1.1604e-10	-1.12972
42752624	rs4714626	5.65736e-09	-1.38065	-0.822083	2.53489e-05	-0.818212	-0.612237	0.000252484	-0.938683	-0.547684
42753205	rs2395924	3.73624e-09	-1.36544	-1.25217	1.26447e-05	-0.802983	-1.32297	0.000126431	-0.881932	-1.29609
42753404	rs2894478	3.70497e-09	-1.37385	-1.25217	1.24733e-05	-0.816627	-1.32297	0.000124793	-0.894968	-1.29609
42753485	rs6933426	2.1505e-08	-0.86741	-2.99862e-10	6.03016e-05	-0.563828	-2.99862e-10	0.000836082	-0.28899	-2.99862e-10
42754029	rs4711727	3.76206e-09	-1.36544	-1.24529	1.27124e-05	-0.802983	-1.31763	0.000127188	-0.881932	-1.29011
42754525	rs9394925	3.73943e-09	-1.37385	-1.24292	1.25633e-05	-0.816627	-1.31578	0.0001258	-0.894968	-1.28805
42754612	rs9471915	2.09225e-08	-0.894869	-2.99862e-10	5.83994e-05	-0.595882	-2.99862e-10	0.000806752	-0.3247	-2.99862e-10
42756170	rs6908434	3.69217e-09	-1.38306	-1.24642	1.23421e-05	-0.831664	-1.31851	0.00012363	-0.90933	-1.2911
42756251	rs6930986	2.84205e-09	-1.58316	-1.30801	8.98769e-06	-1.48168	-0.985653	0.000106098	-1.35861	-0.994743
42756321	rs9369384	1.33672e-08	-1.1604e-10	-1.34289	3.7667e-05	-1.1604e-10	-1.0344	0.000393981	-1.1604e-10	-1.04141
42756442	rs4236083	3.71345e-09	-1.37385	-1.24989	1.24954e-05	-0.816627	-1.3212	0.000125041	-0.894968	-1.29411
42756472	rs3997653	3.67938e-09	-1.38306	-1.24989	1.23089e-05	-0.831664	-1.3212	0.000123258	-0.90933	-1.29411
42756974	rs76849749	3.57074e-09	-1.40994	-1.25298	1.17469e-05	-0.876004	-1.32359	0.000117835	-0.951643	-1.29679
42757490	rs114670856	9.96992e-07	2.96905	-2.99862e-10	0.00035794	1.21718	-2.99862e-10	0.00618626	1.71237	-2.99862e-10
42758014	rs141361967	1.1573e-06	3.11815	-2.99862e-10	0.000402847	1.33537	-2.99862e-10	0.00702887	1.84006	-2.99862e-10
42758309	rs12332906	2.85673e-09	-1.57996	-1.30606	9.05994e-06	-1.47741	-0.981916	0.000107055	-1.35333	-0.991044
42758850	rs3737097	3.31947e-09	-1.48291	-1.25298	1.03694e-05	-1.00073	-1.32359	0.000104644	-1.07036	-1.29679
42759163	rs9357404	2.88202e-09	-1.58962	-1.28758	9.25932e-06	-1.49035	-0.947203	0.000109034	-1.36938	-0.956681
42759519	rs114957321	1.3141e-08	-1.35996	-2.99862e-10	2.75688e-05	-1.3465	-2.99862e-10	0.000296346	-1.32619	-2.99862e-10
42759670	rs4711728	3.30465e-09	-1.49048	-1.24989	1.02561e-05	-1.01411	-1.3212	0.000103601	-1.08307	-1.29411
42760129	rs9369386	3.30465e-09	-1.49048	-1.24989	1.02561e-05	-1.01411	-1.3212	0.000103601	-1.08307	-1.29411
42761258	rs9471919	9.83306e-09	-1.64995	-2.99862e-10	1.95685e-05	-1.68927	-2.99862e-10	0.000202907	-1.70497	-2.99862e-10
42761949	rs147440056	9.97264e-09	-1.63585	-2.99862e-10	2.05499e-05	-1.64033	-2.99862e-10	0.000266114	-1.43379	-2.99862e-10
42762130	rs182143933	4.01462e-08	-1.1604e-10	-0.243168	9.08721e-05	-1.1604e-10	-0.153733	0.00103759	-1.1604e-10	-0.0730568
42762584	rs7740701	6.04186e-09	-1.21868	-0.918302	3.29012e-05	-0.448555	-0.721124	0.00037383	-0.433205	-0.660712
42762603	rs9369387	3.37143e-09	-1.46818	-1.25217	1.06468e-05	-0.974961	-1.32297	0.000107314	-1.04587	-1.29609
42764431	rs2150912	3.49004e-09	-1.44399	-1.24179	1.1252e-05	-0.933322	-1.30932	0.000113358	-1.00626	-1.2809
42764514	rs2150913	3.5983e-09	-1.40994	-1.24529	1.18172e-05	-0.876004	-1.31763	0.000118624	-0.951643	-1.29011
42764652	rs112200699	9.27361e-09	-1.70852	-2.99862e-10	2.0714e-05	-1.63238	-2.99862e-10	0.00020487	-1.69534	-2.99862e-10
42764770	rs1029067	3.5983e-09	-1.40994	-1.24529	1.18172e-05	-0.876004	-1.31763	0.000118624	-0.951643	-1.29011
42765411	rs9462828	3.42177e-09	-1.46025	-1.24529	1.0852e-05	-0.96121	-1.31763	0.000109378	-1.0328	-1.29011
42765615	rs62416282	9.94476e-09	-1.63865	-2.99862e-10	2.92813e-05	-1.28624	-2.99862e-10	0.000217411	-1.63593	-2.99862e-10
42765656	rs9349242	2.95837e-09	-1.57753	-1.27353	9.65521e-06	-1.47417	-0.921518	0.000114108	-1.34933	-0.931247
42765884	rs9367164	3.45821e-09	-1.46383	-1.23112	1.13528e-05	-0.927172	-1.30655	0.000112756	-1.01472	-1.27777
42765922	rs9357405	3.48221e-09	-1.46383	-1.2242	1.14149e-05	-0.927172	-1.3011	0.000113441	-1.01472	-1.27171
42766125	rs59933606	1.63978e-08	-1.1604e-10	-1.13855	4.5516e-05	-1.1604e-10	-0.845122	0.000476569	-1.1604e-10	-0.851103
42766264	rs34401788	3.47727e-09	-1.46532	-1.22413	1.13347e-05	-0.935374	-1.29994	0.00011522	-1.0004	-1.27047
42766831	rs6937958	3.33289e-09	-1.49737	-1.23449	1.04623e-05	-1.00041	-1.315	0.000105996	-1.06692	-1.2874
42767187	rs7738570	6.77707e-09	-1.19693	-0.825222	3.87622e-05	-0.378398	-0.627344	0.000443833	-0.358513	-0.563754
42767253	rs6458308	3.30753e-09	-1.5001	-1.2394	1.27578e-05	-0.800714	-1.31633	0.000128502	-0.872766	-1.28901
42768061	rs12191577	1.0393e-08	-1.59456	-2.99862e-10	2.72209e-05	-1.3592	-2.99862e-10	0.000315687	-1.26296	-2.99862e-10
42768074	rs6458309	3.39321e-09	-1.49737	-1.21655	1.05917e-05	-1.00041	-1.30271	0.000107457	-1.06692	-1.27371
42768093	rs12663397	1.08409e-08	-0.689891	-0.862478	5.89569e-05	0.0839898	-0.67037	0.000749883	0.210679	-0.608478
42768284	rs117544675	1.23654e-08	-1.1604e-10	-1.42079	2.62931e-05	-1.1604e-10	-1.39388	0.000275862	-1.1604e-10	-1.39782
42768480	rs6906866	3.49604e-09	-1.46009	-1.22397	1.12739e-05	-0.933764	-1.30693	0.000113967	-1.00339	-1.27841
42770396	rs138172921	2.3503e-08	-1.1604e-10	-0.778568	4.65922e-05	-1.1604e-10	-0.821754	0.00050489	-1.1604e-10	-0.793376
42770502	rs112636752	1.3228e-08	-1.1604e-10	-1.35336	2.803e-05	-1.1604e-10	-1.32991	0.000291825	-1.1604e-10	-1.34156
42771047	rs9471920	1.92567e-08	-0.977838	-2.99862e-10	5.29826e-05	-0.693223	-2.99862e-10	0.000723599	-0.433479	-2.99862e-10
42771382	rs1981008	6.047e-09	-1.28086	-0.855271	3.21416e-05	-0.515725	-0.677311	0.000366632	-0.496888	-0.616471
42771594	rs76707849	1.83605e-08	-1.1604e-10	-1.02549	4.22411e-05	-1.1604e-10	-0.919792	0.00045717	-1.1604e-10	-0.892661
42771611	rs72864239	2.43618e-08	-0.742681	-2.99862e-10	4.08263e-05	-0.953861	-2.99862e-10	0.000771911	-0.368848	-2.99862e-10
42772512	rs4714628	3.29907e-09	-1.49737	-1.24469	1.0312e-05	-1.00041	-1.32947	0.000104255	-1.06692	-1.30396
42772822	rs77639030	4.42077e-09	-1.5925	-0.856881	6.36841e-06	-1.70661	-1.10523	7.48866e-05	-1.61147	-1.09027
42773482	rs142447960	9.11662e-08	-1.1604e-10	0.57699	0.00021188	-1.1604e-10	0.692834	0.00247567	-1.1604e-10	0.796549
42773657	rs146313045	4.43042e-07	2.15797	-2.99862e-10	0.0011209	2.3587	-2.99862e-10	0.0178163	2.77015	-2.99862e-10
42774029	rs12192935	1.03684e-08	-1.59693	-2.99862e-10	1.91286e-05	-1.712	-2.99862e-10	0.000205345	-1.69303	-2.99862e-10
42774832	rs139163424	9.26816e-09	-1.70911	-2.99862e-10	1.99793e-05	-1.66849	-2.99862e-10	0.000237425	-1.54787	-2.99862e-10
42774848	rs142481589	4.97287e-09	-0.914693	-1.417	1.05552e-05	-0.92643	-1.38014	9.29524e-05	-1.10041	-1.38521
42775014	rs139807403	1.26333e-06	3.20581	-2.99862e-10	0.000431932	1.40508	-2.99862e-10	0.00757806	1.9153	-2.99862e-10
42775168	rs113223475	1.04825e-08	-0.689891	-0.896098	5.47015e-05	0.0839898	-0.745286	0.000692629	0.210679	-0.687901
42776648	rs57498064	2.51259e-09	-1.58598	-1.4284	5.35671e-06	-1.56953	-1.4153	5.32994e-05	-1.62391	-1.41788
42777467	rs6929154	6.20782e-09	-1.30092	-0.808967	3.26731e-05	-0.549291	-0.627343	0.000373363	-0.530719	-0.564447
42778467	rs9296399	3.22745e-09	-1.54094	-1.22306	1.14834e-05	-1.3892	-0.833083	0.000136844	-1.25524	-0.84363
42779132	rs6940865	6.38652e-09	-1.26032	-0.821182	3.45759e-05	-0.481674	-0.638357	0.000395106	-0.462572	-0.57599
42779316	rs56150020	2.41538e-09	-1.62573	-1.42811	5.15329e-06	-1.61203	-1.41152	5.17655e-05	-1.65653	-1.41446
42780465	rs59380173	1.0847e-08	-0.70536	-0.846446	5.79419e-05	0.0634659	-0.667212	0.000735968	0.189442	-0.605972
42780550	rs144873921	1.48406e-08	-1.1604e-10	-1.23833	2.79647e-05	-1.1604e-10	-1.33224	0.000296566	-1.1604e-10	-1.32545
42781937	rs17661932	9.44039e-09	-1.6907	-2.99862e-10	2.06969e-05	-1.6332	-2.99862e-10	0.00021206	-1.66085	-2.99862e-10
42784105	rs117416895	1.25463e-08	-1.1604e-10	-1.40627	2.65907e-05	-1.1604e-10	-1.38262	0.000278759	-1.1604e-10	-1.38737
42785036	rs58260658	1.38385e-08	-1.1604e-10	-1.30824	4.06392e-05	-1.1604e-10	-0.958454	0.000425135	-1.1604e-10	-0.96531
42786051	rs79503889	1.26795e-08	-1.1604e-10	-1.39571	2.56838e-05	-1.1604e-10	-1.41732	0.000271602	-1.1604e-10	-1.41338
42786302	rs16896093	3.94763e-07	2.04259	-2.99862e-10	0.000200465	0.637453	-2.99862e-10	0.0031322	1.03177	-2.99862e-10
42786899	rs145777846	9.38427e-09	-1.69666	-2.99862e-10	2.14055e-05	-1.59954	-2.99862e-10	0.000254377	-1.4789	-2.99862e-10
42787604	rs13201705	1.76209e-08	-1.06661	-2.99862e-10	5.03257e-05	-0.74467	-2.99862e-10	0.000666285	-0.515999	-2.99862e-10
42788494	rs41274878	6.50268e-08	0.239105	-2.99862e-10	4.72025e-05	-0.80874	-2.99862e-10	0.00100874	-0.101263	-2.99862e-10
42788607	rs35519893	1.40421e-08	-1.1604e-10	-1.29363	3.0542e-05	-1.1604e-10	-1.24408	0.00031822	-1.1604e-10	-1.25497
42792282	rs186148770	3.13672e-07	1.81265	-2.99862e-10	0.000167253	0.456321	-2.99862e-10	0.00257461	0.835739	-2.99862e-10
42792692	rs117960583	1.24042e-08	-1.1604e-10	-1.41766	2.55648e-05	-1.1604e-10	-1.42197	0.000269727	-1.1604e-10	-1.42031
42793771	rs117441403	1.38215e-08	-1.1604e-10	-1.30947	4.02572e-05	-1.1604e-10	-0.967897	0.000421415	-1.1604e-10	-0.974099
42794329	rs6924431	4.01397e-09	-1.2564	-1.28951	1.64864e-05	-0.502576	-1.35808	0.000159574	-0.608399	-1.33681
42794793	rs117448892	1.38694e-08	-1.1604e-10	-1.30601	4.03295e-05	-1.1604e-10	-0.966103	0.000422226	-1.1604e-10	-0.972177
42795906	rs145857859	1.41151e-08	-1.1604e-10	-1.28845	3.89626e-05	-1.1604e-10	-1.00058	0.000410946	-1.1604e-10	-0.999255
42795995	rs181420138	4.15935e-08	-1.1604e-10	-0.20775	4.85508e-05	-1.1604e-10	-0.780575	0.000519485	-1.1604e-10	-0.764878
42798308	rs191805398	1.49538e-08	-1.1604e-10	-1.23073	4.33647e-05	-1.1604e-10	-0.89354	0.000452772	-1.1604e-10	-0.902328
42800983	rs35765449	7.24964e-09	-1.0965	-0.858242	4.70229e-05	-0.132155	-0.680398	0.000508097	-0.167381	-0.619663
42801653	rs143389156	1.38806e-08	-1.1604e-10	-1.3052	3.97503e-05	-1.1604e-10	-0.98057	0.000416213	-1.1604e-10	-0.986521
42801780	rs140638588	1.20262e-08	-1.44861	-2.99862e-10	2.20823e-05	-1.56841	-2.99862e-10	0.000214165	-1.65097	-2.99862e-10
42802040	rs79559296	1.37961e-08	-1.1604e-10	-1.31131	3.92874e-05	-1.1604e-10	-0.992283	0.000411398	-1.1604e-10	-0.998155
42802738	rs12529592	4.63803e-09	-0.99758	-1.40383	7.77e-06	-1.25725	-1.35566	7.12357e-05	-1.3898	-1.36193
42803809	rs74711970	1.51844e-08	-1.21543	-2.99862e-10	4.19291e-05	-0.927207	-2.99862e-10	0.000655035	-0.533028	-2.99862e-10
42805238	rs58598262	3.61252e-09	-1.36527	-1.28602	1.38802e-05	-0.680407	-1.35232	0.000132641	-0.799474	-1.33059
42805362	rs34718938	5.08088e-09	-1.08718	-1.22303	2.15344e-05	-0.471418	-1.12211	0.000176825	-0.773558	-1.069
42805700	rs4714630	3.62473e-09	-1.35591	-1.29201	1.40442e-05	-0.664304	-1.35667	0.000134001	-0.784326	-1.33554
42806568	rs143286372	1.56817e-08	-1.1832	-2.99862e-10	4.00903e-05	-0.972051	-2.99862e-10	0.000304281	-1.29977	-2.99862e-10
42806830	rs9462835	3.67369e-09	-1.34547	-1.28903	1.44196e-05	-0.640091	-1.35451	0.000134151	-0.785662	-1.33309
42806859	rs141390819	6.72055e-07	2.57465	-2.99862e-10	0.000180385	0.531909	-2.99862e-10	0.00302797	0.997931	-2.99862e-10
42807265	rs66702767	3.70922e-09	-1.33584	-1.28903	1.46583e-05	-0.623671	-1.35451	0.000136215	-0.770394	-1.33309
42810205	rs116624896	1.53627e-08	-1.20375	-2.99862e-10	3.36289e-05	-1.1478	-2.99862e-10	0.0003978	-1.03177	-2.99862e-10
42810614	rs13219312	6.45427e-09	-1.19686	-0.874095	3.97475e-05	-0.279255	-0.701386	0.000419943	-0.335063	-0.642536
42810845	rs145742439	1.19399e-08	-1.45581	-2.99862e-10	2.30751e-05	-1.52443	-2.99862e-10	0.000228149	-1.58772	-2.99862e-10
42810882	rs34221675	7.25678e-09	-1.08544	-0.868315	4.97763e-05	-0.060879	-0.694769	0.000519433	-0.129322	-0.635657
42810991	rs7758869	1.47514e-08	-1.24435	-2.99862e-10	3.83166e-05	-1.0173	-2.99862e-10	0.000507503	-0.788214	-2.99862e-10
42811153	rs35919170	6.71703e-09	-1.19686	-0.83419	4.16019e-05	-0.279255	-0.655786	0.000440319	-0.335063	-0.595154
42811197	rs147068891	1.33808e-08	-1.1604e-10	-1.34187	2.59891e-05	-1.1604e-10	-1.40551	0.000273453	-1.1604e-10	-1.40659
42811633	rs13193396	1.49362e-08	-1.23191	-2.99862e-10	3.89014e-05	-1.00216	-2.99862e-10	0.00051644	-0.770758	-2.99862e-10
42811819	rs141713736	1.39197e-08	-1.1604e-10	-1.30239	3.99633e-05	-1.1604e-10	-0.975226	0.000418428	-1.1604e-10	-0.981212
42813083	rs12204011	9.29175e-09	-1.70657	-2.99862e-10	1.95897e-05	-1.68818	-2.99862e-10	0.000235411	-1.55638	-2.99862e-10
42813302	rs79727883	1.40497e-08	-1.1604e-10	-1.29309	4.00138e-05	-1.1604e-10	-0.973962	0.00041939	-1.1604e-10	-0.978914
42813453	rs141613865	4.43766e-07	2.1596	-2.99862e-10	0.000145388	0.316218	-2.99862e-10	0.00416047	1.31567	-2.99862e-10
42813951	rs13196627	8.9463e-09	-0.767677	-0.976779	4.95258e-05	0.0504612	-0.811153	0.000561982	0.0766034	-0.76285
42814049	rs62416287	1.30323e-08	-1.36826	-2.99862e-10	4.0819e-05	-0.954039	-2.99862e-10	0.000322594	-1.24132	-2.99862e-10
42814134	rs73428500	5.39429e-09	-1.22905	-1.02131	1.21267e-05	-1.16017	-1.0076	0.000187973	-0.753808	-1.02761
42814291	rs3846894	3.07771e-09	-1.49206	-1.31945	1.11437e-05	-0.868152	-1.38416	0.000104592	-1.00016	-1.36749
42814325	rs77138402	1.40179e-08	-1.1604e-10	-1.29536	3.98466e-05	-1.1604e-10	-0.97815	0.000417257	-1.1604e-10	-0.984014
42815003	rs7451380	4.22617e-09	-1.41237	-1.08203	2.20123e-05	-0.593561	-0.978023	0.000228087	-0.656865	-0.931124
42815563	rs7752422	2.73783e-09	-1.59019	-1.33834	8.59347e-06	-1.11631	-1.39587	8.3447e-05	-1.21212	-1.38139
42815586	rs9462838	2.94062e-09	-1.52114	-1.33594	1.0226e-05	-0.943831	-1.39442	9.78014e-05	-1.05513	-1.37965
42815675	rs9471929	2.64321e-09	-1.67064	-1.29306	7.97754e-06	-1.59511	-0.991452	9.06908e-05	-1.51228	-0.997983
42815846	rs138068244	5.88518e-09	-1.71128	-0.451979	1.08844e-05	-1.48868	-0.787178	0.000105587	-1.58016	-0.778018
42816348	rs60307337	1.37312e-08	-1.1604e-10	-1.31602	3.85126e-05	-1.1604e-10	-1.0122	0.00040377	-1.1604e-10	-1.01687
42816623	rs186272577	7.23216e-08	-1.1604e-10	0.345427	0.000166944	-1.1604e-10	0.454475	0.0019391	-1.1604e-10	0.552261
42816699	rs35805828	4.22416e-09	-1.40479	-1.09009	2.21318e-05	-0.578953	-0.98722	0.000229121	-0.642675	-0.940791
42816930	rs34719471	4.15419e-09	-1.42149	-1.09009	2.14286e-05	-0.611242	-0.98722	0.000222047	-0.674036	-0.940791
42817457	rs1235349	1.25437e-08	-1.40648	-2.99862e-10	3.10434e-05	-1.2278	-2.99862e-10	0.000394557	-1.03995	-2.99862e-10
42817619	rs117100110	1.66848e-08	-1.1604e-10	-1.1212	2.69897e-05	-1.1604e-10	-1.36773	0.000282324	-1.1604e-10	-1.37466
42817660	rs9471930	2.64603e-09	-1.68641	-1.27622	7.95705e-06	-1.6229	-0.966228	8.96645e-05	-1.54919	-0.972456
42817971	rs5018385	2.80644e-09	-1.55962	-1.34416	9.53647e-06	-1.00873	-1.39933	9.05939e-05	-1.12577	-1.38556
42817996	rs144860143	1.23175e-08	-1.1604e-10	-1.42467	2.57334e-05	-1.1604e-10	-1.4154	0.000270593	-1.1604e-10	-1.4171
42818131	rs1967461	4.11792e-09	-1.42634	-1.09401	2.12523e-05	-0.615021	-0.991699	0.000221571	-0.671473	-0.9455
42818587	rs34444714	6.14611e-09	-0.976946	-1.14293	2.94371e-05	-0.233048	-1.04788	0.000334109	-0.201568	-1.00468
42818660	rs151242670	2.589e-08	-0.681838	-2.99862e-10	4.46463e-05	-0.864415	-2.99862e-10	0.000381539	-1.0735	-2.99862e-10
42818780	rs150164637	1.23167e-08	-1.1604e-10	-1.42474	2.57368e-05	-1.1604e-10	-1.41527	0.000270627	-1.1604e-10	-1.41698
42821807	rs17729932	5.09188e-07	2.29712	-2.99862e-10	0.000132237	0.221406	-2.99862e-10	0.00219669	0.67699	-2.99862e-10
42821941	rs6936589	4.5635e-09	-1.54138	-0.876231	1.6439e-05	-1.40267	-0.460859	0.000202344	-1.24944	-0.458307
42822030	rs148507373	1.23934e-08	-1.1604e-10	-1.41853	2.54933e-05	-1.1604e-10	-1.42477	0.000268287	-1.1604e-10	-1.42566
42822604	rs694205	2.52444e-09	-1.59081	-1.41886	5.14294e-06	-1.66755	-1.35801	5.24557e-05	-1.69499	-1.36276
42823529	rs9381223	4.19628e-09	-1.69781	-0.803688	1.30461e-05	-1.6879	-0.406804	0.000136695	-1.70139	-0.398571
42823570	rs145425403	3.35438e-09	-1.71177	-1.01366	1.29538e-05	-1.35901	-0.742787	0.000131052	-1.40657	-0.735556
42824011	rs13217089	8.72673e-08	0.533281	-2.99862e-10	0.000179371	0.52627	-2.99862e-10	0.00274795	0.900894	-2.99862e-10
42824039	rs62416288	9.40518e-09	-1.69444	-2.99862e-10	2.17841e-05	-1.58201	-2.99862e-10	0.000205038	-1.69452	-2.99862e-10
42824099	rs138459421	1.3754e-08	-1.1604e-10	-1.31436	3.25716e-05	-1.1604e-10	-1.17975	0.000341165	-1.1604e-10	-1.18535
42824756	rs9462840	1.86733e-08	-0.433667	-0.574933	1.82537e-05	-1.00798	-0.750838	0.00025122	-0.762978	-0.72841
42824907	rs9471932	1.68196e-08	-1.11315	-2.99862e-10	3.35161e-05	-1.15116	-2.99862e-10	0.000283549	-1.37033	-2.99862e-10
42825942	rs66541797	2.2963e-08	-0.20332	-0.598492	2.6324e-05	-0.668437	-0.724267	0.000360421	-0.430518	-0.699927
42826467	rs141547377	9.5836e-09	-1.67564	-2.99862e-10	1.91332e-05	-1.71176	-2.99862e-10	0.000204542	-1.69694	-2.99862e-10
42826988	rs62416290	9.24174e-09	-1.71196	-2.99862e-10	2.9639e-05	-1.27409	-2.99862e-10	0.000202924	-1.70488	-2.99862e-10
42827390	rs420052	5.78142e-09	-0.924886	-1.25616	3.16128e-05	-0.173289	-1.03633	0.000145606	-0.970899	-1.06591
42827541	rs12207301	3.24647e-09	-1.33502	-1.42311	9.53312e-06	-1.16268	-1.24573	0.000103778	-1.1222	-1.25327
42828112	rs77984367	3.57092e-09	-1.57141	-1.09146	4.79506e-06	-1.71072	-1.38488	5.13738e-05	-1.70173	-1.37686
42828550	rs12202901	2.4029e-08	-0.227658	-0.528777	2.68096e-05	-0.714485	-0.659942	0.000368667	-0.473299	-0.634523
42829372	rs180978822	1.05945e-08	-1.57536	-2.99862e-10	2.06144e-05	-1.6372	-2.99862e-10	0.000205856	-1.69054	-2.99862e-10
42829552	rs149393604	2.23402e-09	-1.70382	-1.42808	6.23449e-06	-1.40499	-1.4281	6.4045e-05	-1.42973	-1.4284
42829795	rs35587422	2.91192e-09	-1.45331	-1.41357	6.88123e-06	-1.35839	-1.376	7.57366e-05	-1.31096	-1.37949
42829963	rs78622100	1.00988e-08	-0.599712	-1.02357	5.62656e-06	-1.57325	-1.36244	6.97044e-05	-1.41739	-1.35606
42830063	rs77334504	1.00617e-08	-0.478454	-1.1485	5.63378e-06	-1.52839	-1.40601	7.0953e-05	-1.35346	-1.40224
42830134	rs116524337	6.9525e-07	2.60858	-2.99862e-10	0.000810567	2.03455	-2.99862e-10	0.0208988	2.92973	-2.99862e-10
42830484	rs10456518	1.60868e-08	-0.343252	-0.814443	1.90949e-05	-0.791866	-0.921901	0.000263328	-0.54309	-0.901226
42830713	rs72864256	9.42778e-09	-1.69203	-2.99862e-10	2.0255e-05	-1.65479	-2.99862e-10	0.000262966	-1.44569	-2.99862e-10
42831723	rs112971027	1.47538e-08	-0.428611	-0.815583	1.72915e-05	-0.890037	-0.922937	0.000236623	-0.648965	-0.902282
42833007	rs138763422	1.73261e-08	-1.08348	-2.99862e-10	3.76461e-05	-1.03496	-2.99862e-10	0.000280822	-1.38	-2.99862e-10
42834978	rs76134443	3.02895e-08	-1.1604e-10	-0.524895	3.14003e-05	-1.1604e-10	-1.21637	0.000334054	-1.1604e-10	-1.20641
42835487	rs7764865	5.83884e-09	-0.993801	-1.17736	4.68624e-06	-1.70428	-1.41428	5.32445e-05	-1.63193	-1.41089
42836524	rs147578266	9.52398e-09	-1.68188	-2.99862e-10	2.15088e-05	-1.59472	-2.99862e-10	0.00022537	-1.59997	-2.99862e-10
42836583	rs12526596	7.87602e-09	-0.79929	-1.07258	4.97291e-06	-1.67027	-1.38891	5.79515e-05	-1.57538	-1.38273
42836769	rs113610264	1.29534e-08	-1.37434	-2.99862e-10	2.85038e-05	-1.31315	-2.99862e-10	0.000262698	-1.44671	-2.99862e-10
42837364	rs79326225	1.23262e-08	-1.1604e-10	-1.42397	3.21326e-05	-1.1604e-10	-1.19331	0.000335359	-1.1604e-10	-1.20252
42837569	rs148167022	2.39596e-09	-1.64104	-1.42087	7.16049e-06	-1.45629	-1.23832	7.07649e-05	-1.50688	-1.25147
42837573	rs141327416	2.25313e-09	-1.6989	-1.42447	6.17968e-06	-1.58685	-1.25507	6.19741e-05	-1.62141	-1.26959
42838583	rs72864259	9.39733e-09	-1.69527	-2.99862e-10	1.9991e-05	-1.66791	-2.99862e-10	0.00020631	-1.68834	-2.99862e-10
42839062	rs7747505	1.88555e-08	-0.647474	-0.351419	2.83869e-05	-0.947425	-0.369833	0.000410794	-0.673858	-0.325768
42839277	rs7748103	9.24199e-09	-1.71194	-2.99862e-10	1.99124e-05	-1.67184	-2.99862e-10	0.000203765	-1.70075	-2.99862e-10
42839298	rs113915695	1.29097e-08	-1.1604e-10	-1.37771	3.36472e-05	-1.1604e-10	-1.14726	0.000347046	-1.1604e-10	-1.16826
42839303	rs112735528	1.42495e-08	-1.1604e-10	-1.27897	4.09832e-05	-1.1604e-10	-0.950023	0.000419965	-1.1604e-10	-0.977545
42840067	rs6938882	7.97697e-09	-0.786577	-1.07256	5.01733e-06	-1.66064	-1.38965	5.91576e-05	-1.55399	-1.38352
42840259	rs591281	3.72721e-09	-1.21975	-1.40029	7.281e-06	-1.28926	-1.38866	9.22988e-05	-1.10005	-1.39264
42840318	rs9471935	1.78576e-08	-0.101449	-0.951815	1.11593e-05	-1.24211	-1.0088	0.000170409	-0.888219	-0.991297
42840730	rs114886826	1.49145e-08	-1.23336	-2.99862e-10	2.56979e-05	-1.41678	-2.99862e-10	0.000297264	-1.3231	-2.99862e-10
42841231	rs1150797	3.32671e-08	0.000657503	-0.431783	2.40799e-05	-0.986298	-0.495511	0.000424114	-0.508057	-0.459657
42841292	rs9968785	7.51553e-09	-0.843129	-1.07559	4.94936e-06	-1.67329	-1.39064	5.77594e-05	-1.57684	-1.38459
42841626	rs116781383	9.54903e-09	-1.67926	-2.99862e-10	1.92974e-05	-1.70322	-2.99862e-10	0.000202379	-1.70757	-2.99862e-10
42841687	rs9471937	9.24199e-09	-1.71194	-2.99862e-10	1.99124e-05	-1.67184	-2.99862e-10	0.000203765	-1.70075	-2.99862e-10
42842341	rs140685568	7.33719e-09	-0.879669	-1.06307	4.93337e-06	-1.68069	-1.38647	5.72023e-05	-1.59101	-1.38011
42842878	rs7760637	6.02162e-09	-0.963695	-1.17664	4.71296e-06	-1.69821	-1.41466	5.43486e-05	-1.61128	-1.41101
42843384	rs148114480	9.27743e-09	-1.70811	-2.99862e-10	1.95241e-05	-1.69154	-2.99862e-10	0.000203012	-1.70445	-2.99862e-10
42844580	rs113378276	7.65863e-09	-0.824267	-1.07559	4.9695e-06	-1.66922	-1.39064	5.81943e-05	-1.56934	-1.38459
42844605	rs114828309	1.13106e-08	-1.50996	-2.99862e-10	2.19491e-05	-1.57446	-2.99862e-10	0.00022319	-1.60969	-2.99862e-10
42845061	rs77042606	7.68191e-09	-0.824267	-1.07256	4.97446e-06	-1.66922	-1.38965	5.82568e-05	-1.56934	-1.38352
42845515	rs72864262	9.37142e-09	-1.69803	-2.99862e-10	1.99e-05	-1.67246	-2.99862e-10	0.000205629	-1.69164	-2.99862e-10
42845691	rs9471938	9.25678e-09	-1.71034	-2.99862e-10	1.96781e-05	-1.68368	-2.99862e-10	0.00020259	-1.70653	-2.99862e-10
42845795	rs13202307	1.8806e-08	-1.00152	-2.99862e-10	2.78896e-05	-1.33493	-2.99862e-10	0.000231728	-1.57215	-2.99862e-10
42846919	rs9369389	3.53374e-09	-1.54763	-1.1257	6.82509e-06	-1.31425	-1.42833	5.14973e-05	-1.6484	-1.42779
42846945	rs139830789	9.37142e-09	-1.69803	-2.99862e-10	1.99e-05	-1.67246	-2.99862e-10	0.000205629	-1.69164	-2.99862e-10
42847018	rs34038327	9.243e-09	-1.71183	-2.99862e-10	1.98743e-05	-1.67376	-2.99862e-10	0.000203561	-1.70175	-2.99862e-10
42847066	rs112415038	7.65928e-09	-0.81814	-1.08164	4.96649e-06	-1.66787	-1.3926	5.82146e-05	-1.56688	-1.3867
42847266	rs78684319	7.54052e-09	-0.837066	-1.07834	4.95131e-06	-1.672	-1.39154	5.78423e-05	-1.57444	-1.38555
42847295	rs72864268	9.68945e-09	-1.66466	-2.99862e-10	2.09076e-05	-1.62307	-2.99862e-10	0.000213644	-1.65341	-2.99862e-10
42847830	rs72864269	9.37744e-09	-1.69739	-2.99862e-10	1.99214e-05	-1.67139	-2.99862e-10	0.000205788	-1.69087	-2.99862e-10
42847833	rs72864272	9.37744e-09	-1.69739	-2.99862e-10	1.99214e-05	-1.67139	-2.99862e-10	0.000205788	-1.69087	-2.99862e-10
42847952	rs2235833	5.98768e-09	-1.00189	-1.1441	4.71987e-06	-1.7051	-1.4063	5.36039e-05	-1.63436	-1.40173
42848071	rs2073155	6.02591e-09	-0.980615	-1.15901	4.73181e-06	-1.70286	-1.40602	5.40199e-05	-1.62722	-1.40114
42848282	rs2235832	7.24966e-09	-0.85544	-1.0993	4.87187e-06	-1.68159	-1.39812	5.61964e-05	-1.59619	-1.39268
42848319	rs2281324	7.33472e-09	-0.861439	-1.08164	4.89334e-06	-1.68271	-1.3926	5.64089e-05	-1.59839	-1.3867
42848793	rs149479641	9.26469e-09	-1.70948	-2.99862e-10	1.91283e-05	-1.71202	-2.99862e-10	0.000227857	-1.589	-2.99862e-10
42848979	rs145981342	1.01014e-08	-1.62302	-2.99862e-10	2.26267e-05	-1.54406	-2.99862e-10	0.000219711	-1.62541	-2.99862e-10
42849060	rs139811222	9.28506e-09	-1.70729	-2.99862e-10	1.95599e-05	-1.6897	-2.99862e-10	0.000203241	-1.70332	-2.99862e-10
42849195	rs7773231	3.209e-09	-1.34146	-1.42828	6.98632e-06	-1.39744	-1.3218	8.68849e-05	-1.22787	-1.32526
42849523	rs9471939	4.01451e-08	-0.301362	0.0581665	3.11217e-05	-1.14061	-0.0846744	0.000509474	-0.743127	-0.0412112
42850659	rs2395938	3.41473e-09	-1.28325	-1.42435	7.42203e-06	-1.39118	-1.26755	9.40412e-05	-1.20217	-1.27182
42850919	rs6907869	3.44996e-09	-1.26957	-1.42776	7.36633e-06	-1.33527	-1.331	9.252e-05	-1.15598	-1.33431
42851058	rs72864275	9.28856e-09	-1.70691	-2.99862e-10	1.95758e-05	-1.68889	-2.99862e-10	0.000203344	-1.70282	-2.99862e-10
42851396	rs2395939	3.80366e-08	-0.162246	-0.134899	3.08236e-05	-1.09092	-0.143986	0.000528383	-0.643984	-0.103911
42851450	rs75937754	1.0402e-08	-1.5937	-2.99862e-10	2.3897e-05	-1.48944	-2.99862e-10	0.000235289	-1.5569	-2.99862e-10
42851482	rs72864276	9.28506e-09	-1.70729	-2.99862e-10	1.95599e-05	-1.6897	-2.99862e-10	0.000203241	-1.70332	-2.99862e-10
42851497	rs2894484	2.88265e-08	-0.144951	-0.429447	2.19767e-05	-1.07995	-0.493251	0.000376435	-0.629618	-0.457354
42852357	rs16896142	9.40963e-09	-1.69396	-2.99862e-10	2.00331e-05	-1.6658	-2.99862e-10	0.00020663	-1.68679	-2.99862e-10
42852833	rs144829774	9.37142e-09	-1.69803	-2.99862e-10	1.99e-05	-1.67246	-2.99862e-10	0.000205629	-1.69164	-2.99862e-10
42852887	rs113210422	7.14721e-09	-0.878738	-1.09024	4.86472e-06	-1.68585	-1.39533	5.58916e-05	-1.60465	-1.38965
42853185	rs11759058	3.62139e-08	-0.144951	-0.201301	2.74154e-05	-1.07995	-0.27213	0.000471466	-0.629618	-0.232252
42855043	rs113105795	6.95732e-09	-0.921105	-1.0748	4.85449e-06	-1.6929	-1.39038	5.53625e-05	-1.61951	-1.38431
42855945	rs552431809	2.82732e-08	-0.59378	-2.99862e-10	8.61737e-05	-0.206822	-2.99862e-10	0.000858763	-0.262224	-2.99862e-10
42856124	rs141655858	9.2922e-09	-1.70652	-2.99862e-10	1.95919e-05	-1.68807	-2.99862e-10	0.000203451	-1.70229	-2.99862e-10
42856502	rs9462844	2.47566e-08	-0.32463	-0.401975	2.13566e-05	-1.08177	-0.520058	0.000335767	-0.717037	-0.484261
42856622	rs140118329	9.80995e-09	-1.6523	-2.99862e-10	3.51768e-05	-1.1028	-2.99862e-10	0.00034391	-1.17734	-2.99862e-10
42857315	rs141136987	9.35955e-09	-1.6993	-2.99862e-10	2.1864e-05	-1.57834	-2.99862e-10	0.000225411	-1.59979	-2.99862e-10
42857620	rs72864280	9.26959e-09	-1.70896	-2.99862e-10	1.94851e-05	-1.69354	-2.99862e-10	0.000202769	-1.70565	-2.99862e-10
42857827	rs9471941	3.76218e-08	-0.0765663	-0.231544	2.78115e-05	-1.03626	-0.301482	0.000484418	-0.572661	-0.262109
42858227	rs61747887	1.35486e-07	0.973173	-2.99862e-10	5.07629e-05	-0.736021	-2.99862e-10	0.000738394	-0.41324	-2.99862e-10
42858524	rs61732354	9.32396e-09	-1.70311	-2.99862e-10	1.97232e-05	-1.68139	-2.99862e-10	0.000204349	-1.69789	-2.99862e-10
42859242	rs113588316	7.19899e-09	-0.908859	-1.0529	4.90007e-06	-1.69096	-1.38298	5.60401e-05	-1.61529	-1.37636
42859334	rs112414831	7.41853e-09	-0.884687	-1.04703	4.93015e-06	-1.68689	-1.38092	5.66432e-05	-1.60678	-1.37416
42859399	rs72864284	9.53866e-09	-1.68034	-2.99862e-10	2.42934e-05	-1.47298	-2.99862e-10	0.000238913	-1.54162	-2.99862e-10
42859689	rs1819323	2.12067e-08	-0.478151	-0.403227	1.90922e-05	-1.19267	-0.521235	0.00029766	-0.836304	-0.485462
42859723	rs1819324	2.43274e-08	-0.314696	-0.429395	2.07491e-05	-1.08484	-0.545842	0.000333407	-0.6978	-0.510552
42859748	rs1819325	3.36487e-09	-1.2965	-1.4258	7.10575e-06	-1.35592	-1.34636	8.92681e-05	-1.17667	-1.3494
42859802	rs74944383	1.29058e-08	-1.1604e-10	-1.37802	3.32716e-05	-1.1604e-10	-1.15848	0.000348768	-1.1604e-10	-1.16331
42860467	rs2395940	3.36589e-09	-1.2965	-1.4255	7.09415e-06	-1.35592	-1.348	8.91251e-05	-1.17667	-1.35101
42860740	rs56158882	3.80398e-08	-0.171963	-0.1251	2.84273e-05	-1.05722	-0.258617	0.000475456	-0.635401	-0.218041
42860748	rs57514728	3.67631e-08	-0.189804	-0.141397	2.76686e-05	-1.06883	-0.274054	0.000461122	-0.650309	-0.233745
42860958	rs9462845	3.79818e-08	-0.154016	-0.144573	2.82368e-05	-1.0455	-0.277062	0.000473677	-0.620387	-0.236804
42861532	rs9471942	2.97679e-08	-0.135964	-0.4063	2.23178e-05	-1.03367	-0.524127	0.000373919	-0.605267	-0.48841
42861581	rs9462846	2.86582e-08	-0.154016	-0.42624	2.16458e-05	-1.0455	-0.542876	0.000361334	-0.620387	-0.507527
42861746	rs4714633	4.20048e-09	-1.13078	-1.36972	1.37364e-05	-0.624645	-1.41849	8.08265e-05	-1.20318	-1.42223
42861969	rs1854215	3.14739e-08	-0.0830128	-0.403523	2.31707e-05	-0.998785	-0.521514	0.000391955	-0.560824	-0.485746
42862604	rs115836975	9.74959e-09	-1.65847	-2.99862e-10	1.9371e-05	-1.69941	-2.99862e-10	0.000204699	-1.69618	-2.99862e-10
42862645	rs4432975	2.69168e-07	1.65964	-2.99862e-10	5.93129e-05	-0.580359	-2.99862e-10	0.000797132	-0.336696	-2.99862e-10
42862784	rs4530854	3.07572e-09	-1.38708	-1.42507	6.51985e-06	-1.43936	-1.34897	8.02996e-05	-1.28024	-1.35171
42862934	rs12194860	2.06927e-08	-0.50834	-0.397572	1.8823e-05	-1.21219	-0.515916	0.000291771	-0.861708	-0.480039
42863232	rs149088714	9.41735e-08	0.609443	-2.99862e-10	4.71237e-05	-0.810411	-2.99862e-10	0.000998978	-0.110984	-2.99862e-10
42863356	rs142090656	9.83185e-08	0.652517	-2.99862e-10	4.20094e-05	-0.925294	-2.99862e-10	0.000592632	-0.633143	-2.99862e-10
42863724	rs12525097	1.05041e-08	-1.58393	-2.99862e-10	2.04657e-05	-1.64444	-2.99862e-10	0.00020169	-1.71099	-2.99862e-10
42863842	rs2092555	2.13289e-08	-0.449025	-0.426609	1.9081e-05	-1.17127	-0.543223	0.000300743	-0.80358	-0.507881
42863921	rs2092554	3.81247e-09	-1.38708	-1.21033	1.05233e-05	-1.43936	-0.870238	0.000131288	-1.28024	-0.860085
42865081	rs12697948	7.0951e-08	0.917635	-0.59134	4.12955e-05	-0.279438	-0.662994	0.000719936	0.193109	-0.631663
42866292	rs6458311	3.50047e-09	-1.40402	-1.27878	9.26571e-06	-1.45486	-0.982008	0.000115101	-1.2998	-0.972106
42866845	rs9471947	2.48873e-08	-0.343933	-0.377406	2.00588e-05	-1.16758	-0.496936	0.00032333	-0.778352	-0.460692
42867376	rs113344804	5.23021e-09	-0.859486	-1.42176	5.51209e-06	-1.68235	-1.2739	6.31825e-05	-1.59767	-1.27402
42867821	rs2395941	2.38267e-08	-0.351533	-0.413356	1.91898e-05	-1.17805	-0.530762	0.000306336	-0.797858	-0.495176
42868075	rs116679561	1.05604e-08	-1.57858	-2.99862e-10	2.17235e-05	-1.58479	-2.99862e-10	0.000264658	-1.43928	-2.99862e-10
42868133	rs10807284	3.76677e-09	-1.42857	-1.1809	1.06146e-05	-1.47725	-0.823712	0.000131143	-1.32828	-0.813146
42868206	rs186476225	1.23577e-08	-1.1604e-10	-1.42141	2.92331e-05	-1.1604e-10	-1.28788	0.000310089	-1.1604e-10	-1.28086
42868375	rs111909930	5.26236e-09	-0.846724	-1.42839	5.26985e-06	-1.67993	-1.32126	6.05198e-05	-1.59297	-1.32178
42868950	rs116541274	1.17059e-08	-1.4756	-2.99862e-10	2.0344e-05	-1.6504	-2.99862e-10	0.000243412	-1.52296	-2.99862e-10
42869040	rs9471950	2.42323e-08	-0.359054	-0.388953	1.96539e-05	-1.17711	-0.507805	0.0003158	-0.790837	-0.471771
42869208	rs9471951	2.41784e-08	-0.343933	-0.4063	1.95207e-05	-1.16758	-0.524127	0.000314491	-0.778352	-0.48841
42869388	rs7748409	5.2644e-09	-0.846724	-1.428	5.33024e-06	-1.67993	-1.30986	6.12117e-05	-1.59297	-1.31041
42869653	rs62416298	9.62991e-09	-1.67082	-2.99862e-10	2.52608e-05	-1.43393	-2.99862e-10	0.000260419	-1.45542	-2.99862e-10
42870411	rs149363421	1.22927e-08	-1.1604e-10	-1.42669	2.73246e-05	-1.1604e-10	-1.3554	0.000288947	-1.1604e-10	-1.35147
42870568	rs141247252	2.49124e-08	-1.1604e-10	-0.720329	2.85102e-05	-1.1604e-10	-1.31292	0.000302822	-1.1604e-10	-1.30457
42870615	rs112946094	5.26296e-09	-0.846724	-1.42828	5.22258e-06	-1.67993	-1.33027	5.99784e-05	-1.59297	-1.33076
42870752	rs7754294	3.64707e-09	-1.44437	-1.1974	1.01951e-05	-1.49161	-0.849674	0.000125069	-1.3467	-0.842149
42870821	rs13203402	2.24145e-08	-0.399307	-0.426682	1.66622e-05	-1.22685	-0.623195	0.000264397	-0.848705	-0.591561
42870855	rs111863719	5.50174e-09	-0.802269	-1.42836	5.34574e-06	-1.67092	-1.31597	6.19e-05	-1.57613	-1.31607
42871045	rs7740252	3.45505e-09	-1.46721	-1.22864	9.33777e-06	-1.51229	-0.916832	0.000114204	-1.37347	-0.906258
42871056	rs7758576	3.5574e-09	-1.46721	-1.19945	9.95418e-06	-1.51229	-0.852908	0.000121711	-1.37347	-0.842599
42871264	rs7758629	3.57351e-09	-1.45971	-1.20243	9.97456e-06	-1.50551	-0.857642	0.000122203	-1.36466	-0.847376
42871458	rs7758982	5.32874e-09	-0.834484	-1.4281	5.27123e-06	-1.67754	-1.32339	6.06933e-05	-1.5884	-1.32348
42871521	rs7759112	3.57298e-09	-1.45971	-1.20258	9.93887e-06	-1.50551	-0.861227	0.000121795	-1.36466	-0.850719
42872475	rs9462850	3.5468e-09	-1.46721	-1.20243	9.90716e-06	-1.51229	-0.857642	0.000121131	-1.37347	-0.847376
42872829	rs7765132	3.5468e-09	-1.46721	-1.20243	9.90716e-06	-1.51229	-0.857642	0.000121131	-1.37347	-0.847376
42873245	rs9394931	3.58348e-09	-1.58598	-1.07338	6.56484e-06	-1.3551	-1.42636	5.0195e-05	-1.67425	-1.42755
42873379	rs7740879	3.5207e-09	-1.4746	-1.20243	9.84134e-06	-1.51895	-0.857642	0.000120082	-1.38217	-0.847376
42873813	rs7741547	3.49772e-09	-1.48115	-1.20243	9.78343e-06	-1.52485	-0.857642	0.000119157	-1.3899	-0.847376
42873823	rs7741552	3.51302e-09	-1.47088	-1.20834	9.75165e-06	-1.5187	-0.867051	0.000118641	-1.38475	-0.856869
42874156	rs111908111	5.64651e-09	-0.776471	-1.42819	5.34595e-06	-1.66529	-1.32156	6.2179e-05	-1.56605	-1.32165
42874606	rs12206198	1.884e-08	-0.548886	-0.450828	1.56841e-05	-1.26571	-0.644828	0.000237096	-0.935633	-0.613617
42875128	rs34455103	3.59621e-09	-1.48115	-1.17467	1.022e-05	-1.52485	-0.813982	0.000124523	-1.3899	-0.803332
42875255	rs77580561	5.87003e-09	-0.737441	-1.42839	5.45584e-06	-1.65626	-1.31024	6.38788e-05	-1.55039	-1.31034
42875383	rs10223860	3.51098e-09	-1.502	-1.17779	1.00757e-05	-1.5342	-0.818857	0.000121575	-1.40894	-0.808249
42875465	rs9296401	3.47086e-09	-1.50915	-1.18215	1.1643e-05	-1.54997	-0.658511	0.000140492	-1.42313	-0.649435
42875564	rs74534495	4.63836e-09	-0.973015	-1.42832	5.18158e-06	-1.70023	-1.31785	5.81538e-05	-1.63668	-1.31795
42875650	rs9296402	2.98693e-09	-1.63697	-1.20448	9.60005e-06	-1.54052	-0.860898	0.000105061	-1.51252	-0.85066
42876386	rs7757363	3.05274e-09	-1.39685	-1.42281	6.56628e-06	-1.48512	-1.29612	8.10121e-05	-1.32085	-1.30227
42878265	rs140555788	1.14265e-08	-1.49976	-2.99862e-10	2.84334e-05	-1.31562	-2.99862e-10	0.000296602	-1.32532	-2.99862e-10
42878706	rs112504542	4.48462e-09	-1.19436	-1.24068	4.6439e-06	-1.70556	-1.42207	4.87607e-05	-1.70644	-1.42435
42879103	rs16896153	5.66096e-09	-1.00543	-1.19667	4.61695e-06	-1.70604	-1.42741	5.05443e-05	-1.66671	-1.42816
42879289	rs9381225	2.88858e-09	-1.66119	-1.21374	5.5186e-06	-1.53941	-1.41565	4.90839e-05	-1.71202	-1.41217
42879326	rs6938994	2.87993e-09	-1.45529	-1.42264	7.25636e-06	-1.50993	-1.17138	8.42817e-05	-1.40474	-1.17881
42879486	rs6939207	2.81337e-09	-1.47742	-1.42389	7.05339e-06	-1.52951	-1.18017	8.15523e-05	-1.429	-1.18747
42879551	rs34498470	2.04825e-08	-0.642279	-0.273846	1.70754e-05	-1.33994	-0.485607	0.000236981	-1.09834	-0.451401
42880017	rs36081588	2.79027e-09	-1.48489	-1.42467	7.00644e-06	-1.5302	-1.18616	8.1471e-05	-1.42409	-1.19338
42880195	rs117343140	2.42231e-08	-1.1604e-10	-0.748387	3.4648e-05	-1.1604e-10	-1.11795	0.000373757	-1.1604e-10	-1.09411
42880326	rs9471954	1.57889e-08	-0.782282	-0.394104	1.4052e-05	-1.42646	-0.59396	0.000193445	-1.19096	-0.561761
42880578	rs113773194	4.83913e-09	-1.15981	-1.19915	4.60501e-06	-1.7088	-1.42724	4.87784e-05	-1.70236	-1.42807
42881318	rs1989322	2.70165e-09	-1.51831	-1.42353	6.86006e-06	-1.55996	-1.17751	7.91205e-05	-1.46189	-1.18486
42881398	rs7746372	6.0761e-09	-0.953479	-1.17785	4.63905e-06	-1.70043	-1.42825	5.12372e-05	-1.65286	-1.42839
42882067	rs7750915	1.64723e-08	-0.793401	-0.340617	1.44381e-05	-1.44747	-0.545849	0.000198127	-1.21606	-0.512744
42883423	rs147866944	1.22745e-08	-1.1604e-10	-1.42817	2.64096e-05	-1.1604e-10	-1.38946	0.000277208	-1.1604e-10	-1.39295
42883669	rs9471958	1.79841e-08	-0.779717	-0.266491	1.5551e-05	-1.4401	-0.47896	0.000214238	-1.20599	-0.444634
42883911	rs2235831	2.49098e-09	-1.59907	-1.42394	5.68982e-06	-1.63028	-1.29422	6.4298e-05	-1.55514	-1.29905
42884375	rs6937172	2.06095e-08	-0.833837	-0.0761048	1.79585e-05	-1.46896	-0.306165	0.000245474	-1.24565	-0.268874
42884517	rs9471959	2.64618e-09	-1.53633	-1.42625	5.93212e-06	-1.60392	-1.27888	6.84224e-05	-1.50804	-1.28398
42884750	rs9471960	1.86031e-08	-0.850953	-0.161415	1.7173e-05	-1.43609	-0.383757	0.000232899	-1.21934	-0.347767
42885038	rs12527100	6.31253e-09	-1.01639	-1.07677	4.63636e-06	-1.70701	-1.42224	5.08367e-05	-1.66945	-1.41965
42885086	rs9471961	2.59805e-09	-1.55559	-1.42535	5.95817e-06	-1.59276	-1.28566	6.82079e-05	-1.50452	-1.29064
42885664	rs9471964	2.6127e-09	-1.54965	-1.42566	6.00226e-06	-1.58757	-1.28348	6.88226e-05	-1.49769	-1.28849
42886152	rs138504720	1.24398e-08	-1.1604e-10	-1.4148	2.66968e-05	-1.1604e-10	-1.37864	0.000279442	-1.1604e-10	-1.38492
42887693	rs34433785	1.44594e-08	-0.997012	-0.267338	1.54781e-05	-1.469	-0.454756	0.000204319	-1.28058	-0.417457
42888841	rs112617258	6.34199e-09	-1.12162	-0.966886	4.61564e-06	-1.70734	-1.42639	5.01795e-05	-1.6773	-1.42481
42889001	rs146474881	4.25816e-08	-0.184273	-2.99862e-10	2.69433e-05	-1.36945	-2.99862e-10	0.000346844	-1.16884	-2.99862e-10
42889543	rs7761136	2.86427e-09	-1.60439	-1.27899	6.97093e-06	-1.35559	-1.36585	5.34194e-05	-1.66447	-1.37507
42890158	rs76464980	6.68484e-09	-1.03585	-1	4.65401e-06	-1.69707	-1.42839	5.11812e-05	-1.65431	-1.42804
42890251	rs11758978	1.55415e-08	-0.94158	-0.250605	1.7874e-05	-1.3547	-0.425139	0.000255742	-1.08477	-0.38878
42890602	rs9462851	1.51099e-08	-0.960387	-0.259955	1.71879e-05	-1.38521	-0.433768	0.000244672	-1.12024	-0.397563
42891022	rs9471966	1.48151e-08	-0.985053	-0.254995	1.69894e-05	-1.40141	-0.429191	0.000240498	-1.1421	-0.392904
42891161	rs2235835	6.84918e-09	-0.990847	-1.02072	4.6889e-06	-1.68976	-1.42823	5.18669e-05	-1.64065	-1.42839
42891205	rs2235834	7.01797e-09	-0.973464	-1.01376	4.70312e-06	-1.68662	-1.42834	5.21582e-05	-1.63511	-1.42833
42891311	rs6936722	1.47418e-08	-0.985053	-0.259955	1.69118e-05	-1.40141	-0.433768	0.00023938	-1.1421	-0.397563
42892495	rs10948053	1.54821e-08	-0.859621	-0.336389	1.57846e-05	-1.39997	-0.504188	0.000225478	-1.13022	-0.469277
42892834	rs6901007	2.2207e-09	-1.71033	-1.42754	4.83788e-06	-1.65968	-1.42703	5.06101e-05	-1.66543	-1.42814
42893121	rs36111725	9.99272e-09	-1.63384	-2.99862e-10	2.2145e-05	-1.56557	-2.99862e-10	0.000220643	-1.62117	-2.99862e-10
42893415	rs61743125	1.08071e-08	-1.55549	-2.99862e-10	2.33799e-05	-1.51131	-2.99862e-10	0.000232568	-1.56854	-2.99862e-10
42894241	rs186144513	3.1948e-08	-0.471585	-2.99862e-10	6.36917e-05	-0.509133	-2.99862e-10	0.000608284	-0.607074	-2.99862e-10
42896279	rs143189996	2.9483e-08	-0.551883	-2.99862e-10	4.19008e-05	-0.927882	-2.99862e-10	0.000563888	-0.682861	-2.99862e-10
42896373	rs12214167	2.67149e-09	-1.70059	-1.25247	1.48554e-05	-1.7024	-0.26242	0.000158268	-1.65295	-0.300475
42896407	rs72866049	3.064e-08	-0.513389	-2.99862e-10	4.32504e-05	-0.896179	-2.99862e-10	0.000584718	-0.646586	-2.99862e-10
42896484	rs147502280	3.32839e-08	-0.430622	-2.99862e-10	9.72171e-05	-0.0862396	-2.99862e-10	0.000825895	-0.301249	-2.99862e-10
42897074	rs2234185	2.60365e-09	-1.70402	-1.27476	5.41764e-06	-1.68617	-1.28735	6.52531e-05	-1.53784	-1.3016
42897163	rs2234186	4.39366e-08	-1.1604e-10	-0.152948	6.91057e-05	-1.1604e-10	-0.42755	0.000777106	-1.1604e-10	-0.36214
42897712	rs4711731	6.48404e-09	-0.637957	-1.42839	1.35061e-05	-1.13576	-0.92428	0.000248954	-0.545148	-0.9553
42897956	rs12529169	5.43501e-09	-1.09013	-1.1527	4.72139e-06	-1.71086	-1.40022	5.05768e-05	-1.69004	-1.40418
42898008	rs80353219	4.90206e-08	-1.1604e-10	-0.0434547	3.51729e-05	-1.1604e-10	-1.10291	0.000377073	-1.1604e-10	-1.08528
42898148	rs73430785	4.17431e-09	-1.65337	-0.853382	5.74856e-06	-1.63456	-1.27968	5.9376e-05	-1.6558	-1.27803
42898616	rs61232874	3.73046e-09	-1.68166	-0.937506	5.89201e-06	-1.56915	-1.32044	5.98144e-05	-1.60516	-1.32131
42899195	rs111816896	7.71428e-09	-0.949423	-0.9432	4.594e-06	-1.71075	-1.42769	5.14997e-05	-1.64795	-1.42819
42899470	rs12524503	5.83507e-09	-1.62067	-0.55114	4.75861e-06	-1.68583	-1.4174	4.90246e-05	-1.70992	-1.41548
42899473	rs12213679	1.33914e-08	-1.34108	-2.99862e-10	1.9201e-05	-1.70823	-2.99862e-10	0.000204415	-1.69756	-2.99862e-10
42899780	rs117376821	4.20253e-08	-1.1604e-10	-0.197423	4.53198e-05	-1.1604e-10	-0.849443	0.000489836	-1.1604e-10	-0.823646
42900149	rs3793024	7.73724e-09	-1.00719	-0.882461	4.58789e-06	-1.71201	-1.42775	5.07449e-05	-1.66388	-1.42702
42900722	rs3805950	3.44341e-09	-1.70344	-0.995797	5.42093e-06	-1.62662	-1.3463	5.80353e-05	-1.6089	-1.34777
42901120	rs4714634	2.50721e-09	-1.6746	-1.34192	4.75123e-06	-1.68948	-1.4153	5.06659e-05	-1.67233	-1.42014
42902508	rs3763236	2.50141e-09	-1.5923	-1.42653	5.4256e-06	-1.59882	-1.37324	5.15832e-05	-1.71065	-1.36387
42903763	rs1053538	2.46142e-09	-1.6084	-1.42655	5.34089e-06	-1.61445	-1.37334	5.15124e-05	-1.71185	-1.36404
42903766	rs1053539	2.47362e-09	-1.60316	-1.42685	5.35921e-06	-1.60937	-1.375	5.1434e-05	-1.71158	-1.36584
42903820	rs117529509	1.4463e-07	-1.1604e-10	1.03848	0.000233542	-1.1604e-10	0.790174	0.00272845	-1.1604e-10	0.893773
42904091	rs12525392	5.01309e-09	-0.906693	-1.41695	5.81081e-06	-1.70845	-1.19502	6.6209e-05	-1.63515	-1.18975
42904274	rs6458312	3.10098e-09	-1.47827	-1.3257	4.9421e-06	-1.6371	-1.4283	4.83337e-05	-1.71202	-1.42757
42904463	rs116796686	9.60913e-09	-1.67298	-2.99862e-10	2.10792e-05	-1.6149	-2.99862e-10	0.000240515	-1.53493	-2.99862e-10
42904948	rs12525851	8.27915e-09	-0.949039	-0.872916	4.59471e-06	-1.71073	-1.42755	5.15881e-05	-1.64784	-1.42659
42905235	rs9471968	2.88258e-09	-1.53904	-1.33797	4.79813e-06	-1.66841	-1.42655	4.87698e-05	-1.70587	-1.42473
42905788	rs62416354	9.26613e-09	-1.70933	-2.99862e-10	2.0088e-05	-1.66306	-2.99862e-10	0.000214701	-1.64847	-2.99862e-10
42906241	rs116255295	3.46001e-09	-1.60989	-1.08454	6.15694e-06	-1.70136	-1.14424	6.91134e-05	-1.64907	-1.1329
42906384	rs9471969	3.37251e-09	-1.58023	-1.13981	6.10363e-06	-1.66004	-1.19427	7.0992e-05	-1.57119	-1.18396
42907327	rs9462852	1.01684e-08	-1.61641	-2.99862e-10	1.91787e-05	-1.70938	-2.99862e-10	0.00020367	-1.70122	-2.99862e-10
42907410	rs16896177	2.32847e-08	-1.1604e-10	-0.787901	9.49272e-05	-1.1604e-10	-0.110076	0.00097585	-1.1604e-10	-0.134408
42907596	rs62416355	2.23013e-08	-0.83105	-2.99862e-10	6.57477e-05	-0.477362	-2.99862e-10	0.000767869	-0.374098	-2.99862e-10
42908013	rs7740433	5.01308e-09	-1.51802	-0.805627	8.05318e-06	-1.69016	-0.886959	9.12563e-05	-1.6327	-0.871341
42908094	rs113463347	4.16717e-09	-1.08999	-1.41847	5.94708e-06	-1.70962	-1.17067	6.45454e-05	-1.68361	-1.16674
42908124	rs112786661	4.19758e-09	-1.07944	-1.42174	6.05551e-06	-1.71022	-1.15199	6.59222e-05	-1.68132	-1.14792
42908428	rs45455792	5.07415e-09	-1.62438	-0.687159	1.46497e-05	-1.59423	-0.384539	0.000213674	-1.23699	-0.416277
42909099	rs112836440	4.98296e-09	-1.27856	-1.05111	4.7353e-06	-1.6907	-1.41744	4.89876e-05	-1.70597	-1.42018
42909546	rs57658591	9.60611e-08	-0.706515	1.3358	6.63872e-05	-1.56115	1.09347	0.000724034	-1.63881	1.20594
42909931	rs56106855	2.22905e-09	-1.70908	-1.42503	5.04553e-06	-1.68206	-1.36263	6.62444e-05	-1.44665	-1.37771
42910666	rs9462853	4.69923e-08	-1.70456	1.61885	7.07967e-05	-1.70482	1.30144	0.000837372	-1.70763	1.42018
42912002	rs147374267	9.80541e-08	-0.715174	1.365	6.8037e-05	-1.5645	1.12136	0.00074324	-1.64114	1.23444
42912589	rs6927188	4.16616e-09	-1.59212	-0.916577	7.01676e-06	-1.71158	-1.00331	7.69349e-05	-1.68164	-0.993121
42913014	rs115870450	4.78456e-09	-1.32255	-1.04775	4.7859e-06	-1.67951	-1.41801	4.87606e-05	-1.71013	-1.42067
42913269	rs67059212	4.31528e-08	-1.70983	1.53888	6.52806e-05	-1.71027	1.22578	0.000781356	-1.69957	1.34288
42913384	rs112572595	4.2045e-08	-1.71095	1.514	6.37e-05	-1.71126	1.20226	0.000765363	-1.69621	1.31884
42913646	rs9471970	4.15738e-08	-1.70983	1.5016	6.30196e-05	-1.71027	1.19053	0.000753711	-1.69957	1.30686
42913778	rs146613879	2.26031e-08	-0.817609	-2.99862e-10	2.13487e-05	-1.60219	-2.99862e-10	0.000210883	-1.66642	-2.99862e-10
42913974	rs76590663	1.76412e-08	-1.06546	-2.99862e-10	2.0846e-05	-1.62602	-2.99862e-10	0.000239989	-1.53712	-2.99862e-10
42914041	rs7744454	4.32896e-09	-1.60253	-0.867836	7.55989e-06	-1.69548	-0.944853	8.51289e-05	-1.64346	-0.930087
42914748	rs115481159	2.21597e-08	-0.837421	-2.99862e-10	7.07615e-05	-0.403871	-2.99862e-10	0.000932052	-0.180328	-2.99862e-10
42914749	rs12205778	4.7534e-09	-1.60191	-0.774925	1.19085e-05	-1.58439	-0.60154	0.000164527	-1.28515	-0.629491
42915021	rs9471972	2.34941e-09	-1.70903	-1.3725	4.62826e-06	-1.71122	-1.41978	5.58955e-05	-1.5819	-1.41234
42915154	rs191150155	1.64258e-08	-1.1604e-10	-1.13684	2.6299e-05	-1.1604e-10	-1.39365	0.000276838	-1.1604e-10	-1.39429
42915166	rs72866064	1.03763e-08	-1.59617	-2.99862e-10	1.91433e-05	-1.71123	-2.99862e-10	0.000203582	-1.70165	-2.99862e-10
42915318	rs138965230	1.54645e-08	-1.19715	-2.99862e-10	3.80174e-05	-1.02514	-2.99862e-10	0.000512634	-0.778154	-2.99862e-10
42915361	rs142793391	4.89035e-08	0.889798	-0.935644	7.99408e-06	-1.15648	-1.42801	0.000109719	-0.891439	-1.42835
42915403	rs7770760	2.3279e-09	-1.71009	-1.38064	4.64316e-06	-1.71085	-1.41694	5.97583e-05	-1.51866	-1.40875
42915920	rs6941212	3.11292e-09	-1.53086	-1.26927	4.61464e-06	-1.70723	-1.42672	5.31423e-05	-1.61678	-1.42797
42916995	rs114527192	1.45225e-08	-1.20634	-0.053659	7.71385e-06	-1.71187	-0.908297	8.09542e-05	-1.71202	-0.911817
42917017	rs4714638	2.49355e-09	-1.64378	-1.3782	5.18766e-06	-1.59497	-1.42193	8.62678e-05	-1.14494	-1.41532
42917224	rs74640327	4.77002e-09	-1.3183	-1.05505	4.79714e-06	-1.68072	-1.41445	4.89253e-05	-1.70982	-1.4176
42917631	rs370142759	1.7264e-08	-1.1604e-10	-1.08707	4.35577e-05	-1.1604e-10	-0.889099	0.000455366	-1.1604e-10	-0.896616
42917754	rs113095568	4.50756e-09	-1.43215	-0.997794	4.60327e-06	-1.71195	-1.42447	4.94291e-05	-1.69115	-1.42603
42918613	rs113067335	4.78961e-09	-1.31402	-1.05522	4.78052e-06	-1.68191	-1.41673	4.88457e-05	-1.70949	-1.41956
42918984	rs9471974	4.91491e-09	-1.07212	-1.2713	5.00184e-06	-1.62688	-1.4265	7.6207e-05	-1.25641	-1.42785
42919222	rs9471975	2.5168e-09	-1.68564	-1.32707	4.91313e-06	-1.65019	-1.42108	6.76273e-05	-1.38587	-1.41783
42919833	rs141757570	5.59248e-08	-0.682182	0.770494	3.5633e-05	-1.6263	0.536386	0.000395681	-1.67724	0.640137
42919912	rs116382228	6.17015e-08	-0.6978	0.884413	3.95107e-05	-1.63076	0.644148	0.000440681	-1.68007	0.75067
42919969	rs2104616	2.30728e-09	-1.70296	-1.39667	4.5896e-06	-1.71202	-1.42738	5.81178e-05	-1.53113	-1.42411
42920069	rs141663719	1.96739e-08	-1.1604e-10	-0.9564	2.79529e-05	-1.1604e-10	-1.33267	0.000293696	-1.1604e-10	-1.33517
42920549	rs9471976	2.31206e-09	-1.69964	-1.39792	4.59033e-06	-1.7118	-1.42744	5.73379e-05	-1.54456	-1.42419
42920844	rs4469287	2.33227e-09	-1.70697	-1.38188	4.61175e-06	-1.71137	-1.4232	5.97722e-05	-1.51001	-1.41717
42921221	rs28868299	2.31049e-09	-1.70847	-1.38977	4.60523e-06	-1.7104	-1.4256	6.05781e-05	-1.49293	-1.42085
42921264	rs113203127	4.55743e-09	-1.31402	-1.10491	4.83279e-06	-1.68191	-1.40585	4.93216e-05	-1.70949	-1.40986
42921561	rs58497441	2.31291e-09	-1.70039	-1.3968	4.59056e-06	-1.71195	-1.42723	5.78669e-05	-1.5358	-1.42377
42922005	rs147656933	1.00799e-08	-1.62516	-2.99862e-10	2.08437e-05	-1.62613	-2.99862e-10	0.0002051	-1.69422	-2.99862e-10
42922018	rs6458313	2.29713e-09	-1.70501	-1.39902	4.58964e-06	-1.71176	-1.42763	5.90374e-05	-1.51495	-1.42459
42922065	rs73432512	6.07949e-09	-0.735462	-1.39531	4.6456e-06	-1.71183	-1.41544	4.94749e-05	-1.70763	-1.40862
42922215	rs6458314	2.91497e-09	-1.51856	-1.34727	4.65067e-06	-1.71195	-1.41423	5.4887e-05	-1.60261	-1.40982
42922547	rs6458315	2.3055e-09	-1.7036	-1.3968	4.59056e-06	-1.71195	-1.42723	5.86693e-05	-1.52203	-1.42377
42923090	rs57295928	9.85335e-09	-1.56193	-0.085952	8.60276e-06	-1.58302	-0.928086	8.9173e-05	-1.5956	-0.931538
42923119	rs141595713	1.11943e-08	-1.52029	-2.99862e-10	1.91283e-05	-1.71202	-2.99862e-10	0.000202106	-1.70893	-2.99862e-10
42923476	rs11969309	9.25932e-09	-1.71006	-2.99862e-10	1.98183e-05	-1.67658	-2.99862e-10	0.000202182	-1.70855	-2.99862e-10
42923707	rs113443082	1.30777e-08	-1.36798	0.00319034	8.13946e-06	-1.69335	-0.873108	8.51719e-05	-1.6963	-0.876745
42923902	rs12524845	2.30011e-09	-1.70629	-1.39645	4.59325e-06	-1.71143	-1.42716	5.95219e-05	-1.50774	-1.42363
42924041	rs112122607	2.34673e-09	-1.70501	-1.37766	4.60255e-06	-1.71176	-1.42482	5.93451e-05	-1.51495	-1.41939
42924076	rs73432523	9.7971e-09	-1.57054	-0.0830668	8.85207e-06	-1.55621	-0.926324	9.10514e-05	-1.57651	-0.929782
42924193	rs13215983	2.30843e-09	-1.70501	-1.39412	4.59402e-06	-1.71176	-1.42667	5.9149e-05	-1.51495	-1.42271
42924247	rs13216214	2.3514e-09	-1.70501	-1.37567	4.62948e-06	-1.71176	-1.41898	5.98267e-05	-1.51495	-1.41131
42924424	rs4714640	2.30809e-09	-1.70745	-1.39183	4.60009e-06	-1.71098	-1.42613	6.00733e-05	-1.5004	-1.42175
42924427	rs145400085	2.16794e-08	-0.859331	-2.99862e-10	7.1147e-05	-0.398439	-2.99862e-10	0.000965111	-0.145474	-2.99862e-10
42924672	rs113952452	4.64581e-09	-1.27856	-1.12117	4.81238e-06	-1.6907	-1.4013	4.97014e-05	-1.70597	-1.40571
42924932	rs6940814	2.80442e-09	-1.55806	-1.34644	4.65443e-06	-1.71079	-1.41457	5.63455e-05	-1.57599	-1.41022
42924969	rs6940837	2.28921e-09	-1.71069	-1.3968	4.6066e-06	-1.70846	-1.42723	6.12032e-05	-1.47975	-1.42377
42925025	rs145336440	6.39899e-08	-0.67355	0.89658	4.10402e-05	-1.6043	0.655667	0.000450769	-1.66924	0.762481
42925683	rs9296403	3.47198e-09	-1.45524	-1.23573	4.58594e-06	-1.71179	-1.4284	5.73854e-05	-1.53989	-1.42803
42925803	rs9296404	2.30858e-09	-1.70847	-1.39059	4.60422e-06	-1.7104	-1.42582	6.05561e-05	-1.49293	-1.42122
42925855	rs12660082	2.52615e-08	-1.1604e-10	-0.706415	2.54444e-05	-1.1604e-10	-1.42669	0.000267816	-1.1604e-10	-1.42742
42925936	rs9462855	2.30858e-09	-1.70847	-1.39059	4.60422e-06	-1.7104	-1.42582	6.05561e-05	-1.49293	-1.42122
42925961	rs112391291	9.71628e-09	-1.66189	-2.99862e-10	1.92116e-05	-1.70767	-2.99862e-10	0.000256373	-1.47108	-2.99862e-10
42926024	rs9462856	2.30087e-09	-1.70936	-1.39304	4.60469e-06	-1.70968	-1.42643	6.09545e-05	-1.48533	-1.42226
42926135	rs114884134	1.72103e-07	1.2124	-2.99862e-10	0.000132945	0.226751	-2.99862e-10	0.00212698	0.644742	-2.99862e-10
42926834	rs112538187	9.61818e-09	-1.59649	-0.0755489	9.16299e-06	-1.52629	-0.921727	9.40664e-05	-1.54851	-0.925201
42928017	rs11752813	3.53543e-09	-1.45524	-1.21762	4.58762e-06	-1.71179	-1.42803	5.74532e-05	-1.53989	-1.42685
42928461	rs10948059	7.16418e-09	-1.69111	-0.275496	7.09255e-06	-1.6951	-1.00905	8.46676e-05	-1.61849	-0.960498
42928758	rs2296805	2.79185e-09	-1.5461	-1.36289	4.68907e-06	-1.71143	-1.40652	5.66303e-05	-1.58005	-1.40112
42929252	rs7759302	1.08765e-08	-1.51723	-0.0318635	8.71362e-06	-1.60344	-0.894858	8.99293e-05	-1.62027	-0.898423
42929533	rs9471978	2.37227e-09	-1.70847	-1.36338	4.64968e-06	-1.7104	-1.41599	6.14056e-05	-1.49293	-1.40729
42929839	rs7760250	2.36627e-09	-1.70936	-1.36502	4.64699e-06	-1.70968	-1.41728	6.17705e-05	-1.48533	-1.40896
42929843	rs116866078	3.21078e-07	-1.1604e-10	1.83599	0.000159498	-1.1604e-10	0.408846	0.00166894	-1.1604e-10	0.402226
42929895	rs181496341	1.19221e-08	-1.45731	-2.99862e-10	3.15489e-05	-1.21165	-2.99862e-10	0.000335015	-1.20354	-2.99862e-10
42930309	rs3800292	9.80064e-09	-1.57979	-0.073453	8.99404e-06	-1.54618	-0.920444	9.24483e-05	-1.56714	-0.923922
42931224	rs4987173	3.60226e-09	-1.4523	-1.20183	4.59234e-06	-1.7117	-1.4271	5.76845e-05	-1.53749	-1.42524
42931261	rs2296804	2.78836e-09	-1.5461	-1.36414	4.69251e-06	-1.71143	-1.40578	5.66766e-05	-1.58005	-1.4003
42931754	rs736158	4.72118e-09	-1.26122	-1.12241	4.79669e-06	-1.69434	-1.40092	4.98277e-05	-1.70377	-1.40537
42931861	rs1051218	2.3225e-07	1.51212	-2.99862e-10	0.000276296	0.958286	-2.99862e-10	0.00536116	1.56922	-2.99862e-10
42932200	rs1129187	3.79935e-09	-1.43112	-1.16974	4.61332e-06	-1.71055	-1.42368	5.89776e-05	-1.52005	-1.42051
42932202	rs1129186	2.38823e-09	-1.71076	-1.35438	4.68657e-06	-1.70787	-1.41062	6.32553e-05	-1.46973	-1.40081
42932715	rs2274517	2.31546e-09	-1.70847	-1.38762	4.608e-06	-1.7104	-1.425	6.06367e-05	-1.49293	-1.41989
42932731	rs41274888	9.70395e-09	-1.66316	-2.99862e-10	1.9219e-05	-1.70729	-2.99862e-10	0.000257095	-1.46827	-2.99862e-10
42932835	rs141238034	5.72257e-08	-0.489982	0.601291	3.3739e-05	-1.52116	0.376629	0.000360346	-1.60678	0.476127
42933464	rs35830695	9.94623e-09	-1.58753	-0.0509684	9.20069e-06	-1.53727	-0.906641	9.45137e-05	-1.55881	-0.910167
42933526	rs2274515	4.89683e-09	-1.25663	-1.09048	4.75164e-06	-1.69523	-1.40946	4.94741e-05	-1.70314	-1.41313
42934500	rs2274514	2.33912e-09	-1.70936	-1.37656	4.62822e-06	-1.70968	-1.42133	6.1431e-05	-1.48533	-1.41448
42934620	rs3818554	2.33912e-09	-1.70936	-1.37656	4.62822e-06	-1.70968	-1.42133	6.1431e-05	-1.48533	-1.41448
42934818	rs4714644	2.32907e-09	-1.70936	-1.38086	4.62114e-06	-1.70968	-1.42286	6.12969e-05	-1.48533	-1.41666
42935361	rs117798645	5.28361e-08	-0.719272	0.750772	3.52425e-05	-1.61868	0.517746	0.000387848	-1.67811	0.621009
42935940	rs151180031	5.24951e-08	-0.714455	0.739481	3.49202e-05	-1.6172	0.507076	0.000383968	-1.67722	0.61006
42935998	rs9471982	2.33842e-09	-1.70821	-1.37801	4.62068e-06	-1.71079	-1.42186	6.05194e-05	-1.49953	-1.41523
42936502	rs73432562	8.63467e-09	-1.60478	-0.175127	8.72187e-06	-1.51542	-0.981929	8.94978e-05	-1.53831	-0.985189
42936900	rs3805953	2.34961e-09	-1.71076	-1.37068	4.64717e-06	-1.70787	-1.41906	6.25916e-05	-1.46973	-1.41135
42937126	rs3805952	3.72258e-09	-1.43956	-1.18172	4.6039e-06	-1.7111	-1.42518	5.84527e-05	-1.52702	-1.42248
42937176	rs3805951	3.7031e-09	-1.44481	-1.18172	4.60261e-06	-1.71138	-1.42518	5.82007e-05	-1.53134	-1.42248
42938234	rs3763238	1.69334e-08	-1.1604e-10	-1.10641	2.54917e-05	-1.1604e-10	-1.42483	0.000268583	-1.1604e-10	-1.42456
42938377	rs3293	2.36088e-09	-1.70847	-1.36819	4.64015e-06	-1.7104	-1.41804	6.12399e-05	-1.49293	-1.40999
42938620	rs1023002	5.04784e-09	-1.22338	-1.09335	4.72796e-06	-1.70092	-1.40878	4.97602e-05	-1.698	-1.41251
42938751	rs6903229	5.89866e-09	-0.763161	-1.39781	4.66313e-06	-1.7097	-1.4138	4.97876e-05	-1.70335	-1.4066
42939808	rs16896188	5.11166e-09	-1.20366	-1.10051	4.7631e-06	-1.70366	-1.39862	5.0389e-05	-1.69449	-1.40345
42940234	rs73733774	9.16759e-09	-1.56657	-0.153448	8.44787e-06	-1.56032	-0.968952	8.69312e-05	-1.58034	-0.97226
42940235	rs10948061	3.82056e-09	-1.43635	-1.15895	4.64884e-06	-1.71091	-1.41566	5.92639e-05	-1.52437	-1.41134
42940324	rs151335772	5.52084e-08	-0.615767	0.691187	3.44491e-05	-1.58516	0.461459	0.000373927	-1.65689	0.563237
42940365	rs9471983	3.82415e-09	-1.42255	-1.17181	4.64122e-06	-1.70988	-1.41833	5.97577e-05	-1.51296	-1.41446
42940621	rs75790236	1.24985e-08	-1.3197	-0.0903844	7.67178e-06	-1.69485	-0.93079	7.97044e-05	-1.70516	-0.934233
42940673	rs2395943	2.79169e-09	-1.53958	-1.36947	4.74643e-06	-1.71175	-1.39404	5.70748e-05	-1.58575	-1.3876
42940810	rs9296406	2.34228e-09	-1.71175	-1.37282	4.6531e-06	-1.70575	-1.41991	6.24856e-05	-1.47027	-1.41251
42940980	rs145055668	5.19686e-08	-0.65776	0.672704	3.33821e-05	-1.59918	0.444009	0.000363962	-1.66599	0.545323
42941176	rs4711732	5.0182e-09	-1.21861	-1.10402	4.77794e-06	-1.70162	-1.39755	5.03031e-05	-1.69718	-1.40247
42941324	rs9471985	2.35136e-09	-1.70638	-1.37432	4.6247e-06	-1.71129	-1.42049	5.97534e-05	-1.51418	-1.4133
42941454	rs111732099	9.5665e-09	-1.67743	-2.99862e-10	1.93092e-05	-1.7026	-2.99862e-10	0.000208639	-1.67711	-2.99862e-10
42942356	rs9369397	2.32953e-09	-1.66529	-1.42473	9.56551e-06	-1.08699	-1.31803	9.97438e-05	-1.07856	-1.33656
42942451	rs9296407	2.34479e-09	-1.70638	-1.37711	4.61986e-06	-1.71129	-1.42153	5.96663e-05	-1.51418	-1.41476
42942779	rs9986447	3.88727e-09	-1.46038	-1.11761	4.64999e-06	-1.71175	-1.41458	5.68596e-05	-1.5677	-1.40943
42943006	rs2274518	9.82608e-09	-1.59033	-0.0603227	9.17864e-06	-1.53392	-0.912392	9.42689e-05	-1.55567	-0.915898
42943098	rs9462857	3.72668e-09	-1.44717	-1.17301	4.60719e-06	-1.71145	-1.42412	5.77397e-05	-1.5407	-1.42107
42943654	rs34424516	1.34748e-08	-1.33488	-2.99862e-10	2.12711e-05	-1.60584	-2.99862e-10	0.00021034	-1.66899	-2.99862e-10
42943876	rs113493169	9.48488e-09	-1.60497	-0.0810247	9.23446e-06	-1.51517	-0.925076	9.47371e-05	-1.53807	-0.928538
42944127	rs9471986	2.31581e-09	-1.70472	-1.39122	4.59815e-06	-1.71183	-1.4257	5.8513e-05	-1.52753	-1.42094
42944140	rs9471987	2.31278e-09	-1.70603	-1.39122	4.59946e-06	-1.71155	-1.4257	5.89229e-05	-1.52055	-1.42094
42944773	rs9471988	2.30175e-09	-1.70753	-1.3945	4.59809e-06	-1.71079	-1.42676	5.96146e-05	-1.50696	-1.42286
42944850	rs6907751	7.16893e-09	-1.69666	-0.26928	7.15123e-06	-1.69061	-1.00529	8.39153e-05	-1.63137	-0.956535
42945034	rs12524654	4.75586e-09	-1.27735	-1.09897	4.79235e-06	-1.69708	-1.39909	5.33725e-05	-1.63655	-1.40388
42945652	rs181207351	1.74902e-07	1.22853	-2.99862e-10	0.000213572	0.700787	-2.99862e-10	0.00402704	1.28307	-2.99862e-10
42945878	rs111762254	9.8414e-09	-1.58113	-0.0679678	9.03788e-06	-1.54468	-0.917083	9.28888e-05	-1.56574	-0.920573
42945921	rs76043831	4.76268e-09	-1.26965	-1.10524	4.8085e-06	-1.69562	-1.39718	5.36388e-05	-1.63332	-1.40213
42946490	rs9462858	3.49489e-09	-1.43884	-1.24555	4.58955e-06	-1.71101	-1.4284	5.77281e-05	-1.53399	-1.42798
42946654	rs61752141	1.02593e-07	0.695079	-2.99862e-10	0.000162822	0.429473	-2.99862e-10	0.00268561	0.877945	-2.99862e-10
42946679	rs398123304	1.72434e-08	-1.08827	-2.99862e-10	5.38624e-05	-0.676754	-2.99862e-10	0.000560549	-0.6888	-2.99862e-10
42946943	rs9462859	3.54216e-09	-1.43884	-1.23211	4.5907e-06	-1.71101	-1.42815	5.77785e-05	-1.53399	-1.42711
42947013	rs9462860	2.29191e-09	-1.70699	-1.39933	4.59691e-06	-1.71083	-1.42697	5.97593e-05	-1.50413	-1.42326
42947043	rs41274890	1.01738e-08	-1.61588	-2.99862e-10	2.0662e-05	-1.63489	-2.99862e-10	0.00020431	-1.69808	-2.99862e-10
42947191	rs41274896	5.65955e-09	-1.11567	-1.08668	4.68997e-06	-1.71098	-1.40678	5.09819e-05	-1.6753	-1.41095
42947476	rs74640815	2.12845e-08	-1.11243	0.234713	9.25857e-06	-1.71199	-0.725643	9.72776e-05	-1.71041	-0.729736
42947642	rs6925429	9.50277e-09	-1.68411	-2.99862e-10	2.28325e-05	-1.535	-2.99862e-10	0.000215694	-1.64385	-2.99862e-10
42947671	rs113827100	1.25818e-08	-1.40344	-2.99862e-10	1.92503e-05	-1.70566	-2.99862e-10	0.000206594	-1.68696	-2.99862e-10
42947830	rs12211329	1.26553e-08	-1.39762	-2.99862e-10	2.61355e-05	-1.39989	-2.99862e-10	0.000368739	-1.10763	-2.99862e-10
42947864	rs6925810	1.52403e-08	-1.28786	0.0761092	8.45265e-06	-1.701	-0.827707	8.79203e-05	-1.70519	-0.836098
42948150	rs114269434	1.09891e-08	-1.53879	-2.99862e-10	1.96998e-05	-1.68258	-2.99862e-10	0.000201511	-1.71187	-2.99862e-10
42949211	rs6916678	1.30326e-08	-1.43648	0.0682363	9.30831e-06	-1.64136	-0.790916	9.54478e-05	-1.66135	-0.79779
42949627	rs78672725	5.17005e-08	-0.694102	0.703874	3.39801e-05	-1.61085	0.47344	0.000372382	-1.67333	0.575537
42950639	rs6901113	4.99803e-09	-1.19333	-1.13332	4.84197e-06	-1.70819	-1.37767	5.28629e-05	-1.66545	-1.38456
42950746	rs6901287	1.57257e-08	0.243838	-1.42424	8.25263e-06	-1.6584	-0.894258	9.2366e-05	-1.60016	-0.891793
42950751	rs6901289	1.52899e-08	-1.44046	0.23196	1.03945e-05	-1.63932	-0.682587	0.000106493	-1.65962	-0.690024
42950800	rs6923807	4.52226e-08	0.870749	-0.994847	4.78115e-06	-1.68697	-1.41154	5.27613e-05	-1.64131	-1.41063
42950883	rs144518702	2.03886e-07	1.38187	-2.99862e-10	0.00024544	0.839867	-2.99862e-10	0.00470096	1.4378	-2.99862e-10
42951343	rs6906393	1.63453e-08	0.283063	-1.42482	8.12056e-06	-1.65174	-0.917048	9.09536e-05	-1.59064	-0.916731
42951424	rs59808653	1.19444e-08	-1.45543	-2.99862e-10	1.9255e-05	-1.70542	-2.99862e-10	0.000202725	-1.70587	-2.99862e-10
42952786	rs139696948	1.00426e-08	-1.62886	-2.99862e-10	2.07627e-05	-1.63003	-2.99862e-10	0.000260031	-1.45691	-2.99862e-10
42953391	rs73434518	2.17339e-08	-1.33179	0.474968	1.11832e-05	-1.68171	-0.567065	0.000115462	-1.69422	-0.574552
42954429	rs3805949	1.90324e-08	-1.35015	0.360598	1.0418e-05	-1.67623	-0.643423	0.000107466	-1.68998	-0.650569
42954492	rs3805948	1.91248e-08	-1.37115	0.386441	1.06728e-05	-1.66921	-0.626272	0.000109927	-1.6844	-0.633497
42954876	rs73733781	1.02448e-08	-1.60893	-2.99862e-10	2.05385e-05	-1.64088	-2.99862e-10	0.000203804	-1.70056	-2.99862e-10
42955101	rs6941129	1.86223e-08	-1.36193	0.350594	1.0389e-05	-1.6724	-0.650044	0.000107084	-1.68695	-0.657161
42955187	rs138826815	2.11529e-07	1.41867	-2.99862e-10	0.00015736	0.395352	-2.99862e-10	0.00256058	0.830271	-2.99862e-10
42955260	rs141284305	1.79551e-08	-1.04782	-2.99862e-10	1.94729e-05	-1.69416	-2.99862e-10	0.000210198	-1.66967	-2.99862e-10
42955524	rs1969759	4.26402e-08	-0.359773	0.176875	5.32031e-06	-1.70747	-1.28418	5.71483e-05	-1.69904	-1.27302
42955700	rs150318932	4.67089e-08	-0.739382	0.647621	3.11898e-05	-1.62477	0.401677	0.000342704	-1.68175	0.500896
42955749	rs3805946	9.05791e-09	-1.64577	-0.0862838	7.3301e-06	-1.6922	-0.978996	0.000107034	-1.41318	-0.931394
42955853	rs3828758	3.89566e-08	0.624306	-0.897553	4.64594e-06	-1.70567	-1.42152	5.03655e-05	-1.67693	-1.42148
42956746	rs4714646	5.73449e-09	-1.09013	-1.09907	4.87181e-06	-1.69187	-1.38786	5.40733e-05	-1.63207	-1.39531
42956855	rs139678883	4.4296e-08	-0.764005	0.619203	3.0149e-05	-1.63204	0.375002	0.000332042	-1.68596	0.473504
42956868	rs61459816	2.14154e-08	-1.19658	0.32499	9.87019e-06	-1.70672	-0.666949	0.000102796	-1.71099	-0.673987
42956915	rs116911410	4.41374e-08	-0.764005	0.615617	3.00477e-05	-1.63204	0.371636	0.000330896	-1.68596	0.470048
42957199	rs147864834	2.22525e-09	-1.70974	-1.42609	6.57642e-06	-1.35572	-1.42398	6.75437e-05	-1.38241	-1.42253
42957493	rs117253580	2.9437e-08	-1.1604e-10	-0.553444	5.80594e-05	-1.1604e-10	-0.60172	0.0006197	-1.1604e-10	-0.588481
42957964	rs73434535	2.09413e-08	-1.25982	0.365848	1.02289e-05	-1.69803	-0.639943	0.000106124	-1.706	-0.647106
42958014	rs2236355	5.08053e-09	-1.18679	-1.12349	4.84825e-06	-1.70592	-1.37865	5.2808e-05	-1.66411	-1.38695
42958019	rs9462861	1.0003e-08	-1.63281	-2.99862e-10	2.17143e-05	-1.58522	-2.99862e-10	0.000235789	-1.55478	-2.99862e-10
42958084	rs114754270	4.18913e-08	-0.739382	0.538765	2.8162e-05	-1.62477	0.299562	0.00030858	-1.68175	0.39601
42958641	rs6940142	4.3788e-08	0.756679	-0.913016	4.66833e-06	-1.70275	-1.41964	5.16734e-05	-1.65318	-1.41959
42958900	rs6901782	3.71955e-08	0.594695	-0.914203	4.65133e-06	-1.70858	-1.41746	5.06355e-05	-1.67551	-1.41756
42960075	rs57933466	1.83863e-08	-0.171297	-0.852793	4.95758e-06	-1.63564	-1.42662	4.94075e-05	-1.69091	-1.4267
42960086	rs112446807	3.0099e-09	-1.68891	-1.14488	7.29665e-06	-1.30136	-1.37441	6.34685e-05	-1.48443	-1.38275
42960453	rs183068895	1.42721e-08	-1.1604e-10	-1.27739	2.84764e-05	-1.1604e-10	-1.31411	0.000298188	-1.1604e-10	-1.31999
42960966	rs12333001	3.15591e-09	-1.62509	-1.16133	8.1269e-06	-1.20112	-1.36688	6.42299e-05	-1.47944	-1.3758
42961064	rs147494479	1.11444e-08	-1.52476	-2.99862e-10	1.95937e-05	-1.68798	-2.99862e-10	0.000201486	-1.712	-2.99862e-10
42961164	rs145372524	1.09877e-08	-1.53891	-2.99862e-10	1.97008e-05	-1.68253	-2.99862e-10	0.000201511	-1.71187	-2.99862e-10
42961920	rs61570925	1.78162e-08	-0.197581	-0.858008	4.98888e-06	-1.62965	-1.42632	4.95806e-05	-1.68771	-1.42641
42962448	rs56831345	2.9825e-09	-1.69434	-1.14859	7.49202e-06	-1.27657	-1.37278	6.47539e-05	-1.46588	-1.38124
42963171	rs74323814	2.95421e-08	-1.28963	0.739752	1.32594e-05	-1.69156	-0.386918	0.000137108	-1.70565	-0.391296
42963962	rs111306963	2.98094e-09	-1.68986	-1.15359	7.33913e-06	-1.29728	-1.37269	6.37281e-05	-1.48139	-1.38171
42964108	rs77869593	4.37782e-08	-0.980762	0.824202	1.38308e-05	-1.70815	-0.32814	0.00014676	-1.69628	-0.33264
42965083	rs144206883	3.8803e-08	-1.14054	0.86334	1.41796e-05	-1.71065	-0.300737	0.000148576	-1.71133	-0.305293
42965090	rs148718062	9.30618e-09	-1.70502	-2.99862e-10	2.03702e-05	-1.64911	-2.99862e-10	0.000209827	-1.67143	-2.99862e-10
42965396	rs4711733	3.10856e-09	-1.62928	-1.17226	8.23654e-06	-1.1908	-1.36381	6.48261e-05	-1.47246	-1.37355
42965526	rs146730464	4.22727e-08	-0.726154	0.5346	2.71358e-05	-1.62078	0.258449	0.000295452	-1.67937	0.350163
42965702	rs371817121	1.40362e-08	-1.1604e-10	-1.29405	2.56268e-05	-1.1604e-10	-1.41955	0.000270082	-1.1604e-10	-1.41899
42966012	rs149044009	4.46833e-08	-0.670695	0.5346	2.76121e-05	-1.60338	0.258449	0.000298634	-1.66866	0.350163
42966099	rs73434550	1.34291e-08	-0.191592	-1.14668	5.05153e-06	-1.67995	-1.36355	5.22212e-05	-1.68631	-1.37592
42966177	rs114432061	1.126e-08	-1.51444	-2.99862e-10	1.95251e-05	-1.69149	-2.99862e-10	0.000201536	-1.71175	-2.99862e-10
42966864	rs73434556	2.948e-09	-1.69171	-1.16285	7.4315e-06	-1.28906	-1.3684	6.43731e-05	-1.47525	-1.37777
42967569	rs143336223	4.4157e-08	-0.675575	0.527631	2.73912e-05	-1.60495	0.251989	0.000296365	-1.66965	0.34353
42967712	rs7774348	2.93131e-09	-1.69434	-1.16591	7.53589e-06	-1.27657	-1.36694	6.50662e-05	-1.46588	-1.37643
42967739	rs7774626	1.76676e-08	-0.23062	-0.833341	4.99608e-06	-1.62685	-1.42768	4.95042e-05	-1.68787	-1.42779
42968088	rs9471990	1.88576e-08	-0.171297	-0.827484	4.95142e-06	-1.63564	-1.42787	4.93453e-05	-1.69091	-1.42796
42968121	rs149359490	3.67527e-08	-0.331484	-2.99862e-10	7.3101e-05	-0.371345	-2.99862e-10	0.000601552	-0.618204	-2.99862e-10
42968301	rs114601429	1.00587e-08	-1.62725	-2.99862e-10	4.63438e-05	-0.8271	-2.99862e-10	0.000225742	-1.59832	-2.99862e-10
42968952	rs9462862	1.90264e-08	-0.184466	-0.805403	4.96389e-06	-1.63268	-1.42832	4.94036e-05	-1.68934	-1.42835
42969000	rs139954384	1.11444e-08	-1.52476	-2.99862e-10	1.95937e-05	-1.68798	-2.99862e-10	0.000201486	-1.712	-2.99862e-10
42969005	rs9462863	2.91778e-09	-1.69261	-1.17226	7.49671e-06	-1.28492	-1.36381	6.48467e-05	-1.47214	-1.37355
42969485	rs139356122	1.0426e-08	-1.59139	-2.99862e-10	1.91298e-05	-1.71194	-2.99862e-10	0.000202012	-1.70939	-2.99862e-10
42969573	rs59541897	1.92366e-08	-0.156746	-0.822134	4.93489e-06	-1.63884	-1.42801	4.92567e-05	-1.69258	-1.42809
42970465	rs78833196	1.71067e-08	-1.09623	-2.99862e-10	3.06901e-05	-1.23925	-2.99862e-10	0.000381956	-1.07241	-2.99862e-10
42970507	rs4714651	1.97557e-08	-0.13012	-0.822134	4.90714e-06	-1.64448	-1.42801	4.91164e-05	-1.69543	-1.42809
42970750	rs4714652	3.03553e-09	-1.63724	-1.18807	8.47894e-06	-1.17011	-1.35549	6.62531e-05	-1.45837	-1.36586
42970751	rs78449042	1.13612e-08	-1.50549	-2.99862e-10	1.94714e-05	-1.69424	-2.99862e-10	0.000201622	-1.71132	-2.99862e-10
42971736	rs139290304	4.33417e-08	-0.691118	0.524538	2.71778e-05	-1.60991	0.249123	0.000294581	-1.67275	0.340586
42971843	rs35772949	9.42256e-09	-1.69259	-2.99862e-10	2.06529e-05	-1.63533	-2.99862e-10	0.000255626	-1.474	-2.99862e-10
42971902	rs148628546	1.12258e-08	-1.51748	-2.99862e-10	1.95445e-05	-1.69049	-2.99862e-10	0.000201516	-1.71185	-2.99862e-10
42971917	rs4714653	1.90264e-08	-0.184466	-0.805403	4.96389e-06	-1.63268	-1.42832	4.94036e-05	-1.68934	-1.42835
42972055	rs4714654	1.92786e-08	-0.171297	-0.805403	4.94918e-06	-1.63564	-1.42832	4.93259e-05	-1.69091	-1.42835
42972692	rs114231320	1.12258e-08	-1.51748	-2.99862e-10	1.95445e-05	-1.69049	-2.99862e-10	0.000201516	-1.71185	-2.99862e-10
42973219	rs183124343	3.35107e-07	1.87876	-2.99862e-10	0.000413627	1.36178	-2.99862e-10	0.00773583	1.9359	-2.99862e-10
42973606	rs138208106	1.12258e-08	-1.51748	-2.99862e-10	1.95445e-05	-1.69049	-2.99862e-10	0.000201516	-1.71185	-2.99862e-10
42973611	rs9471991	3.02116e-09	-1.63099	-1.19907	8.45495e-06	-1.18647	-1.34196	6.63693e-05	-1.46953	-1.35296
42973688	rs875775	1.8663e-08	-0.171297	-0.837856	4.95318e-06	-1.63564	-1.42751	4.93614e-05	-1.69091	-1.42763
42973835	rs115661637	9.27784e-09	-1.70807	-2.99862e-10	1.9813e-05	-1.67685	-2.99862e-10	0.000234033	-1.56225	-2.99862e-10
42974509	rs41274898	1.42714e-08	-0.149194	-1.12824	5.12995e-06	-1.67354	-1.35455	5.29516e-05	-1.68054	-1.36779
42975310	rs141794401	9.63977e-09	-1.6698	-2.99862e-10	3.37436e-05	-1.14439	-2.99862e-10	0.000210589	-1.66781	-2.99862e-10
42975462	rs9471992	2.87879e-09	-1.69348	-1.18484	7.57749e-06	-1.28075	-1.35725	6.54444e-05	-1.46902	-1.36749
42975644	rs9462864	1.84112e-08	-1.21092	0.188179	6.57371e-06	-1.51085	-1.26926	6.25669e-05	-1.62574	-1.25574
42976232	rs6458318	1.89776e-08	-0.143461	-0.848978	4.92572e-06	-1.64169	-1.42703	4.92301e-05	-1.69403	-1.42718
42976552	rs6458319	2.85869e-09	-1.69434	-1.19099	7.63505e-06	-1.27657	-1.35387	6.58565e-05	-1.46588	-1.36436
42977273	rs41274900	2.81722e-09	-1.69434	-1.20561	7.70062e-06	-1.27657	-1.34531	6.63817e-05	-1.46588	-1.35641
42978326	rs2236356	1.89806e-08	-0.116724	-0.875556	4.90653e-06	-1.64721	-1.4254	4.91714e-05	-1.69677	-1.42563
42978824	rs41274902	4.64186e-08	-0.650077	0.552083	2.82528e-05	-1.59665	0.274659	0.00030495	-1.66438	0.366806
42980218	rs11751058	1.85215e-08	-1.01676	-2.99862e-10	3.29128e-05	-1.16932	-2.99862e-10	0.000414156	-0.991473	-2.99862e-10
42980458	rs60622781	4.90698e-09	-0.920588	-1.42445	9.02119e-06	-1.57209	-0.891523	8.78559e-05	-1.64428	-0.897741
42980849	rs117965109	2.25009e-09	-1.70005	-1.42467	6.1236e-06	-1.4255	-1.42554	6.30533e-05	-1.44938	-1.42435
42981051	rs35628750	3.4993e-08	-0.623784	0.243237	2.14241e-05	-1.58788	-0.0107885	0.000228704	-1.65868	0.073389
42981633	rs116750300	9.52534e-09	-1.68174	-2.99862e-10	1.91493e-05	-1.71092	-2.99862e-10	0.000202277	-1.70808	-2.99862e-10
42981856	rs2236357	2.78166e-09	-1.70045	-1.21219	8.04119e-06	-1.24237	-1.33624	6.86695e-05	-1.44001	-1.3484
42982759	rs3793023	4.28315e-08	-1.25212	1.0737	1.66523e-05	-1.69884	-0.151798	0.000172726	-1.70936	-0.156646
42984837	rs2295982	2.12342e-08	-1.1604e-10	-0.880081	2.5798e-05	-1.1604e-10	-1.41289	0.000271239	-1.1604e-10	-1.41472
42985973	rs6926418	2.04893e-08	-0.143461	-0.772332	4.91896e-06	-1.64169	-1.4284	4.91704e-05	-1.69403	-1.42839
42986363	rs6904371	2.31063e-08	-1.04208	0.246492	6.84147e-06	-1.47184	-1.26834	6.21629e-05	-1.63393	-1.25403
42987586	rs9462865	1.69601e-08	-1.10483	-2.99862e-10	2.4342e-05	-1.47098	-2.99862e-10	0.000231476	-1.57324	-2.99862e-10
42987628	rs55699400	1.98886e-08	-0.184466	-0.761083	4.9637e-06	-1.63268	-1.42836	4.94057e-05	-1.68934	-1.42831
42987777	rs6911130	1.91839e-08	-0.197581	-0.784043	4.97881e-06	-1.62965	-1.42834	4.94829e-05	-1.68771	-1.42838
42987851	rs148608280	1.85081e-08	-1.01749	-2.99862e-10	2.85782e-05	-1.31054	-2.99862e-10	0.000251506	-1.49025	-2.99862e-10
42987998	rs3823423	2.32551e-08	-1.1066	0.317429	6.34957e-06	-1.56889	-1.24591	6.18695e-05	-1.66205	-1.23064
42988841	rs8540	5.76964e-08	-1.10994	1.22944	1.84151e-05	-1.71013	-0.0398839	0.000193559	-1.70719	-0.0449401
42989057	rs9296409	2.29215e-08	-0.0392183	-0.764403	2.22826e-05	-0.678613	-0.880766	0.000159191	-1.06441	-0.883205
42989242	rs10080728	1.87703e-08	-0.224941	-0.778479	5.01124e-06	-1.62312	-1.42838	4.96607e-05	-1.6841	-1.4284
42989289	rs114746982	3.22223e-08	-0.58148	0.118443	1.9382e-05	-1.57332	-0.125519	0.000205192	-1.649	-0.0447697
42989920	rs143683138	1.12097e-08	-1.51892	-2.99862e-10	1.95539e-05	-1.69001	-2.99862e-10	0.000201508	-1.71189	-2.99862e-10
42990525	rs182547932	1.1804e-08	-1.46726	-2.99862e-10	8.17979e-05	-0.258935	-2.99862e-10	0.000276751	-1.3946	-2.99862e-10
42991208	rs942044	1.90406e-08	-0.21064	-0.778479	4.99396e-06	-1.62657	-1.42838	4.95654e-05	-1.68602	-1.4284
42991612	rs181729709	9.7417e-09	-1.65928	-2.99862e-10	1.9484e-05	-1.69359	-2.99862e-10	0.000201501	-1.71192	-2.99862e-10
42992808	rs3749904	1.8798e-08	-0.184466	-0.817477	4.96758e-06	-1.63268	-1.42758	4.94341e-05	-1.68934	-1.42774
42992825	rs3749903	1.84532e-08	-0.197581	-0.822874	4.98367e-06	-1.62965	-1.42736	4.95241e-05	-1.68771	-1.42755
42993302	rs182439403	1.9632e-07	1.34405	-2.99862e-10	0.000400247	1.32889	-2.99862e-10	0.00153708	0.319924	-2.99862e-10
42993336	rs114162589	1.11618e-08	-1.5232	-2.99862e-10	1.95829e-05	-1.68853	-2.99862e-10	0.00020149	-1.71198	-2.99862e-10
42993532	rs111861343	1.14847e-08	-1.49468	-2.99862e-10	1.94132e-05	-1.69723	-2.99862e-10	0.000201774	-1.71057	-2.99862e-10
42993762	rs74538867	1.10744e-08	-1.53106	-2.99862e-10	1.96395e-05	-1.68565	-2.99862e-10	0.000201483	-1.71201	-2.99862e-10
42994220	rs143826345	1.39868e-08	-1.29758	-2.99862e-10	1.91427e-05	-1.71126	-2.99862e-10	0.000243864	-1.5211	-2.99862e-10
42994667	rs6921535	1.44369e-08	-0.431778	-0.834134	5.29537e-06	-1.56951	-1.42684	5.12779e-05	-1.65339	-1.42707
42995211	rs1138141	1.41028e-08	-0.443805	-0.845514	5.32027e-06	-1.56546	-1.4262	5.14425e-05	-1.65078	-1.42647
42996354	rs4714655	1.39925e-08	-0.419695	-0.877477	5.2818e-06	-1.5735	-1.42542	5.12138e-05	-1.65594	-1.42577
42996549	rs4714656	1.46111e-08	-0.381884	-0.872033	5.22481e-06	-1.58552	-1.42425	5.08872e-05	-1.66349	-1.42462
42997394	rs142387535	9.45474e-09	-1.68918	-2.99862e-10	2.19956e-05	-1.57234	-2.99862e-10	0.000254958	-1.47662	-2.99862e-10
42998531	rs34809717	1.38124e-08	-1.37881	0.0686858	7.14732e-06	-1.37659	-1.31986	6.52209e-05	-1.53192	-1.30802
42998555	rs34961677	1.52538e-08	-0.354363	-0.856507	5.20647e-06	-1.58781	-1.42547	5.08515e-05	-1.66302	-1.42578
42999325	rs149746919	3.25116e-08	-0.515671	0.0615725	1.88375e-05	-1.54967	-0.177669	0.000197638	-1.63275	-0.0985271
42999354	rs145562113	1.91501e-07	-1.1604e-10	1.3192	0.000214137	-1.1604e-10	0.703429	0.0026119	-1.1604e-10	0.850117
42999443	rs148886793	4.83533e-08	-0.197351	0.140191	6.99109e-05	-0.310412	-0.105553	0.00030149	-1.28478	-0.0241966
42999832	rs9471995	1.37832e-08	-0.440214	-0.872033	5.32479e-06	-1.56657	-1.42425	5.15342e-05	-1.65085	-1.42462
43000197	rs116810643	1.0951e-08	-1.54226	-2.99862e-10	1.97285e-05	-1.68112	-2.99862e-10	0.000201534	-1.71176	-2.99862e-10
43000293	rs140925839	3.2584e-08	-0.510464	0.0585892	1.88222e-05	-1.54775	-0.180402	0.000197347	-1.63141	-0.101346
43000532	rs113386641	9.8392e-09	-1.64932	-2.99862e-10	2.17745e-05	-1.58245	-2.99862e-10	0.000201782	-1.71053	-2.99862e-10
43000669	rs116521377	9.24153e-09	-1.71199	-2.99862e-10	1.95642e-05	-1.68948	-2.99862e-10	0.00023049	-1.57751	-2.99862e-10
43001746	rs80165202	1.09057e-08	-1.54641	-2.99862e-10	1.97641e-05	-1.67932	-2.99862e-10	0.000201572	-1.71157	-2.99862e-10
43002532	rs142214331	1.27646e-08	-1.1604e-10	-1.38902	3.08116e-05	-1.1604e-10	-1.23529	0.000324732	-1.1604e-10	-1.23472
43002721	rs7762731	2.50243e-08	0.11443	-0.830276	4.68825e-06	-1.69252	-1.42561	4.87863e-05	-1.70431	-1.42596
43003038	rs62417466	9.2439e-09	-1.71173	-2.99862e-10	2.65929e-05	-1.38254	-2.99862e-10	0.000230365	-1.57805	-2.99862e-10
43004132	rs9471997	3.19747e-08	0.355926	-0.826677	4.70074e-06	-1.68962	-1.42585	4.85473e-05	-1.709	-1.42618
43004167	rs111496413	2.49062e-08	-0.720579	-2.99862e-10	3.90625e-05	-0.998023	-2.99862e-10	0.000538797	-0.728378	-2.99862e-10
43004551	rs78583122	1.0498e-08	-1.58451	-2.99862e-10	2.01739e-05	-1.65879	-2.99862e-10	0.000202502	-1.70697	-2.99862e-10
43004828	rs6920475	2.65304e-08	0.156861	-0.814266	4.82897e-06	-1.66334	-1.42521	4.92037e-05	-1.69616	-1.42559
43005005	rs11753750	9.33865e-09	-1.70153	-2.99862e-10	2.01389e-05	-1.66053	-2.99862e-10	0.000241613	-1.53038	-2.99862e-10
43005034	rs75593880	3.31004e-08	-0.477409	0.0412594	1.87563e-05	-1.53539	-0.196274	0.000195845	-1.62268	-0.117714
43005588	rs116910528	1.14903e-07	-1.1604e-10	0.808396	0.000124926	-1.1604e-10	0.164533	0.0012883	-1.1604e-10	0.143363
43005625	rs139249497	1.32909e-08	-1.1604e-10	-1.34862	2.56712e-05	-1.1604e-10	-1.41782	0.000271258	-1.1604e-10	-1.41465
43006408	rs41274912	1.01933e-08	-1.61396	-2.99862e-10	2.05961e-05	-1.63809	-2.99862e-10	0.000208721	-1.67672	-2.99862e-10
43006485	rs149569345	2.5886e-08	-0.676347	-0.00564703	1.70083e-05	-1.59029	-0.23919	0.000181269	-1.65574	-0.16199
43006697	rs148472550	1.22833e-08	-1.1604e-10	-1.42745	3.33906e-05	-1.1604e-10	-1.15491	0.000348571	-1.1604e-10	-1.16388
43006739	rs144154816	1.46835e-08	-1.24897	-2.99862e-10	3.95314e-05	-0.98609	-2.99862e-10	0.000453873	-0.8999	-2.99862e-10
43006982	rs3805945	3.26237e-09	-1.63594	-1.1173	6.1719e-06	-1.48437	-1.35881	6.33761e-05	-1.5004	-1.36823
43007078	rs76968006	2.27728e-09	-1.70294	-1.40977	7.27953e-06	-1.36764	-1.31048	7.74227e-05	-1.36417	-1.30427
43007097	rs62417467	1.4548e-08	-1.25824	-2.99862e-10	4.23686e-05	-0.91678	-2.99862e-10	0.000474259	-0.855963	-2.99862e-10
43007403	rs151177044	1.16923e-08	-1.47677	-2.99862e-10	3.48404e-05	-1.11241	-2.99862e-10	0.000324205	-1.23634	-2.99862e-10
43008298	rs2273917	1.87029e-08	-0.288863	-0.718152	5.55576e-06	-1.52033	-1.42802	5.41287e-05	-1.5983	-1.42805
43008876	rs11961678	3.36732e-09	-1.69974	-1.02184	7.23446e-06	-1.29965	-1.38468	7.40368e-05	-1.32133	-1.39182
43009279	rs7744819	2.01238e-08	-0.221602	-0.71219	5.42493e-06	-1.54396	-1.42822	5.3152e-05	-1.61631	-1.42825
43009508	rs7745432	1.88124e-08	-0.283027	-0.718152	5.51123e-06	-1.52838	-1.42802	5.45608e-05	-1.59035	-1.42805
43010067	rs116814932	1.72806e-08	-1.08611	-2.99862e-10	1.93273e-05	-1.70167	-2.99862e-10	0.000211596	-1.66304	-2.99862e-10
43010763	rs182296764	3.77288e-08	-1.1604e-10	-0.305273	6.46104e-05	-1.1604e-10	-0.494811	0.000724981	-1.1604e-10	-0.431571
43011733	rs4711735	1.68176e-08	-0.407333	-0.705938	5.92036e-06	-1.45654	-1.42825	5.66786e-05	-1.55205	-1.42827
43011766	rs10428718	2.61299e-08	-1.45815	0.785534	2.13286e-05	-1.30515	-0.297985	0.000180485	-1.51877	-0.3033
43011850	rs4711736	2.87101e-09	-1.71104	-1.16999	8.93325e-06	-1.15125	-1.32216	8.95097e-05	-1.18952	-1.33385
43013662	rs2273918	4.3227e-09	-1.04542	-1.42639	7.75069e-06	-1.64581	-0.969595	8.42901e-05	-1.60999	-0.973462
43014022	rs61732148	3.79168e-08	-0.189458	-0.110842	1.83733e-05	-1.4171	-0.335192	0.000185378	-1.5342	-0.261123
43014177	rs111320577	6.41013e-08	0.10879	0.11598	2.57829e-05	-1.27837	-0.135106	0.000253648	-1.4235	-0.0582704
43014298	rs9394939	2.73785e-08	-0.625936	-2.99862e-10	3.04528e-05	-1.24701	-2.99862e-10	0.000251257	-1.49124	-2.99862e-10
43014299	rs9381231	2.70921e-08	-0.636454	-2.99862e-10	3.02442e-05	-1.25388	-2.99862e-10	0.000250072	-1.49597	-2.99862e-10
43014476	rs73733790	1.78027e-08	-0.954664	-0.10168	1.35565e-05	-1.69488	-0.361442	0.000149405	-1.70846	-0.302598
43014996	rs140272543	2.8895e-08	-0.317532	-0.254494	1.70944e-05	-1.47189	-0.352548	0.000174286	-1.57612	-0.280901
43015706	rs1079325	3.07089e-09	-1.67884	-1.13489	7.8095e-06	-1.24823	-1.35961	8.76974e-05	-1.17531	-1.36851
43016785	rs142976101	9.82624e-09	-1.65064	-2.99862e-10	2.58027e-05	-1.41271	-2.99862e-10	0.000250555	-1.49404	-2.99862e-10
43017190	rs141065679	1.58448e-08	-1.17285	-2.99862e-10	4.82585e-05	-0.786614	-2.99862e-10	0.00050256	-0.798001	-2.99862e-10
43018589	rs182237913	1.84229e-08	-1.1604e-10	-1.0221	2.96415e-05	-1.1604e-10	-1.27401	0.000319264	-1.1604e-10	-1.2517
43019666	rs41274916	1.13484e-08	-1.45329	-0.0533295	9.28478e-06	-1.03684	-1.39797	8.56284e-05	-1.17477	-1.39293
43019696	rs78675648	2.13424e-08	-0.0419335	-0.833065	7.31359e-06	-1.52416	-1.14929	7.43984e-05	-1.5921	-1.11618
43020188	rs4711738	1.21863e-08	-1.42298	-0.0124011	8.91698e-06	-1.0836	-1.39162	8.27e-05	-1.2164	-1.3861
43020925	rs72867511	9.34645e-09	-1.7007	-2.99862e-10	1.9467e-05	-1.69446	-2.99862e-10	0.000228487	-1.58624	-2.99862e-10
43021233	rs55890439	2.31716e-08	-1.37788	0.585113	1.30145e-05	-1.58652	-0.510599	0.000125707	-1.66792	-0.515836
43021519	rs3737186	3.1893e-09	-1.68305	-1.09284	8.06995e-06	-1.23183	-1.34321	9.06442e-05	-1.15767	-1.3531
43021620	rs377101095	3.91991e-08	-1.1604e-10	-0.267041	4.92352e-05	-1.1604e-10	-0.766579	0.000541764	-1.1604e-10	-0.722887
43021651	rs80311039	2.63753e-07	-1.1604e-10	1.63932	0.000280078	-1.1604e-10	0.971881	0.00350775	-1.1604e-10	1.14501
43021943	rs58470539	1.09885e-08	-1.48826	-0.0505824	6.23113e-06	-1.46776	-1.36587	6.47661e-05	-1.48966	-1.35727
43022477	rs150059188	2.13215e-08	-0.0956777	-0.7803	7.75353e-06	-1.50223	-1.11281	7.68745e-05	-1.59788	-1.07766
43022525	rs11962268	1.16067e-08	-1.42298	-0.0611339	8.85039e-06	-1.0836	-1.39912	8.20353e-05	-1.2164	-1.39417
43022614	rs11967184	1.16976e-08	-1.42298	-0.0533295	8.86059e-06	-1.0836	-1.39797	8.21374e-05	-1.2164	-1.39293
43022719	rs111613875	2.67303e-09	-1.68559	-1.26689	7.58913e-06	-1.41694	-1.21953	8.75398e-05	-1.31052	-1.23511
43023096	rs9471998	1.1542e-08	-1.42857	-0.0611339	8.92421e-06	-1.0753	-1.39912	8.2643e-05	-1.20902	-1.39417
43023157	rs111675957	1.09693e-08	-1.54059	-2.99862e-10	1.99514e-05	-1.66989	-2.99862e-10	0.000202272	-1.7081	-2.99862e-10
43023371	rs9471999	1.16663e-08	-1.41785	-0.0611339	8.78423e-06	-1.09111	-1.39912	8.14907e-05	-1.22306	-1.39417
43024465	rs9472000	1.17387e-08	-1.4336	-0.039199	9.02187e-06	-1.0677	-1.39584	8.34987e-05	-1.20226	-1.39063
43024711	rs139437856	1.21389e-08	-1.43928	-2.99862e-10	2.1637e-05	-1.58878	-2.99862e-10	0.000249462	-1.49841	-2.99862e-10
43025495	rs9472001	1.7811e-08	-0.409685	-0.646196	5.81771e-06	-1.47415	-1.42813	5.94136e-05	-1.50497	-1.42822
43026081	rs139942848	9.45016e-09	-1.68966	-2.99862e-10	2.27901e-05	-1.53686	-2.99862e-10	0.000231868	-1.57155	-2.99862e-10
43026492	rs3793021	2.29934e-08	-0.0200933	-0.780393	7.64096e-06	-1.51679	-1.11287	7.77727e-05	-1.5862	-1.07773
43026814	rs2050367	1.26471e-08	-1.44353	0.0452632	9.34912e-06	-1.05236	-1.37554	8.64798e-05	-1.18861	-1.3692
43027249	rs77308303	2.52322e-08	-0.0125545	-0.69502	8.13732e-06	-1.51422	-1.0525	8.30426e-05	-1.58413	-1.01423
43029288	rs11558979	2.35166e-08	-0.0276161	-0.750372	7.78365e-06	-1.51934	-1.09182	7.9354e-05	-1.58824	-1.05556
43030230	rs146402973	9.49725e-09	-1.68469	-2.99862e-10	2.35064e-05	-1.50591	-2.99862e-10	0.000221984	-1.61511	-2.99862e-10
43031255	rs4714658	2.8597e-09	-1.6884	-1.19658	8.72557e-06	-1.20866	-1.28827	9.79305e-05	-1.1328	-1.30066
43031405	rs139737031	1.69468e-08	-1.1604e-10	-1.10562	2.57957e-05	-1.1604e-10	-1.41298	0.000270799	-1.1604e-10	-1.41634
43031416	rs4711739	1.86234e-08	-0.372097	-0.63918	5.72563e-06	-1.48984	-1.4284	5.85424e-05	-1.51958	-1.42838
43031735	rs145708647	2.38006e-08	-0.00568723	-0.760298	7.78739e-06	-1.51187	-1.09881	7.92466e-05	-1.58225	-1.06291
43032130	rs6918545	1.89847e-08	-0.372097	-0.619964	5.7265e-06	-1.48984	-1.42825	5.85546e-05	-1.51958	-1.42817
43032434	rs74823509	9.96929e-09	-1.63619	-2.99862e-10	1.91428e-05	-1.71126	-2.99862e-10	0.000210166	-1.66982	-2.99862e-10
43032502	rs73436420	1.43511e-08	-1.5351	0.263229	1.01848e-05	-1.61921	-0.723076	0.000102145	-1.66205	-0.729266
43032680	rs77847937	2.56917e-08	0.0749366	-0.764462	7.98694e-06	-1.48365	-1.10173	8.08337e-05	-1.55934	-1.06599
43032681	rs57701001	2.89252e-09	-1.69238	-1.18119	8.79465e-06	-1.18925	-1.2998	9.88966e-05	-1.11199	-1.31165
43032874	rs1214705	3.26293e-08	0.00430171	-0.454786	1.04364e-05	-1.4422	-0.875688	0.000103254	-1.55105	-0.829473
43032990	rs6912491	1.89847e-08	-0.372097	-0.619964	5.7265e-06	-1.48984	-1.42825	5.85546e-05	-1.51958	-1.42817
43033063	rs112186598	1.51964e-08	-1.50568	0.291043	1.01675e-05	-1.63857	-0.705416	0.00010247	-1.67596	-0.712191
43033989	rs116119611	2.40938e-08	0.0163768	-0.770116	7.79299e-06	-1.50427	-1.10569	7.91582e-05	-1.57611	-1.07016
43033990	rs116367245	2.40938e-08	0.0163768	-0.770116	7.79299e-06	-1.50427	-1.10569	7.91582e-05	-1.57611	-1.07016
43034850	rs4714660	2.93195e-09	-1.68191	-1.17811	8.37118e-06	-1.23639	-1.302	9.38209e-05	-1.16258	-1.31375
43034855	rs146188256	9.65346e-08	0.634206	-2.99862e-10	2.73774e-05	-1.35347	-2.99862e-10	0.0003509	-1.15722	-2.99862e-10
43035007	rs4714661	1.89847e-08	-0.372097	-0.619964	5.7265e-06	-1.48984	-1.42825	5.85546e-05	-1.51958	-1.42817
43035015	rs138460435	1.35606e-08	-1.1604e-10	-1.32852	2.70717e-05	-1.1604e-10	-1.3647	0.00028597	-1.1604e-10	-1.36183
43035314	rs55918002	1.15777e-08	-1.48193	-0.00468457	9.87654e-06	-0.988371	-1.38465	9.06863e-05	-1.13145	-1.37886
43036321	rs113170552	1.89893e-08	-0.397617	-0.594203	5.79052e-06	-1.47927	-1.42769	5.9171e-05	-1.50974	-1.42754
43036543	rs4714662	1.63693e-08	-0.482118	-0.65817	6.00835e-06	-1.44172	-1.42832	6.12348e-05	-1.47464	-1.42836
43036612	rs62417469	6.56526e-09	-1.62941	-0.42449	2.61324e-05	-1.31898	-0.081027	0.000300596	-1.25666	-0.0552885
43036801	rs4711740	2.90979e-09	-1.6895	-1.17811	8.65122e-06	-1.20349	-1.302	9.71944e-05	-1.12726	-1.31375
43037005	rs73436425	2.01206e-08	-0.359861	-0.57409	5.71036e-06	-1.49478	-1.42612	5.8418e-05	-1.52418	-1.42591
43037047	rs117987007	2.48213e-08	0.0525186	-0.77651	7.85699e-06	-1.49162	-1.11016	7.95992e-05	-1.56584	-1.07487
43037061	rs11757495	2.37254e-08	0.483035	-1.25218	9.1734e-06	-1.02312	-1.42376	6.58896e-05	-1.40647	-1.42327
43037139	rs34978970	3.22661e-08	-0.461678	-2.99862e-10	4.87305e-05	-0.776881	-2.99862e-10	0.000548874	-0.709847	-2.99862e-10
43037528	rs7772393	1.88578e-08	-0.397617	-0.601153	5.78943e-06	-1.47927	-1.42788	5.91587e-05	-1.50974	-1.42775
43037690	rs73733795	1.36286e-08	-1.55297	0.229445	1.01037e-05	-1.60545	-0.74483	0.000100984	-1.65183	-0.750925
43038063	rs869069	9.54128e-09	-1.68007	-2.99862e-10	2.32254e-05	-1.51794	-2.99862e-10	0.000220174	-1.6233	-2.99862e-10
43038643	rs115400018	9.54704e-09	-1.67946	-2.99862e-10	2.31911e-05	-1.51942	-2.99862e-10	0.000219954	-1.6243	-2.99862e-10
43038652	rs9462866	1.99179e-08	-0.304933	-0.639143	5.211e-06	-1.58422	-1.4282	5.36159e-05	-1.60761	-1.42826
43039403	rs75664886	2.6088e-08	0.104565	-0.778784	7.99211e-06	-1.47298	-1.11175	8.06872e-05	-1.55059	-1.07655
43039951	rs61733494	2.62452e-08	0.112363	-0.780574	8.00478e-06	-1.47015	-1.113	8.0769e-05	-1.54826	-1.07786
43040126	rs9472003	2.9333e-09	-1.67838	-1.18119	8.27659e-06	-1.24996	-1.2998	9.26563e-05	-1.17717	-1.31165
43040368	rs13199873	2.81551e-08	0.644584	-1.24255	9.968e-06	-0.936609	-1.4272	5.99836e-05	-1.49681	-1.42684
43040666	rs41274920	1.33623e-08	-1.56286	0.219595	1.01246e-05	-1.59707	-0.75115	0.000100989	-1.64549	-0.757216
43041154	rs149411734	2.57995e-08	0.0974893	-0.78283	7.94918e-06	-1.47554	-1.11458	8.02783e-05	-1.55269	-1.07952
43041618	rs114803978	9.24364e-09	-1.71176	-2.99862e-10	2.87698e-05	-1.30386	-2.99862e-10	0.000212211	-1.66014	-2.99862e-10
43042143	rs114194678	2.50849e-08	0.0749366	-0.788365	7.85465e-06	-1.48365	-1.11843	7.94233e-05	-1.55934	-1.08359
43044620	rs73436429	1.2978e-08	-1.57776	0.205317	1.0172e-05	-1.58326	-0.760292	0.000101141	-1.63489	-0.766317
43044957	rs3729616	2.98807e-09	-1.67958	-1.16149	8.20195e-06	-1.24546	-1.31335	9.19125e-05	-1.17233	-1.32455
43045462	rs3805944	1.36902e-08	-1.62995	0.310933	1.49604e-05	-1.26562	-0.692155	0.000131015	-1.44393	-0.69848
43045569	rs73436430	1.56076e-08	-1.56286	0.374919	1.28386e-05	-1.59707	-0.513658	0.000128506	-1.64549	-0.516248
43046272	rs3828757	1.43562e-08	-1.54304	0.271529	1.02968e-05	-1.6133	-0.71805	0.000103055	-1.65769	-0.724765
43046589	rs147281154	2.76287e-08	0.172435	-0.789275	8.13487e-06	-1.44796	-1.11906	8.17396e-05	-1.52992	-1.08426
43048003	rs370831685	2.12936e-08	-1.1604e-10	-0.87729	3.21955e-05	-1.1604e-10	-1.19136	0.000349391	-1.1604e-10	-1.16152
43048014	rs59329059	1.46218e-08	-1.61857	0.365393	1.51149e-05	-1.29093	-0.656576	0.000133114	-1.46345	-0.663053
43049441	rs146463117	2.71186e-08	0.15733	-0.792806	8.06932e-06	-1.4536	-1.12152	8.1148e-05	-1.5346	-1.08685
43049461	rs2007950	5.3538e-09	-1.09505	-1.16284	4.66806e-06	-1.69737	-1.42507	5.45265e-05	-1.59342	-1.42561
43049804	rs140927825	2.83311e-08	0.141097	-0.732833	8.36571e-06	-1.45961	-1.07943	8.44047e-05	-1.53957	-1.04252
43050489	rs76261685	2.75191e-08	0.172435	-0.793251	8.11241e-06	-1.44796	-1.12183	8.15016e-05	-1.52992	-1.08717
43050751	rs116111331	2.77383e-08	0.18037	-0.793251	8.13658e-06	-1.44499	-1.12183	8.17034e-05	-1.52745	-1.08717
43050822	rs116363087	2.87023e-08	0.210813	-0.789531	8.2521e-06	-1.43348	-1.11924	8.27161e-05	-1.51786	-1.08444
43050824	rs3729617	8.71135e-09	-0.50996	-1.26111	5.58188e-06	-1.5252	-1.41846	5.10759e-05	-1.66626	-1.41814
43050900	rs79671886	2.88555e-08	0.218095	-0.79149	8.26378e-06	-1.4307	-1.1206	8.27891e-05	-1.51554	-1.08588
43051614	rs6904780	8.95092e-09	-0.493437	-1.2505	5.60518e-06	-1.51865	-1.42084	5.11191e-05	-1.66299	-1.42057
43052164	rs3793018	3.58193e-09	-1.3164	-1.3434	8.13265e-06	-1.34176	-1.22554	7.06676e-05	-1.52757	-1.23216
43053361	rs114133205	2.89937e-08	0.218095	-0.786712	8.29129e-06	-1.4307	-1.11728	8.30799e-05	-1.51554	-1.08237
43053452	rs111434496	3.0391e-09	-1.69984	-1.1243	8.93327e-06	-1.14532	-1.32809	0.000100932	-1.06499	-1.33828
43053625	rs146004334	3.05966e-08	0.226121	-0.740925	8.58826e-06	-1.42763	-1.08516	8.61595e-05	-1.51297	-1.04854
43054101	rs9472004	1.15585e-08	-1.48828	-2.99862e-10	2.02164e-05	-1.65669	-2.99862e-10	0.000203079	-1.70412	-2.99862e-10
43054293	rs139249561	1.40304e-08	-1.29447	-2.99862e-10	4.10519e-05	-0.948348	-2.99862e-10	0.000427959	-0.958689	-2.99862e-10
43054857	rs141855538	6.03186e-08	0.163945	-2.99862e-10	2.483e-05	-1.45114	-2.99862e-10	0.000241088	-1.53255	-2.99862e-10
43055484	rs16896258	1.23677e-08	-1.1604e-10	-1.42061	3.12763e-05	-1.1604e-10	-1.22033	0.000326901	-1.1604e-10	-1.22806
43056385	rs148434428	2.70883e-08	0.226121	-0.862715	7.89382e-06	-1.42763	-1.16947	7.88221e-05	-1.51297	-1.13755
43056661	rs3805942	6.29671e-09	-0.900789	-1.19488	5.16985e-06	-1.59438	-1.42596	4.88099e-05	-1.70324	-1.42655
43057192	rs75003038	2.89696e-08	0.241486	-0.810935	8.22669e-06	-1.42173	-1.13408	8.22356e-05	-1.50803	-1.1001
43057265	rs116450546	2.81922e-08	0.218095	-0.814744	8.1318e-06	-1.4307	-1.1367	8.13939e-05	-1.51554	-1.10288
43057581	rs3805941	7.20633e-09	-0.769429	-1.19131	5.41736e-06	-1.54799	-1.42558	4.9491e-05	-1.68971	-1.42622
43058736	rs3805939	1.17983e-08	-0.903765	-0.563974	5.22262e-06	-1.60853	-1.40166	4.98492e-05	-1.7085	-1.40022
43058773	rs35732735	2.81941e-08	-0.596583	-2.99862e-10	5.10507e-05	-0.730367	-2.99862e-10	0.000510265	-0.782787	-2.99862e-10
43059361	rs12196299	4.01191e-09	-1.19415	-1.35228	1.08534e-05	-1.12835	-1.15036	8.45134e-05	-1.41656	-1.16425
43060261	rs76835622	1.91656e-08	-1.1604e-10	-0.982578	2.85666e-05	-1.1604e-10	-1.31095	0.000298262	-1.1604e-10	-1.31974
43061214	rs144918578	2.98046e-08	-1.1604e-10	-0.541031	3.4538e-05	-1.1604e-10	-1.12113	0.000369952	-1.1604e-10	-1.10434
43061757	rs114481534	9.31006e-09	-1.7046	-2.99862e-10	4.15651e-05	-0.935926	-2.99862e-10	0.000382565	-1.07082	-2.99862e-10
43063516	rs4714664	7.22778e-09	-1.56107	-0.396692	7.87493e-06	-1.37489	-1.22461	8.03279e-05	-1.39167	-1.23993
43063846	rs3805938	2.7168e-09	-1.61788	-1.31837	7.73396e-06	-1.53755	-1.08001	6.97058e-05	-1.67441	-1.09902
43064053	rs3805937	1.41132e-08	-1.1604e-10	-1.28858	2.82481e-05	-1.1604e-10	-1.32216	0.000297974	-1.1604e-10	-1.32071
43065329	rs6458323	1.56404e-08	-0.701193	-0.484644	5.54098e-06	-1.53745	-1.41357	5.03592e-05	-1.68605	-1.41249
43065838	rs147176269	5.63832e-08	0.0964768	-2.99862e-10	2.42155e-05	-1.47619	-2.99862e-10	0.000235775	-1.55484	-2.99862e-10
43065913	rs3793017	2.73138e-09	-1.62711	-1.30378	7.83471e-06	-1.5502	-1.05442	7.10538e-05	-1.68016	-1.07412
43066033	rs35875954	3.72137e-08	-0.319019	-2.99862e-10	6.24736e-05	-0.528442	-2.99862e-10	0.000601774	-0.617834	-2.99862e-10
43066124	rs13437190	6.69444e-09	-1.58544	-0.448983	8.42086e-06	-1.3358	-1.19667	8.57216e-05	-1.35355	-1.21306
43066795	rs150062617	1.13741e-08	-1.50436	-2.99862e-10	4.29648e-05	-0.902805	-2.99862e-10	0.00093171	-0.180695	-2.99862e-10
43067044	rs140147428	5.97282e-08	0.154109	-2.99862e-10	2.47319e-05	-1.45509	-2.99862e-10	0.000239892	-1.53753	-2.99862e-10
43067487	rs9472006	6.63057e-09	-1.58078	-0.463226	8.41322e-06	-1.34372	-1.18967	8.56386e-05	-1.36127	-1.20631
43068370	rs1034246	3.49086e-09	-1.71146	-0.974085	6.72587e-06	-1.33999	-1.41723	5.38841e-05	-1.6172	-1.41369
43068771	rs151036934	1.97029e-08	-1.1604e-10	-0.954929	2.82662e-05	-1.1604e-10	-1.32152	0.000296963	-1.1604e-10	-1.32411
43069205	rs550063455	1.73267e-08	-1.08345	-2.99862e-10	5.41975e-05	-0.670552	-2.99862e-10	0.000564016	-0.682634	-2.99862e-10
43069244	rs9462867	1.37903e-08	-0.793979	-0.517754	5.39582e-06	-1.56848	-1.40908	5.01185e-05	-1.69547	-1.40785
43069344	rs9472007	1.79586e-08	-0.13715	-0.910476	7.07273e-06	-1.7066	-1.00034	7.50036e-05	-1.68974	-1.01044
43069447	rs72867536	7.36567e-08	0.363719	-2.99862e-10	7.28319e-05	-0.375032	-2.99862e-10	0.00048417	-0.835281	-2.99862e-10
43069517	rs16896279	6.87371e-09	-1.44461	-0.563385	6.54611e-06	-1.63578	-1.14853	6.89459e-05	-1.61881	-1.16558
43070030	rs9472008	6.38846e-09	-1.56754	-0.513658	8.45348e-06	-1.36504	-1.16357	8.60156e-05	-1.38207	-1.18112
43070336	rs142757127	3.97998e-08	0.238248	-0.490082	1.02476e-05	-1.48269	-0.85345	0.000102522	-1.57918	-0.808458
43071290	rs3805936	6.92561e-09	-1.45868	-0.541787	7.4049e-06	-1.51295	-1.1481	7.52193e-05	-1.53115	-1.16616
43071538	rs3805935	6.70472e-09	-1.68392	-0.348963	1.86592e-05	-0.49514	-1.24171	0.000131787	-0.880139	-1.25639
43072217	rs6924235	7.11599e-09	-1.48125	-0.492106	7.50133e-06	-1.47313	-1.17497	7.65816e-05	-1.48723	-1.19213
43072408	rs187048476	9.28152e-09	-1.70767	-2.99862e-10	2.14228e-05	-1.59873	-2.99862e-10	0.000234209	-1.5615	-2.99862e-10
43072734	rs13208874	1.53751e-08	-1.20295	-2.99862e-10	2.54226e-05	-1.42755	-2.99862e-10	0.000232194	-1.57014	-2.99862e-10
43072740	rs139568568	1.23989e-08	-1.1604e-10	-1.41808	2.7671e-05	-1.1604e-10	-1.3428	0.00028979	-1.1604e-10	-1.34856
43073085	rs76768632	6.82819e-09	-1.62566	-0.388973	2.20276e-05	-1.12234	-0.448551	0.00039069	-0.632256	-0.417546
43073604	rs117144749	4.30741e-08	0.261757	-0.43453	1.11237e-05	-1.3937	-0.8604	0.000108375	-1.51855	-0.813563
43073651	rs79643612	4.48912e-08	0.300935	-0.432389	1.13198e-05	-1.37786	-0.858781	0.000109912	-1.50616	-0.811879
43074195	rs76004968	2.26302e-09	-1.69321	-1.42578	6.32428e-06	-1.45443	-1.36436	6.53426e-05	-1.47705	-1.36102
43074274	rs79230189	1.34251e-08	-1.1604e-10	-1.33857	2.6865e-05	-1.1604e-10	-1.37236	0.000282042	-1.1604e-10	-1.37566
43074446	rs144612988	3.10692e-08	-0.499478	-2.99862e-10	4.46508e-05	-0.864313	-2.99862e-10	0.000459334	-0.88794	-2.99862e-10
43074580	rs113156637	1.53961e-08	-1.67196	0.470383	1.5756e-05	-1.41766	-0.488312	0.000152381	-1.49451	-0.496829
43075440	rs16896285	1.41589e-08	-1.1604e-10	-1.28536	4.38521e-05	-1.1604e-10	-0.882363	0.000456098	-1.1604e-10	-0.89501
43075717	rs76250624	4.9354e-07	-1.1604e-10	2.26591	0.000325835	-1.1604e-10	1.1232	0.00418614	-1.1604e-10	1.32182
43076328	rs60359686	1.24268e-08	-1.30144	-0.1144	5.83892e-06	-1.6184	-1.28024	6.04993e-05	-1.62376	-1.29132
43076391	rs144566792	2.74308e-08	-0.624031	-2.99862e-10	7.04955e-05	-0.407638	-2.99862e-10	0.00154096	0.322441	-2.99862e-10
43076556	rs61169091	5.69038e-06	3.17465	1.53619	6.76442e-06	-1.33011	-1.4214	6.40632e-05	-1.43855	-1.4193
43077974	rs7746054	9.31018e-09	-1.70459	-2.99862e-10	2.36922e-05	-1.49804	-2.99862e-10	0.000244007	-1.52052	-2.99862e-10
43078066	rs17516786	5.59502e-06	3.19824	1.4957	6.79683e-06	-1.3235	-1.42323	6.42872e-05	-1.43294	-1.42141
43078391	rs4714665	1.40256e-08	-0.686327	-0.608487	5.43055e-06	-1.60113	-1.37002	5.19164e-05	-1.70021	-1.36787
43078456	rs4714666	8.6551e-08	-1.13024	1.65528	5.87129e-06	-1.4794	-1.41371	5.86241e-05	-1.53594	-1.41063
43078920	rs12213987	1.02338e-08	-1.61	-2.99862e-10	2.0734e-05	-1.63141	-2.99862e-10	0.000203091	-1.70406	-2.99862e-10
43079332	rs73436448	1.48036e-08	-1.6167	0.375875	1.32754e-05	-1.52371	-0.553569	0.00013047	-1.58401	-0.562559
43080741	rs7776045	1.42441e-08	-0.675294	-0.604058	5.43368e-06	-1.59938	-1.37119	5.18522e-05	-1.70025	-1.36907
43080986	rs73436449	9.33275e-08	-1.13687	1.73729	5.93256e-06	-1.47518	-1.40755	5.92368e-05	-1.53227	-1.40391
43081049	rs79421972	1.29096e-08	-1.33809	-0.039636	5.81003e-06	-1.59964	-1.30396	6.02255e-05	-1.60552	-1.3141
43081678	rs3793016	2.08394e-08	-1.1604e-10	-0.898848	2.82734e-05	-1.1604e-10	-1.32126	0.000297413	-1.1604e-10	-1.32259
43082651	rs138916459	1.75683e-06	3.53557	-2.99862e-10	0.000118281	0.109879	-2.99862e-10	0.000717016	-0.442619	-2.99862e-10
43083774	rs1105024	1.0418e-07	-1.29986	2.01029	6.89864e-06	-1.34745	-1.38441	6.75402e-05	-1.42586	-1.37914
43083996	rs35199842	1.17729e-07	-1.26013	2.09282	6.72272e-06	-1.38305	-1.37464	6.61282e-05	-1.45729	-1.36883
43084099	rs3805934	2.05311e-08	-0.964321	0.0505654	5.10728e-06	-1.70877	-1.32375	5.3293e-05	-1.70881	-1.3331
43084311	rs199755737	6.58652e-08	-1.1604e-10	0.251915	6.42163e-05	-1.1604e-10	-0.500929	0.000705987	-1.1604e-10	-0.45812
43084747	rs9472010	5.05192e-06	1.41508	3.17675	9.95467e-06	-1.30516	-1.05998	8.8764e-05	-1.48984	-1.0419
43085339	rs62417477	9.92194e-09	-1.64095	-2.99862e-10	2.73678e-05	-1.35382	-2.99862e-10	0.00039419	-1.04088	-2.99862e-10
43085369	rs2395960	1.28115e-08	-1.34526	-0.0400892	5.97321e-06	-1.57808	-1.29783	6.14241e-05	-1.59163	-1.30829
43085378	rs62417478	2.63488e-09	-1.68212	-1.28474	5.40795e-06	-1.63134	-1.34397	5.98954e-05	-1.58628	-1.33884
43085718	rs7774715	1.44108e-08	-1.35302	0.0852967	5.79575e-06	-1.57332	-1.33274	5.96764e-05	-1.58712	-1.34166
43085728	rs76175433	1.33286e-08	-1.60676	0.260972	1.20986e-05	-1.53709	-0.633004	0.00011924	-1.595	-0.641576
43085782	rs7774481	1.07247e-08	-1.50617	-0.0569718	6.8674e-06	-1.44382	-1.29258	7.01978e-05	-1.46314	-1.30326
43086660	rs118093665	2.09804e-08	-1.1604e-10	-0.892104	2.81887e-05	-1.1604e-10	-1.32427	0.000296527	-1.1604e-10	-1.32558
43088021	rs116869257	1.77655e-07	-1.1604e-10	1.24415	0.000140349	-1.1604e-10	0.280948	0.0017229	-1.1604e-10	0.434048
43088195	rs4714667	1.08208e-08	-1.52093	-0.0332946	6.93726e-06	-1.42638	-1.2999	7.08883e-05	-1.44634	-1.31028
43088883	rs79199084	1.97573e-08	-0.866519	-0.0856511	1.74741e-05	-1.69615	-0.106314	0.000195484	-1.67152	-0.0707179
43088978	rs3828756	9.73241e-09	-1.50911	-0.151127	6.88673e-06	-1.44045	-1.29315	7.03896e-05	-1.45989	-1.30378
43089429	rs3805931	3.44746e-09	-1.6569	-1.04115	8.51368e-06	-1.60198	-0.919533	8.43815e-05	-1.67264	-0.909728
43090300	rs112899359	1.80637e-08	-1.04179	-2.99862e-10	2.66139e-05	-1.38175	-2.99862e-10	0.000217651	-1.63482	-2.99862e-10
43090432	rs113988038	1.13539e-08	-1.38764	-0.118489	6.2701e-06	-1.55038	-1.27701	6.43647e-05	-1.5653	-1.28785
43090754	rs60760361	1.60784e-08	-1.5894	0.431184	1.24431e-05	-1.57852	-0.563501	0.000124193	-1.6235	-0.572376
43091102	rs76737596	2.38545e-08	-0.763721	-2.99862e-10	5.62546e-05	-0.633299	-2.99862e-10	0.000776007	-0.363555	-2.99862e-10
43091942	rs111763904	3.33462e-08	-0.428752	-2.99862e-10	2.49381e-05	-1.44679	-2.99862e-10	0.000218469	-1.63107	-2.99862e-10
43092177	rs59460087	1.08543e-08	-1.39892	-0.152214	6.39607e-06	-1.54225	-1.26525	6.56052e-05	-1.55755	-1.27651
43092315	rs60610762	1.07187e-08	-1.40251	-0.161189	6.43389e-06	-1.53958	-1.26202	6.59777e-05	-1.55501	-1.27339
43092626	rs111799945	1.73721e-08	-1.08083	-2.99862e-10	2.50193e-05	-1.44354	-2.99862e-10	0.000208686	-1.67689	-2.99862e-10
43092650	rs61616727	1.07573e-08	-1.39892	-0.161189	6.41676e-06	-1.54225	-1.26202	6.58101e-05	-1.55755	-1.27339
43093467	rs12663852	1.0584e-08	-1.39892	-0.17743	6.45509e-06	-1.54225	-1.25607	6.61896e-05	-1.55755	-1.26764
43093990	rs61122023	1.0665e-08	-1.3913	-0.17743	6.41949e-06	-1.54778	-1.25607	6.58415e-05	-1.56282	-1.26764
43094144	rs12662888	1.02897e-08	-1.41018	-0.194373	6.5516e-06	-1.53378	-1.2497	6.71388e-05	-1.54946	-1.26149
43094355	rs7755859	1.11242e-08	-1.35725	-0.169322	6.25545e-06	-1.57067	-1.25906	6.42371e-05	-1.5846	-1.27053
43095828	rs6926032	1.26899e-07	0.57255	0.335148	9.57282e-06	-1.01242	-1.39184	7.21346e-05	-1.34151	-1.39767
43096067	rs6930764	1.31662e-07	0.629869	0.314674	1.00025e-05	-0.97153	-1.38882	7.49442e-05	-1.30607	-1.3949
43096199	rs1537638	1.27883e-08	-0.119838	-1.26733	1.2627e-05	-0.796855	-1.3305	8.97522e-05	-1.19316	-1.3275
43096293	rs1970186	1.18659e-07	0.653611	0.186944	1.0418e-05	-0.958154	-1.3615	7.76419e-05	-1.29615	-1.36946
43096609	rs115266754	1.7133e-08	-1.09469	-2.99862e-10	2.60896e-05	-1.40165	-2.99862e-10	0.000233953	-1.5626	-2.99862e-10
43097443	rs45624340	1.14445e-08	-1.49819	-2.99862e-10	2.31427e-05	-1.52151	-2.99862e-10	0.000246185	-1.51164	-2.99862e-10
43098182	rs77231564	2.50439e-06	3.89011	-2.99862e-10	0.000146108	0.321161	-2.99862e-10	0.000856124	-0.265302	-2.99862e-10
43098846	rs3793013	1.22754e-08	-1.1604e-10	-1.42809	2.55687e-05	-1.1604e-10	-1.42182	0.000269083	-1.1604e-10	-1.4227
43099500	rs73736708	2.30573e-06	3.80746	-2.99862e-10	8.87981e-05	-0.176821	-2.99862e-10	0.00054852	-0.710494	-2.99862e-10
43099607	rs45604140	3.5961e-06	2.96593	1.28599	3.93881e-05	-1.0307	0.0409813	0.000329779	-1.23404	0.0147438
43100425	rs34021075	1.0121e-08	-1.62108	-2.99862e-10	1.94925e-05	-1.69315	-2.99862e-10	0.000202122	-1.70885	-2.99862e-10
43100537	rs78422682	7.96971e-07	4.17309	-1.42796	1.55125e-05	-0.532976	-1.38856	0.000127201	-0.787792	-1.38416
43100561	rs12524680	1.28826e-08	-1.1604e-10	-1.37982	3.13955e-05	-1.1604e-10	-1.21652	0.00033254	-1.1604e-10	-1.21096
43100732	rs62417483	9.92271e-09	-1.64087	-2.99862e-10	2.65366e-05	-1.38466	-2.99862e-10	0.000314671	-1.26619	-2.99862e-10
43101270	rs4714668	1.57383e-06	1.73119	1.69438	1.178e-05	-0.840508	-1.35627	0.000103393	-1.0314	-1.34779
43101670	rs6941837	2.60027e-06	2.5779	1.34977	7.67491e-06	-1.22655	-1.39868	7.51868e-05	-1.30451	-1.39323
43102226	rs72867545	2.26023e-09	-1.69823	-1.42199	5.34005e-06	-1.57226	-1.41569	7.44611e-05	-1.29129	-1.41615
43103402	rs75237883	1.24488e-05	5.49368	-2.99862e-10	0.000218807	0.725005	-2.99862e-10	0.00121904	0.0881037	-2.99862e-10
43103585	rs112096142	1.03105e-08	-1.60253	-2.99862e-10	2.17096e-05	-1.58543	-2.99862e-10	0.000219924	-1.62443	-2.99862e-10
43103618	rs111865764	1.0094e-05	5.284	-2.99862e-10	0.000193814	0.603711	-2.99862e-10	0.0010986	-0.0159244	-2.99862e-10
43104759	rs116607035	1.40735e-05	5.61635	-2.99862e-10	0.000198131	0.625744	-2.99862e-10	0.00119645	0.0694012	-2.99862e-10
43104768	rs111444899	1.07045e-05	5.34272	-2.99862e-10	0.000169952	0.47233	-2.99862e-10	0.00104684	-0.0641888	-2.99862e-10
43105336	rs73436461	1.04411e-08	-1.58994	-2.99862e-10	2.14329e-05	-1.59826	-2.99862e-10	0.000217602	-1.63505	-2.99862e-10
43105588	rs9381234	6.86262e-08	-1.45432	1.7473	5.33094e-06	-1.70801	-1.28165	5.6872e-05	-1.71	-1.26692
43105607	rs9369401	1.61971e-06	1.63275	1.82156	1.18678e-05	-0.899054	-1.2903	0.000104712	-1.08911	-1.27739
43106226	rs11754211	2.25414e-09	-1.70419	-1.41873	4.83424e-06	-1.66645	-1.42101	5.54999e-05	-1.58082	-1.42052
43106417	rs76733341	1.50945e-05	5.68639	-2.99862e-10	0.000183807	0.550699	-2.99862e-10	0.00105872	-0.0528984	-2.99862e-10
43106824	rs45484692	1.01114e-08	-1.62203	-2.99862e-10	2.73867e-05	-1.35313	-2.99862e-10	0.000324893	-1.23422	-2.99862e-10
43107744	rs6916141	3.64896e-05	4.48611	2.08298	6.62279e-06	-1.35364	-1.41903	6.08965e-05	-1.49177	-1.41677
43107943	rs6941411	3.89911e-05	4.51086	2.12453	6.67754e-06	-1.34767	-1.41677	6.13361e-05	-1.48709	-1.41426
43108122	rs113813310	1.35102e-05	5.57551	-2.99862e-10	0.00016228	0.426138	-2.99862e-10	0.000977993	-0.132215	-2.99862e-10
43108944	rs9472016	2.67943e-09	-1.60716	-1.34294	4.62004e-06	-1.70479	-1.42799	4.86825e-05	-1.70411	-1.42829
43109256	rs72867547	9.68191e-09	-1.66544	-2.99862e-10	2.10406e-05	-1.61673	-2.99862e-10	0.000211162	-1.66509	-2.99862e-10
43109751	rs6905948	2.58333e-09	-1.66012	-1.3265	4.72291e-06	-1.68391	-1.42685	4.9314e-05	-1.69201	-1.4275
43110055	rs6933124	4.79095e-05	4.61671	2.22467	6.89699e-06	-1.32172	-1.41038	6.30434e-05	-1.4666	-1.40729
43111342	rs9472017	2.76492e-08	-0.6161	-2.99862e-10	3.68095e-05	-1.05743	-2.99862e-10	0.000312583	-1.27285	-2.99862e-10
43111445	rs3737185	2.41777e-06	2.4536	1.4013	8.33217e-06	-1.13704	-1.40602	7.82007e-05	-1.25731	-1.40113
43111526	rs74508777	1.32213e-05	5.55389	-2.99862e-10	0.000160393	0.414437	-2.99862e-10	0.000968208	-0.14227	-2.99862e-10
43112267	rs34764696	9.26866e-06	5.1987	-2.99862e-10	0.000132623	0.224327	-2.99862e-10	0.000822817	-0.304983	-2.99862e-10
43112382	rs7759437	2.59659e-09	-1.65064	-1.33086	4.59136e-06	-1.71166	-1.42735	4.83349e-05	-1.7117	-1.42787
43112412	rs72664263	1.53545e-07	-0.935289	2.03359	5.64067e-06	-1.5161	-1.41709	5.83505e-05	-1.53706	-1.41418
43112551	rs78286928	8.71793e-06	5.13744	-2.99862e-10	0.0001284	0.191966	-2.99862e-10	0.000800445	-0.332548	-2.99862e-10
43114702	rs12204526	7.2404e-09	-0.587753	-1.36827	4.69507e-06	-1.69158	-1.42509	5.17392e-05	-1.64489	-1.42661
43115009	rs6908667	1.04164e-08	-1.59232	-2.99862e-10	2.16391e-05	-1.58869	-2.99862e-10	0.000223939	-1.60634	-2.99862e-10
43115220	rs3828755	4.49872e-06	2.58637	1.88949	8.50528e-06	-1.11681	-1.40569	7.82017e-05	-1.25766	-1.40076
43115668	rs78394383	9.46646e-06	5.21981	-2.99862e-10	0.000134115	0.235512	-2.99862e-10	0.000830702	-0.295446	-2.99862e-10
43115670	rs6458325	5.23812e-08	1.4451	-1.42225	1.33371e-05	-0.665972	-1.40667	0.000116993	-0.850809	-1.40479
43115673	rs6458326	2.5746e-09	-1.59703	-1.39296	5.07984e-06	-1.61874	-1.41917	5.25447e-05	-1.63877	-1.41728
43116499	rs6915327	7.27424e-08	-1.33886	1.69009	4.66435e-06	-1.7116	-1.41164	4.9355e-05	-1.71183	-1.40685
43118614	rs112772751	7.56013e-09	-0.549437	-1.36337	4.71584e-06	-1.68614	-1.42612	5.124e-05	-1.65385	-1.42734
43118632	rs3793009	7.825e-08	-1.32004	1.74425	4.70552e-06	-1.71074	-1.40371	4.97879e-05	-1.71201	-1.39793
43118652	rs3793008	2.89268e-09	-1.53416	-1.33935	5.23983e-06	-1.60978	-1.39712	6.3096e-05	-1.47749	-1.39557
43118736	rs116689603	1.60918e-08	-1.15738	-2.99862e-10	2.49675e-05	-1.44561	-2.99862e-10	0.000227041	-1.59259	-2.99862e-10
43121100	rs148134695	1.35265e-08	-1.33104	-2.99862e-10	3.19891e-05	-1.19779	-2.99862e-10	0.000550288	-0.707274	-2.99862e-10
43121868	rs139102004	9.64091e-09	-1.66968	-2.99862e-10	1.98243e-05	-1.67628	-2.99862e-10	0.000210717	-1.6672	-2.99862e-10
43122011	rs143115481	8.84801e-08	-1.1604e-10	0.547083	8.96608e-05	-1.1604e-10	-0.167152	0.000972828	-1.1604e-10	-0.137509
43122062	rs78797716	2.25838e-06	5.17761	-1.3909	3.14437e-05	0.213174	-1.42816	0.0001955	-0.314488	-1.42767
43122119	rs76695876	2.06184e-06	5.09548	-1.39981	3.01521e-05	0.169871	-1.4268	0.00018879	-0.351346	-1.42573
43122177	rs62417510	6.83349e-08	0.288726	-2.99862e-10	6.99258e-05	-0.415752	-2.99862e-10	0.000662538	-0.521639	-2.99862e-10
43122369	rs4714669	9.73575e-09	-1.65989	-2.99862e-10	1.92922e-05	-1.70349	-2.99862e-10	0.000201775	-1.71057	-2.99862e-10
43122658	rs3805930	1.25289e-08	-1.1604e-10	-1.40765	4.70671e-05	-1.1604e-10	-0.811613	0.000503845	-1.1604e-10	-0.795449
43122771	rs3805929	3.47607e-07	-0.543378	2.45875	4.98199e-06	-1.63001	-1.42735	5.22762e-05	-1.63485	-1.42632
43123275	rs144584188	3.32796e-06	5.55389	-1.37947	3.84505e-05	0.414437	-1.42825	0.000232072	-0.14227	-1.4284
43123692	rs57870978	3.39403e-07	-0.46023	2.35172	4.88411e-06	-1.65023	-1.42697	5.11867e-05	-1.65442	-1.42781
43124294	rs139863435	9.50506e-09	-1.68387	-2.99862e-10	2.51271e-05	-1.43924	-2.99862e-10	0.000247833	-1.50496	-2.99862e-10
43124720	rs2095401	0.00109198	7.27644	2.69137	1.05768e-05	-0.876353	-1.42817	9.40087e-05	-1.04664	-1.42769
43125761	rs11970376	2.89666e-06	5.43208	-1.39647	1.73352e-05	-0.382968	-1.42748	0.000136063	-0.677961	-1.42664
43125961	rs11961039	2.54575e-06	4.99594	-1.08946	1.72013e-05	-0.529029	-1.28917	0.000137819	-0.79405	-1.29773
43126295	rs73736716	2.85031e-06	5.40861	-1.38912	1.65173e-05	-0.430496	-1.42828	0.000131804	-0.708508	-1.42789
43126987	rs59150057	1.13577e-08	-1.5058	-2.99862e-10	2.09525e-05	-1.62093	-2.99862e-10	0.000219436	-1.62666	-2.99862e-10
43127288	rs185972794	8.36776e-08	-1.1604e-10	0.491276	7.60222e-05	-1.1604e-10	-0.332161	0.000828823	-1.1604e-10	-0.29771
43128102	rs148118913	1.23043e-08	-1.1604e-10	-1.42575	2.57456e-05	-1.1604e-10	-1.41492	0.000271039	-1.1604e-10	-1.41545
43128434	rs61021888	0.000763324	6.80907	2.80067	9.00453e-06	-1.03791	-1.42755	8.20083e-05	-1.18416	-1.42674
43128519	rs34865794	5.01725e-08	-0.0202283	-2.99862e-10	2.33453e-05	-1.51279	-2.99862e-10	0.000273776	-1.40541	-2.99862e-10
43128852	rs1051709	0.000651297	6.74487	2.70615	8.83671e-06	-1.05588	-1.4284	8.05969e-05	-1.20005	-1.42821
43129333	rs56739823	9.79819e-09	-1.6535	-2.99862e-10	2.05761e-05	-1.63906	-2.99862e-10	0.000215254	-1.6459	-2.99862e-10
43129480	rs6458327	0.000575533	6.68381	2.64355	8.68985e-06	-1.07281	-1.42822	7.93868e-05	-1.21499	-1.4284
43129677	rs7756307	0.000184347	5.45125	2.73763	6.25466e-06	-1.40156	-1.4283	6.06061e-05	-1.48538	-1.42794
43129904	rs77965231	9.89201e-09	-1.64397	-2.99862e-10	2.18305e-05	-1.57988	-2.99862e-10	0.000284745	-1.36612	-2.99862e-10
43129986	rs7760834	0.000406188	6.30457	2.67431	7.78276e-06	-1.18291	-1.42837	7.27992e-05	-1.30165	-1.42837
43130013	rs75067168	1.2939e-05	5.53231	-2.99862e-10	0.000158532	0.402768	-2.99862e-10	0.000958551	-0.152294	-2.99862e-10
43130046	rs111423138	2.39133e-08	-0.761262	-2.99862e-10	1.94465e-05	-1.69552	-2.99862e-10	0.000201645	-1.71121	-2.99862e-10
43130057	rs72664264	0.000549891	6.59116	2.69062	8.47063e-06	-1.09818	-1.4284	7.76398e-05	-1.23734	-1.4283
43130066	rs75967707	9.89998e-09	-1.64316	-2.99862e-10	1.91635e-05	-1.71018	-2.99862e-10	0.000209128	-1.67477	-2.99862e-10
43130239	rs72664265	0.000567335	6.59116	2.72185	8.47092e-06	-1.09818	-1.42836	7.76563e-05	-1.23734	-1.42809
43130474	rs114362368	1.2939e-05	5.53231	-2.99862e-10	0.000158532	0.402768	-2.99862e-10	0.000958551	-0.152294	-2.99862e-10
43130657	rs4714670	2.70485e-07	-0.71468	2.3792	5.2675e-06	-1.57605	-1.42558	5.50685e-05	-1.58231	-1.42683
43130840	rs4714671	0.000490417	6.39766	2.76965	8.04569e-06	-1.14996	-1.42809	7.42505e-05	-1.28273	-1.42754
43131136	rs12662201	0.000166653	5.39481	2.69317	6.19157e-06	-1.41322	-1.42678	6.01356e-05	-1.49533	-1.42578
43131475	rs113108198	3.20321e-07	-0.573651	2.40728	6.08389e-06	-1.43253	-1.42502	6.02055e-05	-1.49354	-1.42642
43131928	rs62417512	7.53634e-08	0.386626	-2.99862e-10	7.39316e-05	-0.360047	-2.99862e-10	0.000677584	-0.499183	-2.99862e-10
43131945	rs79541366	1.50291e-05	5.68205	-2.99862e-10	0.000171951	0.484024	-2.99862e-10	0.00102794	-0.0824028	-2.99862e-10
43132241	rs73436473	1.1012e-08	-1.53671	-2.99862e-10	2.1432e-05	-1.5983	-2.99862e-10	0.000224305	-1.60471	-2.99862e-10
43132792	rs11967948	0.000347535	5.82744	2.99548	6.79775e-06	-1.31943	-1.42716	6.51639e-05	-1.41451	-1.4263
43133020	rs11967116	0.00111667	7.02669	2.96348	9.58147e-06	-0.975713	-1.42764	8.66444e-05	-1.12897	-1.42694
43133184	rs183819666	1.50291e-05	5.68205	-2.99862e-10	0.000171951	0.484024	-2.99862e-10	0.00102794	-0.0824028	-2.99862e-10
43133545	rs137959665	8.14082e-06	5.06895	-2.99862e-10	5.97989e-05	-0.5722	-2.99862e-10	0.000485069	-0.833425	-2.99862e-10
43133546	rs115727101	1.01003e-05	5.28463	-2.99862e-10	6.53925e-05	-0.482779	-2.99862e-10	0.000524794	-0.754711	-2.99862e-10
43133555	rs72664266	5.14118e-07	-0.271955	2.57871	4.72287e-06	-1.684	-1.42677	4.9565e-05	-1.6868	-1.42763
43133559	rs115015262	9.87739e-06	5.26231	-2.99862e-10	6.47843e-05	-0.492123	-2.99862e-10	0.000520485	-0.762955	-2.99862e-10
43133654	rs199709264	2.78082e-06	3.99481	-2.99862e-10	8.10555e-05	-0.268052	-2.99862e-10	0.000664886	-0.518102	-2.99862e-10
43134093	rs111881216	1.30862e-05	5.54362	-2.99862e-10	7.29908e-05	-0.372854	-2.99862e-10	0.000578414	-0.657427	-2.99862e-10
43134476	rs181702163	9.26119e-09	-1.70986	-2.99862e-10	2.73596e-05	-1.35412	-2.99862e-10	0.000280575	-1.38088	-2.99862e-10
43134940	rs61695510	9.55707e-06	5.22934	-2.99862e-10	6.31043e-05	-0.518398	-2.99862e-10	0.000518999	-0.765814	-2.99862e-10
43134969	rs56411331	1.43384e-05	5.635	-2.99862e-10	7.59256e-05	-0.333433	-2.99862e-10	0.000599025	-0.622413	-2.99862e-10
43135421	rs6923262	0.00113609	6.79163	3.21578	8.68022e-06	-1.07799	-1.42415	8.08856e-05	-1.20182	-1.42287
43135643	rs55976342	3.07111e-06	5.31494	-1.22084	1.59895e-05	-0.52363	-1.36762	0.000132561	-0.757447	-1.37323
43135734	rs60733214	3.09637e-06	5.31494	-1.21265	1.60611e-05	-0.52363	-1.36316	0.000133127	-0.757447	-1.36897
43135798	rs113398016	3.89346e-07	-0.742786	2.77156	5.39102e-06	-1.55026	-1.42819	5.6039e-05	-1.56328	-1.42839
43135907	rs56998587	1.53336e-05	5.7021	-2.99862e-10	7.48171e-05	-0.348141	-2.99862e-10	0.000599699	-0.621289	-2.99862e-10
43136486	rs114331237	1.20297e-08	-1.44832	-2.99862e-10	2.22485e-05	-1.56091	-2.99862e-10	0.00021974	-1.62527	-2.99862e-10
43136838	rs73736719	1.88981e-05	5.91112	-2.99862e-10	8.19019e-05	-0.257664	-2.99862e-10	0.000650338	-0.540225	-2.99862e-10
43137514	rs10948066	0.000548682	6.03289	3.24669	6.99866e-06	-1.29228	-1.42519	6.72445e-05	-1.38536	-1.42402
43138724	rs9472021	2.99641e-08	-0.535695	-2.99862e-10	3.73344e-05	-1.04327	-2.99862e-10	0.000319234	-1.25179	-2.99862e-10
43139541	rs568709023	2.07911e-08	-0.90117	-2.99862e-10	5.3503e-05	-0.683449	-2.99862e-10	0.000849697	-0.272837	-2.99862e-10
43141962	rs146562071	1.80872e-08	-1.04049	-2.99862e-10	0.000482726	1.51626	-2.99862e-10	0.000556216	-0.69656	-2.99862e-10
43142273	rs6902679	3.36458e-07	-0.983385	2.86616	5.96926e-06	-1.4485	-1.42806	6.2394e-05	-1.45591	-1.42834
43143162	rs59146246	1.43204e-05	5.63375	-2.99862e-10	7.26619e-05	-0.377369	-2.99862e-10	0.000584237	-0.64741	-2.99862e-10
43144054	rs3730363	1.43204e-05	5.63375	-2.99862e-10	7.26619e-05	-0.377369	-2.99862e-10	0.000584237	-0.64741	-2.99862e-10
43144618	rs4711741	0.000871596	6.59448	3.1479	8.27581e-06	-1.12194	-1.42791	7.66051e-05	-1.25162	-1.42744
43145517	rs112542835	4.65116e-07	-0.52421	2.7308	4.96807e-06	-1.63499	-1.42516	5.20321e-05	-1.63968	-1.42618
43146387	rs6914964	1.12405e-05	6.77271	-1.38113	2.93299e-05	0.14375	-1.42833	0.000125474	-0.757229	-1.42839
43147505	rs9462872	2.0912e-08	-0.895371	-2.99862e-10	2.90946e-05	-1.29263	-2.99862e-10	0.000259882	-1.45749	-2.99862e-10
43147861	rs57014925	1.85207e-08	-1.01681	-2.99862e-10	1.91748e-05	-1.70959	-2.99862e-10	0.000202371	-1.70762	-2.99862e-10
43148052	rs55848540	2.51978e-05	7.56264	-1.36382	0.000119112	1.54324	-1.42637	0.000277143	0.0341004	-1.42728
43148430	rs3734681	4.24554e-07	-0.521041	2.63639	4.98916e-06	-1.63579	-1.42013	5.22145e-05	-1.64046	-1.4219
43148987	rs9395	4.43044e-07	-0.508904	2.66688	4.96751e-06	-1.63883	-1.42144	5.2001e-05	-1.6434	-1.42306
43149778	rs75541429	3.368e-05	7.8415	-1.35253	0.000140961	1.70929	-1.42399	0.000313744	0.156265	-1.4254
43150302	rs16868993	0.00626232	8.77294	2.94143	1.5188e-05	-0.516127	-1.42656	8.9896e-05	-1.09186	-1.42721
43150520	rs16896322	1.70266e-05	7.18282	-1.37598	3.45114e-05	0.306109	-1.428	0.000140472	-0.644379	-1.42833
43150559	rs78780266	9.30662e-09	-1.70497	-2.99862e-10	2.11169e-05	-1.61311	-2.99862e-10	0.000244831	-1.51715	-2.99862e-10
43150589	rs79492059	3.15105e-05	7.7849	-1.36252	0.000135981	1.67546	-1.42613	0.000305483	0.131285	-1.42711
43150980	rs6924555	0.00449513	8.55236	2.83045	1.41511e-05	-0.589845	-1.42355	8.54948e-05	-1.14461	-1.42465
43151186	rs113955756	3.6641e-05	7.92409	-1.35086	0.000148175	1.75879	-1.42358	0.000325559	0.19289	-1.42506
43151444	rs534369648	1.22796e-08	-1.1604e-10	-1.42775	2.5607e-05	-1.1604e-10	-1.42032	0.000269768	-1.1604e-10	-1.42015
43151484	rs6902806	1.75066e-05	7.22959	-1.39496	3.71943e-05	0.380683	-1.42771	0.000146044	-0.606839	-1.42697
43152366	rs41274928	1.07916e-08	-1.55693	-2.99862e-10	2.39666e-05	-1.48652	-2.99862e-10	0.000238224	-1.5445	-2.99862e-10
43152573	rs9472022	0.00823602	8.5164	3.47194	1.30742e-05	-0.666068	-1.42648	8.19256e-05	-1.18463	-1.42728
43152723	rs41274930	5.51664e-07	-0.706535	3.08378	5.57785e-06	-1.52821	-1.41617	5.6544e-05	-1.5641	-1.4186
43153409	rs16896326	1.06396e-08	-1.57112	-2.99862e-10	2.54629e-05	-1.42596	-2.99862e-10	0.000239291	-1.54004	-2.99862e-10
43153484	rs45553043	3.97421e-05	7.98883	-1.33436	0.000169878	1.87312	-1.40122	0.00035204	0.250072	-1.40404
43153787	rs61743561	1.11513e-08	-1.52414	-2.99862e-10	2.09404e-05	-1.6215	-2.99862e-10	0.000209592	-1.67255	-2.99862e-10
43155432	rs72664267	5.52037e-07	-0.1778	2.55572	5.02448e-06	-1.64754	-1.40132	5.10991e-05	-1.68848	-1.39547
43156160	rs10498754	4.78524e-07	2.23501	-2.99862e-10	0.000377486	1.27035	-2.99862e-10	0.00227688	0.712843	-2.99862e-10
43156793	rs115947224	1.62443e-08	-1.14796	-2.99862e-10	2.52598e-05	-1.43397	-2.99862e-10	0.000226431	-1.59528	-2.99862e-10
43156991	rs6906524	3.82594e-05	7.91696	-1.30051	5.75441e-05	0.771181	-1.38182	0.000198994	-0.338906	-1.38554
43157020	rs139267703	4.01975e-05	8.0056	-1.33973	0.000180312	1.93557	-1.40407	0.000374342	0.314188	-1.40674
43157222	rs112177478	4.99848e-05	8.18691	-1.30313	0.000195139	1.99392	-1.38339	0.000391651	0.339702	-1.38705
43157826	rs17209365	3.85602e-05	7.90533	-1.28106	5.56524e-05	0.725743	-1.3698	0.000190963	-0.391653	-1.37399
43157841	rs76771260	1.59348e-08	-1.1604e-10	-1.16719	4.57245e-05	-1.1604e-10	-0.840553	0.000481434	-1.1604e-10	-0.840948
43157908	rs12193690	6.96697e-09	-0.663723	-1.33079	5.24278e-06	-1.57847	-1.42787	5.68244e-05	-1.55041	-1.42734
43159128	rs111931528	2.45658e-05	7.5789	-1.40548	0.000115768	1.50866	-1.42026	0.000263872	-0.0210467	-1.42121
43159302	rs74839491	4.1331e-05	8.07691	-1.38324	5.27288e-05	0.70746	-1.40548	0.000187738	-0.375571	-1.4071
43160375	rs113113059	0.363261	10.1223	5.65268	7.86795e-06	-1.25156	-1.34883	6.07682e-05	-1.569	-1.34165
43160460	rs117989753	1.25026e-08	-1.1604e-10	-1.40976	2.99432e-05	-1.1604e-10	-1.26388	0.000316627	-1.1604e-10	-1.25999
43161096	rs72664268	3.14683e-06	-0.60041	4.71886	5.44988e-06	-1.57321	-1.39438	5.68161e-05	-1.58747	-1.39042
43161133	rs77818628	3.82652e-05	8.00349	-1.38689	0.000150763	1.76059	-1.40807	0.00032084	0.162811	-1.40959
43162490	rs113623387	0.000107117	8.48399	-0.838006	1.55954e-05	-0.715423	-1.20079	9.42254e-05	-1.27745	-1.19457
43162772	rs12201714	9.84173e-09	-1.64906	-2.99862e-10	2.13223e-05	-1.60343	-2.99862e-10	0.000218192	-1.63234	-2.99862e-10
43162872	rs73736725	4.35657e-05	8.10756	-1.36124	5.44189e-05	0.722712	-1.38919	0.000192902	-0.36423	-1.39131
43166901	rs185188911	5.31763e-08	-1.1604e-10	0.0379171	4.24293e-05	-1.1604e-10	-0.915349	0.000448718	-1.1604e-10	-0.911323
43167578	rs2841639	5.33561e-06	-0.630792	5.27726	5.90149e-06	-1.5593	-1.32868	6.14621e-05	-1.57779	-1.32151
43167601	rs16896330	1.65153e-08	-1.13141	-2.99862e-10	1.95533e-05	-1.69004	-2.99862e-10	0.000201641	-1.71123	-2.99862e-10
43167655	rs16896333	1.48393e-08	-1.23842	-2.99862e-10	2.00948e-05	-1.66272	-2.99862e-10	0.000203584	-1.70164	-2.99862e-10
43168117	rs9462875	0.000246543	8.93768	-0.458088	2.03195e-05	-0.601318	-1.05029	0.000120534	-1.18709	-1.03869
43169153	rs9462876	0.000201006	8.64596	-0.370569	1.9291e-05	-0.708604	-0.994945	0.000119634	-1.25074	-0.982538
43169180	rs16896342	3.71334e-08	-0.321178	-2.99862e-10	2.05652e-05	-1.63959	-2.99862e-10	0.000234446	-1.56049	-2.99862e-10
43169887	rs17209372	3.34643e-05	7.8107	-1.32816	5.04618e-05	0.625001	-1.36697	0.000180912	-0.450269	-1.36944
43171411	rs73436482	8.81478e-09	-0.396321	-1.36294	5.13539e-06	-1.61434	-1.41269	5.67396e-05	-1.56343	-1.41582
43172430	rs16896344	0.000190473	8.22157	-2.99862e-10	0.000231095	0.779644	-2.99862e-10	0.000809106	-0.321786	-2.99862e-10
43172529	rs45496798	9.98115e-09	-1.635	-2.99862e-10	1.91367e-05	-1.71158	-2.99862e-10	0.000204778	-1.69579	-2.99862e-10
43174785	rs139166573	0.000103589	7.61249	-2.99862e-10	0.000488642	1.52844	-2.99862e-10	0.00110878	-0.0066999	-2.99862e-10
43174794	rs12204368	7.95086e-09	-0.51901	-1.34341	5.28953e-06	-1.57709	-1.42036	5.89672e-05	-1.51819	-1.42255
43176975	rs12209579	9.4403e-09	-0.330154	-1.36055	5.04309e-06	-1.63134	-1.41383	5.54956e-05	-1.58458	-1.41683
43177182	rs57722196	3.61902e-08	-0.346906	-2.99862e-10	2.04467e-05	-1.64536	-2.99862e-10	0.000232483	-1.5689	-2.99862e-10
43177353	rs76383287	0.00011856	7.74748	-2.99862e-10	0.00019189	0.593733	-2.99862e-10	0.000695409	-0.473216	-2.99862e-10
43178014	rs187435514	6.35541e-07	2.51878	-2.99862e-10	0.000701298	1.88975	-2.99862e-10	0.0024455	0.784289	-2.99862e-10
43178234	rs113814320	0.000100709	7.5843	-2.99862e-10	0.000480593	1.51183	-2.99862e-10	0.00109551	-0.0187436	-2.99862e-10
43178508	rs116620463	2.04923e-08	-0.915648	-2.99862e-10	5.4351e-05	-0.667723	-2.99862e-10	0.00089868	-0.21679	-2.99862e-10
43178521	rs72867559	2.26801e-09	-1.6981	-1.4187	4.93733e-06	-1.64531	-1.42105	6.15811e-05	-1.47681	-1.42055
43179212	rs62417518	1.84569e-08	-1.02026	-2.99862e-10	2.42967e-05	-1.47285	-2.99862e-10	0.000229667	-1.58109	-2.99862e-10
43179655	rs78903320	0.000103589	7.61249	-2.99862e-10	0.000488642	1.52844	-2.99862e-10	0.00110878	-0.0066999	-2.99862e-10
43180033	rs73736728	3.18967e-08	-0.473191	-2.99862e-10	1.99316e-05	-1.67088	-2.99862e-10	0.000223631	-1.60772	-2.99862e-10
43181379	rs56046707	9.79138e-05	7.55615	-2.99862e-10	0.000472696	1.49526	-2.99862e-10	0.00108244	-0.0307457	-2.99862e-10
43182182	rs147317134	3.0683e-08	-0.511987	-2.99862e-10	2.34389e-05	-1.50879	-2.99862e-10	0.000252144	-1.48772	-2.99862e-10
43182497	rs113255912	9.51997e-05	7.52804	-2.99862e-10	0.000464947	1.47874	-2.99862e-10	0.00106957	-0.0427065	-2.99862e-10
43182657	rs1214714	1.44202e-08	-1.26707	-2.99862e-10	0.000342458	1.17296	-2.99862e-10	0.000438695	-0.933912	-2.99862e-10
43182906	rs76552409	9.43335e-08	0.611141	-2.99862e-10	9.51577e-05	-0.107651	-2.99862e-10	0.000878465	-0.23954	-2.99862e-10
43183453	rs76039826	1.45061e-08	-1.1604e-10	-1.26113	5.7252e-05	-1.1604e-10	-0.615724	0.000599895	-1.1604e-10	-0.620963
43184132	rs2273709	0.259724	9.24625	6.19319	6.54242e-06	-1.46188	-1.323	5.60904e-05	-1.67825	-1.31251
43184275	rs111577855	9.51997e-05	7.52804	-2.99862e-10	0.000464947	1.47874	-2.99862e-10	0.00106957	-0.0427065	-2.99862e-10
43184641	rs9357409	1.30512e-08	-0.727382	-0.639436	7.56815e-06	-1.46794	-1.1713	8.86862e-05	-1.37484	-1.15777
43185354	rs111851385	2.03496e-06	3.68254	-2.99862e-10	0.000343285	1.17537	-2.99862e-10	0.000535595	-0.734338	-2.99862e-10
43185563	rs79630229	0.000100709	7.5843	-2.99862e-10	0.000480593	1.51183	-2.99862e-10	0.00109551	-0.0187436	-2.99862e-10
43185733	rs6938026	0.345643	9.61581	6.10941	6.91875e-06	-1.39534	-1.33362	5.67892e-05	-1.65439	-1.32398
43186138	rs144767533	9.88573e-06	5.26315	-2.99862e-10	0.000108867	0.0269361	-2.99862e-10	0.00037044	-1.10303	-2.99862e-10
43186665	rs73736732	4.3032e-08	-0.173751	-2.99862e-10	2.13299e-05	-1.60308	-2.99862e-10	0.00024675	-1.50934	-2.99862e-10
43186775	rs77379690	5.74464e-06	4.72033	-2.99862e-10	0.000197612	0.623121	-2.99862e-10	0.000451564	-0.904999	-2.99862e-10
43186794	rs73736734	9.88573e-06	5.26315	-2.99862e-10	0.000108867	0.0269361	-2.99862e-10	0.00037044	-1.10303	-2.99862e-10
43186801	rs6901391	2.63326e-06	-0.931997	4.87228	6.4672e-06	-1.40376	-1.39268	6.61286e-05	-1.43762	-1.38849
43187526	rs73736735	6.82514e-06	4.89267	-2.99862e-10	9.58466e-05	-0.100438	-2.99862e-10	0.000336293	-1.19973	-2.99862e-10
43187766	rs2651195	1.11388e-08	-1.52526	-2.99862e-10	5.71665e-05	-0.617219	-2.99862e-10	0.000407355	-1.00803	-2.99862e-10
43187934	rs571995147	2.36777e-07	1.53142	-2.99862e-10	0.000283438	0.983805	-2.99862e-10	0.00116301	0.0410521	-2.99862e-10
43188173	rs75187159	2.62184e-06	3.93594	-2.99862e-10	0.000175811	0.506221	-2.99862e-10	0.00034418	-1.17655	-2.99862e-10
43188600	rs11962520	6.36026e-08	0.21696	-2.99862e-10	6.11566e-05	-0.549748	-2.99862e-10	0.000658169	-0.528255	-2.99862e-10
43188830	rs114210279	1.98786e-08	-0.94605	-2.99862e-10	1.91324e-05	-1.7118	-2.99862e-10	0.000202911	-1.70495	-2.99862e-10
43188831	rs112516091	1.89597e-08	-0.993381	-2.99862e-10	1.96234e-05	-1.68647	-2.99862e-10	0.00020988	-1.67118	-2.99862e-10
43188940	rs6917902	7.80397e-06	5.56367	-0.536981	1.12728e-05	-1.22938	-1.01141	7.68772e-05	-1.67573	-0.999777
43189101	rs115394590	9.59475e-09	-1.67448	-2.99862e-10	1.99343e-05	-1.67075	-2.99862e-10	0.000215328	-1.64556	-2.99862e-10
43189375	rs6918623	7.69661e-06	5.64072	-0.627878	1.0597e-05	-1.22981	-1.07281	7.23422e-05	-1.67425	-1.06206
43189645	rs45448395	2.65176e-06	3.94728	-2.99862e-10	0.000177065	0.513333	-2.99862e-10	0.000345386	-1.17306	-2.99862e-10
43190135	rs62417521	1.26376e-08	-1.39902	-2.99862e-10	2.00074e-05	-1.66708	-2.99862e-10	0.000202089	-1.70901	-2.99862e-10
43190230	rs112422722	1.08921e-06	4.13641	-1.0789	6.66543e-05	0.541953	-1.00562	0.00013451	-1.10963	-1.00645
43190490	rs73436490	1.14112e-08	-1.5011	-2.99862e-10	3.78661e-05	-1.02913	-2.99862e-10	0.000350051	-1.15964	-2.99862e-10
43190923	rs16896362	3.10574e-08	-0.499857	-2.99862e-10	2.02039e-05	-1.65731	-2.99862e-10	0.000229462	-1.58198	-2.99862e-10
43191418	rs16896363	3.33871e-08	-0.427526	-2.99862e-10	2.01049e-05	-1.66222	-2.99862e-10	0.000226681	-1.59418	-2.99862e-10
43192269	rs6458328	3.77564e-09	-1.24472	-1.3624	5.01292e-06	-1.62509	-1.42608	5.32673e-05	-1.61536	-1.42703
43193281	rs75660024	2.56692e-06	3.91477	-2.99862e-10	0.000173495	0.49296	-2.99862e-10	0.000341948	-1.18306	-2.99862e-10
43193318	rs115842765	4.08562e-09	-1.13869	-1.38953	4.68346e-06	-1.70239	-1.41676	4.99534e-05	-1.68758	-1.41904
43193320	rs114326925	4.06338e-09	-1.14467	-1.38901	4.68586e-06	-1.7016	-1.41704	5.00034e-05	-1.68633	-1.41929
43193877	rs7832	3.29622e-06	4.16484	-2.99862e-10	0.000203102	0.65052	-2.99862e-10	0.000369894	-1.1045	-2.99862e-10
43193947	rs2233823	2.62184e-06	3.93594	-2.99862e-10	0.000175811	0.506221	-2.99862e-10	0.00034418	-1.17655	-2.99862e-10
43194799	rs149602174	2.16671e-08	-0.8599	-2.99862e-10	1.91315e-05	-1.71185	-2.99862e-10	0.000205079	-1.69432	-2.99862e-10
43194844	rs2651196	1.09534e-08	-1.54205	-2.99862e-10	4.10138e-05	-0.949279	-2.99862e-10	0.000376199	-1.0876	-2.99862e-10
43195657	rs117792068	4.24812e-08	-1.1604e-10	-0.186635	5.17208e-05	-1.1604e-10	-0.717326	0.000544502	-1.1604e-10	-0.717845
43195795	rs112617927	1.84998e-06	-0.735358	4.32259	5.21266e-06	-1.6039	-1.40819	5.39506e-05	-1.62443	-1.40521
43195893	rs2841641	1.08108e-08	-1.55515	-2.99862e-10	4.22026e-05	-0.920705	-2.99862e-10	0.000386061	-1.06172	-2.99862e-10
43197479	rs2233822	1.09058e-08	-1.5464	-2.99862e-10	4.13973e-05	-0.93997	-2.99862e-10	0.000379382	-1.07917	-2.99862e-10
43197635	rs147626470	9.9916e-09	-1.63395	-2.99862e-10	1.9917e-05	-1.67161	-2.99862e-10	0.0002097	-1.67204	-2.99862e-10
43198109	rs12202644	1.10784e-08	-1.53069	-2.99862e-10	4.00622e-05	-0.972752	-2.99862e-10	0.0003683	-1.10882	-2.99862e-10
43198296	rs79794650	1.07015e-08	-1.56531	-2.99862e-10	1.93714e-05	-1.69939	-2.99862e-10	0.000202233	-1.7083	-2.99862e-10
43198413	rs114671641	1.03892e-08	-1.59493	-2.99862e-10	2.05067e-05	-1.64243	-2.99862e-10	0.000215881	-1.64299	-2.99862e-10
43198536	rs58005731	1.07522e-08	-1.56058	-2.99862e-10	4.27277e-05	-0.908339	-2.99862e-10	0.000390415	-1.05051	-2.99862e-10
43199143	rs78875355	4.55582e-09	-1.04176	-1.37753	4.62277e-06	-1.71012	-1.42208	4.92962e-05	-1.69614	-1.42373
43199178	rs2756179	2.544e-06	3.9058	-2.99862e-10	4.60412e-05	-0.833649	-2.99862e-10	0.000223724	-1.60731	-2.99862e-10
43199378	rs76334523	3.17114e-06	4.12615	-2.99862e-10	0.000195036	0.609996	-2.99862e-10	0.000416815	-0.985075	-2.99862e-10
43199482	rs10948067	8.69185e-08	-1.701	2.23028	5.29798e-06	-1.56785	-1.42802	6.95198e-05	-1.34774	-1.42837
43199730	rs114371775	1.99393e-06	3.66217	-2.99862e-10	0.000162949	0.430249	-2.99862e-10	0.000331378	-1.21446	-2.99862e-10
43199882	rs2756180	2.67463e-06	3.95587	-2.99862e-10	4.6965e-05	-0.813783	-2.99862e-10	0.00022528	-1.60037	-2.99862e-10
43200203	rs77321231	1.86741e-06	3.59661	-2.99862e-10	0.000156354	0.388933	-2.99862e-10	0.000324879	-1.23427	-2.99862e-10
43201179	rs143379915	1.24569e-08	-1.1604e-10	-1.41342	2.63891e-05	-1.1604e-10	-1.39023	0.000276845	-1.1604e-10	-1.39426
43201282	rs2651197	1.04324e-08	-1.59078	-2.99862e-10	4.38529e-05	-0.882346	-2.99862e-10	0.000429933	-0.954086	-2.99862e-10
43201343	rs2841665	1.14251e-08	-1.49989	-2.99862e-10	3.77835e-05	-1.03131	-2.99862e-10	0.000349364	-1.1616	-2.99862e-10
43201607	rs183507048	2.84743e-08	-0.586692	-2.99862e-10	1.98599e-05	-1.67449	-2.99862e-10	0.000223477	-1.60841	-2.99862e-10
43201763	rs2651198	1.56379e-07	-1.71003	2.82662	6.31997e-06	-1.60797	-1.21151	6.06512e-05	-1.71185	-1.20073
43202255	rs184355670	1.09144e-08	-1.54562	-2.99862e-10	2.59776e-05	-1.40595	-2.99862e-10	0.000243476	-1.5227	-2.99862e-10
43202981	rs2841664	2.73947e-07	-1.67897	3.35621	1.01367e-05	-1.29599	-1.05103	7.15152e-05	-1.7114	-1.03641
43203235	rs2756181	1.36233e-06	0.591301	2.68995	7.64799e-06	-1.3637	-1.26504	7.95529e-05	-1.38717	-1.25412
43203583	rs74371173	5.79863e-07	2.4271	-2.99862e-10	0.000135484	0.245664	-2.99862e-10	0.000317077	-1.25857	-2.99862e-10
43203818	rs2145884	1.3893e-06	0.626095	2.67476	7.78119e-06	-1.34342	-1.26806	8.11104e-05	-1.36467	-1.25724
43203877	rs72867568	2.2266e-08	-0.832633	-2.99862e-10	0.000691798	1.87611	-2.99862e-10	0.000956541	-0.154393	-2.99862e-10
43204357	rs77971038	6.12235e-07	2.48142	-2.99862e-10	0.000140649	0.28308	-2.99862e-10	0.000322868	-1.24047	-2.99862e-10
43205061	rs2841662	1.86162e-07	-1.54971	2.84063	5.89075e-06	-1.70417	-1.18563	6.87098e-05	-1.61442	-1.1734
43205361	rs78652437	6.23824e-07	2.50017	-2.99862e-10	0.000142481	0.296021	-2.99862e-10	0.000324909	-1.23417	-2.99862e-10
43205363	rs75591122	6.12235e-07	2.48142	-2.99862e-10	0.000140649	0.28308	-2.99862e-10	0.000322868	-1.24047	-2.99862e-10
43205975	rs76309769	9.43783e-07	-1.1604e-10	2.9142	0.000689155	-1.1604e-10	1.87228	0.00951547	-1.1604e-10	2.14296
43206066	rs75243431	9.25848e-09	-1.71016	-2.99862e-10	2.15113e-05	-1.59461	-2.99862e-10	0.000278828	-1.38712	-2.99862e-10
43207320	rs143276397	1.01323e-08	-1.61997	-2.99862e-10	2.14281e-05	-1.59848	-2.99862e-10	0.000238483	-1.54342	-2.99862e-10
43207383	rs34996247	2.90737e-09	-1.69078	-1.17766	4.81308e-06	-1.66538	-1.42647	5.2188e-05	-1.63615	-1.42671
43208087	rs2651200	3.19181e-07	-1.55317	3.38323	7.0377e-06	-1.68202	-1.02988	7.56094e-05	-1.68303	-1.00911
43209386	rs72867571	3.65362e-09	-1.27125	-1.36873	3.65809e-05	0.306837	-1.3705	0.000166866	-0.530577	-1.36995
43209739	rs2104142	3.86566e-07	-1.37551	3.39712	6.64671e-06	-1.712	-1.05707	8.38179e-05	-1.54952	-1.03955
43210110	rs9462880	4.22476e-07	-1.37551	3.48595	6.81453e-06	-1.712	-1.03213	8.59832e-05	-1.54952	-1.01404
43210695	rs12663537	1.35962e-07	-1.66261	2.63929	6.98417e-06	-1.67709	-1.04245	9.93774e-05	-1.39369	-1.02511
43210947	rs60404593	4.97309e-09	-1.49726	-0.834396	9.49212e-06	-1.09695	-1.31577	8.59454e-05	-1.24615	-1.31786
43211962	rs72867578	3.46657e-09	-1.27584	-1.41669	3.42835e-05	0.29699	-1.42551	0.000156652	-0.538108	-1.42558
43212262	rs62415363	3.65521e-07	-1.40475	3.37038	7.16956e-06	-1.63301	-1.06033	9.17617e-05	-1.4534	-1.04512
43212493	rs2651205	1.38866e-07	2.24577	-1.24796	7.54136e-06	-1.21446	-1.42833	4.92937e-05	-1.69169	-1.42823
43213477	rs2651206	8.90714e-06	1.87992	3.27899	9.73137e-06	-1.1324	-1.25543	7.81659e-05	-1.41564	-1.24324
43214319	rs41274940	9.28062e-09	-1.70777	-2.99862e-10	3.63867e-05	-1.06898	-2.99862e-10	0.000317229	-1.25809	-2.99862e-10
43215768	rs113411067	9.88551e-09	-1.64463	-2.99862e-10	2.51296e-05	-1.43914	-2.99862e-10	0.000328879	-1.22203	-2.99862e-10
43215936	rs76724330	1.21167e-06	-1.1604e-10	3.16406	0.000520196	-1.1604e-10	1.59102	0.00702998	-1.1604e-10	1.84022
43216396	rs111862130	9.83703e-09	-1.64954	-2.99862e-10	2.48799e-05	-1.44913	-2.99862e-10	0.000324497	-1.23544	-2.99862e-10
43216440	rs58964281	4.35429e-07	-1.47068	3.61132	8.0664e-06	-1.61446	-0.961019	0.000104351	-1.42638	-0.943581
43217021	rs72867580	1.63491e-08	-1.14152	-2.99862e-10	2.44349e-05	-1.46717	-2.99862e-10	0.000230203	-1.57875	-2.99862e-10
43217239	rs111492053	1.31728e-07	0.945047	-2.99862e-10	7.28728e-05	-0.374472	-2.99862e-10	0.000230617	-1.57696	-2.99862e-10
43217409	rs113461790	1.43015e-07	1.02725	-2.99862e-10	7.53026e-05	-0.341672	-2.99862e-10	0.000230954	-1.5755	-2.99862e-10
43217543	rs2841637	3.13799e-09	-1.59098	-1.20113	9.49902e-06	-0.988978	-1.42302	8.51145e-05	-1.15032	-1.4234
43217731	rs4623236	4.33602e-07	-1.57739	3.71382	7.87397e-06	-1.67396	-0.925669	9.68457e-05	-1.53713	-0.907464
43218239	rs12204335	5.29774e-07	-1.52615	3.86291	8.59118e-06	-1.63997	-0.872483	0.000108625	-1.47558	-0.854235
43219443	rs6930460	1.53945e-06	0.525442	2.87804	1.6827e-05	-0.682059	-1.15814	0.000113475	-1.1419	-1.14424
43219468	rs111822813	1.96745e-07	1.34622	-2.99862e-10	9.46026e-05	-0.113502	-2.99862e-10	0.000249697	-1.49747	-2.99862e-10
43220130	rs2651183	3.29675e-09	-1.55543	-1.18733	9.17648e-06	-1.02225	-1.42429	7.71895e-05	-1.24668	-1.42477
43220269	rs2651182	8.24933e-06	1.72871	3.35348	1.16007e-05	-1.00488	-1.20724	9.16567e-05	-1.30478	-1.19489
43221264	rs12664472	2.61352e-07	-1.53368	3.16386	6.27811e-06	-1.63583	-1.19029	7.89913e-05	-1.47232	-1.17606
43221647	rs140873369	5.00055e-08	-0.0235612	-2.99862e-10	8.02662e-05	-0.277838	-2.99862e-10	0.00102294	-0.0872776	-2.99862e-10
43221896	rs12204749	2.51561e-07	-1.52257	3.11456	6.25429e-06	-1.62851	-1.20141	7.91021e-05	-1.45947	-1.18751
43221909	rs9462881	6.93539e-06	1.719	3.18969	1.00199e-05	-1.04277	-1.31584	8.06259e-05	-1.32234	-1.30555
43224044	rs142073380	1.56331e-08	-1.1604e-10	-1.18631	2.59781e-05	-1.1604e-10	-1.40593	0.000272801	-1.1604e-10	-1.40898
43224055	rs62415365	1.64113e-06	0.518862	2.94858	1.6038e-05	-0.654051	-1.23418	0.000106724	-1.12721	-1.22026
43224755	rs7764257	1.54414e-06	0.393946	3.01258	1.59428e-05	-0.673665	-1.22051	0.000105744	-1.15057	-1.20613
43225060	rs7750845	3.64996e-07	-1.51372	3.47791	7.1958e-06	-1.63181	-1.05788	9.14556e-05	-1.46211	-1.03976
43225117	rs7769182	4.09859e-07	-1.46845	3.54857	7.77488e-06	-1.59144	-1.02085	0.000101279	-1.3975	-1.00233
43225206	rs2841657	3.48067e-09	-1.54365	-1.14482	9.3303e-06	-1.00973	-1.42019	7.75634e-05	-1.24573	-1.42089
43225284	rs7769094	3.25583e-07	-1.49334	3.34326	6.88166e-06	-1.60875	-1.12558	8.84571e-05	-1.42587	-1.10932
43225408	rs7769668	3.36316e-07	-1.52817	3.41053	6.75941e-06	-1.63221	-1.12004	8.54771e-05	-1.46594	-1.10353
43225791	rs7752120	3.69875e-07	-1.58452	3.56199	6.71379e-06	-1.67809	-1.08093	8.00599e-05	-1.57152	-1.06342
43226250	rs74636278	1.35975e-08	-1.32581	-2.99862e-10	2.4482e-05	-1.46525	-2.99862e-10	0.000236809	-1.55046	-2.99862e-10
43226255	rs12202445	4.38703e-07	-1.58915	3.73728	7.11528e-06	-1.68046	-1.02048	8.46743e-05	-1.57638	-1.00252
43226372	rs116976817	1.63826e-08	-1.1604e-10	-1.13947	2.56324e-05	-1.1604e-10	-1.41933	0.000269788	-1.1604e-10	-1.42008
43226530	rs12202526	5.11341e-07	-1.61004	3.91138	7.36425e-06	-1.68677	-0.979778	8.66375e-05	-1.59551	-0.960472
43227140	rs78816834	2.20749e-08	-1.1604e-10	-0.841255	2.54032e-05	-1.1604e-10	-1.42831	0.00026763	-1.1604e-10	-1.42811
43227141	rs111342015	1.30263e-07	0.933863	-2.99862e-10	6.0429e-05	-0.561718	-2.99862e-10	0.000217445	-1.63577	-2.99862e-10
43227921	rs751775	4.26382e-07	-1.59524	3.71489	7.1228e-06	-1.67773	-1.02216	8.4862e-05	-1.57408	-1.00261
43228246	rs114724978	1.13525e-08	-1.50626	-2.99862e-10	1.99642e-05	-1.66925	-2.99862e-10	0.000203798	-1.70059	-2.99862e-10
43229211	rs28679656	5.05561e-06	1.20327	3.38929	7.95596e-05	0.82728	-1.11396	0.000153043	-0.890322	-1.09667
43229481	rs140185809	3.05348e-09	-1.42048	-1.39893	2.59625e-05	-0.0292755	-1.37726	0.000122109	-0.835844	-1.37696
43229972	rs117460531	1.29567e-08	-1.1604e-10	-1.37408	2.77518e-05	-1.1604e-10	-1.33988	0.000292474	-1.1604e-10	-1.33934
43230970	rs3800294	5.33954e-06	1.22837	3.41883	8.55328e-05	0.895764	-1.11005	0.000159376	-0.854711	-1.09174
43231048	rs35175743	1.45684e-08	-1.25684	-2.99862e-10	3.19156e-05	-1.20009	-2.99862e-10	0.000466064	-0.873394	-2.99862e-10
43231163	rs10948069	5.34209e-06	1.17803	3.46965	7.90426e-05	0.80373	-1.09693	0.000153818	-0.903694	-1.07825
43231343	rs10807288	5.1276e-07	-1.59463	3.89874	7.52283e-06	-1.67592	-0.969327	9.02794e-05	-1.56625	-0.948557
43231741	rs2841666	5.57867e-06	3.21721	1.4738	5.78892e-05	0.644895	-1.24955	0.000156239	-0.720001	-1.24633
43231772	rs111284137	9.70536e-09	-1.66302	-2.99862e-10	2.41808e-05	-1.47763	-2.99862e-10	0.000312191	-1.2741	-2.99862e-10
43231874	rs12200091	4.87303e-07	-1.59463	3.84782	7.41185e-06	-1.67592	-0.984188	8.89178e-05	-1.56625	-0.963754
43232515	rs10948070	1.02803e-08	-1.60546	-2.99862e-10	2.34396e-05	-1.50876	-2.99862e-10	0.000295334	-1.32961	-2.99862e-10
43232532	rs115393293	9.31506e-09	-1.70406	-2.99862e-10	2.09544e-05	-1.62084	-2.99862e-10	0.000214225	-1.65069	-2.99862e-10
43233266	rs754421	7.78544e-06	1.67506	3.34925	0.000127531	1.31287	-1.1277	0.000203928	-0.590056	-1.10989
43233990	rs76187039	3.27607e-07	1.85612	-2.99862e-10	0.000861469	2.09545	-2.99862e-10	0.000313089	-1.27123	-2.99862e-10
43234316	rs2756184	4.99479e-06	3.04432	1.53613	5.27618e-05	0.545302	-1.2427	0.000144947	-0.801829	-1.23952
43234834	rs12663994	4.74411e-07	-1.60343	3.82981	7.33796e-06	-1.68072	-0.989404	8.75799e-05	-1.57608	-0.969089
43234901	rs79306700	4.8432e-07	2.24705	-2.99862e-10	0.00209623	2.98471	-2.99862e-10	0.000424676	-0.966391	-2.99862e-10
43235363	rs112558766	1.64003e-08	-1.1384	-2.99862e-10	0.000276153	0.95777	-2.99862e-10	0.000293905	-1.33446	-2.99862e-10
43235405	rs1995300	4.61217e-06	1.09775	3.40301	7.53343e-05	0.772846	-1.1141	0.000148007	-0.924554	-1.0959
43238092	rs1570222	3.9924e-09	-1.3217	-1.2296	5.26689e-06	-1.5774	-1.42435	5.00651e-05	-1.68249	-1.4219
43238395	rs80320191	4.31685e-07	2.132	-2.99862e-10	0.00180857	2.83711	-2.99862e-10	0.000393511	-1.04261	-2.99862e-10
43238568	rs117084418	1.91991e-08	-1.1604e-10	-0.980832	2.56915e-05	-1.1604e-10	-1.41703	0.000271066	-1.1604e-10	-1.41535
43238570	rs2651186	2.82072e-06	2.45805	1.551	3.09734e-05	0.00446223	-1.23452	7.91076e-05	-1.41531	-1.23159
43238609	rs2651187	4.04535e-09	-1.3057	-1.23243	5.2169e-06	-1.58654	-1.42474	4.98304e-05	-1.68669	-1.4224
43239166	rs2756185	3.75891e-09	-1.36483	-1.24673	5.0437e-06	-1.61858	-1.42646	4.90424e-05	-1.70035	-1.42468
43239442	rs2841655	2.41292e-06	2.27561	1.57729	2.76337e-05	-0.111855	-1.2323	7.56567e-05	-1.46248	-1.22903
43239561	rs2756186	3.70305e-09	-1.35338	-1.27316	5.01393e-06	-1.62285	-1.42811	4.90466e-05	-1.69768	-1.42726
43239938	rs732692	2.1651e-07	2.55645	-1.11451	0.000123243	1.48159	-1.33061	0.000105314	-1.03825	-1.32252
43239945	rs2756187	3.61756e-09	-1.23066	-1.41924	4.66079e-06	-1.70768	-1.41632	4.89854e-05	-1.70737	-1.41883
43239968	rs145775566	9.24129e-09	-1.71201	-2.99862e-10	2.04773e-05	-1.64387	-2.99862e-10	0.000244235	-1.51959	-2.99862e-10
43240092	rs937590	2.48189e-06	2.34941	1.53167	3.74545e-05	0.19928	-1.23934	8.26291e-05	-1.3681	-1.23526
43240207	rs79427556	9.91666e-09	-1.64148	-2.99862e-10	2.12073e-05	-1.60884	-2.99862e-10	0.000249081	-1.49994	-2.99862e-10
43240390	rs732691	7.45543e-08	0.375832	-2.99862e-10	0.000747482	1.95352	-2.99862e-10	0.000246913	-1.50868	-2.99862e-10
43240455	rs937591	1.70707e-06	1.96572	1.54112	2.82759e-05	-0.0841931	-1.23699	7.46211e-05	-1.47188	-1.23341
43241126	rs79433922	1.26137e-08	-1.1604e-10	-1.40091	2.67839e-05	-1.1604e-10	-1.37539	0.000282238	-1.1604e-10	-1.37496
43241302	rs1998297	1.73899e-06	1.9556	1.56976	2.37722e-05	-0.256135	-1.23854	7.0485e-05	-1.52706	-1.23525
43241450	rs72869204	4.77834e-09	-0.943226	-1.42838	1.79034e-05	-0.352259	-1.42594	0.000104633	-0.941387	-1.42587
43242670	rs7756656	1.32462e-06	1.77411	1.47907	2.46835e-05	-0.179914	-1.27714	6.85767e-05	-1.51487	-1.2749
43243022	rs58537733	1.46162e-06	1.85909	1.49251	2.61979e-05	-0.123405	-1.2741	7.02095e-05	-1.49427	-1.27196
43243952	rs151225578	9.67108e-09	-1.66656	-2.99862e-10	1.98392e-05	-1.67553	-2.99862e-10	0.000203946	-1.69986	-2.99862e-10
43244714	rs4714674	1.28132e-06	1.42077	1.79918	1.83879e-05	-0.584064	-1.16743	6.74897e-05	-1.64169	-1.16405
43245011	rs73438325	5.13358e-09	-1.59378	-0.706116	1.35991e-05	-1.68095	-0.372241	0.000136319	-1.70269	-0.400025
43245374	rs2651189	4.12914e-06	1.94484	2.44529	2.50322e-05	-0.257024	-1.186	7.54606e-05	-1.51275	-1.18136
43245500	rs2651190	4.72729e-06	1.91666	2.60875	2.55341e-05	-0.274775	-1.14839	7.8008e-05	-1.51928	-1.14162
43245610	rs2651191	3.83179e-06	1.91666	2.39873	2.43096e-05	-0.274775	-1.19754	7.41005e-05	-1.51928	-1.19301
43245641	rs2756172	4.62214e-09	-1.00244	-1.4024	5.0679e-06	-1.6768	-1.36346	5.18368e-05	-1.71101	-1.35861
43245688	rs2841660	3.48437e-06	1.85203	2.36832	2.35075e-05	-0.3009	-1.20497	7.32193e-05	-1.52375	-1.20051
43245782	rs2841659	3.77746e-06	1.96309	2.33802	2.50445e-05	-0.230263	-1.21227	7.46715e-05	-1.49673	-1.20789
43245861	rs2651192	3.41253e-06	1.87588	2.32364	2.36186e-05	-0.285447	-1.2157	7.28876e-05	-1.51744	-1.21136
43246384	rs2756173	5.87235e-06	2.04806	2.69425	2.89864e-05	-0.166754	-1.12961	8.28622e-05	-1.47607	-1.12447
43246408	rs2651193	8.01503e-06	2.23043	2.82295	3.37805e-05	-0.0490681	-1.09424	9.00302e-05	-1.42876	-1.08881
43246419	rs2651194	5.5596e-06	2.25977	2.42782	3.1232e-05	-0.0299974	-1.19175	8.22782e-05	-1.42086	-1.18675
43246984	rs2841658	4.03354e-06	2.19196	2.17474	2.76497e-05	-0.0944627	-1.24911	7.67245e-05	-1.43283	-1.24466
43248729	rs7760749	4.65935e-07	0.526527	1.68182	5.11564e-05	0.44125	-1.16955	8.54742e-05	-1.42189	-1.14762
43248850	rs113715383	9.93134e-09	-1.64	-2.99862e-10	1.93726e-05	-1.69933	-2.99862e-10	0.000207407	-1.68303	-2.99862e-10
43249058	rs6929569	1.0312e-08	-1.60239	-2.99862e-10	2.53621e-05	-1.42993	-2.99862e-10	0.000238174	-1.54472	-2.99862e-10
43249166	rs6909281	1.01963e-08	-1.61367	-2.99862e-10	2.58458e-05	-1.41104	-2.99862e-10	0.000241681	-1.5301	-2.99862e-10
43249311	rs6458329	3.80027e-07	0.463354	1.54119	4.62252e-05	0.379301	-1.20896	8.02097e-05	-1.44434	-1.18873
43249336	rs6930100	1.0234e-08	-1.60998	-2.99862e-10	2.56818e-05	-1.4174	-2.99862e-10	0.00024049	-1.53504	-2.99862e-10
43249388	rs6929810	1.03203e-08	-1.60158	-2.99862e-10	2.53292e-05	-1.43123	-2.99862e-10	0.000237936	-1.54571	-2.99862e-10
43249411	rs6929983	9.01059e-08	-1.55619	2.12148	6.87495e-06	-1.71103	-1.02427	7.46514e-05	-1.7088	-0.99609
43249510	rs6930150	6.85175e-08	0.291394	-2.99862e-10	0.000176028	0.507456	-2.99862e-10	0.000206888	-1.68554	-2.99862e-10
43250387	rs6936397	1.53974e-07	0.182507	0.91858	2.52569e-05	-0.0780381	-1.35605	5.99218e-05	-1.58223	-1.34244
43250710	rs3800295	4.98411e-09	-0.916653	-1.41279	4.65309e-06	-1.71201	-1.41365	5.05838e-05	-1.68208	-1.41201
43251118	rs45515398	8.64684e-09	-0.395335	-1.38317	4.92577e-06	-1.70363	-1.36508	5.20059e-05	-1.70334	-1.36302
43251880	rs45564136	4.81669e-08	-0.0610225	-2.99862e-10	0.000455338	1.45785	-2.99862e-10	0.000231643	-1.57252	-2.99862e-10
43251912	rs3800297	1.12507e-08	-1.34942	-0.165849	4.6717e-06	-1.70821	-1.41345	5.01319e-05	-1.69348	-1.40958
43252029	rs3800298	1.03348e-08	-1.5606	-0.0395786	4.79965e-06	-1.69403	-1.40061	4.99196e-05	-1.71202	-1.39529
43252211	rs6458330	1.33201e-08	-1.28652	-0.0599055	4.68216e-06	-1.71194	-1.40749	5.02961e-05	-1.69743	-1.40236
43252226	rs7743125	1.33104e-08	-1.27806	-0.0690861	4.67658e-06	-1.71201	-1.40861	5.03135e-05	-1.69583	-1.40361
43253138	rs546050304	1.21232e-08	-1.44058	-2.99862e-10	1.92493e-05	-1.70571	-2.99862e-10	0.000205886	-1.6904	-2.99862e-10
43253540	rs143693777	8.78149e-08	0.539536	-2.99862e-10	0.000135299	0.244299	-2.99862e-10	0.0017786	0.465863	-2.99862e-10
43255380	rs111981370	3.49434e-08	-0.381964	-2.99862e-10	0.000316627	1.09454	-2.99862e-10	0.000209281	-1.67404	-2.99862e-10
43256800	rs2841653	1.57379e-08	-1.17962	-2.99862e-10	2.74256e-05	-1.35171	-2.99862e-10	0.000239467	-1.5393	-2.99862e-10
43257234	rs2756174	5.7318e-08	0.557642	-0.444722	2.32242e-05	-0.0899561	-1.42804	5.84168e-05	-1.52171	-1.4284
43257963	rs2651203	1.3936e-08	-1.21474	-0.0864767	4.69744e-06	-1.71172	-1.40445	5.08128e-05	-1.69084	-1.39873
43258237	rs2756175	5.2729e-08	0.390573	-0.361103	9.40019e-06	-0.994485	-1.42797	4.85577e-05	-1.70822	-1.42674
43258464	rs2756176	5.53274e-08	0.624515	-0.546942	2.73355e-05	0.0699199	-1.42492	8.60785e-05	-1.13585	-1.42661
43258598	rs78315134	1.22744e-08	-1.1604e-10	-1.42818	2.84433e-05	-1.1604e-10	-1.31528	0.000298165	-1.1604e-10	-1.32007
43258994	rs61729324	1.04493e-08	-1.58916	-2.99862e-10	0.000128136	0.189904	-2.99862e-10	0.000217727	-1.63448	-2.99862e-10
43259087	rs2651204	6.89408e-09	-1.33426	-0.67077	1.22465e-05	-0.818731	-1.33922	9.86355e-05	-1.10356	-1.32272
43259129	rs12207935	4.46195e-09	-1.0177	-1.4224	4.72697e-06	-1.68164	-1.42826	4.83001e-05	-1.71202	-1.42827
43259383	rs146343493	1.314e-08	-1.36004	-2.99862e-10	0.000178054	0.518898	-2.99862e-10	0.000285888	-1.36212	-2.99862e-10
43260660	rs6901866	1.59483e-08	-1.13866	-0.0276873	5.88762e-06	-1.69377	-1.19656	7.53148e-05	-1.52506	-1.17098
43260889	rs141253573	1.03809e-08	-1.59573	-2.99862e-10	1.93265e-05	-1.70171	-2.99862e-10	0.000201688	-1.71099	-2.99862e-10
43261153	rs114731381	1.51909e-08	-1.215	-2.99862e-10	3.85891e-05	-1.01022	-2.99862e-10	0.000458341	-0.890103	-2.99862e-10
43262704	rs16896398	2.34859e-08	-0.80456	0.0252668	5.95436e-06	-1.70944	-1.16962	9.73329e-05	-1.29761	-1.14197
43262929	rs1114357	1.39909e-08	-1.42204	0.124748	8.1882e-06	-1.39686	-1.16363	6.51263e-05	-1.6991	-1.14229
43263119	rs11758940	3.45981e-09	-1.38425	-1.31023	8.69956e-06	-1.23839	-1.26152	0.00016399	-0.667213	-1.2507
43263120	rs11758941	3.51648e-09	-1.368	-1.31023	8.87079e-06	-1.2189	-1.26152	0.000168791	-0.638361	-1.2507
43263342	rs75130282	4.43216e-08	-1.1604e-10	-0.144224	3.05648e-05	-1.1604e-10	-1.24334	0.000320149	-1.1604e-10	-1.24893
43263473	rs78882866	1.46321e-08	-1.25248	-2.99862e-10	0.000615087	1.75858	-2.99862e-10	0.000201523	-1.71181	-2.99862e-10
43264895	rs70953670	2.29653e-08	-0.80171	-2.99862e-10	0.0288177	5.60556	-2.99862e-10	0.00024849	-1.50232	-2.99862e-10
43265120	rs70953673	1.26434e-08	-1.1604e-10	-1.39856	2.70045e-05	-1.1604e-10	-1.36718	0.000283569	-1.1604e-10	-1.37026
43265231	rs17209379	2.19649e-08	-0.846251	-2.99862e-10	0.0253729	5.47825	-2.99862e-10	0.000243305	-1.5234	-2.99862e-10
43265686	rs70953674	1.24611e-08	-1.41308	-2.99862e-10	0.00050709	1.5655	-2.99862e-10	0.000326901	-1.22806	-2.99862e-10
43266603	rs146196183	1.35872e-08	-1.1604e-10	-1.32657	4.47112e-05	-1.1604e-10	-0.862962	0.000465318	-1.1604e-10	-0.874995
43266634	rs70953677	1.00471e-08	-1.62841	-2.99862e-10	2.36264e-05	-1.50082	-2.99862e-10	0.000238341	-1.54401	-2.99862e-10
43266765	rs70953678	1.24611e-08	-1.41308	-2.99862e-10	0.00050709	1.5655	-2.99862e-10	0.000326901	-1.22806	-2.99862e-10
43267831	rs70953680	2.13934e-08	-0.872614	-2.99862e-10	0.0235076	5.40189	-2.99862e-10	0.000240355	-1.5356	-2.99862e-10
43268073	rs3778491	4.4619e-07	-1.1604e-10	2.16505	0.000328757	-1.1604e-10	1.13213	0.00422545	-1.1604e-10	1.33116
43268646	rs4149177	3.21788e-09	-1.41067	-1.3563	7.96922e-06	-1.27026	-1.31734	0.000147588	-0.71482	-1.30847
43269029	rs1574430	9.93547e-08	0.690204	-0.0272021	7.9817e-05	0.931083	-1.21453	0.000141724	-0.874882	-1.18895
43269179	rs2841648	1.01079e-07	0.715487	-0.035275	8.17043e-05	0.9576	-1.21768	0.000143381	-0.85993	-1.19228
43269516	rs70953686	2.06618e-08	-0.907408	-2.99862e-10	0.0212282	5.2999	-2.99862e-10	0.000236599	-1.55135	-2.99862e-10
43270151	rs2270860	2.56387e-08	-0.601832	-0.0897592	5.83389e-06	-1.68272	-1.21678	0.000117762	-1.05734	-1.19171
43272188	rs4149178	4.41678e-09	-1.02188	-1.4284	9.24622e-06	-1.0106	-1.42837	0.000227193	-0.163628	-1.42829
43273604	rs2242416	1.02886e-07	0.690204	0.00771998	8.35589e-05	0.931083	-1.16872	0.000148681	-0.874882	-1.14103
43276388	rs12193537	1.19116e-08	-1.46857	0.0103914	8.04875e-06	-1.36347	-1.2142	6.23197e-05	-1.69038	-1.19506
43276390	rs2254303	7.99115e-08	0.451953	-0.00672862	6.16832e-05	0.680867	-1.22204	0.000122355	-1.01298	-1.19781
43277751	rs112553753	1.29207e-08	-1.37686	-2.99862e-10	0.000570335	1.68304	-2.99862e-10	0.000342223	-1.18226	-2.99862e-10
43279144	rs79641366	1.92407e-08	-0.978666	-2.99862e-10	0.0171457	5.08632	-2.99862e-10	0.000229393	-1.58228	-2.99862e-10
43279276	rs112472472	1.939e-08	-0.970938	-2.99862e-10	0.0175532	5.1098	-2.99862e-10	0.000230143	-1.57902	-2.99862e-10
43279652	rs4466248	1.98871e-08	-0.945626	-2.99862e-10	0.00885235	4.42525	-2.99862e-10	0.000221158	-1.61884	-2.99862e-10
43279721	rs4398731	2.25613e-08	-0.831201	0.0117426	5.91878e-06	-1.70975	-1.17531	9.61411e-05	-1.30394	-1.14795
43280132	rs185825470	1.40036e-08	-1.1604e-10	-1.29638	3.36732e-05	-1.1604e-10	-1.14648	0.000353932	-1.1604e-10	-1.14861
43280241	rs189404807	2.0962e-07	-1.1604e-10	1.4096	0.000166895	-1.1604e-10	0.45418	0.00209174	-1.1604e-10	0.628037
43280713	rs10948071	9.89649e-08	0.570722	0.0883488	7.3764e-05	0.805679	-1.16799	0.000138807	-0.944791	-1.13984
43280714	rs112870457	1.95564e-08	-0.962392	-2.99862e-10	0.0180134	5.13568	-2.99862e-10	0.000230981	-1.57538	-2.99862e-10
43280941	rs9296413	9.81361e-08	0.570722	0.0799383	7.35079e-05	0.805679	-1.17147	0.0001383	-0.944791	-1.1435
43281767	rs11965886	6.42889e-07	2.53028	-2.99862e-10	0.00114953	2.38392	-2.99862e-10	0.0091071	2.09909	-2.99862e-10
43281785	rs112099928	1.22403e-08	-1.43096	-2.99862e-10	0.000523831	1.59798	-2.99862e-10	0.000328751	-1.22242	-2.99862e-10
43283410	rs113163694	1.939e-08	-0.970938	-2.99862e-10	0.0175532	5.1098	-2.99862e-10	0.000230143	-1.57902	-2.99862e-10
43284627	rs76908006	1.26531e-08	-1.39779	-2.99862e-10	0.000533187	1.61569	-2.99862e-10	0.000333306	-1.20866	-2.99862e-10
43284865	rs113154221	9.24567e-09	-1.71154	-2.99862e-10	6.76411e-05	-0.448971	-2.99862e-10	0.000203687	-1.70113	-2.99862e-10
43285375	rs77383021	1.1044e-08	-1.53381	-2.99862e-10	2.14682e-05	-1.59662	-2.99862e-10	0.000283026	-1.37218	-2.99862e-10
43285773	rs77538445	1.94258e-08	-0.969092	-2.99862e-10	0.0196009	5.22014	-2.99862e-10	0.000232962	-1.56684	-2.99862e-10
43286886	rs77626494	2.00542e-08	-0.937257	-2.99862e-10	0.019427	5.21123	-2.99862e-10	0.0002335	-1.56453	-2.99862e-10
43287722	rs77915916	1.34976e-08	-1.33319	-2.99862e-10	0.000489386	1.52996	-2.99862e-10	0.000201949	-1.7097	-2.99862e-10
43287804	rs74766084	2.06403e-08	-0.908452	-2.99862e-10	0.0235321	5.40293	-2.99862e-10	0.00023945	-1.53937	-2.99862e-10
43287893	rs4714675	1.70459e-08	-1.09979	-2.99862e-10	0.00967717	4.51434	-2.99862e-10	0.000217676	-1.63471	-2.99862e-10
43288460	rs12154080	1.32114e-08	-1.35461	-2.99862e-10	2.00237e-05	-1.66627	-2.99862e-10	0.000203274	-1.70316	-2.99862e-10
43289440	rs62415416	1.43251e-08	-1.44916	0.175481	8.89314e-06	-1.33823	-1.13967	6.77154e-05	-1.68455	-1.11785
43289599	rs78014492	1.98808e-08	-0.945943	-2.99862e-10	0.0189281	5.18522	-2.99862e-10	0.00023262	-1.56831	-2.99862e-10
43290272	rs182625857	1.15821e-08	-1.48624	-2.99862e-10	2.76802e-05	-1.34247	-2.99862e-10	0.000318528	-1.25401	-2.99862e-10
43293101	rs9472031	3.28059e-09	-1.31931	-1.42836	7.63289e-06	-1.20233	-1.42839	0.000129904	-0.722716	-1.42821
43293366	rs2651201	1.70459e-08	-1.09979	-2.99862e-10	0.00967717	4.51434	-2.99862e-10	0.000217676	-1.63471	-2.99862e-10
43293446	rs78567061	2.02714e-08	-0.926482	-2.99862e-10	0.0222984	5.34908	-2.99862e-10	0.00023747	-1.54767	-2.99862e-10
43293630	rs6930689	2.68575e-08	-0.806517	0.161369	6.75264e-06	-1.7117	-1.04155	0.000106456	-1.34335	-1.00663
43294041	rs9472032	3.48098e-09	-1.26002	-1.42836	7.82106e-06	-1.17797	-1.42839	0.000139939	-0.648307	-1.42821
43294293	rs115402711	1.46793e-08	-1.24926	-2.99862e-10	2.35522e-05	-1.50397	-2.99862e-10	0.000220152	-1.6234	-2.99862e-10
43296117	rs142656572	2.868e-08	-0.579496	-2.99862e-10	3.0874e-05	-1.23327	-2.99862e-10	0.000342668	-1.18095	-2.99862e-10
43299058	rs2279087	2.06249e-08	-0.909183	-1.2221e-05	6.01925e-06	-1.70921	-1.15902	8.75327e-05	-1.41607	-1.12963
43299323	rs2469	1.09309e-07	0.59018	0.168305	7.87903e-05	0.815179	-1.11158	0.00014751	-0.944498	-1.07932
43299432	rs76343162	5.91987e-09	-0.759192	-1.39819	1.2525e-05	-0.707489	-1.42797	9.2913e-05	-1.05789	-1.42817
43299719	rs2279088	1.22087e-08	-1.52151	0.0879582	9.77602e-06	-1.21293	-1.17032	6.80119e-05	-1.64886	-1.14917
43301541	rs80186360	1.32709e-08	-1.1604e-10	-1.35012	2.54513e-05	-1.1604e-10	-1.42642	0.000268045	-1.1604e-10	-1.42656
43302285	rs2841642	7.55907e-08	0.228528	0.16111	5.80774e-05	0.52773	-1.12914	0.000126033	-1.08225	-1.09892
43303036	rs74353128	5.84288e-09	-0.753075	-1.4174	1.26279e-05	-0.701208	-1.42607	9.36323e-05	-1.05282	-1.42553
43303109	rs147831419	1.3681e-08	-1.31969	-2.99862e-10	2.83825e-05	-1.31741	-2.99862e-10	0.000344349	-1.17606	-2.99862e-10
43303489	rs140665652	1.18633e-08	-1.46225	-2.99862e-10	2.69884e-05	-1.36778	-2.99862e-10	0.000362252	-1.12538	-2.99862e-10
43303503	rs2651202	9.24133e-09	-1.71201	-2.99862e-10	1.91675e-05	-1.70997	-2.99862e-10	0.000202411	-1.70741	-2.99862e-10
43304007	rs7692	1.76449e-08	-1.13737	0.0721195	6.21212e-06	-1.68704	-1.14964	8.04682e-05	-1.50945	-1.1204
43304281	rs3799947	1.25052e-08	-1.1604e-10	-1.40955	2.54197e-05	-1.1604e-10	-1.42766	0.000267769	-1.1604e-10	-1.42759
43304798	rs74725336	1.21981e-08	-1.43442	-2.99862e-10	0.000517645	1.5861	-2.99862e-10	0.000327255	-1.22698	-2.99862e-10
43305520	rs35650765	5.80505e-09	-0.759192	-1.41777	1.25511e-05	-0.707489	-1.42589	9.31772e-05	-1.05789	-1.42533
43306998	rs3734684	1.23323e-08	-1.1604e-10	-1.42347	2.9407e-05	-1.1604e-10	-1.28195	0.000308213	-1.1604e-10	-1.28693
43307092	rs151153042	9.24161e-09	-1.71198	-2.99862e-10	1.95925e-05	-1.68804	-2.99862e-10	0.000217675	-1.63471	-2.99862e-10
43307861	rs10948072	3.18615e-09	-1.39242	-1.38446	7.83989e-06	-1.25084	-1.35313	0.00013873	-0.739391	-1.3458
43308363	rs1563788	1.82953e-08	-1.1485	0.11945	6.39124e-06	-1.68466	-1.1236	8.20742e-05	-1.51604	-1.09405
43308888	rs2242153	1.25693e-08	-1.52699	0.122546	1.00071e-05	-1.20396	-1.15594	6.92591e-05	-1.64565	-1.13422
43309218	rs58147230	2.65104e-08	-1.1604e-10	-0.658159	3.11528e-05	-1.1604e-10	-1.22428	0.000332394	-1.1604e-10	-1.2114
43310861	rs3816601	5.40095e-08	-1.28198	1.33545	9.66289e-06	-1.66749	-0.727401	0.000118319	-1.55538	-0.688953
43311643	rs114158794	9.24248e-09	-1.71189	-2.99862e-10	6.92447e-05	-0.425541	-2.99862e-10	0.000203268	-1.70319	-2.99862e-10
43311722	rs77590559	1.28531e-08	-1.1604e-10	-1.38211	2.54807e-05	-1.1604e-10	-1.42527	0.000268489	-1.1604e-10	-1.42491
43311851	rs76088627	1.97538e-08	-0.952348	-2.99862e-10	0.0206255	5.2711	-2.99862e-10	0.000234705	-1.55939	-2.99862e-10
43313800	rs6458333	1.69209e-08	-1.10714	-2.99862e-10	0.00945234	4.49083	-2.99862e-10	0.000217111	-1.63731	-2.99862e-10
43314327	rs141261543	1.60686e-08	-1.15883	-2.99862e-10	2.04292e-05	-1.64622	-2.99862e-10	0.000232131	-1.57042	-2.99862e-10
43314506	rs79146644	1.21861e-08	-1.4354	-2.99862e-10	0.00051589	1.58271	-2.99862e-10	0.000326829	-1.22828	-2.99862e-10
43315590	rs111597025	1.22188e-08	-1.43272	-2.99862e-10	0.000520671	1.59193	-2.99862e-10	0.000327987	-1.22474	-2.99862e-10
43315641	rs142927793	7.77609e-08	0.417943	-2.99862e-10	0.000113724	0.0705884	-2.99862e-10	0.00141753	0.238953	-2.99862e-10
43316023	rs3734683	3.46864e-09	-1.34813	-1.3438	8.67376e-06	-1.20094	-1.30194	0.000163966	-0.625562	-1.29249
43318061	rs78013618	9.27068e-09	-1.70884	-2.99862e-10	1.99828e-05	-1.66831	-2.99862e-10	0.000222688	-1.61194	-2.99862e-10
43318539	rs147728545	1.25032e-08	-1.1604e-10	-1.40971	2.54353e-05	-1.1604e-10	-1.42705	0.000267772	-1.1604e-10	-1.42758
43318980	rs118046524	3.73713e-08	-1.1604e-10	-0.314792	2.90699e-05	-1.1604e-10	-1.29348	0.000304492	-1.1604e-10	-1.29907
43320055	rs75782786	1.48857e-08	-1.23529	-2.99862e-10	0.000644648	1.80552	-2.99862e-10	0.000201627	-1.7113	-2.99862e-10
43320410	rs9381237	8.72e-08	0.239232	0.293277	6.28819e-05	0.54837	-1.0703	0.000136776	-1.06207	-1.03731
43321232	rs36034990	2.05102e-08	-0.914775	-2.99862e-10	2.84913e-05	-1.31359	-2.99862e-10	0.000260916	-1.45352	-2.99862e-10
43321233	rs191226687	2.36233e-08	-1.1604e-10	-0.77346	3.78162e-05	-1.1604e-10	-1.03045	0.000396638	-1.1604e-10	-1.03469
43322201	rs79768677	9.25086e-09	-1.71098	-2.99862e-10	6.60882e-05	-0.472196	-2.99862e-10	0.000204151	-1.69886	-2.99862e-10
43322231	rs12190755	1.24472e-08	-1.53675	0.122546	1.03054e-05	-1.17458	-1.15594	6.98159e-05	-1.63764	-1.13422
43323852	rs34541323	1.05426e-08	-1.58027	-2.99862e-10	2.06945e-05	-1.63332	-2.99862e-10	0.000265084	-1.43767	-2.99862e-10
43323917	rs41281796	1.91068e-08	-0.985653	-2.99862e-10	0.0186304	5.16936	-2.99862e-10	0.000231275	-1.57411	-2.99862e-10
43325785	rs115787483	1.24345e-08	-1.41522	-2.99862e-10	0.000552613	1.65147	-2.99862e-10	0.000335628	-1.20171	-2.99862e-10
43325787	rs41281798	1.92576e-08	-0.97779	-2.99862e-10	0.019086	5.19352	-2.99862e-10	0.000232071	-1.57067	-2.99862e-10
43326369	rs113473153	1.43796e-08	-1.26989	-2.99862e-10	0.000586178	1.71044	-2.99862e-10	0.000201482	-1.71202	-2.99862e-10
43327039	rs4714677	9.01237e-08	0.261977	0.303511	6.41592e-05	0.572846	-1.07466	0.000137942	-1.04891	-1.04197
43327375	rs9369407	9.01237e-08	0.261977	0.303511	6.41592e-05	0.572846	-1.07466	0.000137942	-1.04891	-1.04197
43327536	rs2125737	9.01237e-08	0.261977	0.303511	6.41592e-05	0.572846	-1.07466	0.000137942	-1.04891	-1.04197
43327745	rs74352976	1.23359e-08	-1.42318	-2.99862e-10	0.000537931	1.62454	-2.99862e-10	0.000332137	-1.21217	-2.99862e-10
43327750	rs2125738	9.29216e-08	0.282563	0.313498	6.5893e-05	0.594989	-1.07014	0.000140262	-1.03696	-1.03725
43328062	rs17209400	1.87818e-08	-1.00281	-2.99862e-10	0.0176686	5.11636	-2.99862e-10	0.000229566	-1.58153	-2.99862e-10
43328629	rs77688577	1.43796e-08	-1.26989	-2.99862e-10	0.000586178	1.71044	-2.99862e-10	0.000201482	-1.71202	-2.99862e-10
43328762	rs75041662	1.26799e-08	-1.1604e-10	-1.39568	3.26252e-05	-1.1604e-10	-1.1781	0.000341688	-1.1604e-10	-1.18382
43329028	rs2611336	8.89812e-08	0.239232	0.313498	6.28916e-05	0.54837	-1.07014	0.000136784	-1.06207	-1.03725
43330581	rs113437098	1.23024e-08	-1.4259	-2.99862e-10	0.000532987	1.61531	-2.99862e-10	0.000330954	-1.21574	-2.99862e-10
43330756	rs10498755	1.43796e-08	-1.26989	-2.99862e-10	0.000586178	1.71044	-2.99862e-10	0.000201482	-1.71202	-2.99862e-10
43330985	rs9394947	2.53559e-08	-1.1604e-10	-0.702685	3.20092e-05	-1.1604e-10	-1.19716	0.000342215	-1.1604e-10	-1.18228
43332508	rs78465211	3.68944e-08	-1.1604e-10	-0.327635	2.89409e-05	-1.1604e-10	-1.29793	0.00030317	-1.1604e-10	-1.30342
43333752	rs117524960	1.23647e-08	-1.1604e-10	-1.42085	2.69317e-05	-1.1604e-10	-1.36988	0.000283825	-1.1604e-10	-1.36936
43334425	rs113177211	3.55778e-09	-1.24104	-1.42551	5.13708e-06	-1.62255	-1.40415	5.03745e-05	-1.69417	-1.40406
43334547	rs111467122	1.80365e-08	-1.0433	-2.99862e-10	0.0155629	4.98946	-2.99862e-10	0.00022569	-1.59856	-2.99862e-10
43334755	rs9394948	8.67806e-08	0.23314	0.294548	6.12633e-05	0.530703	-1.07871	0.000134061	-1.07322	-1.0462
43335003	rs9394949	8.53588e-08	0.216621	0.294548	6.08557e-05	0.524028	-1.07871	0.000133811	-1.07509	-1.0462
43335570	rs80066320	3.57138e-08	-1.1604e-10	-0.360159	2.86011e-05	-1.1604e-10	-1.30974	0.000299812	-1.1604e-10	-1.31456
43336363	rs139126139	1.75966e-08	-1.1604e-10	-1.06799	3.03495e-05	-1.1604e-10	-1.25041	0.000318772	-1.1604e-10	-1.25324
43337653	rs62402405	2.60206e-09	-1.67676	-1.30263	5.9732e-06	-1.69012	-1.18579	6.55148e-05	-1.63957	-1.19587
43337790	rs145753244	1.26861e-08	-1.1604e-10	-1.39519	2.74318e-05	-1.1604e-10	-1.35148	0.000287891	-1.1604e-10	-1.35513
43337802	rs73416724	1.90303e-08	-0.989665	-2.99862e-10	0.0136125	4.85556	-2.99862e-10	0.000227028	-1.59264	-2.99862e-10
43338115	rs112336903	1.80365e-08	-1.0433	-2.99862e-10	0.0155629	4.98946	-2.99862e-10	0.00022569	-1.59856	-2.99862e-10
43338319	rs74509444	4.50357e-07	-1.1604e-10	2.17435	0.000361982	-1.1604e-10	1.22841	0.00468108	-1.1604e-10	1.43357
43338760	rs76908084	1.26948e-08	-1.1604e-10	-1.3945	2.54069e-05	-1.1604e-10	-1.42817	0.000267636	-1.1604e-10	-1.42809
43339872	rs112334698	1.24688e-08	-1.41246	-2.99862e-10	0.000557765	1.66075	-2.99862e-10	0.000336845	-1.19809	-2.99862e-10
43340745	rs79434077	3.71502e-09	-1.24975	-1.37356	5.84822e-06	-1.58162	-1.31543	5.53411e-05	-1.68888	-1.31532
43340810	rs75782458	1.80365e-08	-1.0433	-2.99862e-10	0.0155629	4.98946	-2.99862e-10	0.00022569	-1.59856	-2.99862e-10
43341088	rs79761807	1.40618e-08	-1.29223	-2.99862e-10	0.000550557	1.64774	-2.99862e-10	0.000201532	-1.71177	-2.99862e-10
43341571	rs76719991	1.21244e-08	-1.44048	-2.99862e-10	0.0005069	1.56513	-2.99862e-10	0.000324639	-1.235	-2.99862e-10
43341689	rs111547017	1.80365e-08	-1.0433	-2.99862e-10	0.0155629	4.98946	-2.99862e-10	0.00022569	-1.59856	-2.99862e-10
43342308	rs140519568	9.96555e-09	-1.63656	-2.99862e-10	2.05067e-05	-1.64244	-2.99862e-10	0.000215664	-1.644	-2.99862e-10
43342540	rs181381103	1.33337e-08	-1.1604e-10	-1.3454	2.58725e-05	-1.1604e-10	-1.41001	0.000272049	-1.1604e-10	-1.41173
43342591	rs4714678	1.00506e-07	0.283819	0.3907	5.23556e-05	0.325219	-1.03035	0.000129631	-1.15759	-0.995436
43343013	rs114863017	1.31262e-07	0.9415	-2.99862e-10	0.000374921	1.26353	-2.99862e-10	0.00316276	1.04148	-2.99862e-10
43343239	rs79009481	1.40618e-08	-1.29223	-2.99862e-10	0.000550557	1.64774	-2.99862e-10	0.000201532	-1.71177	-2.99862e-10
43343301	rs112332078	1.06582e-08	-1.56937	-2.99862e-10	2.58313e-05	-1.4116	-2.99862e-10	0.000223398	-1.60876	-2.99862e-10
43344952	rs9472039	3.04494e-09	-1.45191	-1.3703	6.09561e-06	-1.47814	-1.37748	9.58372e-05	-1.08529	-1.36977
43345803	rs7742789	2.33465e-08	-1.11961	0.334364	7.1473e-06	-1.6661	-1.03036	8.64767e-05	-1.56151	-0.99633
43346271	rs141839508	5.61191e-09	-0.85888	-1.35192	1.1474e-05	-0.809919	-1.41318	8.67677e-05	-1.14001	-1.41447
43346411	rs180728386	8.35234e-08	-1.1604e-10	0.489431	8.25544e-05	-1.1604e-10	-0.249729	0.0010129	-1.1604e-10	-0.0971444
43346462	rs9369409	1.00059e-07	0.217875	0.45219	5.02121e-05	0.258589	-1.00552	0.000128469	-1.19208	-0.969944
43346478	rs113653373	1.37811e-08	-1.3124	-2.99862e-10	0.000767199	1.97956	-2.99862e-10	0.000383162	-1.06926	-2.99862e-10
43347125	rs76514175	1.39013e-08	-1.30371	-2.99862e-10	0.000532888	1.61513	-2.99862e-10	0.000201604	-1.71141	-2.99862e-10
43347305	rs11752783	3.89046e-09	-1.32861	-1.24856	8.32241e-06	-1.33539	-1.20885	0.000145028	-0.844465	-1.19633
43347532	rs117993385	1.27651e-08	-1.1604e-10	-1.38898	2.79695e-05	-1.1604e-10	-1.33207	0.000294796	-1.1604e-10	-1.33143
43348006	rs12209798	4.0393e-09	-1.13152	-1.40811	5.12936e-06	-1.66035	-1.36785	5.14892e-05	-1.70818	-1.36816
43348512	rs9472040	1.60052e-08	-1.35516	0.192376	6.95713e-06	-1.62424	-1.09918	7.77882e-05	-1.59553	-1.0682
43349215	rs7763558	1.61495e-08	-1.35516	0.201357	6.9854e-06	-1.62424	-1.09512	7.81187e-05	-1.59553	-1.06396
43349308	rs7763350	1.66102e-08	-1.34597	0.220296	7.01427e-06	-1.62871	-1.08653	7.92406e-05	-1.59025	-1.05498
43349686	rs112163057	1.11988e-08	-1.51988	-2.99862e-10	0.000378232	1.27232	-2.99862e-10	0.000291558	-1.34248	-2.99862e-10
43349721	rs74478243	1.11988e-08	-1.51988	-2.99862e-10	0.000378232	1.27232	-2.99862e-10	0.000291558	-1.34248	-2.99862e-10
43349795	rs7764523	1.61495e-08	-1.35516	0.201357	6.9854e-06	-1.62424	-1.09512	7.81187e-05	-1.59553	-1.06396
43350460	rs77642270	9.42624e-09	-1.6922	-2.99862e-10	1.91407e-05	-1.71137	-2.99862e-10	0.000205527	-1.69214	-2.99862e-10
43350491	rs148291106	1.31323e-08	-1.1604e-10	-1.36062	2.5401e-05	-1.1604e-10	-1.4284	0.000267596	-1.1604e-10	-1.42824
43350736	rs141415391	1.32992e-08	-1.34799	-2.99862e-10	3.28842e-05	-1.17019	-2.99862e-10	0.000385152	-1.06408	-2.99862e-10
43350753	rs9394951	5.32714e-08	-0.312343	0.352048	3.4427e-05	-0.0689257	-1.05542	0.000109774	-1.2973	-1.022
43351328	rs75201726	1.59623e-08	-1.1604e-10	-1.16547	3.87521e-05	-1.1604e-10	-1.006	0.000406196	-1.1604e-10	-1.01088
43351686	rs139084170	9.56918e-09	-1.67715	-2.99862e-10	0.000104347	-0.015462	-2.99862e-10	0.000224209	-1.60514	-2.99862e-10
43352048	rs113634553	1.81869e-08	-1.03499	-2.99862e-10	0.0159767	5.0157	-2.99862e-10	0.000226467	-1.59512	-2.99862e-10
43352134	rs116189428	1.31385e-08	-1.36015	-2.99862e-10	2.00338e-05	-1.66576	-2.99862e-10	0.000205244	-1.69352	-2.99862e-10
43352623	rs75473868	1.81869e-08	-1.03499	-2.99862e-10	0.0159767	5.0157	-2.99862e-10	0.000226467	-1.59512	-2.99862e-10
43352898	rs6919440	5.43167e-08	-0.292911	0.352048	3.51593e-05	-0.0478771	-1.05542	0.000110945	-1.28669	-1.022
43352980	rs1214759	1.5427e-08	-1.4202	0.220625	7.30156e-06	-1.58872	-1.08638	7.63042e-05	-1.62817	-1.05482
43353635	rs113789029	3.48021e-09	-1.27458	-1.41402	5.35589e-06	-1.60455	-1.38043	5.20283e-05	-1.68563	-1.38029
43353985	rs72857208	9.93724e-09	-1.63941	-2.99862e-10	1.91381e-05	-1.7115	-2.99862e-10	0.000201612	-1.71137	-2.99862e-10
43354431	rs1214761	1.57155e-08	-1.4202	0.23915	7.36362e-06	-1.58872	-1.07791	7.6982e-05	-1.62817	-1.04598
43354522	rs6458334	1.00076e-08	-1.68542	0.053062	1.18948e-05	-1.00084	-1.18625	7.1156e-05	-1.58692	-1.16593
43354896	rs7766972	9.92652e-09	-1.68542	0.0449315	1.18558e-05	-1.00084	-1.18953	7.09134e-05	-1.58692	-1.16934
43354945	rs7767006	1.00528e-08	-1.6809	0.053062	1.1633e-05	-1.02309	-1.18625	7.05021e-05	-1.59615	-1.16593
43355151	rs1214762	1.54077e-08	-1.20083	-2.99862e-10	0.00923796	4.46789	-2.99862e-10	0.000212828	-1.65723	-2.99862e-10
43355266	rs113283188	1.44575e-08	-1.26448	-2.99862e-10	0.000595043	1.72545	-2.99862e-10	0.000201488	-1.71199	-2.99862e-10
43355396	rs141740003	1.87818e-08	-1.00281	-2.99862e-10	0.0176686	5.11636	-2.99862e-10	0.000229566	-1.58153	-2.99862e-10
43355851	rs2396004	5.5439e-08	-0.312343	0.391931	3.50654e-05	-0.0689257	-1.03705	0.000111899	-1.2973	-1.00283
43356743	rs75966707	1.44575e-08	-1.26448	-2.99862e-10	0.000595043	1.72545	-2.99862e-10	0.000201488	-1.71199	-2.99862e-10
43357601	rs76658194	1.9363e-08	-0.972333	-2.99862e-10	0.019333	5.20638	-2.99862e-10	0.000234956	-1.55832	-2.99862e-10
43358361	rs72857213	1.0159e-08	-1.61734	-2.99862e-10	2.0623e-05	-1.63678	-2.99862e-10	0.000232281	-1.56977	-2.99862e-10
43358362	rs17209407	1.93719e-08	-0.971872	-2.99862e-10	0.0166731	5.05837	-2.99862e-10	0.000229828	-1.58039	-2.99862e-10
43358663	rs13196624	1.37473e-08	-1.31485	-2.99862e-10	2.16116e-05	-1.58996	-2.99862e-10	0.000204857	-1.69541	-2.99862e-10
43358872	rs147031788	1.60391e-07	1.14192	-2.99862e-10	0.000239082	0.813622	-2.99862e-10	0.00318587	1.04876	-2.99862e-10
43359424	rs76823934	1.89431e-08	-0.994254	-2.99862e-10	0.0181427	5.14284	-2.99862e-10	0.000230413	-1.57784	-2.99862e-10
43360261	rs1214763	4.0937e-09	-1.32574	-1.20051	8.74359e-06	-1.33881	-1.15605	0.000151297	-0.856345	-1.14213
43361669	rs116609048	1.24169e-08	-1.1604e-10	-1.41663	2.59274e-05	-1.1604e-10	-1.40789	0.000272411	-1.1604e-10	-1.4104
43361795	rs181609652	1.24169e-08	-1.1604e-10	-1.41663	2.59274e-05	-1.1604e-10	-1.40789	0.000272411	-1.1604e-10	-1.4104
43361930	rs1214766	3.57532e-09	-1.37841	-1.28323	7.4908e-06	-1.38159	-1.26792	0.000122735	-0.952936	-1.25476
43362324	rs80193186	1.94258e-08	-0.969092	-2.99862e-10	0.0196009	5.22014	-2.99862e-10	0.000232962	-1.56684	-2.99862e-10
43363422	rs113828288	1.94258e-08	-0.969092	-2.99862e-10	0.0196009	5.22014	-2.99862e-10	0.000232962	-1.56684	-2.99862e-10
43364043	rs77241311	1.49778e-08	-1.22912	-2.99862e-10	0.000655523	1.82225	-2.99862e-10	0.000201679	-1.71104	-2.99862e-10
43364494	rs6912283	7.06958e-08	-0.0744642	0.397156	4.69681e-05	0.248153	-1.06187	0.000127731	-1.14097	-1.02682
43364634	rs77529883	1.97538e-08	-0.952348	-2.99862e-10	0.0206255	5.2711	-2.99862e-10	0.000234705	-1.55939	-2.99862e-10
43364845	rs145598552	9.61691e-09	-1.67217	-2.99862e-10	1.913e-05	-1.71193	-2.99862e-10	0.000203349	-1.70279	-2.99862e-10
43365207	rs7754297	1.2964e-08	-0.136699	-1.23682	0.00188544	4.15385	-1.27512	0.000218928	-0.367322	-1.26165
43365360	rs12195350	9.13098e-09	-1.67851	-0.0455114	1.06521e-05	-1.03409	-1.26334	6.48105e-05	-1.60063	-1.24562
43366075	rs111882537	2.04545e-08	-0.917492	-2.99862e-10	0.0229064	5.37598	-2.99862e-10	0.000238452	-1.54355	-2.99862e-10
43366817	rs146759956	1.42122e-08	-1.28159	-2.99862e-10	3.09016e-05	-1.23238	-2.99862e-10	0.000451242	-0.905713	-2.99862e-10
43367088	rs831305	4.73348e-09	-1.17623	-1.2048	1.06276e-05	-1.18511	-1.11462	0.000193953	-0.645526	-1.10457
43367139	rs12212522	2.73343e-08	-0.242034	-0.385518	0.000363339	2.50251	-1.27036	0.000674694	0.752116	-1.25557
43368874	rs141454747	1.22885e-08	-1.1604e-10	-1.42703	2.55321e-05	-1.1604e-10	-1.42325	0.000268606	-1.1604e-10	-1.42447
43369722	rs78617690	3.57668e-07	-1.1604e-10	1.94391	0.000300882	-1.1604e-10	1.04353	0.00397214	-1.1604e-10	1.26934
43369756	rs865549	1.22792e-08	-1.1604e-10	-1.42779	2.54911e-05	-1.1604e-10	-1.42486	0.000268235	-1.1604e-10	-1.42585
43369950	rs188863780	2.15829e-08	-1.1604e-10	-0.863793	3.24601e-05	-1.1604e-10	-1.18317	0.00034456	-1.1604e-10	-1.17545
43370398	rs2396021	3.02188e-08	-0.276015	-0.251217	0.00035856	2.44484	-1.22593	0.000676281	0.708061	-1.20917
43370866	rs12660528	1.25569e-08	-1.1604e-10	-1.40543	2.57229e-05	-1.1604e-10	-1.4158	0.000271102	-1.1604e-10	-1.41522
43370915	rs74690967	2.34445e-08	-0.781061	-2.99862e-10	0.0340618	5.77275	-2.99862e-10	0.000254654	-1.47781	-2.99862e-10
43371564	rs4714679	1.06612e-08	-1.7026	0.13352	7.76244e-06	-1.62238	-0.991513	8.52924e-05	-1.60965	-0.961979
43371565	rs4714680	1.09889e-08	-1.69941	0.160602	8.15184e-06	-1.60455	-0.960394	8.66884e-05	-1.62604	-0.929356
43371855	rs831307	1.23821e-08	-1.1604e-10	-1.41945	2.58297e-05	-1.1604e-10	-1.41166	0.000271452	-1.1604e-10	-1.41393
43372043	rs831308	4.54508e-09	-1.23667	-1.18498	1.00264e-05	-1.26674	-1.09122	0.000170437	-0.798543	-1.08081
43372476	rs76295717	1.22918e-08	-1.1604e-10	-1.42676	2.65471e-05	-1.1604e-10	-1.38426	0.00027936	-1.1604e-10	-1.38521
43372989	rs78857377	9.28227e-09	-1.70759	-2.99862e-10	2.12327e-05	-1.60765	-2.99862e-10	0.000212052	-1.66088	-2.99862e-10
43373050	rs862741	1.23859e-08	-1.1604e-10	-1.41914	2.58407e-05	-1.1604e-10	-1.41124	0.00027156	-1.1604e-10	-1.41354
43373216	rs831310	1.24131e-08	-1.1604e-10	-1.41694	2.59168e-05	-1.1604e-10	-1.4083	0.000272306	-1.1604e-10	-1.41079
43374617	rs142738883	1.36853e-08	-1.1604e-10	-1.31937	3.16696e-05	-1.1604e-10	-1.20783	0.000330676	-1.1604e-10	-1.21658
43375740	rs113902595	1.56109e-08	-1.18773	-2.99862e-10	0.00110151	2.34125	-2.99862e-10	0.000447782	-0.913411	-2.99862e-10
43376125	rs117815519	1.25762e-08	-1.1604e-10	-1.40389	2.56262e-05	-1.1604e-10	-1.41957	0.000269811	-1.1604e-10	-1.41999
43376143	rs117941290	1.24595e-08	-1.1604e-10	-1.41321	2.58001e-05	-1.1604e-10	-1.41281	0.000271088	-1.1604e-10	-1.41527
43377259	rs1214755	5.26382e-09	-1.20747	-1.06737	1.26922e-05	-1.16735	-0.954845	0.000230244	-0.636062	-0.942516
43378057	rs148387942	2.20151e-08	-0.843966	-2.99862e-10	0.0206809	5.27378	-2.99862e-10	0.000237579	-1.54722	-2.99862e-10
43378058	rs1214756	9.30194e-09	-1.70547	-2.99862e-10	1.93954e-05	-1.69815	-2.99862e-10	0.000232257	-1.56987	-2.99862e-10
43378249	rs1214757	1.243e-08	-1.1604e-10	-1.41558	2.59633e-05	-1.1604e-10	-1.4065	0.000272765	-1.1604e-10	-1.40911
43379029	rs112433836	1.42509e-08	-1.27888	-2.99862e-10	0.000571649	1.68534	-2.99862e-10	0.000201488	-1.71199	-2.99862e-10
43379201	rs1214758	4.7426e-09	-1.25775	-1.12136	1.05809e-05	-1.28714	-1.01699	0.000178458	-0.827868	-1.00549
43379410	rs2487662	5.14895e-09	-1.20527	-1.09163	1.17823e-05	-1.2139	-0.982686	0.000212794	-0.686668	-0.970722
43379841	rs9357411	9.85418e-09	-1.70265	0.0548551	7.28734e-06	-1.62253	-1.05452	8.00858e-05	-1.60949	-1.02513
43379844	rs117636337	1.68104e-08	-1.1604e-10	-1.1137	2.8876e-05	-1.1604e-10	-1.30018	0.000307044	-1.1604e-10	-1.29072
43380585	rs2396023	1.37411e-08	-1.68944	0.374142	8.96944e-06	-1.58426	-0.885103	9.26371e-05	-1.63683	-0.8522
43381616	rs831304	5.24323e-09	-1.3152	-0.963554	1.14887e-05	-1.32284	-0.898986	0.000196903	-0.845875	-0.889133
43382318	rs9369410	1.20415e-08	-1.70667	0.259335	7.80685e-06	-1.63612	-0.972064	8.86108e-05	-1.59378	-0.93968
43382960	rs112053368	2.27941e-08	-0.809195	-2.99862e-10	0.0314377	5.69258	-2.99862e-10	0.000251113	-1.49181	-2.99862e-10
43382978	rs12195820	2.50368e-08	-0.396027	-0.319321	0.000287949	2.23881	-1.23922	0.000570813	0.551483	-1.22214
43383964	rs1772668	5.58912e-09	-1.30508	-0.909798	1.20445e-05	-1.33286	-0.841717	0.000198734	-0.8944	-0.831347
43383996	rs75898806	1.00855e-08	-1.62459	-2.99862e-10	2.00081e-05	-1.66705	-2.99862e-10	0.000253396	-1.48276	-2.99862e-10
43384346	rs9381240	6.22552e-09	-1.31577	-0.791271	1.4397e-05	-1.28013	-0.716038	0.000248608	-0.797222	-0.704616
43384438	rs62402408	1.88922e-08	-1.64413	0.647179	1.13398e-05	-1.30363	-0.931236	9.68489e-05	-1.54559	-0.898972
43385282	rs116659098	1.14445e-08	-1.49819	-2.99862e-10	2.30413e-05	-1.5259	-2.99862e-10	0.000334657	-1.20461	-2.99862e-10
43386202	rs1599816	6.07426e-09	-1.276	-0.855637	1.33965e-05	-1.284	-0.784196	0.000234157	-0.788394	-0.773332
43386553	rs1772665	6.2011e-09	-1.26917	-0.841799	1.36867e-05	-1.27723	-0.769526	0.000240018	-0.778465	-0.758539
43386655	rs62402409	2.61631e-08	-0.31828	-0.353066	0.000341589	2.42342	-1.253	0.000671875	0.728898	-1.23654
43386715	rs13218296	6.15889e-09	-1.276	-0.841799	1.35944e-05	-1.284	-0.769526	0.000237646	-0.788394	-0.758539
43387070	rs13191846	1.24733e-08	-1.71038	0.29827	7.83382e-06	-1.65302	-0.951712	9.26471e-05	-1.57029	-0.918626
43387130	rs59155183	2.66808e-08	-0.344502	-0.307251	0.000316303	2.32773	-1.23421	0.000613823	0.618904	-1.21691
43387332	rs79329802	2.19631e-08	-0.846333	-2.99862e-10	0.0282452	5.58549	-2.99862e-10	0.000246598	-1.50996	-2.99862e-10
43387344	rs1539120	6.26783e-09	-1.26917	-0.831096	1.38428e-05	-1.27723	-0.758185	0.000242778	-0.778465	-0.747105
43387947	rs1772664	6.29279e-09	-1.276	-0.820291	1.39077e-05	-1.284	-0.746743	0.000243168	-0.788394	-0.735569
43387957	rs76966895	4.84045e-08	-0.0561029	-2.99862e-10	0.000112263	0.0576588	-2.99862e-10	0.00076485	-0.378036	-2.99862e-10
43388024	rs76649578	2.19631e-08	-0.846333	-2.99862e-10	0.0282452	5.58549	-2.99862e-10	0.000246598	-1.50996	-2.99862e-10
43388054	rs6907066	2.50492e-08	-0.361788	-0.353066	0.000301317	2.29798	-1.253	0.00058845	0.596318	-1.23654
43388216	rs1674873	6.31082e-09	-1.276	-0.817431	1.39499e-05	-1.284	-0.743715	0.000243912	-0.788394	-0.732516
43388224	rs9472044	1.83393e-08	-1.02665	-2.99862e-10	2.60255e-05	-1.40411	-2.99862e-10	0.000237375	-1.54808	-2.99862e-10
43388594	rs1772663	6.32712e-09	-1.276	-0.814851	1.3988e-05	-1.284	-0.740983	0.000244584	-0.788394	-0.729763
43389045	rs113990079	1.3835e-08	-1.3085	-2.99862e-10	0.00048412	1.51915	-2.99862e-10	0.000201674	-1.71106	-2.99862e-10
43389211	rs9472045	6.38221e-09	-1.276	-0.806183	1.41169e-05	-1.284	-0.73181	0.000246857	-0.788394	-0.720514
43389243	rs9369412	1.36906e-08	-1.31898	-2.99862e-10	0.000391894	1.30781	-2.99862e-10	0.000201754	-1.71067	-2.99862e-10
43389311	rs7750908	6.70233e-09	-1.22706	-0.806183	1.48185e-05	-1.2355	-0.73181	0.000264925	-0.717755	-0.720514
43389919	rs2396027	1.27831e-08	-1.70667	0.319098	8.05527e-06	-1.63612	-0.940739	9.15288e-05	-1.59378	-0.90728
43390713	rs12209520	2.6167e-08	-0.344502	-0.326694	0.00031377	2.32773	-1.24226	0.00060869	0.618904	-1.22531
43391232	rs12211219	2.54677e-08	-0.378963	-0.319321	0.000296578	2.26834	-1.23922	0.000583721	0.573844	-1.22214
43391315	rs9349255	6.48072e-09	-1.28883	-0.778035	1.43598e-05	-1.29671	-0.702046	0.000249659	-0.80711	-0.690513
43394041	rs78415183	2.11963e-08	-0.881868	-2.99862e-10	0.0254583	5.48161	-2.99862e-10	0.000242447	-1.52693	-2.99862e-10
43394106	rs75464147	1.50132e-08	-1.22677	-2.99862e-10	0.000986875	2.23136	-2.99862e-10	0.000426642	-0.961771	-2.99862e-10
43394370	rs1214751	6.61483e-09	-1.28883	-0.757554	1.46738e-05	-1.29671	-0.68041	0.000255162	-0.80711	-0.668707
43394591	rs10948076	3.7523e-08	-0.378963	0.0682217	0.000364224	2.26834	-1.03376	0.000722378	0.573844	-1.00901
43394764	rs10948077	1.24787e-07	-1.20639	2.0973	3.04874e-05	-1.46689	0.221013	0.000546774	-1.00767	0.293993
43394867	rs116655027	9.33312e-09	-1.70213	-2.99862e-10	1.91286e-05	-1.712	-2.99862e-10	0.000210028	-1.67048	-2.99862e-10
43395101	rs75320251	2.15743e-08	-0.864192	-2.99862e-10	0.0268132	5.53346	-2.99862e-10	0.000244491	-1.51854	-2.99862e-10
43396325	rs1214752	2.86432e-08	-1.70063	1.11985	1.36424e-05	-1.60444	-0.44557	0.000147926	-1.61686	-0.404148
43396856	rs4714684	1.87757e-08	-1.70563	0.702502	9.47204e-06	-1.69156	-0.723277	0.000127109	-1.48749	-0.685182
43397061	rs113674518	1.55537e-08	-1.1914	-2.99862e-10	0.00109032	2.33104	-2.99862e-10	0.000445757	-0.917942	-2.99862e-10
43397259	rs9472049	1.75069e-08	-1.71189	0.638785	9.54218e-06	-1.66347	-0.743997	0.000115753	-1.55849	-0.707766
43397592	rs11969360	2.47021e-07	1.57378	-2.99862e-10	0.000411323	1.35619	-2.99862e-10	0.00320907	1.05602	-2.99862e-10
43398571	rs7454297	5.88319e-09	-1.46191	-0.70169	1.33877e-05	-1.44736	-0.621484	0.000213364	-1.04539	-0.609331
43398687	rs4355606	5.88319e-09	-1.46191	-0.70169	1.33877e-05	-1.44736	-0.621484	0.000213364	-1.04539	-0.609331
43399837	rs700008	5.87169e-09	-1.46702	-0.698536	1.33619e-05	-1.45262	-0.61816	0.000212297	-1.05375	-0.605982
43400342	rs45535935	1.54969e-08	-1.19506	-2.99862e-10	0.00107925	2.32083	-2.99862e-10	0.000443747	-0.922461	-2.99862e-10
43401105	rs9394952	1.50329e-08	-1.71188	0.486424	8.64092e-06	-1.66156	-0.845121	0.000103934	-1.56353	-0.810429
43401455	rs831316	6.44591e-09	-1.40012	-0.672128	1.49457e-05	-1.36842	-0.590349	0.000247582	-0.928009	-0.577965
43401727	rs831315	4.85527e-09	-1.61266	-0.742967	1.09998e-05	-1.6003	-0.665011	0.00015785	-1.30288	-0.653189
43401731	rs12193524	2.32878e-08	-0.66051	-0.127256	0.000201744	1.79571	-1.15189	0.00044892	0.221791	-1.13266
43401826	rs831314	4.79433e-09	-1.62224	-0.746019	1.08535e-05	-1.61047	-0.668233	0.000154271	-1.32257	-0.656436
43401888	rs831313	5.20665e-09	-1.57809	-0.707664	1.1966e-05	-1.55334	-0.62778	0.000177933	-1.22064	-0.615674
43403792	rs864392	1.54687e-08	-1.19688	-2.99862e-10	3.15877e-05	-1.21042	-2.99862e-10	0.000304667	-1.2985	-2.99862e-10
43404511	rs9349256	1.36652e-08	-1.71202	0.391173	8.13094e-06	-1.66551	-0.901999	9.85356e-05	-1.55926	-0.868044
43405235	rs115984947	1.08217e-08	-1.55415	-2.99862e-10	2.22332e-05	-1.5616	-2.99862e-10	0.000223588	-1.60791	-2.99862e-10
43405525	rs831312	5.78333e-09	-1.48724	-0.693474	1.32179e-05	-1.46879	-0.612827	0.00021006	-1.06971	-0.600609
43405760	rs115049461	9.24187e-09	-1.71195	-2.99862e-10	2.78048e-05	-1.33798	-2.99862e-10	0.000268394	-1.42526	-2.99862e-10
43406501	rs2277122	6.22195e-09	-0.735829	-1.37178	4.97213e-06	-1.70921	-1.35013	5.36228e-05	-1.68768	-1.34807
43407132	rs10948079	1.2159e-08	-1.33375	-0.103872	6.10982e-05	0.55167	-1.10237	0.000174121	-0.779914	-1.07805
43407277	rs371785978	3.89113e-08	-1.1604e-10	-0.274409	2.8189e-05	-1.1604e-10	-1.32426	0.000295509	-1.1604e-10	-1.32902
43407468	rs143389889	9.52865e-07	-1.1604e-10	2.92378	0.00070536	-1.1604e-10	1.89552	0.00967304	-1.1604e-10	2.15938
43407611	rs147519424	2.92775e-08	-1.66079	1.10192	1.04227e-05	-1.6636	-0.655607	0.000109599	-1.70324	-0.617654
43407797	rs111997645	2.28893e-08	-0.805024	-2.99862e-10	0.00217023	3.0194	-2.99862e-10	0.000259411	-1.4593	-2.99862e-10
43408005	rs2185631	3.99991e-09	-1.65618	-0.893244	7.22356e-06	-1.48384	-1.202	6.18406e-05	-1.71199	-1.18117
43408105	rs67861980	2.65186e-09	-1.68237	-1.27806	1.21297e-05	-0.757562	-1.40997	5.02445e-05	-1.69109	-1.40973
43408461	rs149784066	1.17572e-08	-1.47123	-2.99862e-10	2.19389e-05	-1.57492	-2.99862e-10	0.000205795	-1.69083	-2.99862e-10
43408466	rs2794264	6.19377e-09	-1.56494	-0.547209	6.54168e-06	-1.53607	-1.24892	5.90334e-05	-1.7034	-1.23621
43409197	rs189721058	9.27539e-09	-1.70833	-2.99862e-10	1.94104e-05	-1.69738	-2.99862e-10	0.000201919	-1.70985	-2.99862e-10
43409418	rs2487663	7.22616e-09	-1.3592	-0.598792	5.99855e-06	-1.59805	-1.27362	5.76043e-05	-1.70224	-1.26188
43410069	rs140706115	1.49431e-08	-1.23144	-2.99862e-10	3.28682e-05	-1.17068	-2.99862e-10	0.000392698	-1.04468	-2.99862e-10
43410935	rs75976509	1.60721e-08	-1.1604e-10	-1.15861	3.2243e-05	-1.1604e-10	-1.18989	0.000339335	-1.1604e-10	-1.19073
43410976	rs143281908	9.26889e-09	-1.70903	-2.99862e-10	2.24075e-05	-1.55379	-2.99862e-10	0.000239623	-1.53865	-2.99862e-10
43411659	rs79175380	2.27128e-08	-0.812765	-2.99862e-10	0.00210933	2.99094	-2.99862e-10	0.000266601	-1.43197	-2.99862e-10
43412146	rs115896033	1.16428e-08	-1.48101	-2.99862e-10	2.17782e-05	-1.58228	-2.99862e-10	0.000205214	-1.69366	-2.99862e-10
43412865	rs2125739	2.85685e-09	-1.69626	-1.18971	1.23018e-05	-0.726265	-1.42718	4.89017e-05	-1.70079	-1.42712
43413081	rs9381242	2.44054e-08	0.507128	-1.24802	3.63472e-05	0.328924	-1.39899	0.000190715	-0.367865	-1.39907
43413094	rs116738220	1.16779e-08	-1.478	-2.99862e-10	2.18275e-05	-1.58002	-2.99862e-10	0.00020539	-1.69281	-2.99862e-10
43413760	rs71562703	3.49225e-07	1.92002	-2.99862e-10	0.000693121	1.87802	-2.99862e-10	0.00812952	1.98554	-2.99862e-10
43414216	rs1214746	1.30304e-08	-1.36841	-2.99862e-10	2.59952e-05	-1.40528	-2.99862e-10	0.000224523	-1.60374	-2.99862e-10
43414234	rs1214747	7.283e-09	-1.30786	-0.642292	5.71609e-06	-1.63724	-1.28266	5.78166e-05	-1.68831	-1.27213
43414778	rs111993105	1.00306e-08	-1.63006	-2.99862e-10	0.000135608	0.246579	-2.99862e-10	0.000211651	-1.66278	-2.99862e-10
43415890	rs79027003	1.18673e-08	-1.46191	-2.99862e-10	2.20166e-05	-1.57139	-2.99862e-10	0.000205313	-1.69318	-2.99862e-10
43416342	rs9357412	3.53014e-09	-1.64643	-1.02793	8.91783e-06	-1.05396	-1.42117	4.90332e-05	-1.70392	-1.4213
43418328	rs35056042	1.18259e-08	-1.4654	-2.99862e-10	2.1959e-05	-1.57401	-2.99862e-10	0.000205118	-1.69413	-2.99862e-10
43418528	rs35192247	1.17484e-08	-1.47198	-2.99862e-10	2.18515e-05	-1.57892	-2.99862e-10	0.000204762	-1.69587	-2.99862e-10
43418691	rs1214748	3.83999e-09	-1.56941	-1.02081	8.19936e-06	-1.14004	-1.41909	5.01974e-05	-1.68238	-1.41937
43418733	rs1214749	3.8279e-09	-1.56941	-1.02396	8.1955e-06	-1.14004	-1.41956	5.01742e-05	-1.68238	-1.41983
43419368	rs114159670	1.22235e-08	-1.43234	-2.99862e-10	2.31014e-05	-1.52329	-2.99862e-10	0.000209079	-1.675	-2.99862e-10
43420405	rs72857272	2.65288e-08	0.54127	-1.19874	3.4253e-05	0.283316	-1.41273	0.000188115	-0.368018	-1.41265
43420997	rs113615735	2.25581e-08	-0.819602	-2.99862e-10	0.00141334	2.59053	-2.99862e-10	0.000580231	-0.654291	-2.99862e-10
43421319	rs148337984	1.19241e-08	-1.45713	-2.99862e-10	2.26379e-05	-1.54356	-2.99862e-10	0.000207278	-1.68366	-2.99862e-10
43422698	rs72857275	2.68851e-08	0.558835	-1.20296	3.48633e-05	0.299847	-1.4116	0.000190901	-0.354445	-1.41152
43423647	rs3734687	3.16485e-09	-1.60422	-1.17937	7.98907e-06	-1.15763	-1.42748	4.9597e-05	-1.68647	-1.42732
43423779	rs3734688	2.58079e-08	0.543035	-1.22805	3.42481e-05	0.278086	-1.40764	0.000197191	-0.326018	-1.40753
43426350	rs12183668	3.12793e-09	-1.58804	-1.20728	7.57712e-06	-1.21314	-1.42491	5.03753e-05	-1.67362	-1.4246
43426615	rs76658461	2.57345e-08	0.592402	-1.28026	3.69292e-05	0.331449	-1.38563	0.000201096	-0.328463	-1.38547
43426685	rs9296414	3.30653e-09	-1.51648	-1.22331	6.592e-06	-1.35448	-1.42285	5.26165e-05	-1.63268	-1.42201
43427850	rs1674850	3.17902e-09	-1.58162	-1.19751	7.47366e-06	-1.22578	-1.42602	5.04987e-05	-1.67001	-1.42576
43428620	rs6906077	3.29027e-09	-1.55187	-1.19286	6.90546e-06	-1.30279	-1.42808	5.17337e-05	-1.64362	-1.42799
43429008	rs6910980	3.67916e-09	-1.56616	-1.06685	7.28348e-06	-1.25436	-1.42322	5.10641e-05	-1.66105	-1.42359
43429666	rs148608708	1.35111e-08	-1.33218	-2.99862e-10	2.39827e-05	-1.48585	-2.99862e-10	0.000323257	-1.23927	-2.99862e-10
43429972	rs75317537	1.05616e-08	-1.57847	-2.99862e-10	0.000115994	0.0903511	-2.99862e-10	0.000245312	-1.51519	-2.99862e-10
43430383	rs113657019	9.52507e-09	-1.68177	-2.99862e-10	2.01922e-05	-1.65789	-2.99862e-10	0.000304498	-1.29905	-2.99862e-10
43431000	rs1622800	1.54979e-08	-1.33844	0.143453	1.29601e-05	-1.70548	-0.395831	0.000254889	-1.11426	-0.362624
43431987	rs1674854	1.72867e-08	-1.31956	0.233801	1.39043e-05	-1.70774	-0.323242	0.000279737	-1.09229	-0.291575
43432192	rs1674853	1.7153e-08	-1.3085	0.21498	1.35641e-05	-1.70881	-0.346946	0.000277896	-1.07842	-0.31205
43432565	rs113902057	1.40544e-08	-1.29276	-2.99862e-10	0.00117826	2.4086	-2.99862e-10	0.000311916	-1.27498	-2.99862e-10
43432870	rs113179809	9.54782e-09	-1.67938	-2.99862e-10	6.46351e-05	-0.494429	-2.99862e-10	0.000202053	-1.70918	-2.99862e-10
43433280	rs6904128	2.88766e-09	-1.71195	-1.1633	7.03529e-06	-1.66102	-1.05122	7.07387e-05	-1.70754	-1.05119
43433330	rs111963549	1.29765e-08	-1.37256	-2.99862e-10	2.04754e-05	-1.64396	-2.99862e-10	0.000546789	-0.713654	-2.99862e-10
43433538	rs36106532	3.05544e-08	-0.684403	0.168215	2.87173e-05	-0.575143	-0.730543	0.000225255	-0.897663	-0.702819
43434222	rs1674870	1.27531e-07	1.70491	-0.792248	3.33169e-05	0.0297904	-1.18691	0.00114628	1.21338	-1.18682
43434546	rs2611338	1.66832e-08	-1.38965	0.268354	1.16203e-05	-1.69439	-0.516047	0.000203676	-1.2194	-0.481782
43434705	rs111739045	1.56373e-08	-1.18603	-2.99862e-10	0.00158966	2.70809	-2.99862e-10	0.000337313	-1.19671	-2.99862e-10
43434730	rs79849314	1.25966e-08	-1.40227	-2.99862e-10	2.01958e-05	-1.65771	-2.99862e-10	0.000480066	-0.843793	-2.99862e-10
43435996	rs72857283	2.62313e-08	0.566783	-1.23552	4.1129e-05	0.38723	-1.3337	0.000292947	-0.00633938	-1.33139
43436683	rs76837116	9.3983e-09	-1.69517	-2.99862e-10	2.86011e-05	-1.30974	-2.99862e-10	0.000222129	-1.61446	-2.99862e-10
43436848	rs74580573	1.05021e-08	-0.576966	-1.00715	1.31931e-05	-0.908786	-1.17471	0.000189818	-0.606878	-1.16477
43437234	rs116157426	1.20251e-08	-0.479271	-0.969426	1.46931e-05	-0.89996	-1.07585	0.000228762	-0.522121	-1.06291
43437490	rs74762819	1.49372e-08	-0.540442	-0.691397	1.85076e-05	-0.825164	-0.919843	0.000246825	-0.603218	-0.905821
43438121	rs114655787	9.25872e-09	-1.71013	-2.99862e-10	1.91289e-05	-1.71199	-2.99862e-10	0.000209696	-1.67206	-2.99862e-10
43438837	rs112231845	9.29736e-09	-1.70597	-2.99862e-10	4.59551e-05	-0.835521	-2.99862e-10	0.000201761	-1.71063	-2.99862e-10
43438891	rs138559842	1.19824e-08	-0.580368	-0.871886	1.46422e-05	-0.911648	-1.06763	0.000210962	-0.610235	-1.0558
43438957	rs112262786	9.30458e-09	-1.70519	-2.99862e-10	4.63745e-05	-0.826436	-2.99862e-10	0.000201693	-1.71097	-2.99862e-10
43439568	rs115201362	9.63802e-09	-1.66998	-2.99862e-10	1.98114e-05	-1.67693	-2.99862e-10	0.000215689	-1.64388	-2.99862e-10
43439569	rs114345643	9.56448e-09	-1.67764	-2.99862e-10	1.96739e-05	-1.68389	-2.99862e-10	0.000213573	-1.65374	-2.99862e-10
43440315	rs139351940	1.21389e-08	-1.43928	-2.99862e-10	2.64625e-05	-1.38746	-2.99862e-10	0.000265641	-1.43557	-2.99862e-10
43440476	rs80253059	9.40365e-09	-1.6946	-2.99862e-10	5.10123e-05	-0.731119	-2.99862e-10	0.00020154	-1.71173	-2.99862e-10
43440889	rs144738035	1.40795e-08	-1.1604e-10	-1.29097	2.58474e-05	-1.1604e-10	-1.41098	0.000272311	-1.1604e-10	-1.41077
43441086	rs78167670	1.04645e-08	-1.58771	-2.99862e-10	8.57632e-05	-0.211596	-2.99862e-10	0.000220294	-1.62275	-2.99862e-10
43441698	rs79054868	1.45141e-07	1.04201	-2.99862e-10	0.00460261	3.77119	-2.99862e-10	0.00545119	1.58587	-2.99862e-10
43441875	rs140295043	1.3153e-08	-1.1604e-10	-1.35904	2.54164e-05	-1.1604e-10	-1.42779	0.000267726	-1.1604e-10	-1.42775
43442651	rs1214769	2.15835e-07	2.70801	-1.26919	0.000352787	2.43382	-1.23115	0.00397834	2.48881	-1.2179
43442756	rs16896543	9.35947e-09	-1.05536	-0.643945	1.1249e-05	-1.36261	-0.880301	0.000142449	-1.19299	-0.865747
43443251	rs9472061	1.54761e-08	-0.946534	-0.249863	6.57998e-05	0.0886172	-0.565187	0.000198073	-1.18535	-0.543735
43444679	rs74726378	9.52015e-09	-1.68229	-2.99862e-10	5.53581e-05	-0.649364	-2.99862e-10	0.000202148	-1.70872	-2.99862e-10
43444850	rs111393419	9.50372e-09	-1.68401	-2.99862e-10	5.47824e-05	-0.659818	-2.99862e-10	0.000202035	-1.70927	-2.99862e-10
43444911	rs73426714	1.39046e-08	-0.945376	-0.358102	5.5328e-05	0.00753841	-0.657446	0.000175015	-1.21568	-0.637165
43445103	rs73426717	1.57218e-08	-0.915113	-0.265537	6.81174e-05	0.136641	-0.578594	0.000200573	-1.15923	-0.557308
43445678	rs112159221	9.39769e-09	-1.69523	-2.99862e-10	5.07683e-05	-0.735915	-2.99862e-10	0.000201525	-1.7118	-2.99862e-10
43446264	rs113658303	9.39769e-09	-1.69523	-2.99862e-10	5.07683e-05	-0.735915	-2.99862e-10	0.000201525	-1.7118	-2.99862e-10
43446795	rs9472064	6.38868e-09	-1.23574	-0.845428	3.32598e-05	-0.253432	-0.905406	0.000158719	-1.0708	-0.879785
43447566	rs139206194	9.35476e-09	-1.69981	-2.99862e-10	1.91807e-05	-1.70928	-2.99862e-10	0.000215968	-1.64259	-2.99862e-10
43447739	rs112632828	9.40972e-09	-1.69395	-2.99862e-10	5.12582e-05	-0.726312	-2.99862e-10	0.000201558	-1.71164	-2.99862e-10
43448338	rs79083448	1.41471e-08	-1.1604e-10	-1.28618	2.54476e-05	-1.1604e-10	-1.42657	0.000267879	-1.1604e-10	-1.42718
43448492	rs114932063	1.76258e-08	-0.491844	-0.574489	2.01711e-05	-0.836935	-0.822002	0.000295348	-0.522865	-0.806699
43448821	rs1150798	9.23355e-09	-0.679914	-1.03294	1.72045e-05	-0.867861	-0.950155	0.000262472	-0.515965	-0.931606
43448855	rs115920996	9.39126e-09	-1.69592	-2.99862e-10	5.05018e-05	-0.741177	-2.99862e-10	0.000201511	-1.71187	-2.99862e-10
43449572	rs76353013	9.40074e-09	-1.69491	-2.99862e-10	5.08936e-05	-0.733449	-2.99862e-10	0.000201533	-1.71177	-2.99862e-10
43450319	rs113961115	9.31482e-09	-1.70409	-2.99862e-10	4.69393e-05	-0.814331	-2.99862e-10	0.000201617	-1.71134	-2.99862e-10
43450884	rs114867212	1.73231e-08	-0.384917	-0.698735	2.00073e-05	-0.746038	-0.921051	0.000297562	-0.417277	-0.904818
43451193	rs66726175	2.3049e-09	-1.67521	-1.42545	5.21081e-06	-1.59084	-1.42161	5.3633e-05	-1.61601	-1.41954
43451923	rs111437393	9.55962e-09	-1.67815	-2.99862e-10	5.67066e-05	-0.625296	-2.99862e-10	0.000202445	-1.70725	-2.99862e-10
43451933	rs111483608	9.55962e-09	-1.67815	-2.99862e-10	5.67066e-05	-0.625296	-2.99862e-10	0.000202445	-1.70725	-2.99862e-10
43452581	rs144291208	9.54771e-09	-1.67939	-2.99862e-10	5.63045e-05	-0.632411	-2.99862e-10	0.000202352	-1.70771	-2.99862e-10
43452890	rs80003382	9.54771e-09	-1.67939	-2.99862e-10	5.63045e-05	-0.632411	-2.99862e-10	0.000202352	-1.70771	-2.99862e-10
43453165	rs111943320	9.54771e-09	-1.67939	-2.99862e-10	5.63045e-05	-0.632411	-2.99862e-10	0.000202352	-1.70771	-2.99862e-10
43453567	rs79520779	9.59307e-09	-1.67465	-2.99862e-10	5.78164e-05	-0.605914	-2.99862e-10	0.000202722	-1.70588	-2.99862e-10
43453861	rs138807403	1.57497e-08	-0.495071	-0.683804	1.84475e-05	-0.839668	-0.908588	0.000270293	-0.526051	-0.892158
43454201	rs189474158	3.82411e-08	-0.291784	-2.99862e-10	4.92138e-05	-0.767012	-2.99862e-10	0.0006683	-0.51298	-2.99862e-10
43454469	rs73426724	1.67713e-08	-0.814726	-0.301303	7.73186e-05	0.287982	-0.603234	0.000213369	-1.07512	-0.579571
43454962	rs9462897	1.98353e-08	-0.281121	-0.667113	2.24516e-05	-0.657197	-0.894627	0.000338664	-0.31473	-0.87798
43455232	rs76863543	9.56564e-09	-1.67752	-2.99862e-10	5.69082e-05	-0.621748	-2.99862e-10	0.000202494	-1.70701	-2.99862e-10
43455352	rs112890091	9.56564e-09	-1.67752	-2.99862e-10	5.69082e-05	-0.621748	-2.99862e-10	0.000202494	-1.70701	-2.99862e-10
43455664	rs113161348	2.74682e-08	-0.600723	-0.0219449	0.000193899	0.966126	-0.361974	0.000351692	-0.819864	-0.335096
43455719	rs555225902	4.50925e-08	-0.12698	-2.99862e-10	9.90475e-05	-0.0675874	-2.99862e-10	0.00111852	0.00204369	-2.99862e-10
43456126	rs74435423	9.56564e-09	-1.67752	-2.99862e-10	5.69082e-05	-0.621748	-2.99862e-10	0.000202494	-1.70701	-2.99862e-10
43456559	rs17287935	9.62261e-09	-1.67158	-2.99862e-10	5.87758e-05	-0.589456	-2.99862e-10	0.000202982	-1.7046	-2.99862e-10
43456734	rs77114091	9.30905e-09	-1.70471	-2.99862e-10	2.0411e-05	-1.64711	-2.99862e-10	0.000202802	-1.70549	-2.99862e-10
43457333	rs141822240	1.31672e-08	-1.35797	-2.99862e-10	2.06368e-05	-1.63611	-2.99862e-10	0.000251554	-1.49006	-2.99862e-10
43457633	rs116480461	9.84112e-09	-1.64913	-2.99862e-10	2.04163e-05	-1.64685	-2.99862e-10	0.000269415	-1.42146	-2.99862e-10
43457835	rs9472066	1.60616e-08	-0.484472	-0.674792	1.87547e-05	-0.83069	-0.901054	0.000275234	-0.515587	-0.884506
43457907	rs77781883	9.43453e-09	-1.69132	-2.99862e-10	5.22348e-05	-0.707437	-2.99862e-10	0.00020165	-1.71118	-2.99862e-10
43459023	rs112078628	9.63209e-09	-1.67059	-2.99862e-10	5.90803e-05	-0.584288	-2.99862e-10	0.000203068	-1.70417	-2.99862e-10
43459255	rs112315103	9.62261e-09	-1.67158	-2.99862e-10	5.87758e-05	-0.589456	-2.99862e-10	0.000202982	-1.7046	-2.99862e-10
43459569	rs116271216	9.64884e-09	-1.66886	-2.99862e-10	5.96139e-05	-0.575298	-2.99862e-10	0.000203224	-1.70341	-2.99862e-10
43459760	rs17209414	9.6597e-09	-1.66773	-2.99862e-10	5.99571e-05	-0.569557	-2.99862e-10	0.000203327	-1.7029	-2.99862e-10
43461198	rs17209421	9.41326e-09	-1.69358	-2.99862e-10	2.09941e-05	-1.61895	-2.99862e-10	0.000204975	-1.69483	-2.99862e-10
43461588	rs144323918	1.39883e-08	-1.1604e-10	-1.29747	2.5789e-05	-1.1604e-10	-1.41324	0.000271691	-1.1604e-10	-1.41305
43462266	rs78937406	9.32199e-09	-1.70332	-2.99862e-10	2.99984e-05	-1.26204	-2.99862e-10	0.000217405	-1.63595	-2.99862e-10
43462746	rs150059158	1.24926e-08	-1.1604e-10	-1.41056	2.55025e-05	-1.1604e-10	-1.42441	0.000268359	-1.1604e-10	-1.42539
43462804	rs77568053	2.02094e-08	-0.426194	-0.503356	2.64808e-05	-0.630559	-0.75621	0.000355976	-0.405311	-0.737544
43462988	rs9472068	1.52434e-08	-0.846625	-0.364926	6.9816e-05	0.240215	-0.657538	0.000196587	-1.10195	-0.634662
43463397	rs73426727	1.56009e-08	-0.833737	-0.354632	7.18057e-05	0.259548	-0.648771	0.000200503	-1.09112	-0.625766
43463810	rs115985823	1.56058e-08	-0.481244	-0.706809	1.83101e-05	-0.827955	-0.92778	0.000268718	-0.512401	-0.911654
43464787	rs76284477	1.55153e-08	-0.492463	-0.701405	1.82187e-05	-0.837459	-0.923277	0.000266977	-0.523476	-0.907079
43465337	rs79769045	2.07608e-08	-0.541234	-0.361393	0.000130044	0.859217	-0.65453	0.00028335	-0.739427	-0.631609
43466326	rs77355607	1.71092e-08	-0.395546	-0.700531	1.88437e-05	-0.804458	-0.922549	0.000285107	-0.458514	-0.906339
43466599	rs80091464	1.72037e-08	-1.09057	-2.99862e-10	0.000247424	0.847917	-2.99862e-10	0.000457527	-0.891881	-2.99862e-10
43467910	rs111284066	9.64525e-09	-1.66923	-2.99862e-10	5.95e-05	-0.577211	-2.99862e-10	0.00020319	-1.70357	-2.99862e-10
43468355	rs2277123	1.53983e-08	-0.838547	-0.362893	7.07899e-05	0.252338	-0.655808	0.000198273	-1.09517	-0.632906
43469241	rs79019801	9.64525e-09	-1.66923	-2.99862e-10	5.95e-05	-0.577211	-2.99862e-10	0.00020319	-1.70357	-2.99862e-10
43471481	rs78262217	9.64525e-09	-1.66923	-2.99862e-10	5.95e-05	-0.577211	-2.99862e-10	0.00020319	-1.70357	-2.99862e-10
43471637	rs114801660	1.3378e-08	-1.34208	-2.99862e-10	2.79182e-05	-1.33391	-2.99862e-10	0.000280863	-1.37985	-2.99862e-10
43471693	rs111502897	9.5834e-09	-1.67566	-2.99862e-10	5.74984e-05	-0.61143	-2.99862e-10	0.00020264	-1.70629	-2.99862e-10
43472708	rs3734689	1.8526e-08	-0.305759	-0.710763	2.30686e-05	-0.59364	-0.931073	0.000345497	-0.257733	-0.914999
43473671	rs114849138	9.40886e-09	-1.69404	-2.99862e-10	1.91443e-05	-1.71118	-2.99862e-10	0.000206506	-1.68739	-2.99862e-10
43473803	rs77082223	9.63193e-09	-1.67061	-2.99862e-10	5.90751e-05	-0.584377	-2.99862e-10	0.000203067	-1.70418	-2.99862e-10
43473884	rs72857288	2.08444e-08	0.490086	-1.3887	3.76139e-05	0.385604	-1.42142	0.000252738	-0.064132	-1.42123
43473999	rs116653268	9.43122e-09	-1.69167	-2.99862e-10	1.97529e-05	-1.67988	-2.99862e-10	0.000210743	-1.66708	-2.99862e-10
43474491	rs72857289	1.55669e-08	-1.19055	-2.99862e-10	2.56468e-05	-1.41877	-2.99862e-10	0.000341401	-1.18466	-2.99862e-10
43474768	rs112886696	9.52909e-09	-1.68135	-2.99862e-10	5.56679e-05	-0.643784	-2.99862e-10	0.000202213	-1.7084	-2.99862e-10
43474912	rs2282412	4.76101e-07	3.50611	-1.27617	0.000248866	2.17123	-1.3175	0.00596937	2.98419	-1.30751
43475474	rs6924483	1.64655e-08	-0.81588	-0.318549	7.60555e-05	0.286258	-0.61798	0.000209997	-1.07609	-0.594528
43476232	rs75441145	9.66248e-09	-1.66745	-2.99862e-10	6.00446e-05	-0.568099	-2.99862e-10	0.000203353	-1.70277	-2.99862e-10
43476767	rs7746420	8.39398e-09	-1.15367	-0.654511	5.51005e-05	0.250703	-0.904731	0.000119159	-1.34824	-0.889017
43477609	rs367742528	9.7576e-09	-1.65765	-2.99862e-10	5.7323e-05	-0.614485	-2.99862e-10	0.000203488	-1.70211	-2.99862e-10
43478410	rs111598444	9.66248e-09	-1.66745	-2.99862e-10	6.00446e-05	-0.568099	-2.99862e-10	0.000203353	-1.70277	-2.99862e-10
43479067	rs7743244	8.34744e-09	-1.13588	-0.677864	5.58806e-05	0.283941	-0.923909	0.000118556	-1.33385	-0.908484
43480307	rs2231770	8.39772e-09	-1.13588	-0.67186	5.61565e-05	0.283941	-0.918984	0.00011915	-1.33385	-0.903484
43481121	rs2231767	9.46896e-09	-1.68768	-2.99862e-10	5.35305e-05	-0.682934	-2.99862e-10	0.000201822	-1.71033	-2.99862e-10
43481955	rs112508540	1.94957e-07	1.33708	-2.99862e-10	0.00522246	3.89754	-2.99862e-10	0.00717791	1.86105	-2.99862e-10
43482765	rs12664665	8.28607e-09	-1.14758	-0.673536	5.80902e-05	0.262098	-0.863287	0.000125573	-1.34333	-0.841501
43482799	rs3757264	6.76176e-09	-1.24318	-0.781234	3.67883e-05	-0.266163	-0.791845	0.00018416	-1.03898	-0.762934
43482878	rs12661262	6.84681e-09	-1.25804	-0.753871	3.74352e-05	-0.143051	-0.897525	0.000123112	-1.32642	-0.878203
43483538	rs2231766	8.26444e-09	-0.966951	-0.856782	2.079e-05	-0.626549	-1.00217	0.000161756	-0.946328	-0.985297
43483539	rs2231765	8.14632e-09	-0.981347	-0.856782	2.04316e-05	-0.643939	-1.00217	0.000159413	-0.960922	-0.985297
43484532	rs2231763	1.43584e-08	-1.27136	-2.99862e-10	2.45309e-05	-1.46325	-2.99862e-10	0.000321565	-1.24452	-2.99862e-10
43484643	rs2231759	8.36201e-09	-0.957591	-0.854405	2.10693e-05	-0.615258	-1.00011	0.000163641	-0.93684	-0.983204
43485283	rs2227301	7.17615e-09	-0.540533	-1.4244	8.42641e-06	-1.10344	-1.42837	0.000113668	-0.856135	-1.4283
43485806	rs113016688	9.65884e-09	-1.66782	-2.99862e-10	5.99301e-05	-0.570007	-2.99862e-10	0.000203319	-1.70294	-2.99862e-10
43485811	rs73426739	8.1988e-09	-0.919405	-0.912303	1.93925e-05	-0.648382	-1.04992	0.000153467	-0.950218	-1.03401
43485826	rs150149724	1.25437e-08	-1.1604e-10	-1.40648	2.54299e-05	-1.1604e-10	-1.42726	0.000267768	-1.1604e-10	-1.4276
43486125	rs80339878	8.32492e-09	-0.95966	-0.856782	2.09737e-05	-0.617752	-1.00217	0.000162956	-0.938937	-0.985297
43487363	rs9472069	7.53653e-09	-1.02521	-0.890728	1.74656e-05	-0.771544	-1.03141	0.000140995	-1.05387	-1.01512
43487767	rs143381942	1.55493e-08	-1.19168	-2.99862e-10	3.14541e-05	-1.21466	-2.99862e-10	0.000290775	-1.34517	-2.99862e-10
43488144	rs79222964	1.49288e-08	-1.1604e-10	-1.2324	3.4376e-05	-1.1604e-10	-1.12583	0.000358794	-1.1604e-10	-1.13497
43488836	rs113209557	1.09754e-08	-1.54004	-2.99862e-10	0.000100248	-0.055544	-2.99862e-10	0.00022951	-1.58177	-2.99862e-10
43490809	rs7755135	6.86274e-09	-1.14524	-0.864344	3.23439e-05	-0.160251	-1.02651	0.000126833	-1.16674	-1.00811
43490947	rs11077	2.25792e-08	0.391889	-1.21055	1.05398e-05	-0.987535	-1.32049	0.000215572	-0.329631	-1.31479
43491335	rs55671916	1.00335e-08	-1.62976	-2.99862e-10	3.66692e-05	-1.06125	-2.99862e-10	0.00022504	-1.60144	-2.99862e-10
43492578	rs2257082	7.79306e-09	-1.04488	-0.837582	5.86592e-05	0.259	-0.850443	0.000275014	-0.579177	-0.821719
43494150	rs75568525	8.3291e-09	-0.934988	-0.880952	2.11607e-05	-0.588039	-1.023	0.00016357	-0.91393	-1.00655
43494216	rs77655645	8.40937e-09	-0.925396	-0.880952	2.14061e-05	-0.576509	-1.023	0.000165168	-0.90421	-1.00655
43495095	rs111601510	9.66997e-09	-1.66667	-2.99862e-10	6.028e-05	-0.564187	-2.99862e-10	0.000203425	-1.70242	-2.99862e-10
43496662	rs1106841	3.18663e-08	0.666103	-1.14025	1.22498e-05	-0.88557	-1.27211	0.000327446	0.0398657	-1.26626
43496708	rs144114311	3.27844e-08	-1.1604e-10	-0.445744	5.36372e-05	-1.1604e-10	-0.680943	0.000566291	-1.1604e-10	-0.678609
43496869	rs1111786	1.10676e-08	-1.53167	-2.99862e-10	0.000102864	-0.0297799	-2.99862e-10	0.00023119	-1.57448	-2.99862e-10
43497064	rs1111785	8.1647e-09	-1.11699	-0.718881	5.91285e-05	0.318953	-0.902426	0.000123691	-1.31853	-0.881401
43497241	rs2396028	9.70215e-09	-1.66335	-2.99862e-10	6.12816e-05	-0.547706	-2.99862e-10	0.000203743	-1.70086	-2.99862e-10
43497318	rs1960198	8.1647e-09	-1.11699	-0.718881	5.91285e-05	0.318953	-0.902426	0.000123691	-1.31853	-0.881401
43498381	rs115112548	7.83208e-09	-0.979577	-0.89789	2.1594e-05	-0.553213	-1.03756	0.000162301	-0.906867	-1.0214
43498673	rs7769795	8.07225e-09	-1.17867	-0.668597	6.03525e-05	0.296028	-0.859013	0.000126059	-1.34382	-0.837145
43498906	rs79568089	1.98625e-08	-0.946863	-2.99862e-10	0.000264458	0.914497	-2.99862e-10	0.00218617	0.67219	-2.99862e-10
43499545	rs59447550	1.08334e-08	-0.85449	-0.698572	0.00012738	1.06891	-0.88492	0.000176068	-0.983297	-0.863551
43501833	rs7767973	8.09881e-09	-1.13461	-0.709365	5.76995e-05	0.286291	-0.894229	0.000122958	-1.33283	-0.873042
43502194	rs117187824	1.35646e-08	-1.1604e-10	-1.32823	2.54695e-05	-1.1604e-10	-1.4257	0.000268236	-1.1604e-10	-1.42585
43503064	rs111347581	9.65884e-09	-1.66782	-2.99862e-10	5.99301e-05	-0.570007	-2.99862e-10	0.000203319	-1.70294	-2.99862e-10
43503468	rs189930727	1.28574e-08	-1.38177	-2.99862e-10	2.51407e-05	-1.4387	-2.99862e-10	0.000254133	-1.47986	-2.99862e-10
43505541	rs3204712	8.0867e-09	-0.940239	-0.905235	2.05934e-05	-0.594356	-1.04386	0.000159276	-0.919252	-1.02783
43505972	rs59584556	7.59455e-09	-0.99151	-0.916755	1.77658e-05	-0.732183	-1.05373	0.000142443	-1.02087	-1.0379
43506881	rs116550486	8.2101e-09	-0.925396	-0.904933	2.09697e-05	-0.576509	-1.0436	0.000161732	-0.90421	-1.02756
43507002	rs184534573	2.26063e-08	-0.2798	-0.537667	2.8352e-05	-0.596694	-0.721794	0.000390839	-0.349299	-0.700122
43507107	rs143691472	1.90568e-08	-0.988273	-2.99862e-10	3.16246e-05	-1.20925	-2.99862e-10	0.000441123	-0.928392	-2.99862e-10
43508819	rs9462902	7.59691e-09	-0.976964	-0.93099	1.7851e-05	-0.715232	-1.06589	0.000142703	-1.00663	-1.05032
43509490	rs117326207	1.23098e-08	-1.1604e-10	-1.4253	2.60982e-05	-1.1604e-10	-1.40132	0.000274265	-1.1604e-10	-1.40362
43511169	rs113585625	9.4974e-09	-1.68468	-2.99862e-10	5.45586e-05	-0.663912	-2.99862e-10	0.000201994	-1.70948	-2.99862e-10
43511210	rs112431276	1.09754e-08	-1.54004	-2.99862e-10	0.000100248	-0.055544	-2.99862e-10	0.00022951	-1.58177	-2.99862e-10
43511364	rs9472074	8.19877e-09	-1.11068	-0.721031	5.97108e-05	0.330604	-0.904277	0.000124094	-1.31339	-0.883288
43511574	rs6931025	8.19877e-09	-1.11068	-0.721031	5.97108e-05	0.330604	-0.904277	0.000124094	-1.31339	-0.883288
43512811	rs138830564	1.26548e-08	-1.39766	-2.99862e-10	3.0048e-05	-1.26039	-2.99862e-10	0.000221172	-1.61878	-2.99862e-10
43513265	rs6930820	8.07937e-09	-0.920097	-0.926284	2.07214e-05	-0.570143	-1.06187	0.000159598	-0.898839	-1.04622
43513807	rs7748977	8.34743e-09	-1.09271	-0.721031	6.17146e-05	0.363612	-0.904277	0.000125926	-1.29873	-0.883288
43515096	rs140163521	6.14755e-08	0.182944	-2.99862e-10	6.54192e-05	-0.48237	-2.99862e-10	0.00105209	-0.0591833	-2.99862e-10
43515757	rs1564320	8.10076e-09	-1.12271	-0.721031	5.8399e-05	0.308389	-0.904277	0.000122886	-1.32317	-0.883288
43516228	rs6928412	7.61098e-09	-0.977585	-0.928518	1.51503e-05	-0.881385	-1.06378	0.000126109	-1.1324	-1.04817
43516824	rs115283090	9.65884e-09	-1.66782	-2.99862e-10	5.99301e-05	-0.570007	-2.99862e-10	0.000203319	-1.70294	-2.99862e-10
43518502	rs78312695	9.34245e-09	-1.70113	-2.99862e-10	1.92715e-05	-1.70456	-2.99862e-10	0.000201564	-1.71161	-2.99862e-10
43518857	rs55776932	1.08226e-08	-1.55406	-2.99862e-10	2.07701e-05	-1.62967	-2.99862e-10	0.000211338	-1.66426	-2.99862e-10
43519662	rs144584930	1.34122e-08	-1.33953	-2.99862e-10	2.67597e-05	-1.37629	-2.99862e-10	0.000356395	-1.14168	-2.99862e-10
43520084	rs113254212	9.38035e-09	-1.69708	-2.99862e-10	1.93372e-05	-1.70115	-2.99862e-10	0.000201483	-1.71201	-2.99862e-10
43520359	rs1096700	6.55651e-09	-0.946526	-1.10871	1.29305e-05	-1.02757	-1.07602	0.00017753	-0.782086	-1.05649
43522616	rs72857302	1.23768e-08	-1.41987	-2.99862e-10	2.09025e-05	-1.62332	-2.99862e-10	0.000239969	-1.53721	-2.99862e-10
43522901	rs7752493	8.16155e-09	-0.893667	-0.942595	1.94685e-05	-0.6186	-1.07579	0.000153286	-0.924981	-1.06043
43523130	rs7752811	8.35495e-09	-1.07448	-0.738359	6.28583e-05	0.396874	-0.919178	0.000125891	-1.28382	-0.898487
43523739	rs112132990	1.0817e-08	-1.55458	-2.99862e-10	9.57604e-05	-0.101337	-2.99862e-10	0.000226634	-1.59438	-2.99862e-10
43524652	rs113782875	1.0817e-08	-1.55458	-2.99862e-10	9.57604e-05	-0.101337	-2.99862e-10	0.000226634	-1.59438	-2.99862e-10
43524843	rs9472075	4.605e-09	-1.38641	-1.02214	8.73842e-06	-1.30743	-1.18803	6.92103e-05	-1.5892	-1.19137
43525149	rs138895913	1.41769e-08	-1.28408	-2.99862e-10	0.000115314	0.0844741	-2.99862e-10	0.000862935	-0.257377	-2.99862e-10
43525164	rs112903748	9.5763e-09	-1.6764	-2.99862e-10	5.72634e-05	-0.615525	-2.99862e-10	0.000202581	-1.70658	-2.99862e-10
43525354	rs113061002	9.5763e-09	-1.6764	-2.99862e-10	5.72634e-05	-0.615525	-2.99862e-10	0.000202581	-1.70658	-2.99862e-10
43525471	rs145380094	1.34245e-08	-1.33862	-2.99862e-10	0.000124201	0.158711	-2.99862e-10	0.00106792	-0.0442501	-2.99862e-10
43525927	rs72859003	9.74617e-07	2.94635	-2.99862e-10	0.00135112	2.5455	-2.99862e-10	0.00921317	2.11067	-2.99862e-10
43526045	rs113483701	9.5763e-09	-1.6764	-2.99862e-10	5.72634e-05	-0.615525	-2.99862e-10	0.000202581	-1.70658	-2.99862e-10
43526737	rs17287964	9.40349e-09	-1.69461	-2.99862e-10	2.14519e-05	-1.59737	-2.99862e-10	0.000205061	-1.69441	-2.99862e-10
43528189	rs7741841	8.27407e-09	-1.09271	-0.729858	6.12477e-05	0.363612	-0.911872	0.000124955	-1.29873	-0.891034
43528441	rs1096699	1.50646e-07	2.46247	-1.38323	8.94619e-05	1.18007	-1.34944	0.00105318	1.28858	-1.34673
43529342	rs3757266	8.37094e-09	-1.08686	-0.724071	6.22156e-05	0.374313	-0.906894	0.000126193	-1.29395	-0.885957
43529386	rs3757267	7.50573e-09	-0.99151	-0.928518	1.75881e-05	-0.732183	-1.06378	0.000140988	-1.02087	-1.04817
43530388	rs78263551	9.69163e-09	-1.66443	-2.99862e-10	6.0956e-05	-0.553035	-2.99862e-10	0.000203638	-1.70137	-2.99862e-10
43530931	rs116407354	9.49979e-09	-1.68443	-2.99862e-10	2.198e-05	-1.57305	-2.99862e-10	0.000207172	-1.68417	-2.99862e-10
43531947	rs73426785	8.19852e-09	-1.10491	-0.726829	6.00479e-05	0.341224	-0.909267	0.000124046	-1.30869	-0.888377
43532148	rs56270957	4.08209e-07	2.07609	-2.99862e-10	0.000585265	1.70888	-2.99862e-10	0.00380379	1.22604	-2.99862e-10
43532417	rs59931540	8.19852e-09	-1.10491	-0.726829	6.00479e-05	0.341224	-0.909267	0.000124046	-1.30869	-0.888377
43533888	rs147116389	1.30496e-08	-1.36694	-2.99862e-10	0.000116491	0.0946297	-2.99862e-10	0.00100525	-0.104724	-2.99862e-10
43534260	rs113286026	9.68021e-09	-1.66561	-2.99862e-10	6.06005e-05	-0.558883	-2.99862e-10	0.000203525	-1.70193	-2.99862e-10
43534271	rs12663525	8.33729e-09	-0.874602	-0.940356	2.1621e-05	-0.51564	-1.07388	0.000165089	-0.852746	-1.05848
43534399	rs112634587	9.66997e-09	-1.66667	-2.99862e-10	6.028e-05	-0.564187	-2.99862e-10	0.000203425	-1.70242	-2.99862e-10
43534869	rs78170909	8.33729e-09	-0.874602	-0.940356	2.1621e-05	-0.51564	-1.07388	0.000165089	-0.852746	-1.05848
43535018	rs34324334	1.29458e-08	-1.37492	-2.99862e-10	2.60712e-05	-1.40236	-2.99862e-10	0.000295688	-1.32841	-2.99862e-10
43535355	rs6936953	8.02915e-09	-1.11699	-0.735622	5.82831e-05	0.318953	-0.916827	0.000121888	-1.31853	-0.896088
43535497	rs6914190	7.39085e-09	-0.967659	-0.967793	1.7747e-05	-0.68976	-1.09721	0.000143169	-0.971371	-1.08232
43536401	rs4714687	1.26723e-08	-1.1604e-10	-1.39627	2.66616e-05	-1.1604e-10	-1.37996	0.000282251	-1.1604e-10	-1.37492
43536847	rs189011061	1.96105e-08	-1.1604e-10	-0.959629	3.07848e-05	-1.1604e-10	-1.23616	0.000326293	-1.1604e-10	-1.22992
43537331	rs78035277	7.39778e-09	-1.00128	-0.933232	1.73188e-05	-0.743586	-1.06781	0.000139072	-1.03045	-1.05228
43537579	rs112915055	9.64886e-09	-1.66885	-2.99862e-10	5.96146e-05	-0.575287	-2.99862e-10	0.000203224	-1.70341	-2.99862e-10
43537831	rs113106047	9.65884e-09	-1.66782	-2.99862e-10	5.99301e-05	-0.570007	-2.99862e-10	0.000203319	-1.70294	-2.99862e-10
43538035	rs113377175	9.7752e-09	-1.65585	-2.99862e-10	5.66708e-05	-0.625928	-2.99862e-10	0.0002032	-1.70353	-2.99862e-10
43538208	rs35642078	5.83903e-09	-1.41941	-0.75172	2.86866e-05	-0.523495	-0.783262	0.000150483	-1.2515	-0.752366
43538578	rs2275118	1.32643e-08	-1.1604e-10	-1.35062	2.59214e-05	-1.1604e-10	-1.40812	0.000272963	-1.1604e-10	-1.40838
43539140	rs6458342	7.34714e-09	-1.00591	-0.935469	1.71926e-05	-0.748993	-1.06972	0.000138173	-1.03498	-1.05423
43539503	rs62402421	1.34475e-08	-1.3369	-2.99862e-10	2.70398e-05	-1.36588	-2.99862e-10	0.000307905	-1.28792	-2.99862e-10
43540926	rs699937	1.25186e-07	2.2801	-1.38599	7.66077e-05	1.02861	-1.3531	0.000899226	1.13426	-1.35045
43541849	rs145065238	8.18291e-09	-0.900191	-0.933456	2.10926e-05	-0.546266	-1.068	0.000161834	-0.87867	-1.05247
43541988	rs9394958	1.37861e-07	2.33717	-1.34662	8.63921e-05	1.173	-1.37729	0.00185725	1.87905	-1.36991
43542234	rs139960749	2.0067e-08	-1.1604e-10	-0.936618	3.43836e-05	-1.1604e-10	-1.12561	0.000364892	-1.1604e-10	-1.11811
43544209	rs9333501	9.61874e-09	-1.67198	-2.99862e-10	5.86512e-05	-0.591578	-2.99862e-10	0.000202947	-1.70477	-2.99862e-10
43545743	rs117112292	1.5244e-08	-1.1604e-10	-1.21151	3.47479e-05	-1.1604e-10	-1.11507	0.000364214	-1.1604e-10	-1.11998
43546378	rs6458343	8.12672e-09	-1.11068	-0.729858	5.92591e-05	0.330604	-0.911872	0.000123137	-1.31339	-0.891034
43547082	rs72859012	1.24372e-08	-1.41501	-2.99862e-10	2.28726e-05	-1.53325	-2.99862e-10	0.000298469	-1.31905	-2.99862e-10
43551590	rs6936582	8.10442e-09	-1.11068	-0.732606	5.91193e-05	0.330604	-0.914234	0.00012284	-1.31339	-0.893443
43552097	rs9296416	7.72145e-09	-0.986833	-0.90486	1.80459e-05	-0.72673	-1.04354	0.000144593	-1.01629	-1.0275
43553351	rs9472084	7.91276e-09	-1.13461	-0.732606	5.65567e-05	0.286291	-0.914234	0.000120475	-1.33283	-0.893443
43556613	rs142220941	4.25332e-07	2.11718	-2.99862e-10	0.000460897	1.46999	-2.99862e-10	0.00467383	1.43202	-2.99862e-10
43556660	rs112740328	1.39588e-07	2.10371	-1.10071	0.000241938	2.01141	-1.18591	0.00158141	1.53237	-1.18401
43556715	rs113103305	1.05716e-08	-1.57752	-2.99862e-10	2.60216e-05	-1.40426	-2.99862e-10	0.000201645	-1.71121	-2.99862e-10
43558090	rs111903333	1.99147e-07	2.03483	-0.676483	0.000404579	1.94337	-0.60371	0.00264836	1.46888	-0.604896
43558202	rs77851898	8.8631e-09	-0.829555	-0.924244	2.33487e-05	-0.461913	-1.05073	0.000176991	-0.807123	-1.0345
43560746	rs9333522	7.98852e-09	-1.10491	-0.752778	5.87245e-05	0.341224	-0.931554	0.000121257	-1.30869	-0.911113
43560832	rs6916539	7.7423e-09	-0.972242	-0.916755	1.81692e-05	-0.709734	-1.05373	0.000145157	-1.002	-1.0379
43561594	rs9333527	8.4819e-09	-0.883757	-0.914004	2.14122e-05	-0.507539	-1.09169	0.000156764	-0.887789	-1.07518
43562172	rs116720398	8.82938e-09	-0.843084	-0.914526	2.29506e-05	-0.478026	-1.05182	0.000174328	-0.820824	-1.03595
43562599	rs9333531	9.54318e-09	-1.67987	-2.99862e-10	5.61503e-05	-0.635155	-2.99862e-10	0.000202318	-1.70788	-2.99862e-10
43562718	rs9333533	1.01164e-06	2.98363	-2.99862e-10	0.00127308	2.48601	-2.99862e-10	0.00898058	2.0851	-2.99862e-10
43563077	rs9333535	7.68323e-09	-0.9296	-0.967056	1.4942e-05	-1.01156	-0.94745	0.000206565	-0.76344	-0.923662
43563116	rs9333536	1.29629e-08	-1.1604e-10	-1.3736	2.54631e-05	-1.1604e-10	-1.42596	0.000268229	-1.1604e-10	-1.42588
43563182	rs115108590	9.29157e-09	-1.70659	-2.99862e-10	1.92899e-05	-1.7036	-2.99862e-10	0.00021077	-1.66695	-2.99862e-10
43563391	rs9333537	8.78742e-09	-0.843084	-0.91929	2.28572e-05	-0.478026	-1.0559	0.000173604	-0.820824	-1.04012
43563506	rs141588070	9.53477e-09	-1.68075	-2.99862e-10	5.58628e-05	-0.640287	-2.99862e-10	0.000202254	-1.70819	-2.99862e-10
43563929	rs57833012	7.83708e-09	-1.11838	-0.758451	5.70065e-05	0.316396	-0.936417	0.000119342	-1.31965	-0.916076
43564587	rs9333539	9.53477e-09	-1.68075	-2.99862e-10	5.58628e-05	-0.640287	-2.99862e-10	0.000202254	-1.70819	-2.99862e-10
43566036	rs111451988	1.58766e-07	1.13174	-2.99862e-10	0.00459686	3.76994	-2.99862e-10	0.00632835	1.73508	-2.99862e-10
43568273	rs113216774	9.58426e-09	-1.67557	-2.99862e-10	2.20312e-05	-1.57073	-2.99862e-10	0.000204528	-1.69701	-2.99862e-10
43568980	rs114618874	1.04362e-08	-1.59041	-2.99862e-10	2.43757e-05	-1.4696	-2.99862e-10	0.000223564	-1.60802	-2.99862e-10
43569047	rs144563762	1.03702e-08	-1.59676	-2.99862e-10	2.41573e-05	-1.4786	-2.99862e-10	0.000222257	-1.61388	-2.99862e-10
43571195	rs75886301	1.32363e-08	-1.35273	-2.99862e-10	2.76192e-05	-1.34467	-2.99862e-10	0.000278044	-1.38994	-2.99862e-10
43571405	rs9333547	9.65193e-09	-1.66854	-2.99862e-10	1.95158e-05	-1.69196	-2.99862e-10	0.000202821	-1.70539	-2.99862e-10
43572216	rs111226936	1.59412e-08	-1.1604e-10	-1.16679	2.75497e-05	-1.1604e-10	-1.3472	0.000290786	-1.1604e-10	-1.34513
43572839	rs41281826	1.46889e-08	-1.2486	-2.99862e-10	2.07796e-05	-1.62922	-2.99862e-10	0.000232304	-1.56967	-2.99862e-10
43573317	rs140119541	9.27885e-09	-1.70796	-2.99862e-10	1.9264e-05	-1.70495	-2.99862e-10	0.000201867	-1.71011	-2.99862e-10
43573492	rs150481559	8.76402e-09	-0.806376	-0.958665	2.30894e-05	-0.434354	-1.08946	0.000174106	-0.783653	-1.0744
43574661	rs7753720	6.84095e-09	-1.10062	-0.912145	5.1475e-05	0.349104	-1.07119	0.000105488	-1.30519	-1.05393
43575090	rs150617532	1.18536e-08	-1.46306	-2.99862e-10	2.47008e-05	-1.45635	-2.99862e-10	0.000250598	-1.49387	-2.99862e-10
43575144	rs111770635	9.83885e-09	-1.64936	-2.99862e-10	2.31191e-05	-1.52253	-2.99862e-10	0.000202285	-1.70804	-2.99862e-10
43575353	rs113456244	9.82172e-09	-1.6511	-2.99862e-10	2.30489e-05	-1.52557	-2.99862e-10	0.000202377	-1.70759	-2.99862e-10
43575875	rs111913324	1.06943e-08	-1.56598	-2.99862e-10	9.22881e-05	-0.138272	-2.99862e-10	0.000224418	-1.60421	-2.99862e-10
43576795	rs78183676	1.76835e-08	-1.06306	-2.99862e-10	0.000212367	0.69513	-2.99862e-10	0.00177424	0.463411	-2.99862e-10
43578730	rs3757268	6.77215e-09	-1.08845	-0.934426	5.18983e-05	0.371403	-1.0853	0.000105023	-1.29525	-1.06828
43579664	rs7760334	1.29074e-07	2.28356	-1.35887	8.87147e-05	1.09561	-1.27337	0.00104245	1.20132	-1.26971
43579750	rs112385200	9.47634e-09	-1.6869	-2.99862e-10	5.38006e-05	-0.677901	-2.99862e-10	0.000201864	-1.71012	-2.99862e-10
43580147	rs141787754	9.28953e-09	-1.70681	-2.99862e-10	1.91523e-05	-1.71076	-2.99862e-10	0.000213869	-1.65235	-2.99862e-10
43581125	rs9296418	6.69136e-09	-1.08845	-0.946427	5.1161e-05	0.371403	-1.09961	0.000103485	-1.29525	-1.08304
43581585	rs9296419	1.40636e-08	-1.1604e-10	-1.2921	2.58371e-05	-1.1604e-10	-1.41138	0.000272201	-1.1604e-10	-1.41118
43581586	rs3734690	1.76681e-08	-0.245536	-0.818398	5.21984e-05	0.219164	-0.927299	0.000363019	-0.21666	-0.906601
43581935	rs9333555	9.4846e-09	-1.68603	-2.99862e-10	5.41001e-05	-0.672351	-2.99862e-10	0.000201913	-1.70988	-2.99862e-10
43582091	rs6941583	7.93612e-09	-0.886958	-0.977312	1.92378e-05	-0.596366	-1.10994	0.000153014	-0.892327	-1.09486
43582584	rs6899628	1.01653e-08	-0.671878	-0.944841	2.81975e-05	-0.246252	-1.0777	0.000197152	-0.671355	-1.06239
43582831	rs55704248	9.53991e-09	-0.72379	-0.956421	2.5509e-05	-0.3366	-1.08756	0.000189654	-0.700061	-1.07245
43582987	rs9333558	9.47634e-09	-1.6869	-2.99862e-10	5.38006e-05	-0.677901	-2.99862e-10	0.000201864	-1.71012	-2.99862e-10
43583450	rs9333560	9.2601e-09	-1.70998	-2.99862e-10	1.92105e-05	-1.70773	-2.99862e-10	0.000201609	-1.71139	-2.99862e-10
43583473	rs9333561	1.31429e-08	-1.1604e-10	-1.35981	2.54383e-05	-1.1604e-10	-1.42693	0.000267692	-1.1604e-10	-1.42788
43583495	rs9333562	2.93538e-08	-1.1604e-10	-0.556274	6.58004e-05	-1.1604e-10	-0.476561	0.000684042	-1.1604e-10	-0.489697
43584152	rs9472090	7.27803e-09	-1.09426	-0.856572	5.42989e-05	0.36077	-1.02945	0.000110719	-1.3	-1.01072
43584783	rs6922830	8.4917e-09	-0.904109	-0.892498	2.00772e-05	-0.630675	-1.03293	0.000158511	-0.935221	-1.01667
43585766	rs146828890	1.36008e-08	-1.1604e-10	-1.32557	2.59277e-05	-1.1604e-10	-1.40787	0.000274003	-1.1604e-10	-1.40458
43586141	rs145612937	2.86144e-09	-1.46627	-1.4181	7.93048e-06	-1.17888	-1.4136	8.20819e-05	-1.1996	-1.4104
43587991	rs113410952	1.03539e-08	-1.59833	-2.99862e-10	8.26072e-05	-0.24909	-2.99862e-10	0.000218328	-1.63172	-2.99862e-10
43588292	rs75208735	2.14396e-08	-1.1604e-10	-0.870454	3.87561e-05	-1.1604e-10	-1.0059	0.000401581	-1.1604e-10	-1.02231
43588733	rs45618540	9.38684e-09	-1.69639	-2.99862e-10	5.03164e-05	-0.744856	-2.99862e-10	0.000201502	-1.71192	-2.99862e-10
43588805	rs76645046	9.38684e-09	-1.69639	-2.99862e-10	5.03164e-05	-0.744856	-2.99862e-10	0.000201502	-1.71192	-2.99862e-10
43589197	rs113592918	9.38684e-09	-1.69639	-2.99862e-10	5.03164e-05	-0.744856	-2.99862e-10	0.000201502	-1.71192	-2.99862e-10
43589417	rs72859026	1.07623e-08	-1.55964	-2.99862e-10	1.99642e-05	-1.66924	-2.99862e-10	0.000215681	-1.64392	-2.99862e-10
43589918	rs2232217	2.67451e-08	-1.1604e-10	-0.649342	6.15889e-05	-1.1604e-10	-0.542705	0.000642911	-1.1604e-10	-0.551711
43590141	rs77341530	1.06987e-08	-0.750125	-0.815449	2.87643e-05	-0.3677	-0.936353	0.00021537	-0.726712	-0.918648
43590408	rs16896609	8.22873e-09	-1.08845	-0.739612	6.08857e-05	0.371403	-0.925592	0.000123633	-1.29525	-0.905144
43591056	rs45603636	9.60535e-09	-1.67337	-2.99862e-10	1.93853e-05	-1.69867	-2.99862e-10	0.000201558	-1.71164	-2.99862e-10
43592496	rs74848862	1.03357e-08	-1.60009	-2.99862e-10	8.20858e-05	-0.255421	-2.99862e-10	0.000218006	-1.6332	-2.99862e-10
43594459	rs2396050	7.89144e-08	1.71495	-1.28228	6.21852e-05	0.628976	-1.16205	0.000693566	0.681338	-1.15721
43595289	rs2232213	1.21589e-08	-0.678727	-0.75891	3.18978e-05	-0.283527	-0.917124	0.000236178	-0.654466	-0.898664
43596814	rs112851070	4.98012e-08	-0.0276571	-2.99862e-10	0.000133139	0.228204	-2.99862e-10	0.00140518	0.230207	-2.99862e-10
43597416	rs116563579	1.51139e-08	-1.22008	-2.99862e-10	1.92578e-05	-1.70527	-2.99862e-10	0.000201876	-1.71006	-2.99862e-10
43597869	rs3800299	1.50533e-08	-1.1604e-10	-1.2241	3.37347e-05	-1.1604e-10	-1.14466	0.000353827	-1.1604e-10	-1.14891
43598309	rs9472092	1.83948e-08	-0.331934	-0.691693	1.68358e-05	-1.29677	-0.542906	0.000291845	-0.832091	-0.509403
43598372	rs147818355	9.91482e-09	-1.64166	-2.99862e-10	1.95239e-05	-1.69155	-2.99862e-10	0.000227283	-1.59152	-2.99862e-10
43599394	rs6938576	3.50172e-09	-1.61619	-1.06625	1.05414e-05	-1.43379	-0.874084	9.56933e-05	-1.59785	-0.858714
43601188	rs138406526	9.28985e-09	-1.70677	-2.99862e-10	4.1643e-05	-0.934053	-2.99862e-10	0.00020206	-1.70915	-2.99862e-10
43601266	rs116354491	3.40423e-08	-0.408091	-2.99862e-10	8.32192e-05	-0.241708	-2.99862e-10	0.00101965	-0.0905063	-2.99862e-10
43601509	rs144339892	3.6984e-09	-1.57981	-1.04799	1.20205e-05	-1.32503	-0.851539	0.000104476	-1.5329	-0.835862
43601515	rs148736595	9.9855e-09	-1.63456	-2.99862e-10	2.28526e-05	-1.53412	-2.99862e-10	0.000289478	-1.34964	-2.99862e-10
43602008	rs7750364	3.62729e-09	-1.60431	-1.0429	1.10686e-05	-1.41379	-0.845279	9.98111e-05	-1.58492	-0.829517
43602538	rs111241794	3.65391e-09	-1.60772	-1.03217	1.11517e-05	-1.41949	-0.832102	0.000100778	-1.58863	-0.816165
43603073	rs75299278	1.3733e-08	-1.31589	-2.99862e-10	1.95882e-05	-1.68826	-2.99862e-10	0.000201638	-1.71124	-2.99862e-10
43603468	rs3757271	3.90373e-09	-1.56399	-1.00977	1.29384e-05	-1.2983	-0.804688	0.000111582	-1.51457	-0.78839
43604167	rs35679149	1.71515e-08	-1.09361	-2.99862e-10	2.58769e-05	-1.40984	-2.99862e-10	0.000357151	-1.13956	-2.99862e-10
43604862	rs111540223	9.25779e-09	-1.71023	-2.99862e-10	4.30525e-05	-0.900766	-2.99862e-10	0.00020255	-1.70673	-2.99862e-10
43605219	rs7749866	3.71676e-09	-1.59891	-1.02394	1.14311e-05	-1.40485	-0.822006	0.000102794	-1.57906	-0.805935
43607074	rs142704507	3.91579e-09	-1.57603	-0.994646	1.28265e-05	-1.31859	-0.79308	0.000111208	-1.52851	-0.777806
43607562	rs75730343	9.81098e-09	-1.65219	-2.99862e-10	6.66001e-05	-0.46448	-2.99862e-10	0.000208951	-1.67562	-2.99862e-10
43608048	rs35249206	9.25062e-09	-1.711	-2.99862e-10	4.22538e-05	-0.919491	-2.99862e-10	0.00020288	-1.7051	-2.99862e-10
43608386	rs7106	8.0418e-08	1.34977	-0.898225	6.38211e-05	0.286752	-0.793855	0.000727864	0.356768	-0.78437
43609443	rs191922219	9.58942e-09	-1.67504	-2.99862e-10	1.99934e-05	-1.66779	-2.99862e-10	0.000222756	-1.61164	-2.99862e-10
43609791	rs112516220	9.25062e-09	-1.711	-2.99862e-10	4.22538e-05	-0.919491	-2.99862e-10	0.00020288	-1.7051	-2.99862e-10
43610075	rs9688333	3.25447e-09	-1.68754	-1.06812	7.96581e-06	-1.71163	-0.876397	8.69941e-05	-1.69082	-0.861059
43610969	rs9472096	3.73261e-09	-1.66143	-0.957158	2.15511e-05	-0.822346	-0.770415	9.62991e-05	-1.69949	-0.750768
43611038	rs12660473	3.98488e-09	-1.57201	-0.981178	1.32172e-05	-1.31177	-0.769892	0.000114517	-1.52384	-0.753149
43611348	rs144189404	1.46753e-08	-1.1604e-10	-1.24953	3.25144e-05	-1.1604e-10	-1.1815	0.000341066	-1.1604e-10	-1.18564
43612172	rs75996088	3.24014e-08	-0.457495	-2.99862e-10	6.62133e-05	-0.470305	-2.99862e-10	0.000510163	-0.782986	-2.99862e-10
43613180	rs1617105	1.15529e-07	2.09913	-1.2853	7.75032e-05	0.915963	-1.22883	0.000882519	0.988558	-1.22349
43614667	rs113855681	9.71567e-09	-1.66195	-2.99862e-10	6.43107e-05	-0.49946	-2.99862e-10	0.000205894	-1.69036	-2.99862e-10
43614814	rs3957257	3.28977e-09	-1.71145	-1.03343	8.72057e-06	-1.66386	-0.833646	8.89502e-05	-1.71191	-0.817729
43615434	rs76079870	3.70991e-09	-1.63458	-0.99011	1.2282e-05	-1.37431	-0.78074	0.000107641	-1.57478	-0.764135
43616627	rs112466234	9.28748e-09	-1.70703	-2.99862e-10	4.53454e-05	-0.848878	-2.99862e-10	0.000201878	-1.71005	-2.99862e-10
43617554	rs9784847	4.03551e-09	-1.66342	-0.877145	2.50347e-05	-0.766489	-0.676437	0.000106373	-1.69532	-0.655444
43617687	rs6911069	3.84845e-09	-1.63458	-0.953446	1.27205e-05	-1.37431	-0.745662	0.000111816	-1.57478	-0.726081
43617715	rs6911085	4.00851e-09	-1.65999	-0.88728	2.51113e-05	-0.751585	-0.688282	0.000105317	-1.69329	-0.667454
43617995	rs6915370	3.91815e-09	-1.62559	-0.944484	1.32216e-05	-1.35581	-0.725521	0.000115191	-1.5629	-0.708227
43618026	rs6915523	3.95019e-09	-1.65473	-0.907203	2.50832e-05	-0.729377	-0.711613	0.000103185	-1.69008	-0.691114
43619226	rs78339483	3.81081e-09	-1.62859	-0.969263	1.27535e-05	-1.36193	-0.755451	0.000111313	-1.56685	-0.738527
43619370	rs148096191	1.42488e-08	-1.27902	-2.99862e-10	2.32788e-05	-1.51564	-2.99862e-10	0.000276411	-1.39583	-2.99862e-10
43619437	rs111959750	2.23027e-09	-1.70518	-1.42839	1.28511e-05	-0.683606	-1.42615	4.83752e-05	-1.71196	-1.42677
43619582	rs56034913	3.80526e-09	-1.60021	-0.999096	1.23527e-05	-1.35764	-0.791674	0.000108412	-1.55657	-0.775209
43620110	rs114988842	3.74858e-09	-1.63007	-0.984246	1.24859e-05	-1.36497	-0.773616	0.00010907	-1.5688	-0.75692
43620138	rs138016123	1.79443e-08	-1.04842	-2.99862e-10	0.000234917	0.796044	-2.99862e-10	0.00167483	0.405753	-2.99862e-10
43621108	rs148409800	3.98158e-09	-1.62238	-0.931633	1.36151e-05	-1.34933	-0.702676	0.000118618	-1.55869	-0.683115
43621146	rs145655286	1.4546e-08	-1.1604e-10	-1.25838	2.62565e-05	-1.1604e-10	-1.39527	0.000276265	-1.1604e-10	-1.39636
43621609	rs9472098	3.60743e-09	-1.65745	-0.995248	2.27708e-05	-0.740763	-0.796945	9.46942e-05	-1.69175	-0.775315
43622285	rs6940568	2.90182e-09	-1.60947	-1.26088	8.58024e-06	-1.3238	-1.18993	7.34919e-05	-1.54194	-1.1786
43622286	rs115338010	1.20696e-06	3.16017	-2.99862e-10	0.00122586	2.44821	-2.99862e-10	0.00796502	1.9651	-2.99862e-10
43622855	rs2396051	1.83612e-08	0.325346	-1.3508	0.000136957	1.61977	-1.36329	0.000251546	-0.137379	-1.35271
43622925	rs11967462	9.35741e-09	-1.69953	-2.99862e-10	2.4756e-05	-1.45412	-2.99862e-10	0.000227111	-1.59228	-2.99862e-10
43623102	rs2295944	3.24152e-09	-1.60591	-1.15375	1.01198e-05	-1.32307	-1.02563	8.61599e-05	-1.55316	-1.00835
43623114	rs2295945	1.72362e-08	0.321682	-1.41037	0.00010806	1.44268	-1.42318	0.000212689	-0.236247	-1.42164
43623142	rs2295946	2.8882e-09	-1.70328	-1.17178	7.43415e-06	-1.61373	-1.04338	7.23578e-05	-1.71011	-1.02598
43623648	rs75054864	1.32297e-08	-1.35323	-2.99862e-10	2.87602e-05	-1.30419	-2.99862e-10	0.000281386	-1.37799	-2.99862e-10
43623830	rs28721527	2.11187e-08	0.283674	-1.16921	0.000114911	1.25388	-1.17291	0.000264931	-0.283444	-1.1548
43623845	rs115335737	3.75764e-09	-1.53848	-1.07342	7.90333e-06	-1.46338	-1.13252	7.3849e-05	-1.59717	-1.11852
43623958	rs79193988	2.74313e-09	-1.65642	-1.27018	6.48063e-06	-1.63128	-1.16309	6.48172e-05	-1.69464	-1.15151
43624051	rs55863814	8.04786e-09	-1.13962	-0.71067	2.03116e-05	-1.17717	-0.474821	0.000199836	-1.24769	-0.472532
43624085	rs113893893	2.81099e-09	-1.63086	-1.27129	1.33232e-05	-0.90069	-1.17299	6.41172e-05	-1.69622	-1.16078
43625023	rs77230555	1.52467e-07	2.42998	-1.33873	8.11485e-05	1.11185	-1.37875	0.00176734	1.83318	-1.37367
43625045	rs6905832	2.63587e-09	-1.65642	-1.31006	6.12624e-06	-1.63128	-1.21932	6.12302e-05	-1.69464	-1.20844
43625303	rs77709040	1.25906e-07	2.22911	-1.32927	6.18973e-05	0.833947	-1.37166	0.00133959	1.54864	-1.36623
43625306	rs180963585	9.35246e-09	-1.70006	-2.99862e-10	1.97669e-05	-1.67918	-2.99862e-10	0.00021607	-1.64211	-2.99862e-10
43625892	rs116957731	1.04331e-07	2.07815	-1.36627	6.07663e-05	0.822702	-1.37885	0.00127785	1.50826	-1.37305
43626097	rs7767435	1.4611e-08	-0.0680722	-1.18585	6.05754e-05	0.591512	-1.15081	0.000183549	-0.675168	-1.13007
43626133	rs79474406	2.82042e-09	-1.61923	-1.27958	6.75626e-06	-1.5625	-1.19021	6.53288e-05	-1.66052	-1.17776
43626939	rs57409464	2.71415e-09	-1.67497	-1.26225	6.12227e-06	-1.68285	-1.16841	6.35439e-05	-1.71058	-1.1554
43627752	rs35289332	1.1722e-08	-1.4575	-0.016727	3.44074e-05	-1.47018	0.345268	0.000352351	-1.49902	0.345936
43627929	rs9472100	2.62379e-09	-1.69094	-1.28014	5.90327e-06	-1.69676	-1.19092	6.20108e-05	-1.71193	-1.17848
43628346	rs6902085	2.65057e-09	-1.68462	-1.2763	5.96431e-06	-1.69133	-1.18606	6.23222e-05	-1.7119	-1.1735
43628423	rs6901805	2.64234e-09	-1.68572	-1.27831	5.9435e-06	-1.69228	-1.18861	6.21557e-05	-1.71196	-1.17611
43628570	rs6902166	2.64523e-09	-1.68462	-1.27831	5.94913e-06	-1.69133	-1.18861	6.21595e-05	-1.7119	-1.17611
43629093	rs116511160	7.73219e-08	0.412281	-2.99862e-10	0.000119167	0.117343	-2.99862e-10	0.00128948	0.144281	-2.99862e-10
43629164	rs9472102	1.56493e-08	0.0527757	-1.23804	6.15586e-05	0.663668	-1.20686	0.000183542	-0.616981	-1.18829
43629255	rs113449749	9.24921e-09	-1.71116	-2.99862e-10	4.20672e-05	-0.923919	-2.99862e-10	0.000202965	-1.70468	-2.99862e-10
43629496	rs80351252	1.10074e-08	-1.53713	-2.99862e-10	2.31968e-05	-1.51917	-2.99862e-10	0.000239446	-1.53939	-2.99862e-10
43629546	rs9472104	1.52638e-08	0.0309298	-1.24114	6.41622e-05	0.708437	-1.21021	0.000186736	-0.596246	-1.19178
43629685	rs116511278	6.25299e-08	1.5857	-1.38575	3.25724e-05	0.216327	-1.39605	0.000573347	0.725101	-1.39133
43629801	rs78323348	1.19795e-07	2.23456	-1.38447	6.09236e-05	0.84137	-1.39494	0.00129351	1.53753	-1.39014
43630691	rs7752104	2.65967e-09	-1.67481	-1.28269	6.04455e-06	-1.66989	-1.19414	6.20422e-05	-1.70811	-1.18179
43630755	rs7751728	1.57958e-08	0.0661907	-1.24214	6.22479e-05	0.679229	-1.21129	0.00018464	-0.606409	-1.1929
43631259	rs7756754	1.59903e-08	0.0784291	-1.24214	6.31374e-05	0.693418	-1.21129	0.000186431	-0.596754	-1.1929
43631380	rs7738658	1.60068e-08	0.0919384	-1.25462	6.32743e-05	0.709072	-1.22478	0.0001858	-0.586087	-1.20696
43631532	rs7756954	1.59903e-08	0.0784291	-1.24214	6.31374e-05	0.693418	-1.21129	0.000186431	-0.596754	-1.1929
43631584	rs145906625	9.45383e-08	1.99778	-1.38447	4.54505e-05	0.548374	-1.39494	0.000952842	1.23187	-1.39014
43631595	rs7757101	1.61579e-08	0.0919384	-1.24523	6.39204e-05	0.709072	-1.21462	0.000187778	-0.586087	-1.19637
43631673	rs111717844	2.68114e-09	-1.66967	-1.27978	6.01705e-06	-1.67812	-1.19046	6.21966e-05	-1.7094	-1.17802
43631914	rs61447047	1.51401e-08	0.000609126	-1.21896	5.79474e-05	0.587474	-1.19113	0.000174917	-0.680894	-1.17251
43631919	rs77058580	1.07632e-08	-1.55956	-2.99862e-10	2.66112e-05	-1.38185	-2.99862e-10	0.000340574	-1.18708	-2.99862e-10
43631960	rs80324908	2.55918e-09	-1.67969	-1.31633	5.84619e-06	-1.64344	-1.25395	5.86629e-05	-1.70159	-1.24432
43631963	rs55943534	2.43285e-09	-1.69778	-1.34885	5.27456e-06	-1.70803	-1.29226	5.60424e-05	-1.70854	-1.28307
43632059	rs78918890	2.864e-09	-1.58226	-1.30121	6.78772e-06	-1.51641	-1.23166	6.43852e-05	-1.6322	-1.22064
43632101	rs77142160	9.82785e-08	2.02545	-1.37334	4.69826e-05	0.569985	-1.38339	0.000988482	1.25652	-1.37807
43632383	rs113911149	9.2598e-09	-1.71001	-2.99862e-10	4.32462e-05	-0.896277	-2.99862e-10	0.000202478	-1.70709	-2.99862e-10
43632389	rs77978539	1.69511e-08	0.212115	-1.31748	7.97417e-05	1.0746	-1.35899	0.000192121	-0.407308	-1.35228
43633203	rs73428692	1.49591e-08	-0.0923528	-1.13802	5.99762e-05	0.55765	-1.12689	0.000178526	-0.725475	-1.10751
43633417	rs116146896	9.30677e-09	-1.70495	-2.99862e-10	1.92423e-05	-1.70608	-2.99862e-10	0.000204618	-1.69657	-2.99862e-10
43634267	rs41281830	9.32569e-09	-1.70292	-2.99862e-10	4.29221e-05	-0.903799	-2.99862e-10	0.000201895	-1.70997	-2.99862e-10
43634647	rs7744563	2.76137e-09	-1.57969	-1.34028	6.45531e-06	-1.51326	-1.28503	6.10455e-05	-1.63018	-1.27592
43635231	rs61563062	2.52617e-09	-1.66672	-1.34227	5.92495e-06	-1.62506	-1.25895	5.8958e-05	-1.69376	-1.24713
43635601	rs56186300	2.52972e-09	-1.66532	-1.34227	5.93647e-06	-1.62312	-1.25895	5.90109e-05	-1.69286	-1.24713
43636111	rs747832	2.51474e-09	-1.66532	-1.3482	5.88698e-06	-1.62312	-1.26732	5.85019e-05	-1.69286	-1.2558
43637063	rs752662	2.5201e-09	-1.66672	-1.34467	5.90494e-06	-1.62506	-1.26233	5.8752e-05	-1.69376	-1.25063
43637143	rs3800301	1.2389e-08	-1.1604e-10	-1.41889	2.55544e-05	-1.1604e-10	-1.42238	0.000269308	-1.1604e-10	-1.42186
43637415	rs72859036	3.45031e-07	2.72197	-0.814036	0.000601002	2.68707	-0.951661	0.00356537	2.10827	-0.946958
43637599	rs74625380	1.06362e-08	-0.234152	-1.33728	4.60458e-05	0.531565	-1.36512	0.000132856	-0.769599	-1.35885
43637643	rs144382118	9.78788e-09	-1.65455	-2.99862e-10	1.93331e-05	-1.70137	-2.99862e-10	0.000201602	-1.71142	-2.99862e-10
43638636	rs16896629	9.87446e-09	-0.309499	-1.33624	4.15799e-05	0.438499	-1.37407	0.000123943	-0.829569	-1.36833
43639112	rs41281832	2.30534e-08	-0.797884	-2.99862e-10	2.41039e-05	-1.48081	-2.99862e-10	0.000288815	-1.35193	-2.99862e-10
43639886	rs41281836	7.34365e-09	-1.39022	-0.551634	2.00848e-05	-1.16515	-0.498068	0.000145269	-1.56441	-0.474719
43640039	rs41281838	7.39819e-09	-1.39577	-0.538688	2.02076e-05	-1.17239	-0.484734	0.000146693	-1.56816	-0.461219
43640064	rs2277124	7.23429e-09	-1.41818	-0.538688	1.90588e-05	-1.23092	-0.484734	0.000143008	-1.5936	-0.461219
43640099	rs2277125	7.12668e-09	-1.40672	-0.565128	1.93848e-05	-1.18673	-0.51197	0.000141657	-1.57551	-0.488795
43640222	rs2277126	1.24566e-08	-1.45518	0.041738	3.86814e-05	-1.40962	0.401787	0.000393351	-1.44722	0.404204
43640774	rs147463321	1.37307e-08	-1.1604e-10	-1.31606	3.05594e-05	-1.1604e-10	-1.24351	0.000323209	-1.1604e-10	-1.23942
43640881	rs60568338	6.92913e-09	-1.45479	-0.545172	1.80593e-05	-1.27811	-0.491413	0.000138842	-1.6164	-0.46798
43640988	rs59246686	7.63146e-09	-1.37842	-0.524995	2.09629e-05	-1.1498	-0.470634	0.000150565	-1.55638	-0.446944
43642038	rs76134013	1.16836e-08	-0.146905	-1.33061	5.15434e-05	0.638773	-1.35954	0.000143313	-0.699675	-1.35301
43642425	rs16896636	1.17816e-08	-0.13855	-1.33061	5.20738e-05	0.649011	-1.35954	0.00014428	-0.692954	-1.35301
43642799	rs79985053	1.17587e-08	-0.13855	-1.33256	5.19888e-05	0.649011	-1.36117	0.000144034	-0.692954	-1.35472
43643743	rs58070538	6.47473e-08	-1.1604e-10	0.234797	0.000190765	-1.1604e-10	0.587856	0.00203164	-1.1604e-10	0.598882
43643777	rs148138457	2.65532e-09	-1.57733	-1.3818	6.25601e-06	-1.51037	-1.31928	5.90763e-05	-1.62832	-1.31057
43643877	rs74775846	1.34349e-08	-1.1604e-10	-1.33784	2.83068e-05	-1.1604e-10	-1.32008	0.000300574	-1.1604e-10	-1.31202
43644800	rs16896641	2.65681e-09	-1.57247	-1.3861	6.29433e-06	-1.49763	-1.32591	5.94666e-05	-1.61484	-1.31746
43645107	rs113149369	2.44444e-08	-0.739292	-2.99862e-10	6.15902e-05	-0.542684	-2.99862e-10	0.00064975	-0.541129	-2.99862e-10
43645611	rs75703910	7.04244e-09	-1.49287	-0.490872	1.29742e-05	-1.67257	-0.427654	0.000150999	-1.59416	-0.406287
43645833	rs3778492	9.70172e-09	-0.42978	-1.23361	3.44283e-05	0.0838324	-1.20814	0.000123987	-1.00788	-1.18966
43645992	rs143301396	3.12902e-08	-1.1604e-10	-0.492389	8.17434e-05	-1.1604e-10	-0.259601	0.000869991	-1.1604e-10	-0.249234
43646106	rs72859041	1.11463e-08	-1.52459	-2.99862e-10	2.03558e-05	-1.64982	-2.99862e-10	0.000220927	-1.61988	-2.99862e-10
43646244	rs41281840	9.24226e-09	-1.71191	-2.99862e-10	1.98053e-05	-1.67724	-2.99862e-10	0.00021123	-1.66477	-2.99862e-10
43646401	rs2295948	9.56004e-09	-1.18111	-0.496994	3.24174e-05	-0.885305	-0.299186	0.00020154	-1.45374	-0.257987
43646447	rs2295949	1.03707e-08	-1.08437	-0.512343	3.59275e-05	-0.76559	-0.316094	0.000212188	-1.38504	-0.275201
43646702	rs77245217	4.09137e-08	1.0526	-1.27683	2.50369e-05	-0.130739	-1.3121	0.000456956	0.411507	-1.30464
43647099	rs76209815	9.47047e-09	-1.68752	-2.99862e-10	5.35861e-05	-0.681898	-2.99862e-10	0.00020183	-1.71029	-2.99862e-10
43647197	rs116926654	1.38104e-08	-1.1604e-10	-1.31027	2.83108e-05	-1.1604e-10	-1.31994	0.000297564	-1.1604e-10	-1.32209
43648217	rs72859043	1.70375e-08	-1.10028	-2.99862e-10	1.91662e-05	-1.71004	-2.99862e-10	0.000210578	-1.66786	-2.99862e-10
43648803	rs2236345	3.16904e-09	-1.35921	-1.42306	8.13732e-06	-1.15917	-1.40756	8.23294e-05	-1.20276	-1.40422
43648988	rs2236346	4.9722e-09	-1.65337	-0.678459	1.49429e-05	-1.64083	-0.318118	0.000165654	-1.60908	-0.298737
43649205	rs2236347	4.78977e-08	1.26815	-1.33477	2.77819e-05	0.0332599	-1.37206	0.000519275	0.600913	-1.3662
43649521	rs1334600	2.30956e-09	-1.70216	-1.39648	5.14564e-06	-1.70599	-1.31904	5.45637e-05	-1.70896	-1.30939
43649748	rs79752131	2.55458e-09	-1.602	-1.39581	5.88666e-06	-1.56901	-1.32149	5.7139e-05	-1.65972	-1.31251
43650081	rs73430405	2.32844e-09	-1.69338	-1.39712	5.14216e-06	-1.70549	-1.32022	5.44241e-05	-1.71029	-1.31062
43650787	rs3778493	4.61621e-08	1.27876	-1.3823	2.72363e-05	0.0413858	-1.40002	0.000508612	0.610266	-1.3963
43650972	rs143219228	9.84772e-09	-1.64845	-2.99862e-10	1.92867e-05	-1.70377	-2.99862e-10	0.000201511	-1.71187	-2.99862e-10
43652703	rs7757349	2.32711e-09	-1.68408	-1.40699	5.07436e-06	-1.69961	-1.33938	5.32589e-05	-1.7119	-1.33066
43652770	rs7775611	2.33513e-09	-1.68179	-1.40584	5.1316e-06	-1.69806	-1.32971	5.37527e-05	-1.712	-1.32132
43652930	rs7771013	2.32208e-09	-1.68408	-1.40915	5.05175e-06	-1.69961	-1.34385	5.30102e-05	-1.7119	-1.33534
43653405	rs1334601	1.01409e-08	-0.229744	-1.38937	3.7919e-05	0.332846	-1.36058	0.000125852	-0.832847	-1.34976
43653563	rs1334602	2.55619e-09	-1.58687	-1.41031	6.01835e-06	-1.52208	-1.34629	5.70548e-05	-1.6358	-1.3379
43654221	rs56088243	9.96034e-09	-0.253135	-1.38395	3.69706e-05	0.305356	-1.35842	0.000123896	-0.85084	-1.34743
43654458	rs147723307	1.49357e-08	-1.1604e-10	-1.23194	2.69905e-05	-1.1604e-10	-1.3677	0.000285093	-1.1604e-10	-1.3649
43654536	rs833048	2.73176e-08	0.665628	-1.29379	3.03023e-05	-0.0495196	-1.20244	0.000270627	-0.220351	-1.19662
43654637	rs16896658	9.9159e-09	-0.253135	-1.38842	3.67627e-05	0.305356	-1.36406	0.000123146	-0.85084	-1.35351
43655532	rs117193323	1.3859e-08	-1.1604e-10	-1.30676	2.54205e-05	-1.1604e-10	-1.42763	0.00026793	-1.1604e-10	-1.42699
43655832	rs12661952	2.41279e-09	-1.62846	-1.42645	5.3498e-06	-1.60023	-1.3859	5.24458e-05	-1.67803	-1.37991
43655912	rs113889200	1.06175e-08	-1.57319	-2.99862e-10	1.98136e-05	-1.67682	-2.99862e-10	0.000322554	-1.24145	-2.99862e-10
43656526	rs112253745	2.87652e-08	0.842844	-1.41937	0.000129415	1.60538	-1.40554	0.000268434	-0.0257931	-1.39932
43657003	rs3807023	4.97589e-09	-0.903518	-1.42757	9.84001e-06	-0.966075	-1.41066	7.97188e-05	-1.2325	-1.40672
43657066	rs145437285	9.26659e-09	-1.70928	-2.99862e-10	4.57969e-05	-0.838971	-2.99862e-10	0.000454681	-0.898121	-2.99862e-10
43657127	rs3807024	1.21691e-08	-0.0353217	-1.40148	5.01383e-05	0.631485	-1.37989	0.000133891	-0.749701	-1.37099
43657530	rs73430420	2.52039e-09	-1.58898	-1.4223	5.47465e-06	-1.59228	-1.37077	5.23609e-05	-1.69572	-1.36383
43657587	rs77128124	4.4831e-08	1.27036	-1.40316	2.6626e-05	0.0349553	-1.41625	0.000496057	0.602865	-1.41389
43657807	rs73430424	2.51846e-09	-1.58898	-1.42307	5.46149e-06	-1.59228	-1.37318	5.22276e-05	-1.69572	-1.36638
43657942	rs113289216	2.50504e-09	-1.59432	-1.42307	5.43278e-06	-1.59755	-1.37318	5.21282e-05	-1.69763	-1.36638
43658052	rs113819154	2.43141e-09	-1.62406	-1.42317	5.47918e-06	-1.58874	-1.3735	5.20716e-05	-1.69838	-1.36672
43658827	rs116484285	9.49035e-09	-1.68542	-2.99862e-10	5.38973e-05	-0.676106	-2.99862e-10	0.000202543	-1.70676	-2.99862e-10
43659103	rs75558478	4.37093e-08	1.24599	-1.40412	2.61168e-05	0.0163118	-1.41692	0.000485168	0.581396	-1.41462
43659500	rs16869037	1.4334e-08	0.145432	-1.41849	6.39352e-05	0.920694	-1.42601	0.000168025	-0.468867	-1.42474
43659625	rs6908311	5.11117e-09	-0.876297	-1.42797	1.35843e-05	-0.657854	-1.39642	0.000101209	-1.00966	-1.39087
43660134	rs79642363	2.7219e-09	-1.51311	-1.42126	6.4686e-06	-1.42859	-1.36764	5.61461e-05	-1.62925	-1.36051
```
