## Supplementary material for "Characterization of shared and ancestry-specific signals driving complex traits using multi-ancestry fine-mapping": susiex_nc3.cs80.summary

```
# chr6:42660375-43660375
CS_ID	CS_LENGTH	CS_PURITY	MAX_PIP_SNP	BP	REF_ALLELE	ALT_ALLELE	REF_FRQ	BETA	SE	-LOG10P	MAX_PIP	POST-HOC_PROB_POP1	POST-HOC_PROB_POP2
1	3	0.924403	rs113113059	43160375	C,C	T,T	0.810139,0.615079	-0.0274667,-0.0342611	0.00504129,0.0087852	7.29377,4.01661	0.363261	0.999613	0.991297
2	39	0.975629	rs74690967	43370915	T,NA	C,NA	0.909543,NA	-0.0315528,NA	0.00689297,NA	5.32744,NA	0.0340618	0.841662	0.464487
3	782	0	rs116524337	42830134	C,NA	T,NA	0.941352,NA	0.0251644,NA	0.00841466,NA	2.5552,NA	0.0208988	0.395145	0.375567
```
