## Supplementary material for "Characterization of shared and ancestry-specific signals driving complex traits using multi-ancestry fine-mapping": susiex_nc1.cs80.snp

```
BP	SNP	PIP(CS1)	LogBF(CS1,Pop1)	LogBF(CS1,Pop2)
47139268	chr6:47139268:A:C	3.81434e-08	-1.15208	-1.19044
47139287	chr6:47139287:A:G	6.10301e-07	-1.56452e-10	0.430076
47139309	chr6:47139309:A:G	2.47459e-08	-1.56507	-1.21014
47139601	chr6:47139601:A:G	1.26323e-07	-1.56452e-10	-1.14503
47140167	chr6:47140167:A:T	1.60184e-07	-1.49363	0.586078
47140222	chr6:47140222:AG:A	1.07404e-07	-1.56452e-10	-1.30728
47140228	chr6:47140228:C:A	7.06726e-08	-1.72582	-3.17832e-10
47140280	chr6:47140280:A:C	1.75581e-07	-1.56452e-10	-0.815775
47140399	chr6:47140399:A:G	1.0123e-06	-1.56452e-10	0.936108
47140557	chr6:47140557:G:A	2.61008e-08	-1.54983	-1.17208
47140568	chr6:47140568:A:C	1.08484e-07	-1.56452e-10	-1.29728
47141130	chr6:47141130:T:C	1.11532e-07	-1.56452e-10	-1.26957
47141211	chr6:47141211:T:C	1.71936e-07	-1.56452e-10	-0.836751
47141652	chr6:47141652:A:G	2.171e-08	-1.62356	-1.28254
47141962	chr6:47141962:T:A	3.68579e-07	-1.56452e-10	-0.074221
47142140	chr6:47142140:C:T	2.37025e-08	-1.6912	-1.12709
47142209	chr6:47142209:C:A	2.28044e-08	-1.62506	-1.23186
47142785	chr6:47142785:T:C	3.44821e-08	-1.20891	-1.23453
47142888	chr6:47142888:G:A	5.39848e-08	-0.837916	-1.15726
47143065	chr6:47143065:T:TCC	7.59542e-08	-1.65374	-3.17832e-10
47143286	chr6:47143286:A:G	1.13384e-07	-1.56452e-10	-1.2531
47143491	chr6:47143491:GC:G	7.05345e-08	-1.72777	-3.17832e-10
47143591	chr6:47143591:G:A	1.073e-07	-1.56452e-10	-1.30825
47144106	chr6:47144106:A:G	2.27047e-08	-1.6445	-1.2168
47144193	chr6:47144193:C:A	1.16295e-07	-1.56452e-10	-1.22774
47144260	chr6:47144260:C:G	2.50465e-07	-1.56452e-10	-0.460555
47144266	chr6:47144266:C:T	7.05133e-08	-1.72807	-3.17832e-10
47144844	chr6:47144844:A:G	1.72978e-07	-1.56452e-10	-0.83071
47145026	chr6:47145026:CTT:C	3.26815e-08	-1.37478	-1.12228
47145142	chr6:47145142:A:G	2.3205e-08	-1.61897	-1.22054
47145257	chr6:47145257:G:C	5.96952e-07	-1.56452e-10	0.407962
47145303	chr6:47145303:C:G	5.38364e-08	-0.829666	-1.16826
47145753	chr6:47145753:A:G	2.24092e-07	-1.56452e-10	-0.571819
47146090	chr6:47146090:A:G	1.13576e-07	-1.56452e-10	-1.25141
47146167	chr6:47146167:AC:A	7.04379e-08	-1.72914	-3.17832e-10
47146272	chr6:47146272:A:G	1.09642e-07	-1.56452e-10	-1.28666
47146673	chr6:47146673:A:G	3.55619e-08	-1.22569	-1.18691
47147066	chr6:47147066:C:T	1.07346e-07	-1.56452e-10	-1.30782
47147067	chr6:47147067:A:G	1.87086e-07	-1.56452e-10	-0.752309
47147106	chr6:47147106:C:A	1.07509e-07	-1.56452e-10	-1.3063
47147214	chr6:47147214:C:T	2.66371e-08	-1.39947	-1.3021
47147321	chr6:47147321:G:T	1.54682e-07	-1.56452e-10	-0.942505
47147418	chr6:47147418:C:T	1.56297e-07	-0.932116	-3.17832e-10
47147476	chr6:47147476:T:C	7.08224e-08	-1.7237	-3.17832e-10
47147721	chr6:47147721:A:G	1.44477e-07	-1.56452e-10	-1.01075
47148183	chr6:47148183:T:C	1.25521e-07	-1.56452e-10	-1.15141
47148745	chr6:47148745:G:A	1.16768e-07	-1.56452e-10	-1.22369
47149211	chr6:47149211:C:T	1.48107e-07	-1.56452e-10	-0.985943
47149621	chr6:47149621:A:G	1.35667e-07	-1.56452e-10	-1.07367
47149729	chr6:47149729:A:C	3.23066e-08	-1.23813	-1.27047
47150036	chr6:47150036:T:G	3.26835e-07	-1.56452e-10	-0.194418
47150058	chr6:47150058:A:G	1.0733e-07	-1.56452e-10	-1.30796
47150462	chr6:47150462:T:C	7.57116e-07	-1.56452e-10	0.645641
47150477	chr6:47150477:A:G	1.10501e-07	-1.56452e-10	-1.27885
47150931	chr6:47150931:C:T	7.42138e-08	-1.67692	-3.17832e-10
47150956	chr6:47150956:C:T	5.91016e-07	1.55417	-1.1562
47151050	chr6:47151050:G:A	4.34079e-08	-1.01922	-1.19401
47151219	chr6:47151219:A:C	1.07431e-07	-1.56452e-10	-1.30703
47151360	chr6:47151360:C:T	1.38757e-07	-1.56452e-10	-1.05115
47151419	chr6:47151419:T:A	2.41356e-08	-1.70836	-1.09182
47151793	chr6:47151793:C:T	7.8439e-08	-1.62155	-3.17832e-10
47151826	chr6:47151826:T:G	3.55555e-07	-1.56452e-10	-0.110195
47151843	chr6:47151843:T:A	1.0667e-06	2.18613	-1.19768
47151924	chr6:47151924:A:T	9.26542e-08	-0.153748	-1.30125
47152121	chr6:47152121:A:G	3.12599e-08	-1.5625	-0.979041
47152545	chr6:47152545:T:C	3.14765e-08	-1.52693	-1.00771
47152554	chr6:47152554:A:G	1.13766e-07	-1.56452e-10	-1.24973
47152633	chr6:47152633:A:AC	1.0738e-07	-1.56452e-10	-1.3075
47152831	chr6:47152831:C:T	1.59056e-07	-1.56452e-10	-0.914617
47152854	chr6:47152854:G:C	3.57339e-07	-1.56452e-10	-0.105191
47152928	chr6:47152928:T:G	1.17255e-07	-1.56452e-10	-1.21953
47152951	chr6:47152951:C:T	1.21441e-07	-1.56452e-10	-1.18445
47152985	chr6:47152985:C:T	7.31948e-08	-1.69075	-3.17832e-10
47153017	chr6:47153017:A:G	2.29143e-08	-1.72229	-1.12983
47153114	chr6:47153114:C:T	2.98567e-08	-1.70205	-0.885416
47153186	chr6:47153186:A:G	1.28149e-07	-1.56452e-10	-1.13068
47153539	chr6:47153539:A:G	1.80612e-06	2.74704	-1.23199
47153664	chr6:47153664:A:G	1.21919e-07	-1.56452e-10	-1.18052
47153710	chr6:47153710:T:C	1.07949e-07	-1.56452e-10	-1.30222
47153841	chr6:47153841:G:A	1.07839e-07	-1.56452e-10	-1.30323
47153914	chr6:47153914:G:T	1.07714e-07	-1.56452e-10	-1.3044
47154012	chr6:47154012:C:T	3.23842e-08	-1.68856	-0.817649
47154076	chr6:47154076:G:A	1.10512e-07	-1.56452e-10	-1.27875
47154131	chr6:47154131:C:T	4.58247e-08	-1.03468	-1.12437
47154509	chr6:47154509:C:T	4.14134e-08	-0.985089	-1.27518
47154607	chr6:47154607:G:A	6.64339e-08	-0.622928	-1.16474
47154734	chr6:47154734:T:G	4.23113e-07	-1.56452e-10	0.0637629
47155029	chr6:47155029:G:A	1.30034e-07	-1.56452e-10	-1.11608
47155797	chr6:47155797:G:A	2.01122e-07	-1.56452e-10	-0.679966
47155854	chr6:47155854:T:C	8.9879e-08	-1.48541	-3.17832e-10
47156115	chr6:47156115:A:T	1.93615e-07	-1.56452e-10	-0.718003
47156320	chr6:47156320:A:C	2.8815e-08	-1.39266	-1.23032
47156901	chr6:47156901:G:A	1.09971e-07	-1.56452e-10	-1.28365
47157251	chr6:47157251:G:A	2.39072e-08	-1.72228	-1.08741
47157536	chr6:47157536:C:T	2.5184e-08	-1.45487	-1.3028
47157587	chr6:47157587:T:C	4.85088e-08	-0.802791	-1.29934
47157599	chr6:47157599:A:G	7.38642e-08	-1.68165	-3.17832e-10
47157706	chr6:47157706:C:T	8.3077e-08	-1.56411	-3.17832e-10
47157725	chr6:47157725:C:T	7.29941e-08	-1.6935	-3.17832e-10
47157883	chr6:47157883:G:A	2.82244e-08	-1.51029	-1.1334
47158210	chr6:47158210:A:G	4.68691e-08	-1.37146	-0.765055
47158323	chr6:47158323:A:G	3.45317e-08	-1.60879	-0.833204
47158633	chr6:47158633:G:A	3.29829e-08	-1.61325	-0.874637
47158665	chr6:47158665:C:A	7.63676e-08	-1.64832	-3.17832e-10
47158699	chr6:47158699:G:A	1.15451e-07	-1.56452e-10	-1.23503
47158769	chr6:47158769:C:T	1.40749e-07	-1.56452e-10	-1.03689
47158825	chr6:47158825:T:A	1.25289e-06	1.93338	-0.784042
47159101	chr6:47159101:C:T	1.25752e-07	-1.56452e-10	-1.14956
47159930	chr6:47159930:A:T	9.15948e-08	-1.4665	-3.17832e-10
47160131	chr6:47160131:G:A	7.32648e-08	-1.6898	-3.17832e-10
47160465	chr6:47160465:G:A	1.10999e-07	-1.56452e-10	-1.27435
47160745	chr6:47160745:A:AAGAACC	7.77933e-08	-1.62982	-3.17832e-10
47160748	chr6:47160748:T:TAAA	7.76988e-08	-1.63104	-3.17832e-10
47160750	chr6:47160750:C:A	7.76786e-08	-1.6313	-3.17832e-10
47160861	chr6:47160861:C:G	3.88587e-08	-1.67317	-0.650769
47160913	chr6:47160913:A:C	2.66443e-08	-1.70971	-0.991594
47160956	chr6:47160956:G:A	7.3949e-08	-1.6805	-3.17832e-10
47160993	chr6:47160993:A:G	3.3434e-08	-1.33499	-1.13932
47161157	chr6:47161157:C:T	4.70576e-08	-0.832605	-1.2999
47161174	chr6:47161174:C:T	6.34182e-08	-1.73085	-0.103276
47161943	chr6:47161943:A:T	1.20574e-07	-1.56452e-10	-1.19161
47162283	chr6:47162283:T:C	1.10377e-07	-1.56452e-10	-1.27998
47162799	chr6:47162799:C:T	1.07719e-07	-1.56452e-10	-1.30435
47163089	chr6:47163089:A:G	2.90707e-07	-1.56452e-10	-0.311559
47163174	chr6:47163174:G:A	5.48042e-08	-0.948607	-1.0315
47163252	chr6:47163252:A:G	1.61676e-06	2.38176	-0.977455
47163342	chr6:47163342:G:C	1.29299e-07	-1.56452e-10	-1.12175
47163352	chr6:47163352:T:C	1.24797e-07	-1.56452e-10	-1.15719
47163397	chr6:47163397:C:A	4.25749e-07	-1.56452e-10	0.0699744
47163438	chr6:47163438:T:C	9.54648e-08	-0.767693	-0.657424
47163462	chr6:47163462:G:T	1.36634e-07	-1.56452e-10	-1.06657
47164077	chr6:47164077:G:A	1.88179e-07	-0.632766	-0.113716
47164766	chr6:47164766:T:C	1.15e-07	-1.56452e-10	-1.23895
47164796	chr6:47164796:T:C	5.89012e-07	0.394572	-3.17832e-10
47165056	chr6:47165056:T:C	1.20449e-07	-1.56452e-10	-1.19265
47165469	chr6:47165469:C:T	1.84732e-07	-1.56452e-10	-0.764968
47165625	chr6:47165625:G:A	1.94669e-07	-1.56452e-10	-0.712574
47165809	chr6:47165809:G:A	1.90381e-07	-1.56452e-10	-0.734848
47165870	chr6:47165870:A:C	1.21323e-07	-1.56452e-10	-1.18542
47166056	chr6:47166056:A:G	1.20449e-07	-1.56452e-10	-1.19265
47166737	chr6:47166737:T:C	2.06237e-07	0.491672	-1.14652
47166771	chr6:47166771:C:T	1.25876e-07	-1.71691	0.56833
47167948	chr6:47167948:GA:G	2.40194e-07	-1.56452e-10	-0.50243
47168105	chr6:47168105:T:C	7.06679e-07	-0.169363	0.746064
47168175	chr6:47168175:A:G	1.79051e-07	-1.56452e-10	-0.796204
47168248	chr6:47168248:G:A	1.08214e-07	-1.56452e-10	-1.29977
47168389	chr6:47168389:G:A	2.59872e-06	1.07666	0.802237
47168708	chr6:47168708:C:T	1.37307e-07	-1.06166	-3.17832e-10
47168737	chr6:47168737:A:G	7.3842e-07	-1.56452e-10	0.620638
47169230	chr6:47169230:C:T	3.16073e-07	0.707479	-0.935381
47169368	chr6:47169368:C:G	1.13272e-07	-1.56452e-10	-1.25408
47169440	chr6:47169440:G:A	1.18021e-07	-1.56452e-10	-1.21301
47169741	chr6:47169741:C:T	9.36899e-08	-1.44389	-3.17832e-10
47169770	chr6:47169770:G:A	3.20062e-08	-1.72284	-0.795108
47169942	chr6:47169942:A:C	1.62757e-07	-1.56452e-10	-0.89162
47169999	chr6:47169999:T:G	4.73612e-06	1.4445	1.03459
47170060	chr6:47170060:G:A	6.7154e-08	-0.824313	-0.952574
47170153	chr6:47170153:A:C	1.08191e-07	-1.56452e-10	-1.29998
47170260	chr6:47170260:A:C	1.11894e-07	-1.56452e-10	-1.26632
47170607	chr6:47170607:T:A	1.27358e-07	-1.56452e-10	-1.13687
47170608	chr6:47170608:C:A	1.27329e-07	-1.56452e-10	-1.1371
47171091	chr6:47171091:CTG:C	1.16452e-07	-1.56452e-10	-1.22639
47171419	chr6:47171419:A:G	3.67857e-07	0.653262	-0.729443
47171509	chr6:47171509:A:G	1.38536e-07	-1.56452e-10	-1.05274
47171808	chr6:47171808:T:C	1.32204e-07	-1.56452e-10	-1.09953
47171809	chr6:47171809:G:T	1.58812e-07	-1.56452e-10	-0.916155
47171835	chr6:47171835:A:G	8.16209e-07	1.3927	-0.671909
47171839	chr6:47171839:G:A	1.25034e-07	-1.56452e-10	-1.15529
47172436	chr6:47172436:T:C	4.06933e-08	-1.47966	-0.798155
47172493	chr6:47172493:G:A	1.07804e-07	-1.56452e-10	-1.30356
47172536	chr6:47172536:G:A	3.46931e-08	-1.71531	-0.722021
47172887	chr6:47172887:A:C	7.23702e-07	0.600504	-3.17832e-10
47173103	chr6:47173103:A:C	1.18626e-07	-1.56452e-10	-1.2079
47173112	chr6:47173112:A:G	1.12978e-07	-1.56452e-10	-1.25668
47173217	chr6:47173217:C:T	4.39158e-08	-1.56301	-0.63859
47173244	chr6:47173244:G:A	7.0741e-08	-0.549745	-1.17511
47173301	chr6:47173301:A:C	1.11235e-07	-1.56452e-10	-1.27223
47173310	chr6:47173310:C:T	5.71545e-08	-0.772259	-1.16586
47173634	chr6:47173634:G:A	1.1148e-07	-1.56452e-10	-1.27003
47173659	chr6:47173659:C:A	1.12887e-07	-1.56452e-10	-1.25749
47173968	chr6:47173968:G:C	1.12906e-07	-1.56452e-10	-1.25732
47174158	chr6:47174158:A:G	1.84113e-07	-1.56452e-10	-0.768326
47174167	chr6:47174167:T:C	3.2797e-07	-1.56452e-10	-0.190955
47174293	chr6:47174293:G:A	1.17102e-07	-1.56452e-10	-1.22083
47174471	chr6:47174471:C:T	1.11528e-07	-1.56452e-10	-1.2696
47174695	chr6:47174695:G:A	1.09625e-07	-1.56452e-10	-1.28681
47174757	chr6:47174757:A:G	9.93818e-07	1.49607	-0.578388
47174770	chr6:47174770:A:G	6.44239e-07	-0.192435	0.67663
47175007	chr6:47175007:G:A	1.08295e-07	-1.56452e-10	-1.29902
47175129	chr6:47175129:C:T	3.69171e-07	-1.56452e-10	-0.0726151
47175567	chr6:47175567:C:T	2.69438e-08	-1.71162	-0.978497
47175827	chr6:47175827:A:G	7.19267e-08	-0.767391	-0.940836
47175831	chr6:47175831:A:G	6.43287e-07	-1.56452e-10	0.482716
47176084	chr6:47176084:G:T	5.64298e-08	-0.782698	-1.16818
47176691	chr6:47176691:A:G	1.17601e-07	-1.56452e-10	-1.21657
47176700	chr6:47176700:G:C	3.4572e-07	-1.56452e-10	-0.138245
47176779	chr6:47176779:C:T	5.57433e-08	-1.72789	-0.235233
47177005	chr6:47177005:T:C	2.88e-07	-1.56452e-10	-0.320914
47177185	chr6:47177185:T:C	1.18407e-07	-1.51428	0.30453
47177269	chr6:47177269:C:T	1.10619e-07	-1.56452e-10	-1.27778
47177450	chr6:47177450:A:G	9.07823e-08	-0.382179	-1.09323
47177636	chr6:47177636:C:T	1.27963e-06	1.17045	-3.17832e-10
47177724	chr6:47177724:C:T	1.74296e-07	-1.56452e-10	-0.823118
47177819	chr6:47177819:T:C	2.04869e-07	-1.56452e-10	-0.661503
47177876	chr6:47177876:A:G	1.17499e-07	-1.21745	-3.17832e-10
47177894	chr6:47177894:A:G	7.55862e-08	-1.6586	-3.17832e-10
47178233	chr6:47178233:G:C	3.4572e-07	-1.56452e-10	-0.138245
47178277	chr6:47178277:G:C	1.17322e-06	-1.56452e-10	1.08363
47178452	chr6:47178452:C:T	1.10619e-07	-1.56452e-10	-1.27778
47178465	chr6:47178465:G:A	1.10324e-07	-1.56452e-10	-1.28046
47178488	chr6:47178488:T:G	1.22079e-07	-1.56452e-10	-1.17921
47179123	chr6:47179123:G:A	1.52919e-07	-1.56452e-10	-0.953969
47179213	chr6:47179213:A:T	1.15335e-07	-1.56452e-10	-1.23603
47179295	chr6:47179295:A:T	1.5489e-06	-1.56452e-10	1.36143
47179501	chr6:47179501:C:T	1.83646e-07	-1.56452e-10	-0.770864
47179826	chr6:47179826:C:T	5.30342e-08	-1.72836	-0.284573
47179883	chr6:47179883:C:T	5.81622e-07	0.701006	-0.31906
47180224	chr6:47180224:A:C	3.47723e-07	-1.56452e-10	-0.132469
47180231	chr6:47180231:TG:T	1.54634e-06	-1.56452e-10	1.35977
47180368	chr6:47180368:G:C	1.97652e-07	-0.697367	-3.17832e-10
47180666	chr6:47180666:C:A	3.98399e-07	-0.159727	0.163305
47180719	chr6:47180719:G:A	7.46538e-08	-1.7293	0.0582835
47180887	chr6:47180887:T:C	7.07189e-08	-1.72516	-3.17832e-10
47181022	chr6:47181022:A:G	1.98908e-07	-1.56452e-10	-0.691034
47181047	chr6:47181047:T:C	3.51699e-07	-1.56452e-10	-0.1211
47181561	chr6:47181561:T:C	6.08432e-08	-0.707986	-1.16759
47181932	chr6:47181932:C:T	1.21355e-07	-1.56452e-10	-1.18515
47181992	chr6:47181992:G:A	3.43306e-07	-1.56452e-10	-0.145253
47182141	chr6:47182141:A:G	3.85496e-08	-1.04456	-1.28737
47182158	chr6:47182158:C:T	1.57724e-06	0.881682	0.497875
47182162	chr6:47182162:G:T	1.2498e-07	-1.56452e-10	-1.15572
47182475	chr6:47182475:G:A	7.18468e-08	-1.70934	-3.17832e-10
47182576	chr6:47182576:G:A	6.84222e-07	-1.56452e-10	0.544407
47182932	chr6:47182932:C:T	1.22349e-07	0.038664	-1.21566
47183003	chr6:47183003:C:A	9.38031e-08	-1.44268	-3.17832e-10
47183144	chr6:47183144:C:T	3.32553e-08	-1.34909	-1.13057
47183236	chr6:47183236:C:G	1.33545e-06	1.30306	-0.0899147
47183685	chr6:47183685:A:C	1.37177e-06	1.4674	-0.227423
47183800	chr6:47183800:G:A	1.14874e-07	-1.56452e-10	-1.24004
47183941	chr6:47183941:A:C	2.7252e-07	-1.56452e-10	-0.376163
47183943	chr6:47183943:G:A	1.21796e-07	-1.56452e-10	-1.18153
47184137	chr6:47184137:A:G	6.56228e-08	-0.862164	-0.937788
47184159	chr6:47184159:T:C	3.2701e-08	-1.38126	-1.11521
47184345	chr6:47184345:A:C	1.38216e-07	-1.56452e-10	-1.05506
47184542	chr6:47184542:A:G	3.52761e-08	-1.32785	-1.09282
47184593	chr6:47184593:T:C	1.16961e-07	-1.56452e-10	-1.22204
47184741	chr6:47184741:A:G	6.21474e-07	1.59872	-1.1505
47185429	chr6:47185429:G:C	1.28596e-06	1.48156	-0.306171
47185431	chr6:47185431:A:G	1.33238e-06	1.49515	-0.284301
47185465	chr6:47185465:T:A	1.35395e-07	-1.56452e-10	-1.07568
47185484	chr6:47185484:G:A	1.10619e-07	-1.56452e-10	-1.27778
47186003	chr6:47186003:A:G	7.59216e-08	-0.732946	-0.921228
47186133	chr6:47186133:G:T	3.34441e-08	-1.38026	-1.09374
47186204	chr6:47186204:G:C	1.61472e-07	-1.56452e-10	-0.899546
47186634	chr6:47186634:T:C	1.10619e-07	-1.56452e-10	-1.27778
47187539	chr6:47187539:G:A	2.69888e-07	-1.56452e-10	-0.385868
47188779	chr6:47188779:G:A	1.46772e-07	-1.56452e-10	-0.994994
47188823	chr6:47188823:C:A	1.50649e-07	-1.56452e-10	-0.968924
47189011	chr6:47189011:A:T	1.15666e-07	-1.56452e-10	-1.23317
47189108	chr6:47189108:G:A	1.72047e-06	1.81648	-0.349998
47189151	chr6:47189151:C:T	2.64318e-07	-1.56452e-10	-0.406722
47189185	chr6:47189185:G:A	5.98983e-08	-0.670459	-1.22077
47189188	chr6:47189188:T:C	1.26225e-07	-1.4846	0.338793
47189367	chr6:47189367:G:A	1.41354e-07	-0.672211	-0.360396
47189609	chr6:47189609:A:T	5.15865e-08	-0.74757	-1.29305
47189615	chr6:47189615:C:A	5.24527e-08	-0.731191	-1.29277
47189640	chr6:47189640:C:T	1.10804e-07	-1.56452e-10	-1.27611
47189746	chr6:47189746:C:T	1.6977e-06	1.86328	-0.410119
47190064	chr6:47190064:G:A	7.7682e-08	-0.338536	-1.29272
47190191	chr6:47190191:C:T	7.78273e-08	-0.347601	-1.28178
47190290	chr6:47190290:A:G	2.71249e-07	-1.56452e-10	-0.380838
47190535	chr6:47190535:T:G	1.91942e-08	-1.72519	-1.30408
47190711	chr6:47190711:G:A	1.22969e-06	2.23768	-1.10703
47190936	chr6:47190936:G:A	1.19339e-07	-1.56452e-10	-1.20191
47191082	chr6:47191082:C:T	1.34826e-07	-1.56452e-10	-1.07989
47191588	chr6:47191588:C:G	1.09376e-07	-1.56452e-10	-1.28909
47191636	chr6:47191636:T:G	9.15598e-07	2.0807	-1.245
47191681	chr6:47191681:C:T	2.39997e-07	-1.56452e-10	-0.503248
47191729	chr6:47191729:C:T	3.32926e-07	-1.56452e-10	-0.175955
47191730	chr6:47191730:C:T	1.77522e-06	1.89656	-0.398754
47191869	chr6:47191869:G:A	3.88912e-08	-1.72624	-0.596873
47191906	chr6:47191906:G:A	8.37933e-07	1.76857	-1.02151
47192018	chr6:47192018:A:C	4.63691e-07	0.266651	-0.111308
47192352	chr6:47192352:A:G	7.85214e-08	-1.6205	-3.17832e-10
47192759	chr6:47192759:G:C	1.10613e-07	-1.56452e-10	-1.27784
47193382	chr6:47193382:G:A	1.98414e-06	2.0493	-0.440232
47193404	chr6:47193404:A:G	1.61343e-07	-1.56452e-10	-0.900342
47193473	chr6:47193473:TCTTA:T	4.13971e-08	-1.05641	-1.20425
47193546	chr6:47193546:CT:C	1.19007e-07	-1.56452e-10	-1.20469
47193809	chr6:47193809:C:T	1.09521e-07	-1.28776	-3.17832e-10
47193998	chr6:47193998:C:T	4.70995e-07	0.170972	-3.17832e-10
47194022	chr6:47194022:G:T	1.46701e-07	-1.56452e-10	-0.995479
47194059	chr6:47194059:T:C	1.07974e-07	-1.56452e-10	-1.30198
47194711	chr6:47194711:A:C	7.8913e-08	-1.61553	-3.17832e-10
47194845	chr6:47194845:G:C	9.02697e-08	-0.175844	-1.30523
47195157	chr6:47195157:A:G	1.10181e-07	-1.56452e-10	-1.28175
47195218	chr6:47195218:T:C	1.25617e-07	-0.128783	-1.02185
47195246	chr6:47195246:C:T	5.53308e-07	-1.56452e-10	0.33204
47195277	chr6:47195277:C:T	6.85754e-08	-0.762878	-0.993064
47195286	chr6:47195286:T:C	4.16145e-07	0.0645445	-0.017385
47195383	chr6:47195383:G:C	1.19226e-07	-1.56452e-10	-1.20286
47195530	chr6:47195530:T:C	1.27178e-07	-1.56452e-10	-1.13829
47196052	chr6:47196052:C:T	5.57804e-08	-0.731432	-1.23102
47196061	chr6:47196061:C:T	5.18792e-07	-1.56452e-10	0.267628
47196131	chr6:47196131:T:G	1.25172e-06	-1.56452e-10	1.1484
47196274	chr6:47196274:A:G	1.36562e-07	-0.0675763	-0.999517
47196379	chr6:47196379:C:T	4.86472e-08	-0.982794	-1.11649
47196384	chr6:47196384:A:G	1.18186e-07	0.067003	-1.27862
47196398	chr6:47196398:C:T	1.65539e-07	-0.874668	-3.17832e-10
47196703	chr6:47196703:A:G	2.07976e-07	-1.51886	0.872413
47196732	chr6:47196732:T:C	1.34238e-07	-1.56452e-10	-1.08426
47196736	chr6:47196736:T:C	1.96967e-07	-1.5429	0.84206
47196744	chr6:47196744:T:A	2.74471e-07	-1.56452e-10	-0.369029
47196782	chr6:47196782:G:A	1.51346e-07	-0.0105696	-0.953735
47197082	chr6:47197082:T:C	1.00508e-06	2.11491	-1.18597
47197216	chr6:47197216:G:T	1.08248e-07	-1.56452e-10	-1.29945
47197262	chr6:47197262:A:AT	5.19764e-07	-1.56452e-10	0.2695
47197263	chr6:47197263:A:T	3.88872e-07	-1.56452e-10	-0.0206256
47197428	chr6:47197428:A:G	1.07356e-07	-1.56452e-10	-1.30773
47197539	chr6:47197539:A:G	3.14362e-07	-1.56452e-10	-0.233329
47198349	chr6:47198349:C:T	1.18679e-07	-1.56452e-10	-1.20745
47198447	chr6:47198447:C:T	1.16364e-07	0.0525702	-1.27972
47198451	chr6:47198451:A:G	7.27021e-08	-1.6975	-3.17832e-10
47198696	chr6:47198696:G:T	1.12955e-07	-1.56452e-10	-1.25689
47198770	chr6:47198770:GA:G	2.52657e-07	-1.56452e-10	-0.451844
47198912	chr6:47198912:T:A	1.08227e-07	-1.56452e-10	-1.29965
47199182	chr6:47199182:T:C	8.98727e-07	1.99131	-1.17421
47199189	chr6:47199189:A:T	3.16656e-08	-1.72796	-0.800688
47199281	chr6:47199281:T:G	1.20187e-07	-1.56452e-10	-1.19482
47199307	chr6:47199307:C:T	1.26542e-06	-1.56452e-10	1.15929
47199457	chr6:47199457:A:G	5.18356e-07	-1.56452e-10	0.266788
47199565	chr6:47199565:A:T	7.91046e-08	-0.531382	-1.08172
47200017	chr6:47200017:A:G	1.70211e-07	-1.58115	0.734313
47200123	chr6:47200123:G:A	2.70997e-07	-1.56452e-10	-0.381768
47200180	chr6:47200180:G:A	1.24882e-07	0.121872	-1.27838
47200259	chr6:47200259:G:A	8.08468e-08	-0.516728	-1.07459
47200304	chr6:47200304:G:A	4.49107e-07	-0.422906	0.546291
47200336	chr6:47200336:A:G	1.10983e-06	-1.56452e-10	1.02809
47200368	chr6:47200368:A:G	1.70722e-07	-1.58279	0.738952
47200701	chr6:47200701:T:C	1.65173e-07	-1.5721	0.695222
47200844	chr6:47200844:A:G	1.209e-07	-1.56452e-10	-1.18891
47200940	chr6:47200940:G:T	2.55545e-08	-1.73044	-1.01262
47201204	chr6:47201204:A:C	1.18646e-07	0.060788	-1.26852
47201400	chr6:47201400:T:C	1.18509e-07	-1.56452e-10	-1.20889
47201810	chr6:47201810:T:C	1.48751e-07	-1.56452e-10	-0.981601
47201824	chr6:47201824:A:T	2.77007e-07	-1.56452e-10	-0.359833
47202063	chr6:47202063:G:A	1.46914e-07	-1.56452e-10	-0.99403
47202173	chr6:47202173:C:T	4.5342e-08	-0.991616	-1.17803
47202294	chr6:47202294:A:G	8.85813e-08	-1.49995	-3.17832e-10
47202378	chr6:47202378:G:A	1.55328e-07	-1.56452e-10	-0.938333
47202708	chr6:47202708:TC:T	1.59453e-07	-1.56452e-10	-0.912126
47203133	chr6:47203133:C:T	1.48005e-07	-1.56452e-10	-0.986627
47203602	chr6:47203602:A:G	3.34579e-07	-1.56452e-10	-0.171002
47203617	chr6:47203617:C:T	3.25352e-08	-1.72934	-0.772216
47203898	chr6:47203898:C:A	1.45768e-07	-1.56452e-10	-1.00186
47204074	chr6:47204074:G:A	2.10519e-07	0.553423	-1.18772
47204079	chr6:47204079:C:T	7.65888e-08	-1.64543	-3.17832e-10
47204327	chr6:47204327:G:A	3.82857e-07	-1.56452e-10	-0.036214
47204663	chr6:47204663:T:A	3.95118e-07	-1.56452e-10	-0.00469002
47204736	chr6:47204736:C:T	1.20655e-07	-1.56452e-10	-1.19094
47204829	chr6:47204829:C:T	2.13118e-06	2.05954	-0.378991
47204894	chr6:47204894:C:T	2.6742e-07	-1.56452e-10	-0.395054
47204906	chr6:47204906:G:A	3.67243e-07	-1.56452e-10	-0.0778524
47205071	chr6:47205071:A:G	1.42628e-07	-1.56452e-10	-1.02364
47205191	chr6:47205191:A:G	7.93247e-07	1.99975	-1.30749
47205403	chr6:47205403:A:G	1.64976e-07	-1.56452e-10	-0.878074
47205601	chr6:47205601:T:C	1.92867e-07	-1.56452e-10	-0.721872
47205920	chr6:47205920:C:T	4.56894e-07	-1.56452e-10	0.140576
47205993	chr6:47205993:A:G	1.25875e-07	-1.56452e-10	-1.14858
47206485	chr6:47206485:A:G	2.4806e-06	0.353165	1.47922
47206745	chr6:47206745:C:T	4.94969e-07	-1.56452e-10	0.220619
47207826	chr6:47207826:A:AT	1.10521e-07	-0.00238778	-1.27628
47208035	chr6:47208035:C:T	1.4317e-07	-1.56452e-10	-1.01984
47208395	chr6:47208395:T:C	8.42264e-08	-1.72904	0.178674
47209064	chr6:47209064:G:A	8.49854e-08	-1.72667	0.185273
47209209	chr6:47209209:C:T	1.40571e-07	-1.56452e-10	-1.03816
47209232	chr6:47209232:C:T	1.07735e-07	-1.56452e-10	-1.3042
47209275	chr6:47209275:C:T	2.79864e-07	-1.56452e-10	-0.349572
47209649	chr6:47209649:C:G	1.1762e-07	0.0360365	-1.25245
47209871	chr6:47209871:C:A	2.8805e-07	-0.320741	-3.17832e-10
47209985	chr6:47209985:G:A	1.39948e-07	-1.56452e-10	-1.04261
47209994	chr6:47209994:C:T	1.06738e-07	-0.0528625	-1.26063
47210271	chr6:47210271:C:T	7.03828e-08	-1.72993	-3.17832e-10
47210806	chr6:47210806:T:G	1.53835e-07	-1.73075	0.782752
47210949	chr6:47210949:C:T	1.24805e-07	-1.56452e-10	-1.15713
47210978	chr6:47210978:T:G	1.54261e-07	-1.56452e-10	-0.945231
47211128	chr6:47211128:G:A	1.38157e-07	-1.56452e-10	-1.05548
47211510	chr6:47211510:G:A	1.69282e-07	-1.73094	0.878631
47211732	chr6:47211732:TC:T	1.75722e-07	-1.56452e-10	-0.81497
47211797	chr6:47211797:G:A	6.61348e-08	-1.61651	-0.175673
47211920	chr6:47211920:AAG:A	1.48007e-07	-1.73071	0.744092
47212087	chr6:47212087:C:T	6.23457e-06	2.2144	0.539586
47212353	chr6:47212353:T:C	1.60185e-07	-1.73023	0.822686
47213043	chr6:47213043:C:T	1.20995e-07	-1.56452e-10	-1.18812
47213083	chr6:47213083:T:C	3.16094e-08	-1.72304	-0.807386
47213228	chr6:47213228:C:T	2.79074e-07	-1.56452e-10	-0.352397
47213433	chr6:47213433:T:C	1.19002e-07	-1.56452e-10	-1.20473
47213697	chr6:47213697:C:G	4.50376e-06	2.19009	0.238699
47213827	chr6:47213827:G:A	2.12381e-07	-1.73075	1.10525
47214094	chr6:47214094:T:C	1.52455e-07	-1.73067	0.77366
47214209	chr6:47214209:A:G	1.23564e-07	-1.56452e-10	-1.16712
47214302	chr6:47214302:C:T	1.41647e-07	-1.56452e-10	-1.03054
47214425	chr6:47214425:C:T	4.85434e-08	-1.72909	-0.372326
47214767	chr6:47214767:G:A	5.46226e-06	2.28542	0.33632
47214816	chr6:47214816:T:C	1.23658e-07	-1.56452e-10	-1.16636
47214883	chr6:47214883:A:T	1.05008e-07	-0.0389891	-1.29085
47214961	chr6:47214961:G:C	4.99758e-06	2.30316	0.229673
47215019	chr6:47215019:T:G	4.91811e-08	-1.72752	-0.360847
47215111	chr6:47215111:A:G	1.13905e-07	-1.56452e-10	-1.24851
47215375	chr6:47215375:C:T	5.11209e-06	2.29202	0.263468
47215425	chr6:47215425:T:C	1.65984e-07	-1.56452e-10	-0.871985
47215448	chr6:47215448:C:A	9.47512e-08	-0.485912	-0.946709
47215676	chr6:47215676:C:A	2.74038e-07	-1.56452e-10	-0.370608
47215937	chr6:47215937:C:T	1.02676e-07	-0.103082	-1.24922
47215968	chr6:47215968:T:C	2.95754e-07	-1.56452e-10	-0.294347
47216060	chr6:47216060:A:AG	1.52508e-07	-1.72907	0.772419
47216221	chr6:47216221:G:A	2.10782e-07	-1.56452e-10	-0.633053
47216281	chr6:47216281:C:A	4.90856e-08	-1.7227	-0.367607
47216543	chr6:47216543:A:C	1.6496e-07	-1.56452e-10	-0.878173
47216547	chr6:47216547:C:T	2.97606e-08	-1.72958	-0.861113
47216731	chr6:47216731:G:A	1.27676e-07	-1.56452e-10	-1.13438
47216849	chr6:47216849:G:A	1.23098e-07	-1.56452e-10	-1.1709
47216894	chr6:47216894:C:A	2.71315e-07	-1.56452e-10	-0.380595
47217051	chr6:47217051:A:C	1.16964e-07	0.0356839	-1.25769
47217127	chr6:47217127:C:T	1.06362e-07	-0.0665071	-1.25052
47217170	chr6:47217170:G:A	1.38461e-07	-1.56452e-10	-1.05328
47217388	chr6:47217388:A:G	1.55211e-07	-1.7294	0.790308
47217645	chr6:47217645:T:C	1.27855e-07	-1.56452e-10	-1.13298
47217651	chr6:47217651:A:G	1.07298e-07	-1.56452e-10	-1.30826
47217845	chr6:47217845:A:G	1.23495e-07	-1.56452e-10	-1.16768
47217918	chr6:47217918:T:C	1.60723e-07	-1.56452e-10	-0.904194
47218041	chr6:47218041:C:A	5.06923e-08	-1.72256	-0.335537
47218070	chr6:47218070:C:T	2.26666e-07	-1.56452e-10	-0.560397
47218143	chr6:47218143:G:A	1.22478e-07	-1.56452e-10	-1.17594
47218251	chr6:47218251:T:C	7.08681e-07	-0.878561	1.45809
47218349	chr6:47218349:G:A	1.3577e-07	-1.56452e-10	-1.07291
47218374	chr6:47218374:G:T	1.53883e-06	2.63128	-1.27638
47218480	chr6:47218480:G:T	1.23694e-07	-1.56452e-10	-1.16606
47218512	chr6:47218512:T:G	1.72534e-07	-1.731	0.897725
47218880	chr6:47218880:C:A	1.40514e-07	-1.56452e-10	-1.03857
47219049	chr6:47219049:T:G	1.18429e-07	-1.56452e-10	-1.20956
47219158	chr6:47219158:A:G	1.24477e-07	0.108006	-1.26776
47219184	chr6:47219184:C:T	1.31722e-07	-1.73086	0.627678
47219381	chr6:47219381:AG:A	7.14319e-08	-1.71513	-3.17832e-10
47219551	chr6:47219551:A:T	1.07984e-07	-1.56452e-10	-1.3019
47219575	chr6:47219575:C:T	2.88083e-07	-1.56452e-10	-0.320627
47219610	chr6:47219610:G:A	1.55077e-07	-1.73088	0.790929
47219670	chr6:47219670:G:A	6.01809e-07	-1.56452e-10	0.416065
47219756	chr6:47219756:AC:A	1.15514e-07	0.0411013	-1.27559
47219835	chr6:47219835:C:T	1.6545e-07	-1.56452e-10	-0.875204
47219981	chr6:47219981:A:G	2.13188e-07	-1.56452e-10	-0.621699
47220102	chr6:47220102:A:G	6.83507e-07	0.12303	0.420332
47220179	chr6:47220179:T:C	3.59965e-07	-1.56452e-10	-0.0978684
47220225	chr6:47220225:A:T	6.15536e-07	0.438619	-3.17832e-10
47220268	chr6:47220268:A:T	7.62579e-08	-1.64975	-3.17832e-10
47220513	chr6:47220513:G:A	1.40418e-07	-1.56452e-10	-1.03925
47220559	chr6:47220559:T:C	1.08487e-07	-1.56452e-10	-1.29725
47220629	chr6:47220629:T:G	3.10975e-06	2.33582	-0.2774
47221121	chr6:47221121:G:T	2.8493e-07	-0.331633	-3.17832e-10
47221237	chr6:47221237:G:C	1.23475e-07	-1.56452e-10	-1.16784
47221393	chr6:47221393:A:C	2.79577e-08	-1.731	-0.922183
47221587	chr6:47221587:G:A	1.11209e-07	-1.56452e-10	-1.27246
47221637	chr6:47221637:A:G	9.12872e-06	2.63021	0.505099
47221854	chr6:47221854:C:A	1.22109e-07	-1.56452e-10	-1.17896
47221882	chr6:47221882:C:T	1.24582e-07	-1.56452e-10	-1.15891
47222092	chr6:47222092:C:T	1.24516e-07	-1.56452e-10	-1.15944
47222566	chr6:47222566:A:T	1.44099e-07	-1.56452e-10	-1.01337
47223721	chr6:47223721:A:G	7.20876e-08	-1.70599	-3.17832e-10
47223864	chr6:47223864:C:T	1.23457e-07	-1.56452e-10	-1.16798
47223865	chr6:47223865:G:A	1.91535e-06	2.36013	-0.786356
47224128	chr6:47224128:A:G	1.31691e-07	-1.56452e-10	-1.10342
47224253	chr6:47224253:G:A	7.01178e-07	-1.56452e-10	0.568887
47224294	chr6:47224294:C:A	3.7598e-07	-1.56452e-10	-0.0543396
47224297	chr6:47224297:G:T	1.5264e-07	-1.56452e-10	-0.955795
47224328	chr6:47224328:T:TAA	3.78918e-07	0.320124	-0.36668
47224409	chr6:47224409:G:A	1.2874e-07	-1.56452e-10	-1.12608
47224475	chr6:47224475:T:C	2.85754e-07	-1.56452e-10	-0.328743
47224507	chr6:47224507:T:C	1.07292e-07	-1.56452e-10	-1.30832
47224602	chr6:47224602:AT:A	2.09364e-07	-1.56452e-10	-0.639803
47224702	chr6:47224702:T:C	5.21761e-08	-0.914209	-1.11504
47224723	chr6:47224723:G:A	8.51756e-07	-1.56452e-10	0.763425
47224739	chr6:47224739:G:A	1.14557e-07	-1.56452e-10	-1.24281
47224821	chr6:47224821:TCA:T	9.04624e-08	-1.47894	-3.17832e-10
47225104	chr6:47225104:C:T	1.29868e-07	-1.56452e-10	-1.11736
47225487	chr6:47225487:A:G	3.53737e-07	0.456143	-0.571464
47225570	chr6:47225570:A:G	1.41048e-07	-1.56452e-10	-1.03477
47225602	chr6:47225602:C:T	2.19716e-08	-1.72986	-1.16427
47225978	chr6:47225978:G:T	1.25266e-07	-1.56452e-10	-1.15344
47226069	chr6:47226069:A:AC	2.39757e-07	-1.56452e-10	-0.504248
47226070	chr6:47226070:A:C	2.6746e-07	-1.56452e-10	-0.394907
47226157	chr6:47226157:C:T	2.84134e-08	-1.7308	-0.906212
47226174	chr6:47226174:T:A	1.56025e-07	0.342108	-1.27596
47226547	chr6:47226547:T:C	2.32416e-07	-1.56452e-10	-0.535346
47226672	chr6:47226672:G:T	2.93802e-07	-1.56452e-10	-0.300969
47226713	chr6:47226713:A:T	2.32088e-06	2.42445	-0.658626
47227025	chr6:47227025:C:G	2.93375e-07	0.209686	-0.512109
47227292	chr6:47227292:C:T	1.28484e-07	-1.56452e-10	-1.12807
47227619	chr6:47227619:A:C	1.11042e-07	-1.56452e-10	-1.27397
47227628	chr6:47227628:A:T	1.28295e-07	0.149105	-1.27864
47228289	chr6:47228289:A:G	1.17974e-07	-1.56452e-10	-1.21341
47228315	chr6:47228315:C:T	2.089e-07	0.03658	-0.678597
47228691	chr6:47228691:A:T	2.98218e-07	-1.56452e-10	-0.286051
47228854	chr6:47228854:G:T	3.11926e-07	0.801285	-1.0424
47229641	chr6:47229641:G:A	2.4657e-07	-1.56452e-10	-0.476231
47229941	chr6:47229941:A:C	7.55655e-08	-1.65888	-3.17832e-10
47229975	chr6:47229975:A:C	5.31491e-07	-1.56452e-10	0.29181
47230899	chr6:47230899:G:A	1.10065e-05	3.66879	-0.346423
47231372	chr6:47231372:C:T	1.34456e-07	-1.56452e-10	-1.08264
47231505	chr6:47231505:C:T	1.3407e-07	-1.56452e-10	-1.08551
47231507	chr6:47231507:A:G	1.29481e-07	-1.56452e-10	-1.12034
47232354	chr6:47232354:GAAGTT:G	1.57191e-06	2.0841	-0.707929
47232443	chr6:47232443:T:C	4.5346e-07	-1.56452e-10	0.133031
47233260	chr6:47233260:G:A	1.85157e-07	-1.56452e-10	-0.762672
47233275	chr6:47233275:A:G	1.36886e-06	0.887859	0.350003
47233589	chr6:47233589:G:C	1.57985e-07	-1.56452e-10	-0.921376
47233676	chr6:47233676:A:AT	7.56968e-06	2.83479	0.113239
47234041	chr6:47234041:G:C	1.08788e-07	-1.56452e-10	-1.29448
47234405	chr6:47234405:G:T	1.30068e-07	-1.56452e-10	-1.11582
47234922	chr6:47234922:T:A	1.45244e-07	-1.56452e-10	-1.00546
47235084	chr6:47235084:T:A	1.31181e-07	-1.56452e-10	-1.1073
47235169	chr6:47235169:G:A	1.84445e-07	-1.56452e-10	-0.766521
47235237	chr6:47235237:G:A	1.13102e-07	-1.56452e-10	-1.25558
47235291	chr6:47235291:T:G	1.39153e-07	-1.56452e-10	-1.0483
47235342	chr6:47235342:G:GT	7.97899e-08	-1.60448	-3.17832e-10
47235612	chr6:47235612:G:C	1.38253e-05	3.09831	0.452072
47235676	chr6:47235676:A:G	2.73833e-06	1.12186	0.809372
47235884	chr6:47235884:A:G	2.16161e-06	2.93284	-1.23811
47236021	chr6:47236021:A:G	2.60722e-06	1.14442	0.737742
47236107	chr6:47236107:A:G	3.73333e-08	-1.68024	-0.683751
47236352	chr6:47236352:C:T	3.98703e-08	-1.62492	-0.673325
47236425	chr6:47236425:C:T	3.97106e-05	4.11442	0.491074
47236675	chr6:47236675:T:A	5.96351e-08	-1.60585	-0.289786
47236979	chr6:47236979:C:T	9.56995e-07	0.615882	0.264041
47237322	chr6:47237322:G:A	7.95215e-08	-1.60785	-3.17832e-10
47237630	chr6:47237630:TATAAA:T	2.55542e-08	-1.45	-1.29308
47237668	chr6:47237668:T:C	2.79723e-06	1.12719	0.825321
47238132	chr6:47238132:G:A	2.48386e-08	-1.46718	-1.3043
47238176	chr6:47238176:T:C	3.27688e-05	3.85515	0.558206
47238247	chr6:47238247:C:G	2.51588e-08	-1.46931	-1.28936
47238297	chr6:47238297:G:A	4.21503e-05	4.1255	0.539623
47238819	chr6:47238819:C:T	1.30249e-07	-1.56452e-10	-1.11443
47239810	chr6:47239810:T:C	2.63318e-08	-1.53017	-1.18293
47240684	chr6:47240684:G:A	1.51894e-07	-1.56452e-10	-0.960695
47240934	chr6:47240934:C:T	1.58442e-07	-1.56452e-10	-0.918489
47241071	chr6:47241071:A:G	2.94758e-08	-1.48726	-1.11304
47241181	chr6:47241181:T:G	7.30473e-08	-1.69277	-3.17832e-10
47241353	chr6:47241353:C:T	8.37257e-07	0.669134	0.0771221
47241462	chr6:47241462:C:T	2.81485e-05	4.04983	0.211542
47242406	chr6:47242406:C:T	1.36501e-07	-1.56452e-10	-1.06754
47242481	chr6:47242481:T:C	1.07416e-07	-1.56452e-10	-1.30717
47242542	chr6:47242542:T:G	1.58647e-07	-1.56452e-10	-0.917197
47242612	chr6:47242612:C:T	1.60912e-07	-1.56452e-10	-0.903017
47243130	chr6:47243130:T:C	1.77519e-07	0.417705	-1.2225
47243185	chr6:47243185:C:T	9.05439e-08	-1.31092	-0.167118
47243247	chr6:47243247:C:T	5.97145e-08	-1.60218	-0.292125
47243681	chr6:47243681:G:A	1.65094e-07	-1.56452e-10	-0.87736
47243722	chr6:47243722:A:G	1.25606e-06	2.15559	-1.00373
47244043	chr6:47244043:T:C	1.5362e-07	-1.56452e-10	-0.949396
47244097	chr6:47244097:G:A	1.35019e-07	-1.56452e-10	-1.07846
47244239	chr6:47244239:G:A	1.26961e-07	-1.56452e-10	-1.14
47244428	chr6:47244428:T:C	1.96265e-07	-0.704408	-3.17832e-10
47244442	chr6:47244442:C:G	2.75797e-07	0.863881	-1.22809
47244676	chr6:47244676:C:G	1.11688e-07	-1.56452e-10	-1.26816
47244795	chr6:47244795:C:T	1.12175e-07	-1.56452e-10	-1.26381
47245002	chr6:47245002:C:T	1.61736e-07	-1.56452e-10	-0.897908
47245142	chr6:47245142:C:G	1.12152e-07	-1.56452e-10	-1.26402
47245186	chr6:47245186:C:A	1.10332e-07	-1.56452e-10	-1.28038
47245692	chr6:47245692:A:G	1.28714e-06	2.09543	-0.919126
47246084	chr6:47246084:G:A	5.79757e-08	-1.72069	-0.203162
47246255	chr6:47246255:A:G	1.4627e-07	-1.56452e-10	-0.998419
47246733	chr6:47246733:AG:A	2.01617e-07	-1.56452e-10	-0.677507
47247004	chr6:47247004:G:A	1.94257e-07	-1.56452e-10	-0.714693
47247140	chr6:47247140:A:C	1.12338e-07	-1.56452e-10	-1.26236
47247178	chr6:47247178:G:A	1.36062e-07	-1.56452e-10	-1.07077
47247488	chr6:47247488:T:C	9.5047e-08	-1.72616	0.296657
47247906	chr6:47247906:T:G	1.91127e-07	-1.56452e-10	-0.730938
47248398	chr6:47248398:C:T	1.50509e-07	-1.56452e-10	-0.969849
47248636	chr6:47248636:C:T	1.58647e-07	-1.56452e-10	-0.917197
47248826	chr6:47248826:G:A	1.34904e-07	-1.56452e-10	-1.07931
47249044	chr6:47249044:C:T	1.54494e-07	-1.56452e-10	-0.943717
47249153	chr6:47249153:C:T	7.54332e-08	-1.66063	-3.17832e-10
47249546	chr6:47249546:G:A	1.53869e-07	-1.56452e-10	-0.947776
47249819	chr6:47249819:A:G	1.44232e-07	-1.56452e-10	-1.01245
47249893	chr6:47249893:T:G	7.28291e-08	-1.69576	-3.17832e-10
47251035	chr6:47251035:T:C	8.22816e-08	-1.64533	0.0716043
47251110	chr6:47251110:G:A	1.5277e-07	-1.56452e-10	-0.954941
47251479	chr6:47251479:G:A	1.3637e-07	-1.56452e-10	-1.0685
47251519	chr6:47251519:T:C	7.26488e-08	-1.69824	-3.17832e-10
47251708	chr6:47251708:T:G	3.76523e-08	-1.69592	-0.659564
47251888	chr6:47251888:G:A	1.39242e-07	-1.56452e-10	-1.04766
47252280	chr6:47252280:G:C	2.70351e-08	-1.44689	-1.23985
47252969	chr6:47252969:C:T	3.59763e-08	-1.68709	-0.713922
47253001	chr6:47253001:G:GTGAC	1.12401e-06	1.04079	-3.17832e-10
47253167	chr6:47253167:T:C	1.10044e-07	-1.56452e-10	-1.283
47253661	chr6:47253661:A:G	1.15923e-06	1.78751	-0.715872
47255580	chr6:47255580:C:T	7.4257e-08	-1.67634	-3.17832e-10
47255663	chr6:47255663:G:A	1.1809e-07	-1.56452e-10	-1.21243
47255923	chr6:47255923:G:T	1.16166e-07	-1.56452e-10	-1.22885
47255988	chr6:47255988:A:G	2.05301e-07	-1.56452e-10	-0.659397
47256022	chr6:47256022:T:C	1.86873e-07	-1.56452e-10	-0.753447
47256234	chr6:47256234:A:C	1.07342e-06	1.72776	-0.73303
47256265	chr6:47256265:C:T	2.42042e-07	0.742175	-1.23694
47256708	chr6:47256708:A:G	1.15437e-07	-1.56452e-10	-1.23515
47256900	chr6:47256900:T:A	2.30082e-07	-0.545438	-3.17832e-10
47257167	chr6:47257167:C:A	2.26125e-08	-1.7194	-1.14597
47257890	chr6:47257890:G:A	2.3103e-08	-1.71518	-1.12873
47257910	chr6:47257910:A:G	1.85233e-05	2.35316	1.48975
47257987	chr6:47257987:A:G	1.84602e-07	-1.56452e-10	-0.765671
47258048	chr6:47258048:G:T	1.12613e-07	-1.56452e-10	-1.25992
47258332	chr6:47258332:C:T	2.45886e-08	-1.70163	-1.07996
47258396	chr6:47258396:TG:T	2.95394e-08	-1.72969	-0.868455
47258709	chr6:47258709:G:A	2.26443e-08	-1.72578	-1.13819
47259386	chr6:47259386:T:C	1.09358e-07	-1.56452e-10	-1.28925
47259579	chr6:47259579:T:C	1.63738e-07	-1.56452e-10	-0.885608
47259644	chr6:47259644:G:A	9.11936e-08	-1.47089	-3.17832e-10
47260093	chr6:47260093:T:C	1.53924e-05	2.62533	1.03243
47260179	chr6:47260179:T:C	5.49082e-07	1.61163	-1.28726
47260208	chr6:47260208:G:A	1.25708e-06	0.452465	0.70021
47260268	chr6:47260268:CAGG:C	1.20347e-05	2.52507	0.88661
47260540	chr6:47260540:A:G	1.36744e-07	-1.56452e-10	-1.06577
47260589	chr6:47260589:A:C	1.07416e-07	-1.56452e-10	-1.30717
47260827	chr6:47260827:T:C	1.52918e-07	-1.56452e-10	-0.953973
47261176	chr6:47261176:G:A	3.71387e-08	-1.30612	-1.0631
47261493	chr6:47261493:A:G	6.07339e-07	1.45492	-1.02971
47261645	chr6:47261645:G:T	1.1701e-07	-1.56452e-10	-1.22161
47262006	chr6:47262006:A:C	1.11891e-07	-1.56452e-10	-1.26635
47262154	chr6:47262154:C:G	1.18802e-07	-1.32565	0.119229
47262174	chr6:47262174:T:A	7.4587e-07	-1.11747	1.74815
47262370	chr6:47262370:G:A	1.99621e-07	-1.17256	0.485108
47262460	chr6:47262460:T:A	1.58701e-07	-1.22229	0.305433
47263222	chr6:47263222:C:T	7.03365e-08	-1.73059	-3.17832e-10
47263288	chr6:47263288:A:G	7.90727e-07	-1.56452e-10	0.689078
47263444	chr6:47263444:T:C	1.56621e-07	-1.56452e-10	-0.930047
47263634	chr6:47263634:A:C	9.33858e-08	-0.85936	-0.587776
47263820	chr6:47263820:C:T	8.95779e-08	-0.963207	-0.525559
47264250	chr6:47264250:G:A	2.91145e-07	-1.56452e-10	-0.310053
47264412	chr6:47264412:A:G	6.42206e-08	-0.943814	-0.877737
47264455	chr6:47264455:C:T	8.17e-07	-1.56452e-10	0.721764
47264610	chr6:47264610:C:T	4.05265e-07	-0.418253	0.43892
47264722	chr6:47264722:A:G	1.13263e-07	-1.56452e-10	-1.25416
47264876	chr6:47264876:A:G	3.73516e-08	-1.25356	-1.10994
47266381	chr6:47266381:T:C	1.12639e-06	-0.201284	1.24418
47266509	chr6:47266509:T:A	4.06714e-08	-1.31794	-0.960406
47266948	chr6:47266948:T:C	3.2712e-07	-1.56452e-10	-0.193549
47267307	chr6:47267307:C:A	1.1288e-07	-1.56452e-10	-1.25755
47267324	chr6:47267324:T:A	1.16734e-06	-0.0324391	1.11105
47267379	chr6:47267379:C:T	1.21309e-07	-1.56452e-10	-1.18553
47267750	chr6:47267750:A:T	1.09334e-07	-1.56452e-10	-1.28947
47268058	chr6:47268058:C:T	1.77373e-07	-1.56452e-10	-0.805622
47268336	chr6:47268336:C:T	1.67675e-07	-1.56452e-10	-0.861846
47268584	chr6:47268584:C:T	1.09091e-07	-1.56452e-10	-1.2917
47268809	chr6:47268809:C:A	7.26532e-08	-1.40045	-0.297728
47268907	chr6:47268907:G:A	3.24293e-07	-0.202227	-3.17832e-10
47269099	chr6:47269099:T:C	3.34113e-08	-1.36355	-1.11143
47269108	chr6:47269108:C:T	1.58854e-07	-1.56452e-10	-0.915889
47269144	chr6:47269144:A:G	7.68965e-08	-1.3716	-0.269819
47269181	chr6:47269181:C:T	7.66868e-08	-1.64415	-3.17832e-10
47269215	chr6:47269215:A:G	1.65902e-07	-1.56452e-10	-0.872476
47269260	chr6:47269260:C:T	1.07559e-07	-1.56452e-10	-1.30584
47269524	chr6:47269524:C:A	1.08663e-07	-1.56452e-10	-1.29563
47269548	chr6:47269548:T:C	7.90336e-08	-1.614	-3.17832e-10
47269722	chr6:47269722:T:A	2.82093e-07	-1.56452e-10	-0.34164
47269965	chr6:47269965:G:A	1.16117e-07	-1.56452e-10	-1.22928
47269968	chr6:47269968:C:T	1.79244e-07	-1.56452e-10	-0.795128
47270256	chr6:47270256:T:C	3.37031e-08	-1.32664	-1.13964
47270307	chr6:47270307:C:G	7.70002e-08	-1.64007	-3.17832e-10
47270385	chr6:47270385:C:A	7.38493e-08	-1.32843	-0.353415
47270452	chr6:47270452:A:G	1.55335e-07	-1.56452e-10	-0.938289
47270948	chr6:47270948:G:A	2.94878e-07	-1.56452e-10	-0.297313
47271168	chr6:47271168:A:G	1.10282e-07	-1.56452e-10	-1.28083
47271169	chr6:47271169:C:G	1.0978e-07	-1.56452e-10	-1.28539
47271374	chr6:47271374:A:G	3.28541e-07	-1.56452e-10	-0.189214
47271683	chr6:47271683:T:C	3.3347e-07	-1.56452e-10	-0.174321
47271727	chr6:47271727:AT:A	1.74748e-07	-1.56452e-10	-0.820533
47271734	chr6:47271734:G:A	2.18394e-07	-1.56452e-10	-0.597575
47271938	chr6:47271938:A:C	3.64807e-08	-1.07912	-1.30797
47272485	chr6:47272485:G:A	1.06578e-06	-1.56452e-10	0.987587
47272637	chr6:47272637:C:T	1.04251e-06	-1.56452e-10	0.965515
47272653	chr6:47272653:A:G	1.24253e-07	-1.56452e-10	-1.16156
47272772	chr6:47272772:G:GA	2.2832e-07	-0.553126	-3.17832e-10
47272788	chr6:47272788:G:T	2.97616e-07	-0.154172	-0.1339
47272819	chr6:47272819:T:C	1.09768e-07	-1.56452e-10	-1.2855
47273146	chr6:47273146:C:A	1.8739e-07	-1.56452e-10	-0.750685
47273224	chr6:47273224:T:C	1.09474e-07	-1.56452e-10	-1.28819
47273478	chr6:47273478:A:C	7.97285e-08	-0.810855	-0.794393
47273595	chr6:47273595:A:C	8.43093e-08	-0.786668	-0.762716
47273976	chr6:47273976:C:T	1.11947e-07	-1.56452e-10	-1.26585
47274071	chr6:47274071:T:C	3.21325e-08	-1.37016	-1.14384
47274118	chr6:47274118:G:A	1.42137e-07	-1.56452e-10	-1.02708
47274166	chr6:47274166:C:T	6.74056e-08	-1.40494	-0.368207
47274246	chr6:47274246:G:A	1.37807e-07	-1.56452e-10	-1.05802
47274391	chr6:47274391:G:C	2.85198e-07	-1.56452e-10	-0.33069
47274478	chr6:47274478:A:G	1.67999e-07	-0.792128	-0.0677908
47274666	chr6:47274666:C:T	1.16128e-07	-1.56452e-10	-1.22918
47275513	chr6:47275513:G:A	1.78023e-07	-1.56452e-10	-0.801962
47275683	chr6:47275683:T:C	1.13439e-07	-1.56452e-10	-1.25261
47275845	chr6:47275845:G:C	7.42257e-08	-1.3394	-0.337369
47276062	chr6:47276062:T:C	9.22395e-08	-0.776607	-0.68288
47276263	chr6:47276263:G:A	3.44587e-08	-1.36805	-1.07606
47276376	chr6:47276376:C:A	1.83409e-07	-1.56452e-10	-0.772154
47277048	chr6:47277048:C:A	1.08663e-07	-1.56452e-10	-1.29563
47277734	chr6:47277734:A:G	1.0801e-07	-1.56452e-10	-1.30166
47278016	chr6:47278016:T:A	1.07535e-07	-1.56452e-10	-1.30606
47278255	chr6:47278255:C:G	4.53784e-07	-1.56452e-10	0.133746
47278821	chr6:47278821:G:A	1.25135e-07	-1.56452e-10	-1.15448
47279372	chr6:47279372:T:C	1.70576e-07	-1.56452e-10	-0.844697
47279401	chr6:47279401:G:A	1.08526e-07	-1.56452e-10	-1.29689
47279416	chr6:47279416:C:A	1.74066e-07	-1.56452e-10	-0.824442
47279453	chr6:47279453:G:A	1.08606e-07	-1.56452e-10	-1.29615
47279596	chr6:47279596:C:G	1.08329e-07	-1.56452e-10	-1.2987
47279790	chr6:47279790:AC:A	3.13863e-07	-0.23492	-3.17832e-10
47279955	chr6:47279955:G:A	2.73107e-07	-1.56452e-10	-0.374011
47279988	chr6:47279988:T:C	2.66445e-07	-1.56452e-10	-0.398709
47280164	chr6:47280164:G:T	6.35801e-07	-1.56452e-10	0.47101
47280430	chr6:47280430:A:T	3.66984e-07	-1.56452e-10	-0.0785564
47280459	chr6:47280459:T:C	4.807e-07	-1.56452e-10	0.191369
47280490	chr6:47280490:C:T	1.197e-07	-1.56452e-10	-1.19888
47280602	chr6:47280602:T:A	1.08392e-07	-1.56452e-10	-1.29813
47280681	chr6:47280681:T:C	4.44675e-07	-1.56452e-10	0.113469
47281551	chr6:47281551:C:T	1.07899e-07	-1.56452e-10	-1.30268
47281819	chr6:47281819:A:AAATAATT	1.07757e-07	-1.56452e-10	-1.304
47281820	chr6:47281820:C:CCAAATAAATA	1.07654e-07	-1.56452e-10	-1.30495
47282282	chr6:47282282:G:A	3.65061e-07	-1.56452e-10	-0.0838114
47282287	chr6:47282287:A:G	1.09846e-07	-1.56452e-10	-1.28479
47282316	chr6:47282316:T:TG	1.08887e-07	-1.56452e-10	-1.29356
47282358	chr6:47282358:T:C	1.09114e-07	-1.56452e-10	-1.29148
47282394	chr6:47282394:AT:A	7.29999e-08	-1.69342	-3.17832e-10
47282930	chr6:47282930:T:C	1.07565e-07	-1.56452e-10	-1.30578
47282981	chr6:47282981:T:C	1.51424e-07	-0.963794	-3.17832e-10
47283034	chr6:47283034:G:A	1.16627e-07	-1.56452e-10	-1.22489
47283230	chr6:47283230:T:C	1.80978e-07	-1.56452e-10	-0.785497
47283317	chr6:47283317:G:C	1.07562e-07	-1.56452e-10	-1.30581
47283371	chr6:47283371:T:G	1.26613e-07	-1.56452e-10	-1.14274
47283430	chr6:47283430:C:T	1.07293e-07	-1.56452e-10	-1.30831
47283880	chr6:47283880:G:C	1.1375e-07	-1.56452e-10	-1.24987
47283921	chr6:47283921:G:A	1.08845e-07	-1.56452e-10	-1.29395
47284022	chr6:47284022:C:T	1.1028e-07	-1.56452e-10	-1.28085
47284642	chr6:47284642:C:T	1.51048e-07	-0.966281	-3.17832e-10
47285012	chr6:47285012:T:C	1.9954e-07	-1.56452e-10	-0.687859
47285020	chr6:47285020:T:A	5.37642e-07	-1.56452e-10	0.303318
47285450	chr6:47285450:T:G	1.35101e-07	-1.56452e-10	-1.07785
47285598	chr6:47285598:T:C	1.01547e-06	-1.56452e-10	0.939231
47285775	chr6:47285775:T:A	2.26587e-08	-1.62098	-1.24234
47285895	chr6:47285895:A:G	3.50493e-08	-1.72803	-0.69909
47286970	chr6:47286970:G:A	1.52631e-07	-1.56452e-10	-0.955849
47287145	chr6:47287145:G:A	1.08449e-07	-1.56452e-10	-1.29759
47287222	chr6:47287222:G:A	1.19792e-07	-1.56452e-10	-1.19812
47287826	chr6:47287826:G:A	4.05914e-07	-1.56452e-10	0.0222658
47288582	chr6:47288582:AAAAG:A	1.14672e-07	-1.56452e-10	-1.2418
47288626	chr6:47288626:C:T	1.61381e-06	1.40248	-3.17832e-10
47289144	chr6:47289144:T:C	3.96345e-07	-1.56452e-10	-0.00159148
47289256	chr6:47289256:C:T	1.74789e-07	-1.56452e-10	-0.820294
47289317	chr6:47289317:C:T	2.25585e-07	-1.56452e-10	-0.565179
47289424	chr6:47289424:G:A	8.12195e-07	-1.56452e-10	0.715866
47289646	chr6:47289646:C:T	1.16199e-07	-1.56452e-10	-1.22857
47289885	chr6:47289885:T:C	2.08233e-07	-1.56452e-10	-0.645217
47290101	chr6:47290101:G:A	1.07497e-07	-1.56452e-10	-1.30642
47290138	chr6:47290138:A:G	1.84547e-07	-1.56452e-10	-0.765971
47290450	chr6:47290450:C:T	1.32661e-07	-1.56452e-10	-1.09608
47290645	chr6:47290645:C:A	4.45097e-07	-1.56452e-10	0.114416
47290987	chr6:47290987:A:G	1.0941e-07	-1.56452e-10	-1.28877
47291424	chr6:47291424:GA:G	1.56659e-07	-1.56452e-10	-0.929801
47291866	chr6:47291866:C:T	2.98633e-08	-1.39474	-1.19251
47291947	chr6:47291947:T:G	7.39931e-08	-0.42293	-1.25697
47292104	chr6:47292104:G:A	8.41346e-08	-1.55146	-3.17832e-10
47292320	chr6:47292320:G:A	2.24419e-07	-0.570359	-3.17832e-10
47292920	chr6:47292920:G:A	2.60946e-07	-1.56452e-10	-0.419561
47293225	chr6:47293225:G:A	1.25665e-07	-1.15025	-3.17832e-10
47294422	chr6:47294422:G:A	1.25076e-07	-1.56452e-10	-1.15495
47294505	chr6:47294505:C:T	1.52771e-06	-1.56452e-10	1.34765
47294700	chr6:47294700:T:C	1.12339e-07	-1.56452e-10	-1.26235
47295345	chr6:47295345:T:C	1.19296e-07	-1.56452e-10	-1.20226
47295783	chr6:47295783:T:C	3.47784e-07	-1.56452e-10	-0.132294
47295862	chr6:47295862:T:C	1.07946e-07	-1.56452e-10	-1.30224
47296824	chr6:47296824:T:C	1.6637e-07	-1.56452e-10	-0.869661
47297185	chr6:47297185:G:A	1.30401e-07	-1.11326	-3.17832e-10
47297417	chr6:47297417:C:T	7.28648e-08	-1.69527	-3.17832e-10
47298105	chr6:47298105:A:G	1.09974e-07	-1.51483	0.231197
47298516	chr6:47298516:T:G	8.05005e-08	-1.59561	-3.17832e-10
47298522	chr6:47298522:C:T	1.10851e-07	-1.56452e-10	-1.27569
47298960	chr6:47298960:A:C	2.74313e-08	-1.65565	-1.01654
47299480	chr6:47299480:G:A	5.81173e-07	0.381173	-3.17832e-10
47299546	chr6:47299546:A:G	1.09661e-07	-1.48992	0.203441
47299741	chr6:47299741:T:C	2.36426e-07	-1.56452e-10	-0.518241
47300843	chr6:47300843:T:C	1.11022e-07	-1.56452e-10	-1.27415
47301129	chr6:47301129:C:T	1.6559e-07	-1.56452e-10	-0.874361
47301162	chr6:47301162:A:G	1.04107e-07	-1.33845	-3.17832e-10
47301334	chr6:47301334:C:T	1.04324e-07	-1.33637	-3.17832e-10
47301634	chr6:47301634:C:T	3.39345e-08	-1.17266	-1.28678
47301850	chr6:47301850:C:G	2.93503e-08	-1.72611	-0.878461
47302412	chr6:47302412:A:G	1.11495e-07	-1.56452e-10	-1.2699
47302660	chr6:47302660:C:G	1.46759e-07	-1.56452e-10	-0.995086
47303876	chr6:47303876:A:G	1.00044e-07	-1.37826	-3.17832e-10
47304002	chr6:47304002:T:G	7.86977e-08	-1.61826	-3.17832e-10
47304632	chr6:47304632:CTT:C	3.70068e-06	-1.56452e-10	2.2324
47304953	chr6:47304953:T:G	3.34579e-08	-1.22036	-1.25323
47305028	chr6:47305028:G:GT	1.71387e-07	-1.56452e-10	-0.839952
47305149	chr6:47305149:C:T	1.5605e-07	-1.56452e-10	-0.933701
47305257	chr6:47305257:C:T	1.71369e-07	-0.840056	-3.17832e-10
47305302	chr6:47305302:A:G	8.55014e-08	-1.53534	-3.17832e-10
47305600	chr6:47305600:G:A	7.2241e-08	-1.70387	-3.17832e-10
47305604	chr6:47305604:T:C	1.3319e-07	-1.56452e-10	-1.0921
47305677	chr6:47305677:A:G	3.03119e-08	-1.7292	-0.84314
47305846	chr6:47305846:C:T	1.41249e-07	-1.56452e-10	-1.03335
47306010	chr6:47306010:T:A	7.59576e-08	-1.6537	-3.17832e-10
47306029	chr6:47306029:A:G	1.10531e-07	-1.56452e-10	-1.27857
47306712	chr6:47306712:G:A	8.60868e-08	-1.52852	-3.17832e-10
47306779	chr6:47306779:A:C	5.20584e-08	-1.72115	-0.310361
47306827	chr6:47306827:T:C	9.4059e-07	-1.56452e-10	0.862632
47306943	chr6:47306943:T:G	1.29429e-07	-1.56452e-10	-1.12074
47307036	chr6:47307036:T:C	2.79752e-07	-1.56452e-10	-0.349971
47307243	chr6:47307243:T:C	1.79053e-07	-1.56452e-10	-0.796194
47307413	chr6:47307413:C:CT	2.99723e-07	-1.56452e-10	-0.281015
47307521	chr6:47307521:G:A	9.39016e-08	-1.44163	-3.17832e-10
47308374	chr6:47308374:C:T	6.30341e-08	-1.01376	-0.826443
47308768	chr6:47308768:G:A	9.41058e-08	-1.43946	-3.17832e-10
47308915	chr6:47308915:C:A	1.07828e-07	-1.56452e-10	-1.30334
47309002	chr6:47309002:G:C	3.13315e-08	-1.24125	-1.298
47309246	chr6:47309246:T:G	1.08241e-07	-1.56452e-10	-1.29951
47309582	chr6:47309582:A:T	2.52236e-07	-1.56452e-10	-0.45351
47309593	chr6:47309593:C:G	9.36083e-08	-1.44476	-3.17832e-10
47309788	chr6:47309788:G:C	2.19589e-07	-1.56452e-10	-0.592117
47309955	chr6:47309955:C:T	7.70702e-08	-1.63916	-3.17832e-10
47310272	chr6:47310272:G:A	1.83941e-07	-1.56452e-10	-0.769258
47310357	chr6:47310357:G:C	9.52509e-08	-1.42736	-3.17832e-10
47310413	chr6:47310413:C:T	1.66833e-07	-0.86688	-3.17832e-10
47310521	chr6:47310521:A:G	4.83584e-08	-1.50126	-0.603974
47310753	chr6:47310753:TG:T	1.95228e-07	-1.56452e-10	-0.709707
47311093	chr6:47311093:T:C	4.94487e-08	-1.16997	-0.912974
47311231	chr6:47311231:G:T	9.55571e-08	-1.42415	-3.17832e-10
47311493	chr6:47311493:G:T	1.35734e-07	-1.07318	-3.17832e-10
47311631	chr6:47311631:T:A	9.45324e-08	-1.43493	-3.17832e-10
47312126	chr6:47312126:T:G	1.33106e-07	-1.56452e-10	-1.09273
47312205	chr6:47312205:C:T	1.07935e-07	-1.56452e-10	-1.30235
47312242	chr6:47312242:C:G	1.24466e-07	-1.56452e-10	-1.15984
47312273	chr6:47312273:G:C	1.00094e-07	-1.37776	-3.17832e-10
47312405	chr6:47312405:GAAGAAATCACCAGAGATTGCGCCACTGCAGTCCGCAGTCCGACCTGGGCGACAGAGCGAGACTCCGTCTCAAAAAAAAAAAAAAAAAAAAAAA:G	8.90882e-08	-0.231263	-1.26299
47312553	chr6:47312553:A:C	1.12577e-07	-1.56452e-10	-1.26024
47312663	chr6:47312663:G:A	1.56078e-07	-1.56452e-10	-0.933517
47312984	chr6:47312984:G:A	2.45282e-07	-1.56452e-10	-0.481467
47313022	chr6:47313022:T:C	1.9429e-07	-1.56452e-10	-0.714522
47313055	chr6:47313055:T:C	1.19513e-07	-1.56452e-10	-1.20045
47313152	chr6:47313152:T:C	1.24152e-07	-1.56452e-10	-1.16237
47313571	chr6:47313571:G:A	2.48014e-08	-1.71998	-1.05299
47313669	chr6:47313669:C:T	1.42065e-07	-1.56452e-10	-1.02759
47313819	chr6:47313819:T:A	1.21629e-07	-1.56452e-10	-1.1829
47314036	chr6:47314036:T:C	2.2059e-07	-1.56452e-10	-0.58757
47314042	chr6:47314042:C:T	1.09602e-07	-1.56452e-10	-1.28702
47314551	chr6:47314551:G:T	1.97558e-07	-1.56452e-10	-0.697841
47314678	chr6:47314678:A:G	1.9145e-07	-1.48239	0.753145
47314782	chr6:47314782:T:C	1.10197e-07	-1.56452e-10	-1.2816
47314790	chr6:47314790:G:A	1.01883e-07	-1.70798	0.347933
47314809	chr6:47314809:C:T	1.86486e-07	-1.56452e-10	-0.75552
47315173	chr6:47315173:G:A	1.71978e-07	-1.56452e-10	-0.836507
47315262	chr6:47315262:A:G	8.83171e-08	-1.71531	0.212369
47315478	chr6:47315478:G:C	1.26964e-07	-1.56452e-10	-1.13997
47315808	chr6:47315808:G:T	9.39947e-08	-1.44064	-3.17832e-10
47315894	chr6:47315894:T:C	1.09644e-07	-1.56452e-10	-1.28664
47315945	chr6:47315945:G:T	2.74535e-08	-1.4203	-1.25108
47316126	chr6:47316126:A:G	1.39813e-07	-1.30317	0.2596
47316273	chr6:47316273:A:C	9.19248e-07	-1.56452e-10	0.839681
47316603	chr6:47316603:C:T	3.27301e-06	-1.56452e-10	2.10959
47316806	chr6:47316806:A:G	8.97436e-07	-1.56452e-10	0.815667
47317475	chr6:47317475:T:C	1.16455e-07	-1.56452e-10	-1.22637
47317641	chr6:47317641:C:T	1.0917e-07	-1.56452e-10	-1.29097
47317793	chr6:47317793:C:A	8.86498e-07	-1.56452e-10	0.803404
47317843	chr6:47317843:G:A	5.39416e-08	-1.40942	-0.586554
47318522	chr6:47318522:C:A	1.13918e-07	-1.56452e-10	-1.24839
47319111	chr6:47319111:G:A	1.10764e-07	-1.56452e-10	-1.27647
47319472	chr6:47319472:AG:A	9.4167e-08	-1.33968	-0.0991281
47319965	chr6:47319965:G:T	1.62063e-07	-1.56452e-10	-0.895888
47320033	chr6:47320033:C:T	1.32705e-07	0.20704	-1.30279
47320218	chr6:47320218:G:C	6.92743e-07	-1.56452e-10	0.556784
47320473	chr6:47320473:C:T	1.18794e-07	-1.56452e-10	-1.20648
47320488	chr6:47320488:G:A	2.91398e-06	-1.56452e-10	1.9934
47320889	chr6:47320889:T:C	7.19352e-07	-1.56452e-10	0.594476
47321360	chr6:47321360:C:T	1.08422e-07	-1.56452e-10	-1.29784
47321415	chr6:47321415:C:T	9.82651e-08	-1.39621	-3.17832e-10
47321433	chr6:47321433:T:C	1.07423e-07	-1.56452e-10	-1.3071
47321530	chr6:47321530:G:A	9.13974e-08	-1.46866	-3.17832e-10
47321580	chr6:47321580:T:C	7.15185e-07	-1.56452e-10	0.588666
47321609	chr6:47321609:C:T	9.36774e-08	-1.44402	-3.17832e-10
47322037	chr6:47322037:A:G	9.27228e-07	-1.56452e-10	0.848324
47322324	chr6:47322324:A:G	1.0305e-07	-0.0421737	-1.30649
47322452	chr6:47322452:A:G	1.08751e-07	-1.56452e-10	-1.29482
47322541	chr6:47322541:T:G	7.07487e-08	-1.72474	-3.17832e-10
47322774	chr6:47322774:C:T	1.9906e-07	-1.56452e-10	-0.690271
47322989	chr6:47322989:C:G	1.0729e-07	-1.56452e-10	-1.30834
47323038	chr6:47323038:C:T	1.96107e-07	-1.56452e-10	-0.705215
47323412	chr6:47323412:C:T	9.65804e-08	-1.4135	-3.17832e-10
47323554	chr6:47323554:G:A	1.36909e-07	-1.56452e-10	-1.06456
47324310	chr6:47324310:A:G	9.27079e-08	-1.45442	-3.17832e-10
47324318	chr6:47324318:T:G	7.22012e-08	-1.70442	-3.17832e-10
47324394	chr6:47324394:A:C	5.88008e-07	-1.56452e-10	0.392865
47324527	chr6:47324527:G:A	1.10264e-07	-1.56452e-10	-1.281
47324608	chr6:47324608:G:A	2.52545e-08	-1.45141	-1.30346
47324848	chr6:47324848:C:T	9.67736e-08	-1.4115	-3.17832e-10
47324855	chr6:47324855:G:A	1.96081e-07	-1.56452e-10	-0.70535
47325295	chr6:47325295:C:G	3.5837e-08	-1.24385	-1.16105
47325399	chr6:47325399:T:G	2.92643e-06	-1.56452e-10	1.99766
47325661	chr6:47325661:A:G	8.5648e-07	-1.56452e-10	0.768955
47325811	chr6:47325811:C:T	7.06158e-08	-1.72662	-3.17832e-10
47326078	chr6:47326078:T:C	1.09733e-07	-0.148055	-1.13777
47326132	chr6:47326132:G:A	1.09418e-07	-1.56452e-10	-1.2887
47326151	chr6:47326151:A:C	1.14201e-07	-1.56452e-10	-1.24591
47326456	chr6:47326456:G:A	8.2979e-08	-1.71348	0.148195
47326459	chr6:47326459:C:T	9.33241e-08	-1.4478	-3.17832e-10
47326643	chr6:47326643:C:T	2.87255e-08	-1.72055	-0.905542
47326817	chr6:47326817:G:T	1.18872e-07	-1.56452e-10	-1.20582
47327130	chr6:47327130:A:G	9.39627e-08	-1.44098	-3.17832e-10
47327997	chr6:47327997:G:A	2.79356e-08	-1.3886	-1.26538
47328035	chr6:47328035:G:A	7.68885e-08	-1.71821	0.0766933
47328491	chr6:47328491:A:G	4.18689e-08	-1.68503	-0.564301
47328792	chr6:47328792:A:G	4.0972e-08	-1.68766	-0.583328
47328846	chr6:47328846:C:A	2.14683e-07	-1.56452e-10	-0.614713
47328978	chr6:47328978:A:G	4.24035e-08	-1.72526	-0.511384
47329108	chr6:47329108:T:A	2.19852e-08	-1.68813	-1.20537
47329111	chr6:47329111:A:G	1.098e-07	-1.56452e-10	-1.28521
47329572	chr6:47329572:G:T	1.12781e-07	-1.56452e-10	-1.25843
47329882	chr6:47329882:C:T	7.20187e-08	-0.39871	-1.30824
47330008	chr6:47330008:G:T	1.2813e-07	-1.56452e-10	-1.13083
47330081	chr6:47330081:C:T	4.25248e-07	-1.56452e-10	0.0687973
47330114	chr6:47330114:A:G	1.09439e-07	-1.56452e-10	-1.28851
47330274	chr6:47330274:A:G	7.11284e-07	-1.56452e-10	0.583196
47330838	chr6:47330838:A:C	9.56133e-08	-1.42356	-3.17832e-10
47330883	chr6:47330883:G:A	1.08216e-07	-1.56452e-10	-1.29974
47331170	chr6:47331170:G:T	2.11488e-08	-1.69663	-1.23566
47331182	chr6:47331182:A:G	2.12294e-08	-1.6986	-1.22989
47331413	chr6:47331413:G:A	7.6747e-07	-1.56452e-10	0.659224
47331456	chr6:47331456:A:G	7.06288e-08	-1.72644	-3.17832e-10
47331796	chr6:47331796:A:G	1.43467e-07	-1.56452e-10	-1.01777
47331818	chr6:47331818:A:G	1.00367e-07	-1.72075	0.345712
47332294	chr6:47332294:C:T	2.36716e-08	-1.70431	-1.11529
47332355	chr6:47332355:A:G	1.11969e-07	-1.56452e-10	-1.26565
47332391	chr6:47332391:T:A	1.22149e-06	-1.56452e-10	1.12395
47332548	chr6:47332548:C:T	6.32487e-08	-0.541099	-1.2957
47332772	chr6:47332772:G:A	2.16121e-08	-1.69464	-1.21598
47333382	chr6:47333382:G:A	4.15309e-08	-1.72033	-0.537109
47333416	chr6:47333416:G:A	4.55626e-08	-1.67823	-0.486562
47333669	chr6:47333669:G:A	2.40702e-07	-1.56452e-10	-0.500315
47333748	chr6:47333748:G:A	1.04033e-07	-1.40382	0.0646502
47333790	chr6:47333790:G:A	2.38153e-07	-1.56452e-10	-0.51096
47334544	chr6:47334544:G:A	1.09131e-07	-1.56452e-10	-1.29132
47334607	chr6:47334607:C:T	2.71373e-08	-1.3951	-1.28786
47334820	chr6:47334820:T:A	1.59951e-07	-1.49138	0.58237
47334831	chr6:47334831:GAC:G	1.74567e-07	-1.51002	0.688448
47334910	chr6:47334910:C:CT	1.08055e-07	-1.56452e-10	-1.30124
47334941	chr6:47334941:G:T	1.08667e-07	-1.56452e-10	-1.29559
47335275	chr6:47335275:T:G	2.25537e-08	-1.62081	-1.24717
47335335	chr6:47335335:T:A	1.09673e-07	-1.56452e-10	-1.28637
47336109	chr6:47336109:A:T	8.87384e-08	-0.202783	-1.2954
47336226	chr6:47336226:A:G	1.24954e-07	-1.56452e-10	-1.15593
47336375	chr6:47336375:G:T	1.03965e-07	-1.33982	-3.17832e-10
47336544	chr6:47336544:C:G	1.09198e-07	-1.56452e-10	-1.29071
47336554	chr6:47336554:C:T	8.17794e-08	-0.304488	-1.27536
47336840	chr6:47336840:A:T	1.35097e-07	-1.56452e-10	-1.07788
47336987	chr6:47336987:T:C	1.28429e-07	-1.56452e-10	-1.1285
47337159	chr6:47337159:T:C	6.04659e-08	-1.6724	-0.209391
47337165	chr6:47337165:T:C	3.46562e-08	-1.20501	-1.23339
47337372	chr6:47337372:A:T	1.16038e-07	-1.56452e-10	-1.22996
47337381	chr6:47337381:G:A	1.08113e-07	-1.56452e-10	-1.3007
47337565	chr6:47337565:T:C	1.63487e-07	0.330895	-1.21804
47338068	chr6:47338068:T:C	3.70238e-08	-1.14857	-1.22375
47338069	chr6:47338069:G:A	6.41308e-08	-1.70126	-0.12169
47338305	chr6:47338305:A:G	3.51337e-08	-1.2032	-1.22152
47338357	chr6:47338357:T:C	6.18393e-08	-0.552155	-1.30718
47338395	chr6:47338395:C:A	2.55761e-07	-1.30699	0.867362
47338430	chr6:47338430:C:T	3.54448e-08	-1.19874	-1.21716
47338438	chr6:47338438:G:A	1.64252e-07	-1.56452e-10	-0.882475
47338633	chr6:47338633:A:G	8.93506e-08	-1.49131	-3.17832e-10
47338693	chr6:47338693:A:G	3.08881e-08	-1.7234	-0.830103
47338865	chr6:47338865:G:A	1.12557e-07	-1.56452e-10	-1.26042
47339002	chr6:47339002:T:C	1.42119e-07	-1.02721	-3.17832e-10
47339123	chr6:47339123:C:T	1.10297e-07	-1.56452e-10	-1.2807
47339334	chr6:47339334:G:A	1.12393e-07	-1.56452e-10	-1.26187
47340274	chr6:47340274:C:T	2.08602e-07	-1.56452e-10	-0.643448
47340596	chr6:47340596:C:T	2.96747e-08	-1.34475	-1.24884
47340796	chr6:47340796:T:C	6.27827e-06	-1.56452e-10	2.76097
47340827	chr6:47340827:G:A	2.39462e-07	-1.43822	0.93274
47340882	chr6:47340882:C:T	5.91836e-08	-0.595154	-1.30808
47340941	chr6:47340941:C:T	1.37315e-07	-1.56452e-10	-1.06159
47341023	chr6:47341023:C:T	7.79363e-08	-1.62798	-3.17832e-10
47341394	chr6:47341394:T:A	3.87127e-08	-1.6924	-0.635306
47341943	chr6:47341943:G:A	8.88677e-08	-1.49673	-3.17832e-10
47341972	chr6:47341972:A:G	1.25954e-07	-1.56452e-10	-1.14796
47342101	chr6:47342101:C:T	2.47282e-07	-1.56452e-10	-0.473345
47342114	chr6:47342114:T:G	4.74909e-07	-1.56452e-10	0.179248
47342191	chr6:47342191:A:G	8.70763e-07	-1.56452e-10	0.785494
47342273	chr6:47342273:T:G	8.34629e-08	-1.55947	-3.17832e-10
47342294	chr6:47342294:A:G	1.20961e-07	0.0970289	-1.28544
47342728	chr6:47342728:G:A	4.90532e-08	-1.41581	-0.675156
47342831	chr6:47342831:A:T	5.06744e-08	-1.48521	-0.573245
47342936	chr6:47342936:T:C	9.12997e-08	-1.01064	-0.459086
47342937	chr6:47342937:G:T	8.92652e-08	-1.03019	-0.462075
47343097	chr6:47343097:C:T	1.02947e-07	-1.34966	-3.17832e-10
47343269	chr6:47343269:T:G	4.18086e-08	-1.58219	-0.668588
47343333	chr6:47343333:TGAG:T	2.68384e-07	-1.56452e-10	-0.391457
47343412	chr6:47343412:A:G	3.19129e-08	-1.40596	-1.1149
47343472	chr6:47343472:A:T	2.23906e-08	-1.60221	-1.27302
47343512	chr6:47343512:C:T	5.57043e-08	-0.678258	-1.28556
47343518	chr6:47343518:G:A	2.20902e-08	-1.66389	-1.22485
47343568	chr6:47343568:G:A	7.1448e-07	1.32161	-0.733928
47343673	chr6:47343673:G:A	5.71905e-08	-0.650819	-1.28667
47343875	chr6:47343875:A:G	2.27273e-08	-1.58529	-1.27502
47343965	chr6:47343965:A:G	1.10321e-07	-1.56452e-10	-1.28048
47344062	chr6:47344062:C:T	4.36225e-07	-1.56452e-10	0.0942821
47344078	chr6:47344078:C:T	3.39855e-07	-1.56452e-10	-0.155357
47344162	chr6:47344162:T:C	1.72774e-07	-1.56452e-10	-0.831893
47344282	chr6:47344282:C:T	9.05796e-08	-1.47765	-3.17832e-10
47344292	chr6:47344292:G:A	1.08553e-07	-1.56452e-10	-1.29664
47344414	chr6:47344414:G:A	1.96292e-07	-1.56452e-10	-0.704272
47344494	chr6:47344494:G:C	2.42825e-07	-1.56452e-10	-0.491532
47344672	chr6:47344672:T:C	3.52236e-06	3.46887	-1.28586
47345563	chr6:47345563:G:A	1.7211e-07	-1.56452e-10	-0.835744
47345662	chr6:47345662:T:C	1.18808e-07	-1.56452e-10	-1.20637
47345754	chr6:47345754:C:T	1.10254e-07	-1.56452e-10	-1.28109
47346551	chr6:47346551:T:C	5.62044e-07	-1.72998	2.07768
47347073	chr6:47347073:C:A	1.62816e-07	-1.56452e-10	-0.891252
47347222	chr6:47347222:C:A	2.01285e-07	0.626562	-1.30571
47347353	chr6:47347353:T:C	2.53392e-07	-1.56452e-10	-0.448936
47347434	chr6:47347434:A:T	1.63783e-07	-1.56452e-10	-0.885334
47347444	chr6:47347444:T:G	5.032e-07	0.63285	-0.395737
47347576	chr6:47347576:T:C	1.51678e-06	0.993331	0.347136
47348026	chr6:47348026:C:T	7.03152e-08	-1.73089	-3.17832e-10
47348653	chr6:47348653:T:C	8.14703e-07	-1.72822	2.44716
47349023	chr6:47349023:T:C	1.00811e-06	0.259032	0.672926
47349189	chr6:47349189:T:C	1.22252e-06	-1.56452e-10	1.1248
47349723	chr6:47349723:T:G	7.68009e-07	0.799588	-0.139662
47350034	chr6:47350034:G:A	1.80281e-07	-1.56452e-10	-0.789359
47350189	chr6:47350189:C:A	9.48786e-07	0.928637	-0.0573292
47350528	chr6:47350528:C:T	1.08582e-07	-1.56452e-10	-1.29637
47350818	chr6:47350818:T:G	8.59646e-07	-1.7244	2.49704
47350826	chr6:47350826:C:G	8.60118e-07	0.878358	-0.105163
47350860	chr6:47350860:G:T	1.27879e-07	-1.56452e-10	-1.13279
47350996	chr6:47350996:G:A	1.93962e-07	-1.56452e-10	-0.716211
47351082	chr6:47351082:G:A	1.83213e-07	-1.56452e-10	-0.773226
47351149	chr6:47351149:G:A	7.69891e-07	-1.71953	2.3819
47351330	chr6:47351330:C:A	2.64944e-06	3.20458	-1.30635
47351818	chr6:47351818:T:C	2.97112e-07	-0.289766	-3.17832e-10
47351988	chr6:47351988:A:G	2.26691e-07	-1.56452e-10	-0.560287
47352096	chr6:47352096:G:C	1.40218e-07	-1.56452e-10	-1.04068
47352291	chr6:47352291:G:T	8.36891e-07	0.931581	-0.185763
47352508	chr6:47352508:G:A	1.75732e-07	-1.56452e-10	-0.814917
47352510	chr6:47352510:G:A	1.38827e-07	-1.56452e-10	-1.05065
47352535	chr6:47352535:A:G	1.4097e-07	-1.56452e-10	-1.03532
47352650	chr6:47352650:G:A	1.72868e-06	2.72818	-1.25694
47352914	chr6:47352914:G:A	1.24529e-07	-1.56452e-10	-1.15934
47353059	chr6:47353059:C:T	1.75758e-07	-1.56452e-10	-0.814765
47353274	chr6:47353274:C:T	1.73152e-07	-1.56452e-10	-0.829706
47353344	chr6:47353344:G:A	9.53285e-07	0.991327	-0.115288
47353362	chr6:47353362:T:C	1.22626e-07	-1.56452e-10	-1.17474
47353389	chr6:47353389:A:G	2.58465e-06	3.15541	-1.28194
47354036	chr6:47354036:G:A	1.09561e-07	-1.56452e-10	-1.28739
47354347	chr6:47354347:AT:A	1.52631e-07	-1.56452e-10	-0.955849
47354457	chr6:47354457:G:A	3.91379e-07	-1.56452e-10	-0.0141977
47354618	chr6:47354618:C:T	1.00904e-06	0.180958	0.751917
47354801	chr6:47354801:A:T	2.00486e-06	2.91143	-1.29197
47354923	chr6:47354923:A:G	2.03532e-06	2.92664	-1.29211
47355064	chr6:47355064:G:T	1.10927e-07	-1.56452e-10	-1.275
47355077	chr6:47355077:A:G	1.62851e-06	1.27593	0.135616
47355157	chr6:47355157:A:G	9.04806e-07	0.890453	-0.0666075
47355270	chr6:47355270:A:G	1.11687e-07	-1.56452e-10	-1.26818
47355842	chr6:47355842:A:G	1.11875e-07	-1.56452e-10	-1.26649
47356435	chr6:47356435:A:C	1.0973e-07	-1.56452e-10	-1.28585
47356812	chr6:47356812:C:T	1.18934e-07	-1.56452e-10	-1.20531
47356815	chr6:47356815:C:T	2.79366e-07	-0.351351	-3.17832e-10
47357190	chr6:47357190:G:A	9.19575e-07	0.929587	-0.0895504
47357425	chr6:47357425:C:T	4.15966e-07	-1.56452e-10	0.0467271
47357451	chr6:47357451:A:G	1.21859e-07	-1.56452e-10	-1.18101
47357705	chr6:47357705:A:G	8.02984e-07	-1.6883	2.39276
47357875	chr6:47357875:A:T	6.24249e-07	-1.56452e-10	0.452674
47357877	chr6:47357877:G:T	1.09527e-07	-1.56452e-10	-1.2877
47357949	chr6:47357949:A:C	1.10154e-07	-1.56452e-10	-1.282
47358429	chr6:47358429:T:TATC	9.08971e-07	1.61689	-0.78845
47358441	chr6:47358441:A:C	1.16673e-07	-1.56452e-10	-1.2245
47358618	chr6:47358618:G:A	1.13133e-07	-1.56452e-10	-1.25531
47358829	chr6:47358829:A:G	1.67535e-06	2.63167	-1.19177
47359021	chr6:47359021:C:T	1.32959e-07	-1.56452e-10	-1.09383
47359295	chr6:47359295:T:C	8.2159e-07	1.18422	-0.456853
47359343	chr6:47359343:C:T	4.95762e-07	-1.56452e-10	0.22222
47359557	chr6:47359557:A:G	1.08952e-07	-1.56452e-10	-1.29297
47359658	chr6:47359658:G:A	1.79467e-07	-1.56452e-10	-0.793882
47359760	chr6:47359760:T:C	3.53274e-06	3.47445	-1.28849
47359936	chr6:47359936:G:C	1.09225e-07	-1.56452e-10	-1.29047
47360368	chr6:47360368:T:C	2.94815e-08	-1.71016	-0.889956
47360409	chr6:47360409:C:T	1.10718e-07	-1.56452e-10	-1.27689
47360681	chr6:47360681:C:T	1.3262e-06	2.46708	-1.26089
47360914	chr6:47360914:T:C	1.97966e-07	-1.56452e-10	-0.695782
47361040	chr6:47361040:T:A	1.08966e-07	-1.56452e-10	-1.29284
47361228	chr6:47361228:A:G	1.81886e-07	-1.56452e-10	-0.780496
47361287	chr6:47361287:C:A	1.35741e-06	2.52599	-1.29653
47361365	chr6:47361365:C:T	1.67024e-07	-1.56452e-10	-0.865739
47361390	chr6:47361390:G:C	1.15309e-07	-1.56452e-10	-1.23626
47361419	chr6:47361419:C:T	7.5631e-07	-1.56452e-10	0.644576
47361872	chr6:47361872:A:G	1.44578e-06	2.58411	-1.29158
47361893	chr6:47361893:G:A	8.06541e-08	-1.59371	-3.17832e-10
47363006	chr6:47363006:G:T	1.09268e-07	-1.56452e-10	-1.29007
47363306	chr6:47363306:G:A	4.50701e-07	0.327997	-0.201069
47363434	chr6:47363434:C:T	7.18897e-08	-1.70874	-3.17832e-10
47364343	chr6:47364343:A:G	1.08274e-07	-1.56452e-10	-1.29921
47364885	chr6:47364885:A:G	1.38766e-07	-1.56452e-10	-1.05109
47365179	chr6:47365179:A:G	4.66603e-07	-1.56452e-10	0.161604
47365281	chr6:47365281:A:G	7.98748e-08	-1.60342	-3.17832e-10
47365901	chr6:47365901:G:A	5.18748e-07	-1.72766	1.9952
47366316	chr6:47366316:A:G	1.32785e-07	-1.56452e-10	-1.09515
47366433	chr6:47366433:G:A	1.08339e-07	-1.56452e-10	-1.29861
47366459	chr6:47366459:G:A	1.42269e-07	-1.56452e-10	-1.02615
47366598	chr6:47366598:C:T	2.46356e-07	-1.72769	1.25059
47366630	chr6:47366630:T:G	1.0954e-07	-1.56452e-10	-1.28758
47366786	chr6:47366786:C:T	1.43861e-07	-1.56452e-10	-1.01503
47366889	chr6:47366889:C:A	2.10261e-06	2.93126	-1.2642
47366977	chr6:47366977:T:C	5.2808e-07	-1.56452e-10	0.285373
47367089	chr6:47367089:A:G	1.10993e-06	0.113028	0.915152
47367480	chr6:47367480:A:G	5.02514e-07	-1.56452e-10	0.235749
47367531	chr6:47367531:T:C	2.2998e-06	2.97774	-1.22104
47367625	chr6:47367625:A:G	1.09605e-06	0.017911	0.997679
47368028	chr6:47368028:G:T	1.29902e-07	-1.56452e-10	-1.1171
47368280	chr6:47368280:C:T	5.19489e-07	-1.56452e-10	0.26897
47368318	chr6:47368318:G:A	7.33967e-08	-1.688	-3.17832e-10
47368646	chr6:47368646:T:A	3.54047e-07	0.216822	-0.331268
47369373	chr6:47369373:C:T	1.41941e-07	-1.56452e-10	-1.02846
47369993	chr6:47369993:T:C	2.11045e-06	2.95923	-1.28845
47370243	chr6:47370243:A:G	1.09108e-07	-1.56452e-10	-1.29153
47370849	chr6:47370849:A:C	5.67719e-07	-1.56452e-10	0.357751
47370994	chr6:47370994:G:T	1.72084e-06	2.69758	-1.23088
47371033	chr6:47371033:A:C	1.42127e-07	-1.56452e-10	-1.02715
47371146	chr6:47371146:C:T	8.28297e-06	-1.56452e-10	3.03808
47371503	chr6:47371503:A:G	1.53758e-06	0.11825	1.23584
47372430	chr6:47372430:T:A	1.08517e-07	-1.56452e-10	-1.29697
47372462	chr6:47372462:T:C	1.07304e-07	-1.56452e-10	-1.30821
47372963	chr6:47372963:TC:T	6.19524e-07	0.795444	-0.350368
47373047	chr6:47373047:A:C	8.70034e-07	0.587715	0.196941
47373274	chr6:47373274:C:A	1.08586e-07	-1.56452e-10	-1.29633
47373466	chr6:47373466:T:C	3.87663e-06	-1.58052	3.85937
47373552	chr6:47373552:T:C	2.00548e-07	-1.56452e-10	-0.682823
47373572	chr6:47373572:T:G	3.15277e-06	-1.59456	3.66672
47373706	chr6:47373706:C:T	2.05949e-06	-1.62948	3.27582
47373848	chr6:47373848:T:A	2.61528e-06	2.4004	-0.515143
47374685	chr6:47374685:A:G	1.64785e-07	-1.56452e-10	-0.879235
47374896	chr6:47374896:G:C	7.53061e-08	-1.66231	-3.17832e-10
47375514	chr6:47375514:C:T	1.30349e-07	-1.56452e-10	-1.11366
47375528	chr6:47375528:C:T	2.77903e-07	-0.356602	-3.17832e-10
47375535	chr6:47375535:C:G	5.05008e-07	0.539961	-0.299263
47375633	chr6:47375633:C:T	1.73429e-07	-1.56452e-10	-0.828109
47375656	chr6:47375656:C:T	5.31754e-07	0.550482	-0.258178
47375825	chr6:47375825:T:C	1.21342e-07	-1.56452e-10	-1.18527
47376073	chr6:47376073:G:A	2.71961e-06	2.47554	-0.551171
47376309	chr6:47376309:A:G	3.18136e-07	-1.56452e-10	-0.221397
47376446	chr6:47376446:T:TTA	1.31103e-07	-1.56452e-10	-1.10789
47376539	chr6:47376539:T:C	2.3085e-07	-1.56452e-10	-0.542105
47376544	chr6:47376544:C:T	2.61527e-07	-1.56452e-10	-0.417337
47376716	chr6:47376716:G:A	2.67636e-06	2.17687	-0.268533
47376728	chr6:47376728:A:T	2.63023e-06	-1.65008	3.54103
47377855	chr6:47377855:T:A	2.06937e-07	-1.56452e-10	-0.651462
47377878	chr6:47377878:T:C	1.37608e-07	-1.56452e-10	-1.05947
47378043	chr6:47378043:AG:A	4.22778e-07	-1.56452e-10	0.0629711
47378111	chr6:47378111:C:T	2.21729e-06	-1.56806	3.28822
47378207	chr6:47378207:A:G	4.93388e-06	-1.57082	4.09083
47378338	chr6:47378338:A:T	1.02496e-06	1.11837	-0.169834
47378921	chr6:47378921:G:A	2.95159e-07	-1.56452e-10	-0.296363
47379301	chr6:47379301:A:T	1.09065e-07	-1.56452e-10	-1.29194
47379973	chr6:47379973:T:C	2.65543e-08	-1.73094	-0.973749
47380202	chr6:47380202:C:T	4.08918e-07	-1.56452e-10	0.029639
47380325	chr6:47380325:G:A	3.94319e-06	2.44811	-0.152239
47380443	chr6:47380443:C:T	1.40367e-07	-1.03961	-3.17832e-10
47380522	chr6:47380522:T:C	1.08945e-07	-1.56452e-10	-1.29303
47380552	chr6:47380552:C:T	4.57549e-06	2.90463	-0.460038
47380819	chr6:47380819:C:T	2.15403e-06	1.5048	0.186415
47381047	chr6:47381047:G:C	1.94896e-07	-1.56452e-10	-0.711409
47381225	chr6:47381225:C:T	2.17819e-06	1.51832	0.184048
47381431	chr6:47381431:A:G	1.69777e-06	1.37553	0.0776626
47382224	chr6:47382224:T:C	8.28194e-08	-0.332937	-1.23428
47382474	chr6:47382474:G:A	3.84743e-06	3.42456	-1.15327
47382762	chr6:47382762:C:T	1.27767e-07	-1.56452e-10	-1.13366
47382920	chr6:47382920:A:C	1.18013e-06	2.3904	-1.3009
47383125	chr6:47383125:G:A	4.43547e-07	-1.56452e-10	0.110929
47383227	chr6:47383227:A:G	1.14741e-07	-1.56452e-10	-1.2412
47383498	chr6:47383498:C:T	4.13698e-08	-0.955316	-1.30601
47383647	chr6:47383647:C:G	3.70435e-07	-1.56452e-10	-0.0691984
47383968	chr6:47383968:T:C	1.40875e-07	-1.56452e-10	-1.036
47384625	chr6:47384625:T:C	4.33746e-07	-1.56452e-10	0.0885827
47384663	chr6:47384663:T:G	1.38566e-07	-1.56452e-10	-1.05253
47384887	chr6:47384887:T:C	1.01178e-06	-1.57526	2.51085
47385148	chr6:47385148:G:A	3.79074e-07	-1.56452e-10	-0.0461442
47386776	chr6:47386776:G:T	5.51898e-07	-1.44665	1.77614
47387123	chr6:47387123:C:T	1.0784e-07	-1.56452e-10	-1.30323
47387509	chr6:47387509:T:C	5.87345e-06	-1.56452e-10	2.69432
47387560	chr6:47387560:C:T	5.87784e-06	-1.56452e-10	2.69507
47387757	chr6:47387757:G:A	1.32305e-06	-1.56452e-10	1.20382
47387891	chr6:47387891:T:C	1.27964e-07	-1.56452e-10	-1.13213
47388280	chr6:47388280:A:G	2.01698e-07	-1.72819	1.05109
47388468	chr6:47388468:C:T	1.20883e-07	-1.56452e-10	-1.18905
47388578	chr6:47388578:T:C	7.61263e-07	-1.59225	2.24336
47388720	chr6:47388720:G:A	1.22144e-07	-1.56452e-10	-1.17867
47388814	chr6:47388814:C:G	5.75934e-07	1.10531	-0.733195
47389083	chr6:47389083:G:A	3.52137e-07	-1.56452e-10	-0.119855
47389734	chr6:47389734:A:G	4.63132e-06	3.679	-1.22228
47389761	chr6:47389761:T:A	2.49378e-08	-1.71962	-1.04787
47390016	chr6:47390016:G:C	8.01571e-08	-1.59989	-3.17832e-10
47390252	chr6:47390252:G:C	1.35348e-06	-1.53536	2.76192
47390256	chr6:47390256:G:C	4.883e-07	-1.56452e-10	0.207056
47390581	chr6:47390581:T:C	1.96549e-06	-1.58427	3.1839
47390789	chr6:47390789:A:G	1.39489e-06	-1.59478	2.85147
47390924	chr6:47390924:T:G	1.39006e-06	1.37074	-0.117513
47391263	chr6:47391263:C:A	6.51445e-07	-1.56452e-10	0.495318
47392112	chr6:47392112:G:A	1.18805e-07	-1.56452e-10	-1.20639
47392467	chr6:47392467:A:G	4.26074e-06	3.62993	-1.25661
47392598	chr6:47392598:C:A	6.30184e-07	1.18213	-0.719991
47392601	chr6:47392601:C:A	4.09501e-06	3.59979	-1.26614
47392952	chr6:47392952:G:A	1.08008e-07	-1.56452e-10	-1.30167
47393348	chr6:47393348:CA:C	1.38351e-06	-1.62581	2.87431
47393813	chr6:47393813:A:T	5.19592e-08	-1.70864	-0.324776
47393881	chr6:47393881:C:T	1.08574e-07	-1.56452e-10	-1.29644
47394393	chr6:47394393:G:A	1.34985e-07	-1.56452e-10	-1.07871
47394478	chr6:47394478:C:T	1.39076e-06	-1.26052	2.51425
47394703	chr6:47394703:C:T	2.59712e-07	0.503756	-0.928058
47394756	chr6:47394756:T:A	5.24038e-08	-0.752485	-1.27241
47394873	chr6:47394873:C:T	2.99933e-07	-1.56452e-10	-0.280315
47394976	chr6:47394976:C:A	6.0053e-08	-1.59568	-0.292973
47395477	chr6:47395477:A:C	6.38082e-08	-1.56724	-0.260749
47395750	chr6:47395750:G:A	6.44449e-08	-1.57832	-0.239742
47396460	chr6:47396460:T:C	1.75687e-07	-1.56452e-10	-0.815174
47396777	chr6:47396777:G:A	5.81743e-08	-1.5607	-0.359727
47398539	chr6:47398539:C:T	2.57997e-06	-1.56452e-10	1.87166
47399039	chr6:47399039:G:T	3.35829e-07	0.277671	-0.444943
47399148	chr6:47399148:T:C	6.91174e-08	-1.55318	-0.194885
47399262	chr6:47399262:A:G	1.2486e-07	-1.56452e-10	-1.15668
47399414	chr6:47399414:T:G	2.30455e-08	-1.63754	-1.20886
47399475	chr6:47399475:T:C	6.1791e-08	-0.736031	-1.12409
47399558	chr6:47399558:T:C	1.1881e-07	-1.56452e-10	-1.20635
47399578	chr6:47399578:T:C	2.69068e-07	-1.56452e-10	-0.388911
47400490	chr6:47400490:A:C	1.17508e-07	-1.56452e-10	-1.21737
47400522	chr6:47400522:A:T	2.29236e-08	-1.66162	-1.19009
47400527	chr6:47400527:C:T	1.0932e-07	-1.56452e-10	-1.28959
47400581	chr6:47400581:A:G	5.4691e-08	-0.726463	-1.25571
47400611	chr6:47400611:C:T	1.20855e-07	-1.56452e-10	-1.18928
47401203	chr6:47401203:A:G	1.1317e-07	-1.56452e-10	-1.25498
47401466	chr6:47401466:C:A	6.34561e-08	-1.54597	-0.287561
47401605	chr6:47401605:G:A	3.7559e-08	-1.23394	-1.12402
47401895	chr6:47401895:C:A	4.80692e-07	-1.56452e-10	0.191351
47402152	chr6:47402152:C:T	4.71428e-07	-1.56452e-10	0.171891
47402598	chr6:47402598:C:T	3.79514e-08	-1.21322	-1.13435
47402798	chr6:47402798:T:C	1.69389e-06	-1.56452e-10	1.45091
47402999	chr6:47402999:C:A	1.3966e-07	-1.56452e-10	-1.04466
47403532	chr6:47403532:T:C	6.51615e-08	-1.52112	-0.285891
47403722	chr6:47403722:T:G	2.66844e-07	-1.56452e-10	-0.397209
47403945	chr6:47403945:C:T	7.69985e-07	0.662495	-3.17832e-10
47404049	chr6:47404049:T:C	2.58386e-06	-1.56452e-10	1.87317
47404156	chr6:47404156:C:T	7.22362e-08	-1.72991	0.0259715
47404272	chr6:47404272:C:T	1.10254e-07	-1.56452e-10	-1.28108
47404393	chr6:47404393:C:T	4.64529e-08	-1.09879	-1.04665
47404516	chr6:47404516:T:G	1.94252e-07	-1.56452e-10	-0.714721
47404678	chr6:47404678:T:C	2.00217e-07	-1.56452e-10	-0.684472
47404898	chr6:47404898:A:G	1.15801e-07	-1.56452e-10	-1.232
47405103	chr6:47405103:C:T	1.52956e-06	-1.56452e-10	1.34886
47405116	chr6:47405116:G:A	1.40929e-07	-1.56452e-10	-1.03562
47405211	chr6:47405211:A:G	1.12458e-07	-1.56452e-10	-1.26129
47405373	chr6:47405373:T:G	1.15801e-07	-1.56452e-10	-1.232
47405405	chr6:47405405:A:G	1.15881e-07	-1.56452e-10	-1.23131
47405566	chr6:47405566:G:A	4.32716e-08	-1.39802	-0.818357
47405895	chr6:47405895:G:A	3.40163e-08	-1.60776	-0.849272
47406265	chr6:47406265:A:G	1.39244e-07	-1.56452e-10	-1.04765
47406599	chr6:47406599:T:C	1.2672e-07	-1.56452e-10	-1.1419
47406776	chr6:47406776:A:G	2.14037e-07	-1.56452e-10	-0.617727
47407686	chr6:47407686:C:T	1.0772e-07	-1.56452e-10	-1.30434
47408293	chr6:47408293:T:C	1.20457e-07	-1.56452e-10	-1.19259
47408636	chr6:47408636:A:G	1.08245e-06	-1.56452e-10	1.0031
47408660	chr6:47408660:G:C	1.65468e-07	-1.56452e-10	-0.875095
47410341	chr6:47410341:G:A	5.32634e-06	3.89498	-1.29844
47410533	chr6:47410533:A:G	1.40501e-07	-1.56452e-10	-1.03866
47410654	chr6:47410654:G:A	2.39418e-06	-1.67431	3.47124
47410945	chr6:47410945:A:G	1.21431e-07	-1.56452e-10	-1.18453
47411171	chr6:47411171:T:G	2.18195e-07	-1.22851	0.630026
47411288	chr6:47411288:C:G	1.18222e-07	-1.56452e-10	-1.21131
47411715	chr6:47411715:A:G	2.78284e-06	-1.6528	3.60015
47411796	chr6:47411796:C:T	1.20929e-07	-1.56452e-10	-1.18867
47411941	chr6:47411941:A:G	1.20546e-07	-1.56452e-10	-1.19185
47412107	chr6:47412107:C:T	1.32566e-07	-0.196871	-0.899924
47412166	chr6:47412166:AG:A	1.43152e-07	-1.56452e-10	-1.01996
47412203	chr6:47412203:G:C	1.20134e-07	-1.56452e-10	-1.19527
47412384	chr6:47412384:T:A	1.21793e-07	-1.56452e-10	-1.18155
47413023	chr6:47413023:C:G	2.75149e-06	-1.69514	3.63117
47413043	chr6:47413043:C:T	4.55264e-06	-1.70919	4.14878
47413571	chr6:47413571:A:G	1.14046e-07	-1.56452e-10	-1.24728
47413844	chr6:47413844:CAG:GAG	5.57727e-08	-1.61759	-0.344998
47414147	chr6:47414147:A:G	1.10033e-07	-1.56452e-10	-1.28309
47414236	chr6:47414236:A:G	3.93181e-08	-1.45332	-0.858876
47414519	chr6:47414519:C:T	7.07933e-08	-1.72411	-3.17832e-10
47414642	chr6:47414642:T:C	6.6192e-08	-1.62714	-0.164178
47415233	chr6:47415233:T:C	1.08509e-07	-1.56452e-10	-1.29704
47415501	chr6:47415501:A:G	7.21964e-07	-1.71153	2.30963
47416120	chr6:47416120:G:A	1.25189e-07	-1.15405	-3.17832e-10
47416154	chr6:47416154:A:G	1.86144e-07	0.212128	-0.96948
47416161	chr6:47416161:A:G	1.38448e-07	-1.56452e-10	-1.05338
47416425	chr6:47416425:G:A	1.07893e-07	-1.56452e-10	-1.30274
47417688	chr6:47417688:G:A	7.20925e-08	-1.07991	-0.626016
47417725	chr6:47417725:G:A	7.47656e-07	-1.71194	2.345
47417752	chr6:47417752:GTT:G	7.60645e-07	-1.71328	2.36358
47417873	chr6:47417873:G:A	1.23406e-07	-1.56452e-10	-1.16839
47418067	chr6:47418067:G:A	7.52107e-08	-1.07084	-0.592739
47418263	chr6:47418263:A:G	9.88288e-08	-0.731362	-0.659124
47418375	chr6:47418375:T:C	9.89881e-08	-0.754504	-0.634372
47418546	chr6:47418546:C:T	6.75979e-08	-1.61045	-0.159844
47418643	chr6:47418643:A:G	7.43405e-07	-1.70609	2.33345
47419017	chr6:47419017:T:C	1.42493e-07	-1.56452e-10	-1.02458
47419035	chr6:47419035:G:A	9.32306e-08	-0.757718	-0.691081
47419036	chr6:47419036:C:T	1.17015e-07	-1.56452e-10	-1.22158
47419081	chr6:47419081:T:C	1.0835e-07	-1.56452e-10	-1.29851
47419212	chr6:47419212:G:A	2.98765e-07	-1.42068	1.13646
47419265	chr6:47419265:T:C	8.59964e-08	-0.859494	-0.670075
47419411	chr6:47419411:C:T	9.62948e-08	-0.73495	-0.681511
47419537	chr6:47419537:G:A	9.47478e-08	-0.767865	-0.664791
47419719	chr6:47419719:T:C	9.18484e-08	-0.783863	-0.679873
47419764	chr6:47419764:G:C	2.04968e-07	-0.661022	-3.17832e-10
47419809	chr6:47419809:G:C	2.24078e-07	-0.571879	-3.17832e-10
47419824	chr6:47419824:T:C	9.40992e-08	-0.766043	-0.673483
47419936	chr6:47419936:A:G	9.56473e-08	-0.759837	-0.663371
47419941	chr6:47419941:A:G	9.23392e-08	-0.805277	-0.65313
47419953	chr6:47419953:A:G	8.93625e-08	-0.837801	-0.653373
47420024	chr6:47420024:T:C	8.96873e-08	-0.818581	-0.668966
47420026	chr6:47420026:C:T	9.08753e-08	-0.8003	-0.674087
47420137	chr6:47420137:C:T	1.09255e-07	-1.56452e-10	-1.29019
47420313	chr6:47420313:T:A	9.19299e-08	-0.762038	-0.700812
47420458	chr6:47420458:G:A	1.09322e-07	-1.56452e-10	-1.28958
47420464	chr6:47420464:T:A	9.42821e-08	-0.690357	-0.747227
47420473	chr6:47420473:G:A	5.64354e-07	-1.72192	2.07372
47420576	chr6:47420576:A:G	8.99626e-08	-0.792417	-0.692065
47420915	chr6:47420915:T:C	1.13449e-07	-1.56452e-10	-1.25253
47421017	chr6:47421017:G:A	6.79258e-08	-1.62787	-0.137586
47421058	chr6:47421058:T:C	6.11937e-07	-1.71349	2.14624
47421202	chr6:47421202:C:T	3.72206e-08	-1.72027	-0.64674
47421218	chr6:47421218:C:T	7.12266e-07	-1.71863	2.30321
47421226	chr6:47421226:A:G	9.16427e-08	-0.77569	-0.690288
47421247	chr6:47421247:C:T	9.39382e-08	-0.754663	-0.686575
47421286	chr6:47421286:A:G	8.95513e-08	-0.761589	-0.727475
47421298	chr6:47421298:C:G	9.32286e-08	-0.755902	-0.692918
47421478	chr6:47421478:C:T	1.23008e-07	-1.56452e-10	-1.17163
47421666	chr6:47421666:G:A	1.24145e-07	-1.56452e-10	-1.16243
47422005	chr6:47422005:G:A	1.62294e-07	-1.62223	0.727767
47422730	chr6:47422730:C:G	9.73552e-08	-0.727779	-0.677731
47422800	chr6:47422800:T:C	6.25742e-08	-1.54117	-0.30635
47423080	chr6:47423080:A:G	5.16939e-08	-1.6779	-0.360641
47423279	chr6:47423279:C:T	4.62062e-08	-1.56384	-0.586922
47423351	chr6:47423351:A:G	3.59671e-08	-1.72623	-0.675043
47423383	chr6:47423383:C:T	3.81682e-08	-1.72988	-0.611997
47423744	chr6:47423744:T:C	1.7871e-07	0.204544	-1.00265
47423912	chr6:47423912:G:A	5.69004e-08	-1.61571	-0.326868
47423972	chr6:47423972:T:G	1.71224e-07	-1.56452e-10	-0.8409
47423973	chr6:47423973:G:T	7.86545e-08	-1.61881	-3.17832e-10
47424137	chr6:47424137:G:A	9.5986e-08	-1.52383	0.104162
47424695	chr6:47424695:C:T	1.07423e-07	-1.56452e-10	-1.30711
47424758	chr6:47424758:T:C	7.08524e-08	-1.31346	-0.409817
47424807	chr6:47424807:T:A	8.25077e-08	-1.59513	0.0241489
47424831	chr6:47424831:G:C	2.79076e-08	-1.69596	-0.959022
47424832	chr6:47424832:G:A	1.41947e-07	-1.56452e-10	-1.02842
47425070	chr6:47425070:C:T	1.95999e-08	-1.70013	-1.30822
47425097	chr6:47425097:T:C	8.15155e-08	-1.3656	-0.217486
47425225	chr6:47425225:G:A	2.85094e-08	-1.68752	-0.946124
47425373	chr6:47425373:C:T	5.52776e-08	-1.64364	-0.327869
47425646	chr6:47425646:G:A	8.37005e-08	-1.71148	0.154849
47425652	chr6:47425652:G:C	1.12702e-07	-1.56452e-10	-1.25913
47425867	chr6:47425867:C:T	1.18372e-07	-1.56452e-10	-1.21005
47426053	chr6:47426053:C:T	1.68936e-07	-0.926638	0.0722808
47426089	chr6:47426089:A:AAGATTT	3.74456e-08	-1.68459	-0.676394
47426461	chr6:47426461:A:G	1.08781e-07	-1.56452e-10	-1.29454
47426926	chr6:47426926:T:C	1.1837e-07	-1.21006	-3.17832e-10
47427100	chr6:47427100:T:G	2.7838e-08	-1.51948	-1.138
47427276	chr6:47427276:T:C	3.66958e-08	-1.71304	-0.668171
47427342	chr6:47427342:T:C	3.79715e-08	-1.70069	-0.64635
47427352	chr6:47427352:A:G	3.82442e-08	-1.70289	-0.636992
47427546	chr6:47427546:T:C	1.25028e-07	-1.56452e-10	-1.15534
47427663	chr6:47427663:T:C	1.0874e-07	-1.56452e-10	-1.29492
47427800	chr6:47427800:C:T	2.44613e-08	-1.70688	-1.0799
47427921	chr6:47427921:C:T	1.25983e-07	-1.56452e-10	-1.14772
47428338	chr6:47428338:T:A	3.82243e-08	-1.70632	-0.634086
47428523	chr6:47428523:C:T	4.35885e-08	-1.55089	-0.658188
47428556	chr6:47428556:A:G	3.76079e-08	-1.70441	-0.652255
47428616	chr6:47428616:G:A	3.70184e-08	-1.70516	-0.667297
47428741	chr6:47428741:C:T	3.779e-08	-1.7079	-0.643932
47429443	chr6:47429443:C:T	2.65982e-08	-1.59257	-1.11047
47429691	chr6:47429691:C:A	2.82916e-08	-1.53495	-1.10636
47429699	chr6:47429699:ACT:A	1.40658e-07	-1.56452e-10	-1.03755
47429889	chr6:47429889:T:C	2.84075e-08	-1.53716	-1.10006
47429926	chr6:47429926:A:G	3.64257e-07	-0.821835	0.735819
47430010	chr6:47430010:G:A	2.7654e-08	-1.55132	-1.11279
47431386	chr6:47431386:G:A	1.58296e-07	-0.907384	-0.0120255
47431544	chr6:47431544:T:C	5.81547e-08	-1.6095	-0.311268
47431564	chr6:47431564:T:C	7.30117e-08	-1.69326	-3.17832e-10
47431786	chr6:47431786:C:T	6.25958e-08	-1.42795	-0.419228
47431936	chr6:47431936:C:T	1.88344e-07	-1.56452e-10	-0.745605
47432394	chr6:47432394:AATCTT:A	5.91894e-08	-1.63005	-0.273086
47432408	chr6:47432408:A:G	5.72046e-07	-1.56452e-10	0.365345
47432727	chr6:47432727:C:T	3.06433e-08	-1.53504	-1.02642
47432930	chr6:47432930:C:T	1.21773e-07	-0.871797	-0.309918
47433066	chr6:47433066:G:A	9.5269e-08	-1.52072	0.0935514
47433083	chr6:47433083:C:T	6.47618e-08	-1.44044	-0.372718
47433308	chr6:47433308:A:G	3.20174e-07	-0.707272	0.492261
47433544	chr6:47433544:G:A	2.95634e-07	-0.743627	0.448875
47433915	chr6:47433915:T:C	1.07398e-07	-1.56452e-10	-1.30733
47434050	chr6:47434050:T:TTA	1.27084e-06	1.16356	-3.17832e-10
47434710	chr6:47434710:A:G	1.37487e-07	-1.56452e-10	-1.06035
47435180	chr6:47435180:A:G	1.08221e-07	-1.56452e-10	-1.2997
47435182	chr6:47435182:T:C	1.07779e-07	-1.56452e-10	-1.30379
47435401	chr6:47435401:T:C	1.30665e-07	-0.695684	-0.415555
47435494	chr6:47435494:G:A	6.12725e-08	-1.33978	-0.528769
47435902	chr6:47435902:G:T	3.98713e-08	-1.59503	-0.703185
47437150	chr6:47437150:T:C	7.89275e-08	-1.61535	-3.17832e-10
47437654	chr6:47437654:A:C	7.78843e-08	-1.62865	-3.17832e-10
47437719	chr6:47437719:T:C	1.52055e-07	-1.56452e-10	-0.959631
47438308	chr6:47438308:A:G	1.24135e-07	-1.56452e-10	-1.1625
47438472	chr6:47438472:T:C	2.17932e-07	-1.56452e-10	-0.599692
47438601	chr6:47438601:C:T	2.96704e-07	-0.881915	0.590775
47439150	chr6:47439150:A:G	1.07843e-07	-1.56452e-10	-1.3032
47439156	chr6:47439156:CAAG:C	2.19074e-08	-1.71646	-1.18058
47439580	chr6:47439580:C:T	8.43431e-08	-1.72839	0.179412
47440244	chr6:47440244:T:C	4.26269e-08	-1.54937	-0.682021
47440689	chr6:47440689:T:C	2.09614e-08	-1.72917	-1.21202
47440772	chr6:47440772:A:C	2.10172e-08	-1.72976	-1.20877
47441012	chr6:47441012:G:A	7.31191e-08	-1.69179	-3.17832e-10
47441067	chr6:47441067:G:A	2.10351e-08	-1.73034	-1.20734
47441331	chr6:47441331:C:T	2.5231e-07	-1.56452e-10	-0.453218
47441333	chr6:47441333:G:A	2.82269e-07	-0.341015	-3.17832e-10
47441437	chr6:47441437:G:T	2.51011e-08	-1.6817	-1.07927
47441500	chr6:47441500:G:A	2.10626e-08	-1.73033	-1.20604
47441699	chr6:47441699:A:ACATTTTAT	2.09668e-08	-1.73035	-1.21059
47441717	chr6:47441717:T:C	2.10758e-08	-1.72926	-1.20649
47441963	chr6:47441963:G:A	1.60953e-07	-1.56452e-10	-0.902763
47441975	chr6:47441975:A:G	2.01643e-08	-1.73039	-1.24957
47441990	chr6:47441990:G:A	7.57735e-08	-0.348035	-1.30809
47442176	chr6:47442176:G:A	1.07397e-07	-1.56452e-10	-1.30735
47442300	chr6:47442300:T:C	1.99945e-08	-1.73094	-1.25747
47442339	chr6:47442339:C:T	7.84488e-08	-1.62143	-3.17832e-10
47442465	chr6:47442465:A:C	2.08838e-08	-1.72809	-1.21681
47442627	chr6:47442627:C:T	1.08384e-07	-1.56452e-10	-1.2982
47442742	chr6:47442742:A:G	3.82515e-08	-1.72723	-0.612457
47442812	chr6:47442812:G:A	2.07598e-08	-1.72676	-1.22409
47442824	chr6:47442824:C:T	1.07659e-07	-1.56452e-10	-1.3049
47443006	chr6:47443006:T:A	4.46922e-07	-0.810443	0.928952
47443042	chr6:47443042:A:G	2.09257e-08	-1.72952	-1.21338
47443122	chr6:47443122:C:T	7.71738e-08	-0.333961	-1.30385
47443300	chr6:47443300:C:T	1.13343e-07	-1.44917	0.195712
47443340	chr6:47443340:A:C	2.00899e-08	-1.72969	-1.25396
47443430	chr6:47443430:A:G	5.47399e-08	-1.39728	-0.584001
47443829	chr6:47443829:C:T	1.07553e-07	-1.56452e-10	-1.30589
47443888	chr6:47443888:G:T	1.23665e-07	-1.56452e-10	-1.1663
47443927	chr6:47443927:T:C	7.19022e-08	-1.70857	-3.17832e-10
47444150	chr6:47444150:G:A	1.74452e-07	-1.56452e-10	-0.822225
47444456	chr6:47444456:A:G	2.11011e-08	-1.73048	-1.20408
47444500	chr6:47444500:G:T	5.39378e-07	-1.56452e-10	0.306541
47444507	chr6:47444507:G:A	1.98547e-07	-1.56452e-10	-0.692849
47444783	chr6:47444783:G:A	2.09544e-08	-1.73008	-1.21145
47444890	chr6:47444890:A:T	2.08067e-08	-1.73052	-1.21808
47445062	chr6:47445062:A:G	2.06283e-08	-1.72844	-1.22877
47445479	chr6:47445479:A:G	2.1047e-08	-1.73017	-1.20694
47445490	chr6:47445490:A:T	6.04173e-08	-1.60473	-0.277868
47445807	chr6:47445807:C:G	1.39264e-07	-1.56452e-10	-1.04751
47445983	chr6:47445983:C:A	1.0158e-07	-1.36303	-3.17832e-10
47446041	chr6:47446041:T:A	8.49033e-08	-0.362895	-1.17947
47446546	chr6:47446546:A:G	5.9597e-08	-1.61678	-0.279489
47446580	chr6:47446580:C:A	1.01713e-07	-0.442587	-0.919137
47446611	chr6:47446611:T:C	1.1901e-07	-1.56452e-10	-1.20467
47446756	chr6:47446756:G:A	2.06196e-08	-1.73092	-1.22671
47446931	chr6:47446931:GT:G	2.06363e-08	-1.731	-1.22582
47447105	chr6:47447105:T:C	1.11725e-07	-1.56452e-10	-1.26783
47447183	chr6:47447183:C:T	2.06727e-08	-1.72935	-1.22571
47447249	chr6:47447249:GT:G	1.07964e-07	-1.56452e-10	-1.30208
47447528	chr6:47447528:G:A	1.18798e-07	-1.48231	0.27586
47447583	chr6:47447583:G:C	2.06173e-08	-1.73097	-1.22678
47448116	chr6:47448116:T:C	1.11137e-07	-1.56452e-10	-1.27311
47448338	chr6:47448338:G:A	3.64936e-07	-1.56452e-10	-0.0841526
47449216	chr6:47449216:C:T	1.0876e-07	-1.56452e-10	-1.29474
47449335	chr6:47449335:T:A	7.88403e-08	-1.72754	0.111093
47449852	chr6:47449852:C:T	2.23405e-07	-1.19345	0.618557
47449922	chr6:47449922:T:A	1.89186e-07	-1.56452e-10	-0.741147
47450015	chr6:47450015:G:A	1.07173e-07	-1.54541	0.235976
47450032	chr6:47450032:A:G	3.8546e-07	-0.794072	0.764634
47450504	chr6:47450504:G:A	7.59144e-07	-1.56452e-10	0.648317
47450660	chr6:47450660:C:T	9.07797e-08	-1.6122	0.136758
47450667	chr6:47450667:T:G	1.26012e-07	-1.56452e-10	-1.1475
47450863	chr6:47450863:T:C	5.70637e-08	-1.62377	-0.315937
47451228	chr6:47451228:A:G	2.06049e-08	-1.72976	-1.22858
47451378	chr6:47451378:C:T	7.73574e-08	-1.63544	-3.17832e-10
47451401	chr6:47451401:C:T	1.07658e-07	-1.56452e-10	-1.30492
47451704	chr6:47451704:T:C	1.46405e-07	-1.56452e-10	-0.997496
47451754	chr6:47451754:C:A	3.72533e-07	-0.827507	0.763956
47453452	chr6:47453452:A:G	7.42944e-08	-0.944854	-0.730987
47454621	chr6:47454621:T:A	7.12585e-08	-0.926086	-0.791476
47454641	chr6:47454641:G:A	9.82748e-08	-1.62646	0.230348
47456297	chr6:47456297:T:C	3.58487e-07	-0.101982	-3.17832e-10
47456956	chr6:47456956:T:C	2.04032e-07	-1.56452e-10	-0.665596
47457133	chr6:47457133:C:A	7.03117e-08	-1.73094	-3.17832e-10
47457723	chr6:47457723:T:C	4.03693e-08	-1.09274	-1.19306
47457724	chr6:47457724:C:T	1.23362e-07	-1.56452e-10	-1.16875
47457993	chr6:47457993:A:T	1.97335e-07	-1.34546	0.64649
47458387	chr6:47458387:A:G	1.08025e-07	-1.56452e-10	-1.30151
47458772	chr6:47458772:T:C	1.59902e-07	-1.56452e-10	-0.909317
47458810	chr6:47458810:C:T	2.12867e-07	-1.29168	0.668467
47458988	chr6:47458988:A:G	9.74933e-08	-1.40409	-3.17832e-10
47459410	chr6:47459410:A:G	7.17337e-08	-1.71091	-3.17832e-10
47459545	chr6:47459545:T:A	6.61127e-06	3.20751	-0.394855
47459547	chr6:47459547:G:C	1.56679e-07	0.314448	-1.24412
47459735	chr6:47459735:C:A	2.0768e-08	-1.65511	-1.29535
47459738	chr6:47459738:T:C	1.08266e-07	-1.56452e-10	-1.29929
47460026	chr6:47460026:A:G	1.87931e-07	-1.56452e-10	-0.7478
47460254	chr6:47460254:C:T	1.10989e-07	-1.38022	0.105771
47460325	chr6:47460325:G:A	1.61483e-07	-1.56452e-10	-0.899476
47461096	chr6:47461096:G:A	1.97692e-07	-0.697163	-3.17832e-10
47461340	chr6:47461340:A:G	1.28028e-07	-1.56452e-10	-1.13162
47461623	chr6:47461623:C:T	1.49952e-07	-1.56452e-10	-0.973558
47462031	chr6:47462031:C:A	4.21437e-06	3.02143	-0.659053
47462313	chr6:47462313:A:G	1.65062e-07	-1.56452e-10	-0.877556
47462554	chr6:47462554:A:T	2.3746e-07	-0.513878	-3.17832e-10
47462913	chr6:47462913:A:G	1.65492e-07	-1.56452e-10	-0.874955
47463119	chr6:47463119:C:T	1.80009e-07	-0.475808	-0.31506
47463378	chr6:47463378:G:C	3.87073e-08	-1.26405	-1.06379
47463790	chr6:47463790:C:G	1.1123e-07	-1.56452e-10	-1.27227
47464078	chr6:47464078:C:G	1.56233e-07	-1.56452e-10	-0.932525
47464162	chr6:47464162:T:C	1.12214e-07	-1.36823	0.104765
47464761	chr6:47464761:G:A	1.29277e-07	-1.29035	0.16843
47465363	chr6:47465363:T:C	7.04103e-08	-1.72954	-3.17832e-10
47466015	chr6:47466015:A:C	4.78838e-06	3.10905	-0.61898
47467567	chr6:47467567:A:G	6.89483e-08	-0.679662	-1.07086
47467684	chr6:47467684:C:T	9.86793e-08	-0.219735	-1.17226
47467724	chr6:47467724:C:T	1.49247e-07	-1.56452e-10	-0.978272
47468159	chr6:47468159:G:A	1.15999e-07	-1.56452e-10	-1.23029
47468202	chr6:47468202:T:G	1.7286e-07	-1.56452e-10	-0.831395
47468249	chr6:47468249:A:T	4.44292e-07	1.40614	-1.29353
47468901	chr6:47468901:G:A	1.53659e-07	-1.56452e-10	-0.949142
47469096	chr6:47469096:T:C	1.75059e-07	-1.56452e-10	-0.818751
47469185	chr6:47469185:G:A	2.02344e-07	-0.673906	-3.17832e-10
47469230	chr6:47469230:TTC:T	4.02452e-07	1.30235	-1.28865
47469611	chr6:47469611:A:G	7.64579e-08	-0.746461	-0.900674
47470860	chr6:47470860:T:C	4.57034e-07	1.37794	-1.23706
47471641	chr6:47471641:G:A	9.84725e-08	-0.834224	-0.559874
47471692	chr6:47471692:A:G	3.41985e-07	-0.463945	0.314837
47471728	chr6:47471728:C:T	1.74573e-07	-1.56452e-10	-0.821533
47472178	chr6:47472178:AG:A	1.07857e-07	-1.56452e-10	-1.30307
47472419	chr6:47472419:A:C	9.10801e-08	-0.283289	-1.18885
47472829	chr6:47472829:C:A	5.53603e-06	3.28248	-0.647324
47472977	chr6:47472977:G:A	1.19548e-07	-1.56452e-10	-1.20016
47473113	chr6:47473113:C:T	1.01331e-07	-0.285526	-1.07995
47473749	chr6:47473749:C:T	5.34442e-08	-0.862143	-1.14309
47474418	chr6:47474418:TA:T	3.9611e-06	3.17821	-0.87781
47474509	chr6:47474509:C:T	1.09722e-07	-1.56452e-10	-1.28592
47474603	chr6:47474603:G:T	1.10138e-07	-1.56452e-10	-1.28214
47474639	chr6:47474639:A:G	1.73873e-07	-1.56452e-10	-0.825552
47474641	chr6:47474641:C:T	3.96729e-06	3.20842	-0.906455
47474721	chr6:47474721:A:C	1.07648e-07	-1.56452e-10	-1.30501
47475578	chr6:47475578:T:C	3.9129e-07	1.19036	-1.20479
47475827	chr6:47475827:C:A	9.84561e-08	-0.241137	-1.15313
47475909	chr6:47475909:C:T	5.43629e-08	-0.797968	-1.19023
47476037	chr6:47476037:A:G	1.09782e-07	-1.56452e-10	-1.28538
47476070	chr6:47476070:A:G	6.0135e-06	3.34335	-0.625465
47476334	chr6:47476334:T:C	1.32379e-07	-0.329503	-0.768706
47476569	chr6:47476569:A:C	4.16933e-07	0.0490514	-3.17832e-10
47477246	chr6:47477246:G:A	2.19302e-07	-0.159439	-0.433987
47477281	chr6:47477281:C:T	6.97479e-06	3.16767	-0.301484
47478053	chr6:47478053:A:C	1.54149e-07	-0.585049	-0.360909
47478626	chr6:47478626:A:T	1.08585e-07	-1.56452e-10	-1.29634
47479039	chr6:47479039:G:C	1.486e-07	-1.56452e-10	-0.982619
47479059	chr6:47479059:C:T	1.08222e-07	-1.56452e-10	-1.29969
47479305	chr6:47479305:T:A	6.03545e-06	3.52969	-0.808159
47479674	chr6:47479674:T:A	1.11196e-07	-1.56452e-10	-1.27258
47479679	chr6:47479679:C:T	1.30346e-07	-1.56452e-10	-1.11369
47479707	chr6:47479707:A:G	3.22739e-06	-1.56452e-10	2.09555
47480094	chr6:47480094:C:T	3.66692e-07	-1.0494	0.970053
47480177	chr6:47480177:T:G	4.89409e-07	1.44548	-1.23616
47480589	chr6:47480589:C:G	1.30725e-07	-1.56452e-10	-1.11078
47480600	chr6:47480600:A:G	7.9801e-06	3.59922	-0.598389
47481118	chr6:47481118:A:C	1.09022e-07	-1.56452e-10	-1.29232
47481574	chr6:47481574:G:A	8.23254e-08	-0.304929	-1.26827
47481846	chr6:47481846:A:G	4.49687e-07	-0.962927	1.0876
47482191	chr6:47482191:T:G	1.486e-07	-1.56452e-10	-0.982619
47482472	chr6:47482472:G:A	7.03197e-08	-1.73082	-3.17832e-10
47482554	chr6:47482554:G:A	5.49549e-08	-1.2148	-0.762558
47482745	chr6:47482745:A:G	1.25397e-07	-1.56452e-10	-1.15239
47482806	chr6:47482806:T:A	1.42429e-07	0.0815066	-1.10654
47482861	chr6:47482861:G:A	6.34007e-08	-0.90835	-0.926051
47482882	chr6:47482882:G:A	7.73492e-06	3.56459	-0.594965
47483139	chr6:47483139:A:T	1.16476e-07	-1.56452e-10	-1.22619
47483353	chr6:47483353:G:A	1.16498e-07	-1.56452e-10	-1.226
47484147	chr6:47484147:C:T	8.74454e-06	3.63716	-0.544854
47484223	chr6:47484223:G:C	1.42733e-07	-1.56452e-10	-1.0229
47484370	chr6:47484370:T:C	1.13276e-07	-1.56452e-10	-1.25405
47484408	chr6:47484408:A:G	1.08107e-07	-1.56452e-10	-1.30076
47484499	chr6:47484499:A:T	5.16041e-08	-0.919053	-1.12122
47484534	chr6:47484534:T:C	7.67146e-06	3.58051	-0.619122
47485642	chr6:47485642:G:C	1.08138e-05	3.51632	-0.211615
47485967	chr6:47485967:C:T	1.07947e-07	-1.56452e-10	-1.30224
47486369	chr6:47486369:G:A	1.08209e-07	-1.56452e-10	-1.29981
47486449	chr6:47486449:G:A	5.24341e-08	-1.23147	-0.792849
47486562	chr6:47486562:ATACTGAG:A	1.0817e-07	-1.56452e-10	-1.30017
47486595	chr6:47486595:T:A	4.75059e-08	-0.908701	-1.21432
47487416	chr6:47487416:C:T	1.78281e-07	-1.56452e-10	-0.800516
47487418	chr6:47487418:C:T	3.56644e-06	-1.56452e-10	2.19545
47487563	chr6:47487563:G:A	1.09799e-07	-1.56452e-10	-1.28523
47487604	chr6:47487604:G:A	8.43192e-08	-0.456087	-1.09318
47488133	chr6:47488133:A:G	5.82254e-07	1.58144	-1.19841
47488172	chr6:47488172:TATAA:T	1.16797e-07	-1.56452e-10	-1.22344
47488200	chr6:47488200:G:A	1.7454e-07	-1.56452e-10	-0.821724
47488382	chr6:47488382:A:G	4.08183e-06	3.4009	-1.07047
47488412	chr6:47488412:A:G	1.0824e-07	-1.56452e-10	-1.29953
47488882	chr6:47488882:C:CT	1.47567e-07	-1.56452e-10	-0.989594
47489292	chr6:47489292:T:C	6.51533e-08	-0.67939	-1.12774
47489504	chr6:47489504:G:A	1.08373e-07	-1.56452e-10	-1.29829
47489584	chr6:47489584:A:C	1.09155e-07	-1.29111	-3.17832e-10
47489587	chr6:47489587:T:TA	3.95829e-07	-0.00289281	-3.17832e-10
47489725	chr6:47489725:G:C	1.78449e-07	-0.125314	-0.674261
47490052	chr6:47490052:A:T	1.57694e-07	-0.297672	-0.625544
47492674	chr6:47492674:A:G	1.76768e-07	-0.15248	-0.656555
47493168	chr6:47493168:A:G	1.48829e-07	-1.56452e-10	-0.981074
47493175	chr6:47493175:T:C	1.31962e-07	-1.56452e-10	-1.10136
47493324	chr6:47493324:A:G	2.81277e-06	-1.56452e-10	1.95805
47493531	chr6:47493531:A:G	1.78084e-07	-0.131379	-0.670241
47493837	chr6:47493837:A:G	4.40824e-07	1.3893	-1.28453
47494400	chr6:47494400:G:A	1.78143e-07	-1.56452e-10	-0.801287
47494835	chr6:47494835:G:A	1.15895e-07	-0.526867	-0.704323
47495390	chr6:47495390:G:T	4.07809e-06	3.37817	-1.04866
47495866	chr6:47495866:C:T	5.57352e-08	-0.850385	-1.11288
47495912	chr6:47495912:T:C	1.73273e-07	-0.829008	-3.17832e-10
47495918	chr6:47495918:A:G	2.03104e-07	-0.670156	-3.17832e-10
47496228	chr6:47496228:T:C	1.59614e-07	-0.177317	-0.733797
47496280	chr6:47496280:T:TA	1.31934e-07	-1.56452e-10	-1.10157
47496292	chr6:47496292:T:G	1.63048e-07	-0.229586	-0.660246
47497145	chr6:47497145:G:A	5.28196e-08	-0.892435	-1.12456
47497201	chr6:47497201:C:T	1.44945e-07	-1.56452e-10	-1.00752
47497233	chr6:47497233:CTTTTCCTTTTCTT:C	3.73538e-06	3.39396	-1.15223
47497457	chr6:47497457:G:A	2.02108e-07	-1.56452e-10	-0.675073
47497531	chr6:47497531:T:C	3.94977e-06	3.33221	-1.03468
47497619	chr6:47497619:G:T	1.08059e-07	-1.56452e-10	-1.3012
47498965	chr6:47498965:G:A	1.42733e-07	-1.56452e-10	-1.0229
47499115	chr6:47499115:G:C	1.48402e-07	-1.56452e-10	-0.983953
47499363	chr6:47499363:C:T	1.10107e-07	-1.56452e-10	-1.28243
47499889	chr6:47499889:C:T	1.07404e-07	-1.56452e-10	-1.30727
47500347	chr6:47500347:T:C	1.19011e-07	-1.56452e-10	-1.20466
47500776	chr6:47500776:C:T	1.08195e-07	-1.56452e-10	-1.29994
47500823	chr6:47500823:T:C	1.69363e-07	-1.56452e-10	-0.851828
47501366	chr6:47501366:G:A	1.22311e-06	-1.56452e-10	1.12528
47501537	chr6:47501537:A:G	4.79386e-06	3.51743	-1.02621
47502032	chr6:47502032:G:C	1.08227e-07	-1.56452e-10	-1.29965
47502145	chr6:47502145:A:T	4.78761e-08	-0.977363	-1.1379
47502410	chr6:47502410:T:C	1.77541e-07	-0.0957418	-0.708933
47502555	chr6:47502555:A:G	1.66698e-07	-1.56452e-10	-0.867693
47502557	chr6:47502557:G:A	1.74962e-07	-1.56452e-10	-0.819304
47503317	chr6:47503317:T:C	1.77973e-07	-1.56452e-10	-0.802245
47503934	chr6:47503934:C:T	4.6573e-08	-1.00743	-1.13543
47503980	chr6:47503980:CT:C	1.08197e-07	-1.56452e-10	-1.29993
47504420	chr6:47504420:A:G	1.08278e-07	-1.56452e-10	-1.29917
47504563	chr6:47504563:C:T	5.74364e-07	1.65855	-1.28916
47504635	chr6:47504635:C:T	1.09319e-07	-1.56452e-10	-1.28961
47504869	chr6:47504869:A:G	5.13123e-08	-1.00106	-1.04489
47505327	chr6:47505327:G:A	1.22149e-07	-1.56452e-10	-1.17864
47506994	chr6:47506994:G:A	5.65468e-08	-0.823092	-1.12572
47507194	chr6:47507194:A:G	2.59031e-07	-0.426929	-3.17832e-10
47507212	chr6:47507212:T:C	4.58049e-07	1.43123	-1.28813
47507226	chr6:47507226:C:T	3.89688e-06	3.31933	-1.03527
47507286	chr6:47507286:T:G	1.75543e-07	-0.107311	-0.708681
47507487	chr6:47507487:T:TG	5.23288e-07	1.50042	-1.22416
47507603	chr6:47507603:G:A	4.42891e-06	3.52719	-1.11516
47508118	chr6:47508118:T:C	5.59633e-08	-1.25523	-0.703955
47508170	chr6:47508170:T:C	1.12385e-07	-1.56452e-10	-1.26195
47509671	chr6:47509671:T:C	6.35588e-08	-1.2551	-0.576814
47509921	chr6:47509921:A:G	1.339e-07	-1.56452e-10	-1.08678
47510058	chr6:47510058:C:A	6.11192e-08	-1.26467	-0.606381
47510062	chr6:47510062:C:T	9.82118e-08	-1.39675	-3.17832e-10
47510128	chr6:47510128:A:G	1.08229e-07	-1.56452e-10	-1.29963
47510514	chr6:47510514:G:A	4.50401e-08	-1.02043	-1.1559
47510719	chr6:47510719:T:A	1.17566e-07	-1.56452e-10	-1.21688
47511400	chr6:47511400:G:A	1.74518e-05	4.31512	-0.531802
47511921	chr6:47511921:G:A	1.1668e-07	-1.56452e-10	-1.22444
47512090	chr6:47512090:G:A	1.14637e-07	-1.56452e-10	-1.24211
47512330	chr6:47512330:A:C	1.17568e-07	-1.56452e-10	-1.21686
47512354	chr6:47512354:C:T	1.08207e-07	-1.56452e-10	-1.29983
47512940	chr6:47512940:A:G	5.70572e-06	3.52395	-0.858603
47513002	chr6:47513002:TTAG:T	8.09171e-08	-1.59045	-3.17832e-10
47513020	chr6:47513020:G:A	1.34803e-07	-1.56452e-10	-1.08006
47513239	chr6:47513239:C:G	4.049e-06	3.31907	-0.996715
47513292	chr6:47513292:T:C	1.16954e-07	-1.56452e-10	-1.22209
47513552	chr6:47513552:CT:C	1.18225e-07	-1.56452e-10	-1.21129
47514218	chr6:47514218:T:C	1.18239e-07	-1.56452e-10	-1.21117
47514277	chr6:47514277:C:T	1.56944e-07	-1.56452e-10	-0.927983
47514418	chr6:47514418:G:A	5.33764e-08	-0.909207	-1.0973
47514458	chr6:47514458:A:G	1.71612e-07	-0.157307	-0.68133
47514538	chr6:47514538:TAAAAC:T	1.08133e-07	-1.56452e-10	-1.30051
47514583	chr6:47514583:G:A	1.69029e-07	-0.182245	-0.671558
47514720	chr6:47514720:C:T	9.25186e-08	-1.45647	-3.17832e-10
47515047	chr6:47515047:G:A	5.83601e-08	-0.885496	-1.03175
47515151	chr6:47515151:T:C	1.48675e-07	-1.56452e-10	-0.982115
47515163	chr6:47515163:A:G	5.22754e-07	1.51452	-1.23929
47515271	chr6:47515271:G:A	5.26601e-08	-0.889775	-1.13024
47515815	chr6:47515815:A:G	1.08756e-07	-1.56452e-10	-1.29477
47515917	chr6:47515917:C:G	6.15871e-06	3.58646	-0.844714
47516315	chr6:47516315:G:C	1.63799e-07	-0.183512	-0.701723
47517056	chr6:47517056:C:T	1.57223e-07	-1.56452e-10	-0.926209
47517108	chr6:47517108:C:T	1.1919e-07	-1.56452e-10	-1.20316
47517266	chr6:47517266:T:C	4.36251e-06	3.28809	-0.89116
47517386	chr6:47517386:C:G	1.07736e-07	-1.56452e-10	-1.30419
47517390	chr6:47517390:C:T	6.01633e-06	3.57082	-0.852463
47517598	chr6:47517598:CTT:C	1.22811e-07	-1.56452e-10	-1.17323
47519222	chr6:47519222:A:G	5.68298e-08	-0.845993	-1.09782
47519361	chr6:47519361:TGTGATG:T	4.02791e-06	3.3735	-1.05637
47520026	chr6:47520026:A:G	5.90703e-06	3.56794	-0.867919
47520299	chr6:47520299:T:G	1.74324e-07	-1.56452e-10	-0.82296
47520651	chr6:47520651:G:A	1.58992e-07	-0.327845	-0.587178
47521012	chr6:47521012:G:A	1.0827e-07	-1.56452e-10	-1.29925
47521202	chr6:47521202:G:A	4.42012e-06	3.44203	-1.03198
47521368	chr6:47521368:A:G	5.24765e-06	3.446	-0.864344
47521754	chr6:47521754:G:T	1.13494e-07	-1.56452e-10	-1.25213
47521832	chr6:47521832:G:A	1.55124e-07	-1.56452e-10	-0.939651
47521972	chr6:47521972:G:A	5.70153e-06	3.52446	-0.859844
47521996	chr6:47521996:C:G	9.19982e-08	-0.628961	-0.833145
47522130	chr6:47522130:C:T	4.6652e-08	-0.996359	-1.1448
47522258	chr6:47522258:T:C	1.2585e-07	-1.56452e-10	-1.14879
47522457	chr6:47522457:A:G	5.07474e-08	-1.00489	-1.05212
47522724	chr6:47522724:C:T	1.5947e-07	-1.56452e-10	-0.912018
47522801	chr6:47522801:G:A	1.317e-07	-1.56452e-10	-1.10335
47522840	chr6:47522840:A:T	6.46962e-08	-0.71611	-1.09806
47523047	chr6:47523047:A:G	1.0376e-07	-0.558256	-0.78354
47524301	chr6:47524301:C:T	6.61318e-08	-0.868371	-0.923855
47524386	chr6:47524386:C:G	1.64624e-07	-0.159334	-0.720876
47525237	chr6:47525237:A:G	1.0801e-07	-1.56452e-10	-1.30165
47525710	chr6:47525710:A:G	1.66505e-07	-0.165957	-0.702891
47525810	chr6:47525810:T:C	5.17343e-08	-0.997676	-1.04008
47526204	chr6:47526204:G:A	3.36494e-06	3.19254	-1.05526
47526982	chr6:47526982:A:C	4.7243e-07	1.48103	-1.30701
47526995	chr6:47526995:T:C	1.0729e-07	-1.56452e-10	-1.30834
47527023	chr6:47527023:A:G	3.02259e-06	3.21849	-1.1885
47527031	chr6:47527031:G:A	1.42429e-07	0.0771234	-1.10216
47527181	chr6:47527181:A:G	1.16027e-07	-1.56452e-10	-1.23005
47527398	chr6:47527398:A:G	7.14217e-08	-0.813644	-0.901629
47527988	chr6:47527988:T:G	1.69357e-07	-0.155547	-0.696321
47528542	chr6:47528542:A:G	1.08245e-07	-1.56452e-10	-1.29948
47530024	chr6:47530024:C:T	1.18279e-07	-1.56452e-10	-1.21083
47530309	chr6:47530309:A:G	1.27142e-07	-1.56452e-10	-1.13857
47530503	chr6:47530503:A:G	5.94809e-08	-1.20642	-0.691796
47530551	chr6:47530551:G:A	5.8817e-08	-1.19519	-0.714253
47530665	chr6:47530665:A:G	1.7749e-07	-1.56452e-10	-0.804961
47531673	chr6:47531673:T:C	4.76114e-07	1.41606	-1.23428
47531848	chr6:47531848:A:G	5.89525e-08	-1.19616	-0.710982
47531902	chr6:47531902:G:A	7.06478e-08	-1.72617	-3.17832e-10
47532420	chr6:47532420:C:T	6.83951e-08	-0.819792	-0.938782
47532813	chr6:47532813:A:G	1.55059e-07	-1.56452e-10	-0.94007
47532963	chr6:47532963:G:A	1.39905e-07	-0.414003	-0.62891
47532977	chr6:47532977:G:T	4.75007e-07	1.47005	-1.2906
47533203	chr6:47533203:G:A	4.67242e-07	1.46167	-1.29869
47533258	chr6:47533258:C:T	4.6053e-07	1.39858	-1.25008
47533655	chr6:47533655:A:G	1.08161e-07	-1.56452e-10	-1.30025
47533834	chr6:47533834:T:C	1.85386e-07	-0.761438	-3.17832e-10
47533911	chr6:47533911:A:G	1.82091e-07	-1.56452e-10	-0.77937
47534288	chr6:47534288:G:C	4.00973e-06	3.38081	-1.0682
47534301	chr6:47534301:G:C	1.57632e-07	-0.259376	-0.664237
47534375	chr6:47534375:A:G	1.0814e-07	-1.56452e-10	-1.30045
47534562	chr6:47534562:G:A	2.79504e-08	-1.50414	-1.14931
47534916	chr6:47534916:TACTGA:T	5.39805e-08	-0.922897	-1.07236
47535062	chr6:47535062:G:T	9.27403e-07	-1.56452e-10	0.848513
47535414	chr6:47535414:T:C	4.91883e-07	1.462	-1.24763
47535567	chr6:47535567:G:A	1.58059e-07	-0.247065	-0.67384
47535761	chr6:47535761:A:T	4.21195e-06	3.4331	-1.07129
47535804	chr6:47535804:C:T	4.76278e-08	-0.988827	-1.13163
47535898	chr6:47535898:A:G	1.26001e-07	-1.56452e-10	-1.14759
47535973	chr6:47535973:A:G	5.97614e-08	-0.827612	-1.0659
47536660	chr6:47536660:A:G	1.63484e-07	-0.176754	-0.710406
47536777	chr6:47536777:A:G	8.822e-08	-1.50404	-3.17832e-10
47536964	chr6:47536964:C:CA	1.49853e-07	-1.56452e-10	-0.974219
47537019	chr6:47537019:C:G	3.3939e-07	-0.156727	-3.17832e-10
47537274	chr6:47537274:C:T	4.05321e-06	3.39537	-1.07198
47537481	chr6:47537481:G:A	1.608e-07	-0.20984	-0.693877
47537851	chr6:47537851:A:G	1.07947e-07	-1.56452e-10	-1.30224
47537934	chr6:47537934:AG:A	2.16504e-07	-0.606267	-3.17832e-10
47538179	chr6:47538179:C:T	1.4868e-07	-1.56452e-10	-0.982077
47538197	chr6:47538197:T:G	2.08282e-07	-0.330582	-0.3144
47538452	chr6:47538452:G:C	1.2658e-07	-1.56452e-10	-1.143
47538566	chr6:47538566:A:G	1.20575e-07	-1.56452e-10	-1.19161
47539055	chr6:47539055:A:G	1.17993e-07	-1.56452e-10	-1.21325
47540044	chr6:47540044:A:G	1.09639e-07	-0.500152	-0.786535
47540274	chr6:47540274:C:CT	1.48158e-07	-1.56452e-10	-0.985596
47540735	chr6:47540735:T:C	4.90348e-07	1.45355	-1.24231
47541209	chr6:47541209:C:T	1.52508e-07	-0.284694	-0.671962
47541376	chr6:47541376:G:A	4.94094e-08	-0.93254	-1.1512
47541379	chr6:47541379:C:T	1.18048e-07	-1.56452e-10	-1.21278
47542704	chr6:47542704:C:T	1.53073e-07	-1.56452e-10	-0.952959
47543353	chr6:47543353:G:A	1.24369e-07	-1.56452e-10	-1.16062
47543448	chr6:47543448:A:G	1.08206e-07	-1.56452e-10	-1.29984
47543891	chr6:47543891:T:C	1.6035e-07	-0.221468	-0.685045
47544110	chr6:47544110:TGA:T	6.45348e-08	-0.884982	-0.931689
47544493	chr6:47544493:C:T	1.59259e-07	-0.250481	-0.662864
47544854	chr6:47544854:C:T	1.56298e-07	-0.274693	-0.657417
47545340	chr6:47545340:A:G	1.54367e-07	-0.237283	-0.707258
47545616	chr6:47545616:T:C	1.61855e-07	-0.226548	-0.670626
47545780	chr6:47545780:C:T	4.56368e-08	-1.01123	-1.15193
47546510	chr6:47546510:T:A	4.05566e-06	3.38289	-1.0589
47546633	chr6:47546633:C:T	1.0845e-07	-1.56452e-10	-1.29758
47547022	chr6:47547022:G:A	3.52429e-06	3.26095	-1.07739
47547462	chr6:47547462:G:A	4.54165e-08	-0.999395	-1.1686
47547523	chr6:47547523:G:A	1.44027e-07	-0.34259	-0.671281
47547870	chr6:47547870:GA:G	7.86691e-08	-1.61862	-3.17832e-10
47547894	chr6:47547894:G:A	4.25112e-06	3.36119	-0.990129
47548075	chr6:47548075:A:G	5.21829e-06	3.42922	-0.853168
47549091	chr6:47549091:A:G	7.36567e-08	-1.68446	-3.17832e-10
47549182	chr6:47549182:A:C	3.68602e-07	-0.0741582	-3.17832e-10
47549260	chr6:47549260:A:G	1.70225e-07	-1.56452e-10	-0.846751
47549539	chr6:47549539:C:T	9.30616e-08	-0.654844	-0.79577
47549562	chr6:47549562:A:G	9.80066e-08	-0.581656	-0.817184
47550670	chr6:47550670:A:G	2.41536e-06	1.80573	-3.17832e-10
47550732	chr6:47550732:CAT:C	1.18251e-07	-1.56452e-10	-1.21107
47550735	chr6:47550735:G:A	5.1727e-08	-1.00178	-1.03612
47550793	chr6:47550793:G:A	1.38089e-07	-1.56452e-10	-1.05598
47551277	chr6:47551277:CAT:C	1.08111e-07	-1.56452e-10	-1.30072
47551585	chr6:47551585:G:A	1.67212e-07	-0.233863	-0.630749
47551962	chr6:47551962:C:T	1.18873e-07	-1.56452e-10	-1.20582
47552374	chr6:47552374:CAT:C	1.27011e-07	-1.56452e-10	-1.1396
47553499	chr6:47553499:A:T	9.11336e-08	-1.47155	-3.17832e-10
47554016	chr6:47554016:C:G	4.71072e-08	-1.39665	-0.734803
47554915	chr6:47554915:G:A	2.32195e-07	-1.56452e-10	-0.536299
47556322	chr6:47556322:C:G	4.94274e-08	-1.32078	-0.762593
47556953	chr6:47556953:T:C	1.70938e-07	-0.219388	-0.623185
47557593	chr6:47557593:C:T	1.45076e-07	-1.56452e-10	-1.00662
47558608	chr6:47558608:A:G	7.26853e-06	-1.56452e-10	2.90743
47558771	chr6:47558771:G:C	6.77534e-08	-0.846168	-0.921832
47558895	chr6:47558895:A:G	2.48589e-07	-1.56452e-10	-0.468075
47559109	chr6:47559109:C:T	1.20559e-07	-1.56452e-10	-1.19174
47559261	chr6:47559261:T:G	7.79676e-08	-1.62758	-3.17832e-10
47559301	chr6:47559301:C:T	3.01184e-08	-1.72796	-0.850774
47560027	chr6:47560027:A:G	4.68567e-07	1.39859	-1.23278
47561033	chr6:47561033:G:A	4.50289e-08	-1.01483	-1.16174
47561081	chr6:47561081:T:G	1.62033e-07	-1.56452e-10	-0.896074
47561158	chr6:47561158:C:T	1.76416e-07	-1.56452e-10	-0.811029
47561186	chr6:47561186:A:G	8.99154e-08	-1.48501	-3.17832e-10
47561306	chr6:47561306:A:C	1.70411e-07	-1.56452e-10	-0.845664
47562403	chr6:47562403:G:A	1.11574e-07	-1.56452e-10	-1.26919
47562592	chr6:47562592:T:G	5.82786e-08	-0.846895	-1.07174
47563998	chr6:47563998:T:C	1.33305e-07	-1.56452e-10	-1.09123
47564320	chr6:47564320:A:AGT	6.02398e-07	-1.56452e-10	0.417043
47564896	chr6:47564896:T:C	6.4229e-07	-1.56452e-10	0.481165
47564947	chr6:47564947:T:A	1.65027e-07	-0.216111	-0.661655
47565905	chr6:47565905:T:C	1.10579e-07	-1.56452e-10	-1.27814
47566621	chr6:47566621:C:G	1.09332e-07	-1.56452e-10	-1.28949
47566928	chr6:47566928:C:A	1.18243e-07	-1.56452e-10	-1.21113
47567397	chr6:47567397:A:G	1.09436e-07	-1.56452e-10	-1.28854
47567826	chr6:47567826:G:A	5.47311e-08	-1.24706	-0.734383
47567901	chr6:47567901:A:C	1.25914e-07	-1.56452e-10	-1.14827
47567950	chr6:47567950:G:A	1.13373e-07	-1.56452e-10	-1.2532
47568068	chr6:47568068:G:A	8.22603e-08	-1.57399	-3.17832e-10
47568187	chr6:47568187:G:A	4.56111e-08	-1.00158	-1.16215
47568524	chr6:47568524:A:G	1.5191e-07	-0.277035	-0.68355
47568708	chr6:47568708:C:T	3.1244e-06	3.09884	-1.03571
47568884	chr6:47568884:G:A	1.08335e-07	-1.56452e-10	-1.29865
47569406	chr6:47569406:G:A	2.87513e-08	-1.69383	-0.931362
47569576	chr6:47569576:A:G	1.09319e-07	-1.56452e-10	-1.28961
47570278	chr6:47570278:A:G	1.18115e-07	-1.56452e-10	-1.21222
47570394	chr6:47570394:A:G	5.80105e-08	-0.846409	-1.07684
47570540	chr6:47570540:CT:C	1.13555e-07	-1.56452e-10	-1.25159
47570615	chr6:47570615:TA:T	5.16349e-08	-1.23725	-0.80243
47571013	chr6:47571013:C:G	1.08197e-07	-1.56452e-10	-1.29993
47571389	chr6:47571389:G:A	1.66677e-07	-0.249755	-0.618061
47571566	chr6:47571566:G:T	4.6171e-07	1.44201	-1.29095
47571858	chr6:47571858:TC:T	1.08365e-07	-1.56452e-10	-1.29837
47572754	chr6:47572754:A:G	1.52999e-07	-0.291838	-0.661604
47572813	chr6:47572813:A:G	1.0875e-07	-1.56452e-10	-1.29483
47573119	chr6:47573119:G:A	1.64101e-07	-0.258288	-0.625106
47573645	chr6:47573645:T:C	1.26073e-07	-0.395599	-0.751415
47574399	chr6:47574399:T:G	3.36325e-07	-1.56452e-10	-0.165797
47574943	chr6:47574943:T:C	1.08607e-06	2.0668	-1.06036
47575128	chr6:47575128:C:T	3.21139e-06	3.15372	-1.06313
47575337	chr6:47575337:T:C	1.18228e-07	-1.56452e-10	-1.21126
47575952	chr6:47575952:T:A	1.38605e-07	-0.313526	-0.738723
47576161	chr6:47576161:G:C	5.89866e-08	-1.06447	-0.842091
47576322	chr6:47576322:A:G	1.18023e-07	-1.56452e-10	-1.213
47576458	chr6:47576458:A:G	1.69204e-07	-1.56452e-10	-0.852772
47576466	chr6:47576466:TA:T	1.19276e-07	-1.56452e-10	-1.20244
47576822	chr6:47576822:TTGAA:T	1.07559e-07	-1.56452e-10	-1.30583
47577264	chr6:47577264:G:A	7.4511e-08	-1.67293	-3.17832e-10
47577322	chr6:47577322:C:T	1.54952e-07	-0.257013	-0.68375
47577668	chr6:47577668:G:C	1.08194e-07	-1.56452e-10	-1.29995
47578041	chr6:47578041:TTTTG:T	4.64342e-08	-1.05728	-1.08856
47578058	chr6:47578058:TAGC:T	1.72549e-07	-1.56452e-10	-0.833194
47578195	chr6:47578195:A:G	6.63126e-06	-1.56452e-10	2.81568
47578360	chr6:47578360:C:T	1.47275e-07	-1.56452e-10	-0.991577
47579020	chr6:47579020:T:G	4.37526e-07	-1.56452e-10	0.0972612
47579182	chr6:47579182:T:C	1.39933e-07	-1.56452e-10	-1.04271
47579763	chr6:47579763:T:C	1.07616e-07	-1.56452e-10	-1.3053
47579846	chr6:47579846:T:C	6.59325e-06	-1.56452e-10	2.80993
47580084	chr6:47580084:G:A	4.74955e-07	1.46689	-1.28755
47580564	chr6:47580564:T:G	1.07623e-07	-1.56452e-10	-1.30524
47580587	chr6:47580587:T:C	6.93342e-08	-0.667605	-1.07733
47580890	chr6:47580890:T:A	1.74703e-07	-1.56452e-10	-0.820787
47580936	chr6:47580936:C:A	4.96932e-08	-0.964764	-1.11324
47580999	chr6:47580999:TATG:T	1.486e-07	-1.56452e-10	-0.982619
47581185	chr6:47581185:A:T	1.64739e-07	-1.56452e-10	-0.879511
47581335	chr6:47581335:G:A	2.4916e-06	1.83681	-3.17832e-10
47581390	chr6:47581390:C:T	1.48309e-07	-0.326866	-0.657714
47581718	chr6:47581718:A:T	1.4155e-07	-1.03122	-3.17832e-10
47581759	chr6:47581759:C:T	2.83348e-06	3.01902	-1.05363
47581893	chr6:47581893:A:G	1.08253e-07	-0.697256	-0.602149
47582147	chr6:47582147:T:C	1.62683e-07	-0.24609	-0.645981
47582793	chr6:47582793:TTG:T	6.66048e-07	1.21198	-0.69449
47583446	chr6:47583446:G:A	1.35084e-07	-1.56452e-10	-1.07798
47583850	chr6:47583850:A:C	2.235e-07	-1.56452e-10	-0.574462
47584125	chr6:47584125:T:C	3.40777e-06	3.19329	-1.04335
47584202	chr6:47584202:G:A	3.30586e-06	3.15843	-1.03886
47584579	chr6:47584579:G:C	1.56767e-07	-1.56452e-10	-0.929117
47585016	chr6:47585016:G:A	4.92312e-07	1.45004	-1.23481
47585081	chr6:47585081:C:A	3.59957e-06	3.27634	-1.07164
47585193	chr6:47585193:C:G	1.17066e-07	-1.56452e-10	-1.22113
47585452	chr6:47585452:C:T	1.18289e-07	-1.56452e-10	-1.21074
47585666	chr6:47585666:G:A	1.38323e-05	4.12096	-0.570077
47585748	chr6:47585748:TG:T	5.4458e-08	-0.88904	-1.09741
47586158	chr6:47586158:G:A	3.71836e-08	-1.12075	-1.24726
47586276	chr6:47586276:GA:G	1.19523e-07	-1.56452e-10	-1.20037
47586441	chr6:47586441:G:A	1.40197e-05	4.10964	-0.545298
47587428	chr6:47587428:ACT:A	4.64148e-07	1.40348	-1.24715
47587771	chr6:47587771:A:T	1.11475e-07	-1.56452e-10	-1.27007
47588297	chr6:47588297:G:A	8.07789e-08	-0.334642	-1.25752
47588338	chr6:47588338:T:C	4.63163e-08	-1.01294	-1.13545
47588373	chr6:47588373:C:T	1.58601e-07	-0.27052	-0.646961
47588730	chr6:47588730:A:G	2.60811e-06	-1.56452e-10	1.88251
47588852	chr6:47588852:T:C	1.07537e-07	-1.56452e-10	-1.30604
47588894	chr6:47588894:A:C	3.31305e-06	3.18313	-1.06138
47588923	chr6:47588923:A:T	2.29979e-07	-0.545886	-3.17832e-10
47589204	chr6:47589204:A:G	1.27517e-07	-1.56452e-10	-1.13562
47590713	chr6:47590713:G:A	1.18399e-07	-1.56452e-10	-1.20981
47590842	chr6:47590842:A:G	1.82967e-07	-0.774568	-3.17832e-10
47591033	chr6:47591033:A:G	1.18115e-07	-1.56452e-10	-1.21222
47591251	chr6:47591251:A:G	6.23603e-06	3.36636	-0.612135
47591404	chr6:47591404:T:C	2.60828e-06	3.00568	-1.12311
47591715	chr6:47591715:A:G	3.11811e-06	3.09259	-1.03148
47591808	chr6:47591808:C:T	5.42411e-08	-1.21198	-0.778452
47592231	chr6:47592231:A:G	1.50762e-07	-0.255654	-0.712516
47593061	chr6:47593061:C:A	1.15468e-07	-1.56452e-10	-1.23488
47593842	chr6:47593842:T:C	8.59629e-08	-0.565955	-0.964005
47593920	chr6:47593920:A:G	1.5003e-07	-1.56452e-10	-0.973041
47594095	chr6:47594095:A:G	7.14791e-08	-1.71447	-3.17832e-10
47595030	chr6:47595030:C:T	1.62456e-07	-0.230927	-0.66254
47595179	chr6:47595179:A:G	3.60419e-06	3.22289	-1.01691
47595495	chr6:47595495:C:A	1.74805e-07	-1.56452e-10	-0.820206
47595705	chr6:47595705:TAAA:T	2.22847e-07	-1.56452e-10	-0.577392
47595709	chr6:47595709:A:T	2.22847e-07	-1.56452e-10	-0.577392
47595711	chr6:47595711:A:T	2.22847e-07	-1.56452e-10	-0.577392
47595956	chr6:47595956:C:T	1.12322e-07	-1.56452e-10	-1.26251
47596568	chr6:47596568:C:T	5.8794e-08	-1.22893	-0.680904
47597092	chr6:47597092:C:CTAAG	1.0751e-07	-1.56452e-10	-1.3063
47597788	chr6:47597788:TGTC:T	1.22036e-07	-1.56452e-10	-1.17956
47598190	chr6:47598190:C:T	1.11703e-07	-1.56452e-10	-1.26803
47598225	chr6:47598225:C:T	1.08067e-07	-1.56452e-10	-1.30113
47598365	chr6:47598365:A:G	2.96586e-06	-1.56452e-10	2.01105
47598671	chr6:47598671:C:T	1.17705e-07	-1.56452e-10	-1.2157
47599240	chr6:47599240:C:T	1.94228e-07	-1.56452e-10	-0.714843
47599281	chr6:47599281:G:A	1.62688e-07	-1.56452e-10	-0.892043
47599702	chr6:47599702:C:G	4.40971e-07	1.38869	-1.28359
47600233	chr6:47600233:A:G	1.19278e-07	-1.56452e-10	-1.20242
47600454	chr6:47600454:C:T	4.89324e-07	1.46178	-1.25263
47600842	chr6:47600842:A:G	1.07636e-07	-1.56452e-10	-1.30512
47600960	chr6:47600960:A:G	2.74824e-06	2.95972	-1.02488
47601086	chr6:47601086:G:A	1.30711e-07	-1.56452e-10	-1.11088
47601274	chr6:47601274:T:C	5.62388e-08	-1.22871	-0.725561
47601530	chr6:47601530:T:C	1.18815e-07	-1.56452e-10	-1.20631
47602140	chr6:47602140:G:A	4.21176e-08	-1.02791	-1.21551
47602576	chr6:47602576:G:A	1.07617e-07	-1.56452e-10	-1.3053
47602659	chr6:47602659:G:A	4.19357e-08	-1.04448	-1.20326
47602757	chr6:47602757:T:C	1.07648e-07	-1.56452e-10	-1.30501
47603353	chr6:47603353:T:C	4.55093e-08	-1.02379	-1.14217
47603522	chr6:47603522:T:C	1.57812e-07	-1.56452e-10	-0.922471
47603641	chr6:47603641:G:A	8.31521e-08	-1.5632	-3.17832e-10
47603889	chr6:47603889:G:A	7.12787e-08	-0.641576	-1.0757
47604485	chr6:47604485:T:C	1.21753e-07	-1.18188	-3.17832e-10
47604493	chr6:47604493:C:G	1.07332e-07	-1.56452e-10	-1.30795
47605667	chr6:47605667:A:G	5.99562e-07	-1.56452e-10	0.412324
47606496	chr6:47606496:T:A	2.87565e-08	-1.69413	-0.930881
47606850	chr6:47606850:T:C	1.51003e-07	-1.56452e-10	-0.966578
47606908	chr6:47606908:T:C	1.99033e-08	-1.73026	-1.26273
47607126	chr6:47607126:TGACA:T	1.47743e-07	-1.56452e-10	-0.988404
47607134	chr6:47607134:T:A	1.47221e-07	-1.56452e-10	-0.991938
47607596	chr6:47607596:T:C	3.9596e-06	3.22581	-0.925788
47607661	chr6:47607661:G:A	1.5676e-07	-0.285302	-0.643856
47607894	chr6:47607894:A:G	8.16571e-08	-1.58135	-3.17832e-10
47608036	chr6:47608036:G:T	1.49161e-07	-1.56452e-10	-0.978852
47608139	chr6:47608139:A:G	1.07654e-07	-1.56452e-10	-1.30495
47608365	chr6:47608365:A:G	1.07606e-07	-1.56452e-10	-1.30539
47608631	chr6:47608631:T:C	4.03882e-06	3.36883	-1.04899
47609233	chr6:47609233:T:A	1.68509e-07	-1.56452e-10	-0.856888
47609328	chr6:47609328:G:A	1.65699e-07	-0.234625	-0.639078
47609393	chr6:47609393:G:A	1.18617e-07	-1.56452e-10	-1.20798
47609489	chr6:47609489:C:T	3.28276e-07	-1.56452e-10	-0.190019
47609647	chr6:47609647:C:T	1.43313e-07	-1.56452e-10	-1.01884
47609787	chr6:47609787:G:T	1.28774e-07	-1.56452e-10	-1.12581
47610112	chr6:47610112:A:G	1.18103e-07	-1.56452e-10	-1.21232
47610408	chr6:47610408:G:A	1.02528e-07	-1.35374	-3.17832e-10
47611607	chr6:47611607:TTC:T	1.74694e-07	-1.56452e-10	-0.820839
47611940	chr6:47611940:T:C	1.65937e-07	-1.56452e-10	-0.872264
47612206	chr6:47612206:A:C	1.19423e-07	-1.56452e-10	-1.2012
47612613	chr6:47612613:G:A	1.09291e-07	-1.56452e-10	-1.28986
47612670	chr6:47612670:T:TA	1.08366e-06	-1.56452e-10	1.00423
47612808	chr6:47612808:G:A	1.07612e-07	-1.56452e-10	-1.30534
47612921	chr6:47612921:A:G	2.80905e-06	2.96304	-1.00632
47613586	chr6:47613586:T:C	6.40795e-08	-0.914085	-0.909666
47613667	chr6:47613667:G:C	2.06453e-07	-0.653801	-3.17832e-10
47613770	chr6:47613770:C:T	1.49728e-07	-1.56452e-10	-0.975053
47613856	chr6:47613856:C:T	1.22427e-07	-1.56452e-10	-1.17636
47614105	chr6:47614105:A:G	6.0348e-08	-0.800615	-1.08313
47614408	chr6:47614408:T:G	1.63537e-07	-1.56452e-10	-0.886836
47614640	chr6:47614640:G:A	4.79601e-07	1.44417	-1.25509
47614681	chr6:47614681:A:G	1.07624e-07	-1.56452e-10	-1.30523
47614788	chr6:47614788:C:G	1.88076e-06	-1.56452e-10	1.55556
47615804	chr6:47615804:T:A	1.80066e-07	-1.56452e-10	-0.790549
47615928	chr6:47615928:C:T	2.23233e-05	4.28098	-0.251467
47615975	chr6:47615975:G:C	1.4216e-07	-1.56452e-10	-1.02692
47616018	chr6:47616018:T:C	1.58804e-07	-0.263513	-0.652692
47616029	chr6:47616029:C:T	4.46159e-08	-1.05787	-1.12792
47616355	chr6:47616355:G:A	1.45155e-07	-0.413336	-0.592739
47617032	chr6:47617032:A:G	4.48761e-07	1.39232	-1.26971
47617183	chr6:47617183:T:C	1.09746e-07	-1.56452e-10	-1.2857
47617193	chr6:47617193:G:A	1.53375e-07	-0.314341	-0.636647
47617619	chr6:47617619:C:T	1.11401e-07	-1.56452e-10	-1.27074
47617735	chr6:47617735:GA:G	6.27296e-08	-0.897591	-0.947451
47618176	chr6:47618176:T:C	2.93881e-06	3.06497	-1.06308
47618224	chr6:47618224:G:A	1.07596e-07	-1.56452e-10	-1.30549
47618239	chr6:47618239:G:C	1.57155e-07	-0.294309	-0.632336
47619210	chr6:47619210:C:T	1.11494e-07	-1.56452e-10	-1.2699
47619379	chr6:47619379:A:G	7.04771e-08	-1.72859	-3.17832e-10
47619460	chr6:47619460:G:T	9.07821e-08	-1.21119	-0.264222
47619555	chr6:47619555:A:G	1.55729e-07	-1.56452e-10	-0.935758
47619558	chr6:47619558:ACTT:A	2.52996e-06	2.83666	-0.984579
47620080	chr6:47620080:T:G	5.48901e-08	-0.900116	-1.07843
47621078	chr6:47621078:A:G	1.2051e-07	-1.56452e-10	-1.19214
47621428	chr6:47621428:T:C	5.61258e-07	1.64254	-1.29624
47622095	chr6:47622095:C:A	1.18151e-07	-1.56452e-10	-1.21191
47622463	chr6:47622463:G:A	1.59884e-07	-1.56452e-10	-0.90943
47622740	chr6:47622740:C:T	3.27443e-06	3.13998	-1.02996
47622831	chr6:47622831:G:A	1.12484e-07	-1.26107	-3.17832e-10
47623050	chr6:47623050:C:T	1.49573e-07	-1.56452e-10	-0.976091
47623442	chr6:47623442:C:A	4.47531e-07	1.4206	-1.30073
47623471	chr6:47623471:G:C	8.71335e-08	-0.950112	-0.566322
47623579	chr6:47623579:C:T	5.64784e-08	-1.22448	-0.72554
47623669	chr6:47623669:C:T	1.70172e-07	-0.238588	-0.60848
47623936	chr6:47623936:A:G	1.486e-07	-1.56452e-10	-0.982619
47624120	chr6:47624120:T:C	5.64772e-08	-0.88888	-1.06116
47624205	chr6:47624205:A:G	1.07707e-07	-1.56452e-10	-1.30446
47624592	chr6:47624592:GT:G	6.03055e-08	-1.16026	-0.724189
47625721	chr6:47625721:T:C	1.82734e-07	-1.56452e-10	-0.775845
47626266	chr6:47626266:T:C	1.95015e-07	-0.209854	-0.500943
47626456	chr6:47626456:C:T	3.50238e-07	-1.56452e-10	-0.125262
47626566	chr6:47626566:T:C	1.24592e-07	-1.56452e-10	-1.15883
47626986	chr6:47626986:G:A	4.2412e-07	1.34162	-1.27548
47627274	chr6:47627274:G:A	1.07557e-07	-1.56452e-10	-1.30585
47627419	chr6:47627419:A:T	1.99964e-05	4.89666	-0.977227
47627829	chr6:47627829:A:G	1.33137e-07	-1.56452e-10	-1.0925
47627983	chr6:47627983:A:G	3.67121e-07	-1.56452e-10	-0.0781828
47628234	chr6:47628234:T:C	1.27746e-05	4.77915	-1.30781
47628280	chr6:47628280:A:G	8.49247e-07	2.04109	-1.28062
47629376	chr6:47629376:G:T	7.5576e-08	-0.357705	-1.30103
47629505	chr6:47629505:C:A	1.49182e-07	-0.0719464	-0.906762
47630689	chr6:47630689:G:A	1.22894e-07	-0.121658	-1.0509
47630715	chr6:47630715:A:T	1.33093e-07	-1.56452e-10	-1.09283
47631105	chr6:47631105:G:A	2.05278e-06	-1.56452e-10	1.64307
47631203	chr6:47631203:T:C	6.28914e-08	-0.663958	-1.17851
47631605	chr6:47631605:T:C	1.55355e-07	-1.56452e-10	-0.938163
47631936	chr6:47631936:C:T	7.15796e-08	-1.71307	-3.17832e-10
47633017	chr6:47633017:T:C	2.82519e-07	-0.0376749	-0.302454
47633057	chr6:47633057:G:A	4.26947e-08	-0.933562	-1.29624
47633102	chr6:47633102:G:A	2.6127e-07	-0.109454	-0.308867
47633847	chr6:47633847:C:G	1.07993e-07	-1.56452e-10	-1.30181
47634515	chr6:47634515:GAA:G	2.44506e-07	0.754645	-1.23928
47634566	chr6:47634566:G:A	3.57428e-07	1.06318	-1.16812
47634634	chr6:47634634:T:A	3.43138e-07	1.07651	-1.22225
47634741	chr6:47634741:AAAAC:A	2.93154e-07	0.924777	-1.22795
47634784	chr6:47634784:G:T	3.07818e-07	0.959029	-1.2134
47634910	chr6:47634910:T:C	3.36158e-07	1.04905	-1.21534
47635042	chr6:47635042:C:T	8.0538e-08	-1.59515	-3.17832e-10
47635137	chr6:47635137:G:A	3.50663e-07	1.10727	-1.23132
47635140	chr6:47635140:G:A	1.07793e-07	-1.56452e-10	-1.30366
47635301	chr6:47635301:C:T	3.388e-07	1.02017	-1.17863
47635448	chr6:47635448:G:A	8.47694e-07	2.02278	-1.26414
47635824	chr6:47635824:G:A	3.8146e-07	1.17853	-1.2184
47635886	chr6:47635886:A:G	2.75155e-07	0.848493	-1.21503
47636118	chr6:47636118:T:C	2.91449e-07	-1.56452e-10	-0.30901
47636165	chr6:47636165:G:A	2.89649e-07	-1.56452e-10	-0.315205
47636319	chr6:47636319:G:A	3.46254e-07	1.03691	-1.17361
47636404	chr6:47636404:T:C	9.69217e-08	-0.127819	-1.28215
47636548	chr6:47636548:A:G	3.90262e-07	1.15504	-1.1721
47636829	chr6:47636829:A:T	3.59537e-07	1.07662	-1.17568
47636996	chr6:47636996:A:G	1.08336e-07	-0.0358603	-1.26278
47637204	chr6:47637204:G:A	1.14132e-07	0.0207543	-1.26727
47637268	chr6:47637268:C:T	1.32237e-07	-1.56452e-10	-1.09928
47638010	chr6:47638010:G:A	4.77871e-07	-1.56452e-10	0.185466
47638293	chr6:47638293:C:T	0.00842583	9.70686	0.256079
47638463	chr6:47638463:C:T	3.17015e-07	0.983932	-1.20886
47638792	chr6:47638792:GC:G	3.37762e-07	1.03944	-1.20097
47638840	chr6:47638840:T:C	0.000309878	6.519	0.141057
47638883	chr6:47638883:G:A	4.64274e-07	-1.56452e-10	0.156599
47638990	chr6:47638990:G:A	4.52504e-07	-1.56452e-10	0.130922
47638991	chr6:47638991:A:G	3.39269e-07	1.0237	-1.18079
47639112	chr6:47639112:T:G	3.3192e-07	0.982684	-1.16167
47639156	chr6:47639156:A:G	3.37384e-07	1.02634	-1.18899
47639320	chr6:47639320:C:T	2.20767e-07	-1.56452e-10	-0.586767
47639381	chr6:47639381:C:T	3.26275e-07	0.977718	-1.17385
47639459	chr6:47639459:T:C	7.10824e-08	-1.72004	-3.17832e-10
47639691	chr6:47639691:T:C	1.60835e-07	-0.903497	-3.17832e-10
47639995	chr6:47639995:C:T	8.05995e-07	2.00104	-1.29284
47639996	chr6:47639996:G:A	3.24253e-07	0.993415	-1.19577
47640020	chr6:47640020:T:C	7.30614e-07	0.61001	-3.17832e-10
47640218	chr6:47640218:G:GTGTTTTCC	4.08378e-07	-1.56452e-10	0.0283179
47640755	chr6:47640755:A:G	4.73894e-07	0.177109	-3.17832e-10
47640958	chr6:47640958:T:C	3.48013e-07	1.03348	-1.16512
47641022	chr6:47641022:G:A	3.14229e-07	0.92642	-1.16017
47641330	chr6:47641330:C:T	5.14009e-07	-1.56452e-10	0.258366
47641482	chr6:47641482:C:A	7.77885e-08	-1.62988	-3.17832e-10
47641856	chr6:47641856:A:G	0.00828975	9.67296	0.273692
47642224	chr6:47642224:A:G	3.30886e-07	0.987555	-1.16966
47642437	chr6:47642437:A:T	3.43957e-07	1.01934	-1.1627
47642456	chr6:47642456:A:C	3.37793e-07	0.992276	-1.15372
47642463	chr6:47642463:A:C	5.28535e-07	-1.56452e-10	0.286233
47642789	chr6:47642789:G:A	4.83394e-07	-1.56452e-10	0.196957
47642970	chr6:47642970:G:T	3.56479e-07	1.06749	-1.17509
47643073	chr6:47643073:T:A	1.0783e-07	-1.56452e-10	-1.30332
47643706	chr6:47643706:T:C	4.60075e-07	1.35541	-1.2079
47644376	chr6:47644376:C:T	9.86922e-08	-0.165346	-1.22652
47644466	chr6:47644466:T:C	4.51616e-07	1.30288	-1.17392
47644666	chr6:47644666:C:T	4.57936e-07	1.32407	-1.18122
47644689	chr6:47644689:A:G	5.20129e-07	1.4085	-1.1383
47644714	chr6:47644714:A:G	2.42237e-06	1.93422	-0.125599
47644759	chr6:47644759:C:T	1.35112e-07	-1.56452e-10	-1.07777
47644820	chr6:47644820:C:T	1.07291e-07	-1.56452e-10	-1.30833
47645138	chr6:47645138:G:T	4.26707e-07	1.26129	-1.18907
47645164	chr6:47645164:G:A	1.07982e-07	-1.56452e-10	-1.30191
47645302	chr6:47645302:T:G	4.04635e-07	1.20904	-1.18993
47645365	chr6:47645365:C:T	9.66998e-06	3.19291	-3.17832e-10
47645477	chr6:47645477:A:G	4.12721e-07	1.27934	-1.24045
47645621	chr6:47645621:T:C	3.65847e-07	1.16165	-1.24331
47645649	chr6:47645649:T:TG	3.92299e-07	1.22906	-1.24091
47645690	chr6:47645690:T:C	4.12536e-07	1.26678	-1.22834
47646035	chr6:47646035:G:A	4.15411e-07	1.27597	-1.23058
47646713	chr6:47646713:A:G	4.07456e-07	1.25847	-1.23241
47646759	chr6:47646759:A:G	5.6286e-07	-1.56452e-10	0.349156
47646898	chr6:47646898:G:A	1.72881e-07	-0.83127	-3.17832e-10
47646940	chr6:47646940:C:T	4.59203e-07	1.37714	-1.23152
47647033	chr6:47647033:C:T	1.18561e-07	-1.56452e-10	-1.20845
47647037	chr6:47647037:C:T	1.08939e-07	-1.56452e-10	-1.29308
47647333	chr6:47647333:G:A	7.73771e-08	-1.63518	-3.17832e-10
47647383	chr6:47647383:C:T	3.30807e-07	1.1101	-1.29244
47647672	chr6:47647672:C:T	4.59073e-07	1.43514	-1.28981
47647880	chr6:47647880:T:C	5.73633e-07	-1.56452e-10	0.368114
47648698	chr6:47648698:A:G	3.73141e-07	-1.56452e-10	-0.0619201
47648936	chr6:47648936:G:A	2.25137e-08	-1.72426	-1.14549
47649174	chr6:47649174:T:C	2.4726e-07	-1.56452e-10	-0.473436
47649183	chr6:47649183:A:T	1.08564e-07	-1.56452e-10	-1.29653
47649918	chr6:47649918:T:G	4.94907e-07	1.32952	-1.10902
47650314	chr6:47650314:C:T	5.20613e-07	1.20475	-0.933621
47650370	chr6:47650370:T:C	5.28277e-07	1.43139	-1.14564
47650435	chr6:47650435:T:C	0.0209394	10.239	0.63428
47650534	chr6:47650534:C:T	5.70899e-07	1.49342	-1.13008
47650604	chr6:47650604:A:G	1.18519e-07	-1.56452e-10	-1.2088
47651017	chr6:47651017:A:G	5.13189e-07	1.40347	-1.1467
47651655	chr6:47651655:A:G	5.39956e-07	1.44788	-1.14026
47651733	chr6:47651733:G:T	2.57188e-07	-1.56452e-10	-0.434066
47651906	chr6:47651906:G:A	2.4315e-07	-1.56452e-10	-0.490195
47652186	chr6:47652186:G:A	5.59031e-07	1.47185	-1.12952
47652440	chr6:47652440:C:A	1.10271e-07	-1.56452e-10	-1.28093
47652788	chr6:47652788:C:T	1.90818e-07	-1.56452e-10	-0.732555
47652789	chr6:47652789:A:G	5.46732e-07	1.45867	-1.13858
47653035	chr6:47653035:C:T	8.82162e-07	-1.56452e-10	0.7985
47653517	chr6:47653517:G:A	1.17615e-07	-1.56452e-10	-1.21646
47653529	chr6:47653529:C:T	4.37906e-07	1.14646	-1.04833
47653776	chr6:47653776:G:A	1.16773e-07	-0.143826	-1.07981
47653790	chr6:47653790:T:C	4.91414e-07	1.34998	-1.13656
47653806	chr6:47653806:T:A	5.41448e-07	1.44746	-1.13709
47653903	chr6:47653903:A:G	4.91421e-07	1.33172	-1.11829
47654168	chr6:47654168:T:A	7.493e-08	-1.66732	-3.17832e-10
47654433	chr6:47654433:G:C	5.40632e-07	1.44535	-1.13649
47654569	chr6:47654569:T:G	1.19822e-06	2.24105	-1.13633
47654636	chr6:47654636:C:T	5.33224e-07	1.43038	-1.13531
47654657	chr6:47654657:A:C	5.1626e-07	1.38248	-1.11975
47654764	chr6:47654764:G:A	1.17459e-07	-1.56452e-10	-1.21778
47654837	chr6:47654837:A:G	5.42801e-07	1.48892	-1.17605
47655292	chr6:47655292:A:G	5.0726e-07	1.45544	-1.21029
47655388	chr6:47655388:G:A	5.61618e-07	1.56637	-1.21943
47655520	chr6:47655520:C:T	5.7095e-07	1.57954	-1.21612
47655556	chr6:47655556:G:A	5.4031e-07	1.51791	-1.20964
47655587	chr6:47655587:C:T	5.64116e-07	1.56987	-1.21848
47655697	chr6:47655697:G:A	7.19505e-08	-1.7079	-3.17832e-10
47655702	chr6:47655702:C:T	5.57831e-07	1.4762	-1.13601
47655949	chr6:47655949:G:C	4.8494e-07	1.47871	-1.27856
47656155	chr6:47656155:G:A	7.07186e-07	1.42932	-0.851898
47656243	chr6:47656243:T:C	1.6116e-06	-1.56452e-10	1.40111
47656379	chr6:47656379:C:T	3.04484e-06	2.01614	0.0211864
47656393	chr6:47656393:G:A	5.02827e-07	1.44601	-1.20963
47656574	chr6:47656574:C:T	1.07329e-07	-1.56452e-10	-1.30798
47656643	chr6:47656643:G:A	1.17615e-07	-1.56452e-10	-1.21646
47656716	chr6:47656716:A:G	8.57069e-08	-1.53294	-3.17832e-10
47656897	chr6:47656897:G:A	1.19569e-07	-1.56452e-10	-1.19999
47657252	chr6:47657252:C:T	4.42681e-07	1.34436	-1.23539
47657631	chr6:47657631:A:G	4.51653e-07	1.3641	-1.23506
47657664	chr6:47657664:A:G	4.61427e-07	1.3832	-1.23275
47657674	chr6:47657674:T:C	4.60298e-07	1.38636	-1.23837
47657683	chr6:47657683:G:A	2.16667e-07	-1.56452e-10	-0.605512
47658160	chr6:47658160:T:G	5.35934e-07	1.53045	-1.23031
47658262	chr6:47658262:T:A	4.61946e-07	1.3693	-1.21773
47658274	chr6:47658274:A:C	2.20236e-07	-1.56452e-10	-0.589173
47658413	chr6:47658413:A:G	4.62637e-07	1.38297	-1.2299
47658467	chr6:47658467:A:G	1.11765e-06	-1.56452e-10	1.03511
47658646	chr6:47658646:C:T	4.6707e-07	1.39449	-1.23189
47658754	chr6:47658754:G:C	4.72361e-07	1.3911	-1.21723
47658926	chr6:47658926:G:A	1.05045e-06	-1.56452e-10	0.973099
47659097	chr6:47659097:C:A	1.04513e-07	-0.102789	-1.23178
47659173	chr6:47659173:C:G	2.42516e-07	-1.56452e-10	-0.492809
47659267	chr6:47659267:G:A	2.23747e-07	-1.56452e-10	-0.573359
47659291	chr6:47659291:A:G	0.0308923	10.2811	0.981087
47659348	chr6:47659348:A:G	1.07345e-07	-1.56452e-10	-1.30783
47659687	chr6:47659687:A:T	1.11284e-06	1.03079	-3.17832e-10
47659731	chr6:47659731:C:T	9.21894e-08	-1.46003	-3.17832e-10
47659749	chr6:47659749:C:T	4.87801e-07	1.35833	-1.1523
47659777	chr6:47659777:G:A	7.3257e-08	-1.6899	-3.17832e-10
47659885	chr6:47659885:T:C	4.77999e-07	1.34865	-1.16291
47659992	chr6:47659992:A:G	8.32267e-07	-1.56452e-10	0.740277
47660355	chr6:47660355:A:T	1.37099e-07	-1.56452e-10	-1.06317
47660650	chr6:47660650:T:C	2.2311e-07	-1.56452e-10	-0.576211
47660822	chr6:47660822:G:A	0.000921284	8.79612	-1.04648
47661015	chr6:47661015:G:A	4.40273e-07	1.27573	-1.17221
47661744	chr6:47661744:C:A	1.39104e-07	-1.56452e-10	-1.04865
47662175	chr6:47662175:A:G	4.67552e-07	1.3406	-1.17697
47662200	chr6:47662200:A:T	7.33228e-08	-1.689	-3.17832e-10
47662226	chr6:47662226:G:A	4.84342e-07	1.35307	-1.15416
47662341	chr6:47662341:C:T	4.4658e-07	1.28484	-1.1671
47662702	chr6:47662702:G:A	8.54827e-07	-1.56452e-10	0.767024
47663117	chr6:47663117:A:G	1.13401e-07	-1.56452e-10	-1.25294
47663297	chr6:47663297:T:C	1.87277e-07	0.539674	-1.29096
47663340	chr6:47663340:T:C	4.30161e-07	0.0802845	-3.17832e-10
47663462	chr6:47663462:G:C	5.15819e-06	2.37269	0.191779
47663495	chr6:47663495:A:G	2.90141e-06	1.84073	0.148345
47663574	chr6:47663574:C:G	2.90341e-06	1.894	0.095762
47663676	chr6:47663676:G:A	1.45751e-07	-1.56452e-10	-1.00198
47663886	chr6:47663886:G:T	1.05311e-05	3.27821	-3.17832e-10
47664110	chr6:47664110:C:T	1.09267e-07	-1.56452e-10	-1.29008
47664375	chr6:47664375:T:C	2.91325e-06	1.86008	0.133066
47664664	chr6:47664664:A:T	3.50172e-06	1.93837	0.23876
47664944	chr6:47664944:TG:T	1.48054e-06	-1.56452e-10	1.31628
47665074	chr6:47665074:C:T	3.89752e-06	1.98907	0.295149
47665362	chr6:47665362:C:T	0.851192	13.2252	1.35309
47665639	chr6:47665639:A:AG	1.15899e-07	-1.56452e-10	-1.23116
47665737	chr6:47665737:T:C	1.29999e-07	-1.56452e-10	-1.11635
47665918	chr6:47665918:C:G	4.11609e-06	2.35351	-0.0147211
47667034	chr6:47667034:TG:T	0.00940111	9.03894	1.03352
47667089	chr6:47667089:A:C	1.42953e-07	-1.56452e-10	-1.02136
47667247	chr6:47667247:A:G	7.04746e-08	-1.1596	-0.569026
47667900	chr6:47667900:G:A	9.09247e-07	1.7603	-0.931559
47668064	chr6:47668064:T:C	2.45167e-06	1.77916	0.0414936
47668222	chr6:47668222:C:A	2.07575e-06	1.85096	-0.196754
47668989	chr6:47668989:G:A	4.95264e-07	0.756572	-0.535357
47669052	chr6:47669052:A:G	5.3197e-08	-0.826702	-1.18317
47669200	chr6:47669200:G:T	3.11915e-06	1.85229	0.209147
47669515	chr6:47669515:C:CAAAA	1.12464e-07	-1.26125	-3.17832e-10
47669746	chr6:47669746:T:G	3.35919e-06	1.85973	0.275854
47670044	chr6:47670044:T:G	3.39018e-06	-1.56452e-10	2.14476
47671552	chr6:47671552:G:A	1.06754e-07	-1.31335	-3.17832e-10
47672361	chr6:47672361:T:C	0.00355031	7.89319	1.20548
47672423	chr6:47672423:T:TA	5.31206e-07	1.17191	-0.880632
47673039	chr6:47673039:T:C	2.85214e-06	1.5858	0.386151
47673119	chr6:47673119:G:A	7.79024e-08	-1.62842	-3.17832e-10
47673137	chr6:47673137:A:G	2.59436e-07	-1.56452e-10	-0.425367
47674045	chr6:47674045:G:A	2.16189e-07	-1.56452e-10	-0.607722
47674976	chr6:47674976:A:G	4.58064e-07	-1.56452e-10	0.143135
47675070	chr6:47675070:C:G	4.57213e-06	1.79561	0.648253
47675542	chr6:47675542:G:A	1.46488e-07	-1.56452e-10	-0.996934
47675633	chr6:47675633:T:C	1.09511e-07	-1.56452e-10	-1.28785
47675644	chr6:47675644:G:T	4.30664e-07	-1.56452e-10	0.0814529
47675783	chr6:47675783:A:G	1.59439e-07	-1.56452e-10	-0.912213
47676404	chr6:47676404:C:T	5.48211e-06	1.75199	0.873376
47677513	chr6:47677513:T:G	4.31139e-06	1.77767	0.607472
47677807	chr6:47677807:T:C	1.38056e-07	-1.56452e-10	-1.05621
47678058	chr6:47678058:T:C	6.34988e-07	1.73597	-1.26624
47678278	chr6:47678278:C:T	1.68125e-07	-1.56452e-10	-0.859166
47678627	chr6:47678627:A:G	1.00733e-07	-1.3714	-3.17832e-10
47678732	chr6:47678732:T:C	4.83383e-06	1.64362	0.855901
47678736	chr6:47678736:C:T	1.1977e-07	-1.56452e-10	-1.1983
47678779	chr6:47678779:A:C	1.0729e-07	-1.56452e-10	-1.30834
47678950	chr6:47678950:C:A	1.36806e-07	-1.56452e-10	-1.06531
47679012	chr6:47679012:T:C	6.9052e-06	3.88394	-1.02778
47679106	chr6:47679106:A:G	4.48507e-06	1.80038	0.624251
47679268	chr6:47679268:C:T	5.6086e-06	1.81409	0.834095
47679417	chr6:47679417:A:G	1.4607e-07	-1.56452e-10	-0.999793
47679485	chr6:47679485:C:T	0.00116682	7.30535	0.680574
47679633	chr6:47679633:C:A	2.41508e-06	1.66172	0.14389
47680297	chr6:47680297:A:G	7.59013e-08	-1.65444	-3.17832e-10
47680581	chr6:47680581:T:C	4.19337e-06	1.78282	0.574566
47680683	chr6:47680683:A:G	4.04775e-06	1.78102	0.541016
47680809	chr6:47680809:A:C	1.07317e-07	-1.56452e-10	-1.30809
47681837	chr6:47681837:C:T	2.00397e-06	1.64125	-0.0222387
47681838	chr6:47681838:A:G	2.09538e-06	1.65764	0.00596971
47681958	chr6:47681958:A:G	5.57025e-06	1.9072	0.734119
47682633	chr6:47682633:C:T	1.5968e-07	-1.56452e-10	-0.910705
47682986	chr6:47682986:T:C	4.10194e-06	1.85032	0.485016
47683685	chr6:47683685:T:G	2.28019e-06	1.72733	0.0208132
47683985	chr6:47683985:G:A	4.13417e-06	1.81861	0.524562
47684174	chr6:47684174:G:A	5.45497e-07	0.948456	-0.630635
47684471	chr6:47684471:G:T	6.14432e-07	0.837713	-0.40089
47684630	chr6:47684630:T:A	3.48763e-08	-1.17239	-1.25968
47684720	chr6:47684720:G:A	1.15818e-07	-1.56452e-10	-1.23186
47684755	chr6:47684755:T:C	6.10032e-06	1.74905	0.983174
47684774	chr6:47684774:C:T	0.00770358	7.74302	2.1303
47684797	chr6:47684797:C:T	6.32444e-06	1.79753	0.970768
47684886	chr6:47684886:A:G	1.02986e-07	-1.11959	-0.229685
47684989	chr6:47684989:T:G	6.76e-06	1.84416	0.990744
47685041	chr6:47685041:A:G	6.28144e-06	1.80884	0.95264
47685103	chr6:47685103:ATTGT:A	5.73989e-06	1.72631	0.945015
47685134	chr6:47685134:C:G	6.13345e-06	1.80604	0.931602
47685190	chr6:47685190:A:G	2.8743e-08	-1.71785	-0.907629
47685312	chr6:47685312:G:A	4.81245e-06	1.76619	0.7289
47685386	chr6:47685386:A:C	4.74226e-06	1.79367	0.686728
47685436	chr6:47685436:A:G	4.75088e-06	1.79458	0.687632
47685453	chr6:47685453:T:G	7.44022e-08	-1.67439	-3.17832e-10
47685504	chr6:47685504:C:A	4.42253e-06	1.78667	0.623925
47685893	chr6:47685893:C:T	0.003134	7.60868	1.36527
47686076	chr6:47686076:TA:T	4.78531e-06	1.78369	0.705737
47686115	chr6:47686115:T:C	4.70598e-06	1.76853	0.70419
47686162	chr6:47686162:T:C	3.61218e-08	-1.16206	-1.23492
47686270	chr6:47686270:A:G	1.07291e-07	-1.56452e-10	-1.30833
47686312	chr6:47686312:G:C	7.16091e-08	-1.71265	-3.17832e-10
47686323	chr6:47686323:T:A	5.45113e-06	1.85674	0.762962
47686509	chr6:47686509:G:A	4.94265e-06	1.77233	0.749455
47686855	chr6:47686855:G:T	4.47768e-06	1.72871	0.694271
47686926	chr6:47686926:A:G	4.71039e-06	1.79093	0.682719
47687081	chr6:47687081:C:A	4.30478e-06	1.75877	0.624832
47687563	chr6:47687563:C:T	4.75662e-06	1.6952	0.788216
47687594	chr6:47687594:A:T	4.30613e-06	1.64301	0.740907
47687604	chr6:47687604:A:C	4.83015e-06	1.74781	0.750947
47687638	chr6:47687638:A:T	7.04048e-08	-1.72961	-3.17832e-10
47687783	chr6:47687783:G:A	4.52554e-06	1.70894	0.724677
47687800	chr6:47687800:C:G	3.30373e-07	-1.56452e-10	-0.183653
47687866	chr6:47687866:G:A	4.65842e-06	1.67607	0.786484
47687886	chr6:47687886:A:C	4.99143e-06	1.73336	0.798242
47687897	chr6:47687897:A:G	0.031569	9.43508	1.84873
47687979	chr6:47687979:C:G	1.2665e-07	-1.14244	-3.17832e-10
47688094	chr6:47688094:T:C	4.30599e-06	1.82451	0.559374
47688304	chr6:47688304:A:G	2.26996e-06	2.05415	-0.310512
47688312	chr6:47688312:G:A	4.77539e-06	1.76408	0.723276
47688432	chr6:47688432:C:T	4.33783e-07	1.07453	-0.98586
47688462	chr6:47688462:A:G	5.28943e-08	-1.09804	-0.917542
47688496	chr6:47688496:C:A	8.79305e-08	-1.50733	-3.17832e-10
47688523	chr6:47688523:T:C	4.76241e-06	1.7527	0.731933
47688625	chr6:47688625:G:A	4.61347e-06	1.72704	0.725816
47688756	chr6:47688756:G:A	1.08073e-07	-1.56452e-10	-1.30107
47688936	chr6:47688936:C:T	3.97801e-06	1.63961	0.665053
47689032	chr6:47689032:G:A	4.11347e-06	1.68707	0.651074
47689116	chr6:47689116:A:C	0.00731403	7.65737	2.16406
47689272	chr6:47689272:T:C	4.33569e-06	1.77601	0.614747
47689290	chr6:47689290:G:A	4.48776e-06	1.73702	0.688213
47689435	chr6:47689435:A:G	1.21277e-07	-1.56452e-10	-1.1858
47689511	chr6:47689511:C:T	1.41383e-07	-1.56452e-10	-1.0324
47689519	chr6:47689519:GGAA:G	1.0805e-07	-1.56452e-10	-1.30128
47689620	chr6:47689620:C:A	3.80618e-06	1.68241	0.578096
47689772	chr6:47689772:G:A	3.77283e-06	1.65685	0.59485
47689855	chr6:47689855:T:C	5.33923e-06	1.92336	0.675599
47690077	chr6:47690077:T:C	7.04067e-08	-1.72959	-3.17832e-10
47690091	chr6:47690091:C:T	2.63721e-06	-1.56452e-10	1.8936
47690222	chr6:47690222:T:C	3.50997e-06	1.57632	0.603173
47690303	chr6:47690303:T:C	3.77774e-06	1.60761	0.645399
47690335	chr6:47690335:A:G	5.53758e-08	-1.68009	-0.289643
47690452	chr6:47690452:A:C	7.09773e-08	-1.72151	-3.17832e-10
47690601	chr6:47690601:G:A	1.17316e-07	-1.56452e-10	-1.219
47691001	chr6:47691001:G:A	3.94099e-06	1.59269	0.702622
47691014	chr6:47691014:C:A	3.9375e-06	1.62372	0.67071
47691113	chr6:47691113:G:C	1.2327e-07	-1.56452e-10	-1.1695
47691282	chr6:47691282:A:C	3.3784e-07	-1.56452e-10	-0.161302
47691301	chr6:47691301:C:T	5.7476e-08	-1.08481	-0.847697
47691390	chr6:47691390:G:A	3.19483e-07	-1.56452e-10	-0.217171
47691440	chr6:47691440:T:C	3.39531e-06	1.54922	0.597059
47692080	chr6:47692080:C:A	3.88114e-06	1.64981	0.630197
47692466	chr6:47692466:G:A	2.59119e-06	1.70915	0.166852
47692639	chr6:47692639:C:A	1.20368e-07	-1.56452e-10	-1.19332
47692999	chr6:47692999:T:C	0.00490487	7.51676	1.90511
47693057	chr6:47693057:C:G	3.98458e-06	1.50319	0.803126
47693058	chr6:47693058:T:A	4.19599e-06	1.55551	0.802505
47693107	chr6:47693107:T:C	1.08818e-07	-1.56452e-10	-1.2942
47693308	chr6:47693308:A:G	1.08834e-07	-1.56452e-10	-1.29405
47693343	chr6:47693343:G:A	3.63962e-08	-1.09549	-1.29392
47693379	chr6:47693379:T:C	3.32488e-07	-1.56452e-10	-0.177272
47693524	chr6:47693524:AC:A	2.37167e-07	-1.56452e-10	-0.515111
47694036	chr6:47694036:T:A	2.08805e-07	-1.56452e-10	-0.642476
47694123	chr6:47694123:C:T	1.19677e-06	1.69373	-0.590226
47694349	chr6:47694349:C:T	0.00175908	6.80427	1.59215
47694489	chr6:47694489:C:T	3.76136e-06	1.63652	0.612136
47694748	chr6:47694748:G:A	0.00405136	8.01477	1.21591
47694790	chr6:47694790:T:G	5.64082e-07	0.750151	-0.398827
47694974	chr6:47694974:G:A	1.85941e-07	-1.56452e-10	-0.758445
47695037	chr6:47695037:T:C	2.18086e-07	-1.56452e-10	-0.598988
47695174	chr6:47695174:C:CAT	2.30931e-07	-1.56452e-10	-0.541755
47695274	chr6:47695274:G:A	2.18086e-07	-1.56452e-10	-0.598988
47695403	chr6:47695403:A:T	5.3664e-07	0.830423	-0.528971
47696050	chr6:47696050:C:T	1.86885e-07	-1.56452e-10	-0.753381
47696059	chr6:47696059:G:A	2.16032e-07	-1.56452e-10	-0.608449
47696248	chr6:47696248:A:T	2.15119e-07	-1.56452e-10	-0.612684
47696499	chr6:47696499:A:G	8.01297e-07	0.832236	-0.12988
47696602	chr6:47696602:T:C	2.1794e-07	-1.56452e-10	-0.599656
47696616	chr6:47696616:T:C	2.20179e-07	-1.56452e-10	-0.589436
47696663	chr6:47696663:T:C	8.08376e-07	0.819503	-0.108351
47696721	chr6:47696721:A:G	2.18166e-07	-1.56452e-10	-0.598618
47696777	chr6:47696777:T:C	2.17387e-07	-1.56452e-10	-0.602197
47696913	chr6:47696913:T:C	2.52737e-06	1.10433	0.746725
47696916	chr6:47696916:A:G	3.18587e-07	-1.56452e-10	-0.219979
47697031	chr6:47697031:A:G	2.18086e-07	-1.56452e-10	-0.598988
47697044	chr6:47697044:T:C	2.18836e-07	-1.56452e-10	-0.595552
47697186	chr6:47697186:TG:T	2.18112e-07	-1.56452e-10	-0.598868
47697861	chr6:47697861:G:A	2.01809e-07	-1.56452e-10	-0.676552
47698031	chr6:47698031:AG:A	5.53347e-07	0.889172	-0.557062
47698045	chr6:47698045:T:C	2.0073e-07	-1.56452e-10	-0.681913
47698317	chr6:47698317:T:C	2.0175e-07	-1.56452e-10	-0.676848
47698661	chr6:47698661:C:T	2.01517e-07	-1.56452e-10	-0.678001
47698734	chr6:47698734:T:G	1.92187e-07	-1.56452e-10	-0.725405
47698930	chr6:47698930:C:T	2.01517e-07	-1.56452e-10	-0.678001
47699005	chr6:47699005:T:C	1.91767e-07	-1.56452e-10	-0.727596
47699124	chr6:47699124:T:C	2.0157e-07	-1.56452e-10	-0.67774
47699185	chr6:47699185:T:G	1.39314e-07	-1.56452e-10	-1.04714
47699242	chr6:47699242:CA:C	2.01517e-07	-1.56452e-10	-0.678001
47699368	chr6:47699368:T:A	2.01628e-07	-1.56452e-10	-0.677452
47699427	chr6:47699427:A:G	2.01944e-07	-1.56452e-10	-0.675885
47699428	chr6:47699428:C:G	2.01905e-07	-1.56452e-10	-0.676077
47699433	chr6:47699433:G:A	2.0181e-07	-1.56452e-10	-0.676548
47699499	chr6:47699499:A:G	2.01517e-07	-1.56452e-10	-0.678001
47699509	chr6:47699509:T:C	2.01517e-07	-1.56452e-10	-0.678001
47699715	chr6:47699715:T:A	1.97353e-07	-1.56452e-10	-0.698882
47699858	chr6:47699858:AACAG:A	1.91494e-07	-1.56452e-10	-0.729019
47700045	chr6:47700045:G:A	2.01464e-07	-1.56452e-10	-0.678265
47700047	chr6:47700047:A:G	2.01423e-07	-1.56452e-10	-0.678469
47700057	chr6:47700057:T:C	2.00985e-07	-1.56452e-10	-0.680643
47700071	chr6:47700071:A:C	2.01004e-07	-1.56452e-10	-0.680552
47700113	chr6:47700113:C:T	1.78413e-07	-1.56452e-10	-0.799775
47700277	chr6:47700277:T:C	2.01628e-07	-1.56452e-10	-0.677449
47700357	chr6:47700357:A:G	2.5807e-07	-0.430645	-3.17832e-10
47700523	chr6:47700523:T:C	2.01517e-07	-1.56452e-10	-0.678001
47700636	chr6:47700636:C:T	2.01517e-07	-1.56452e-10	-0.678001
47700646	chr6:47700646:CT:C	1.87891e-07	-1.56452e-10	-0.748014
47700761	chr6:47700761:A:C	2.01231e-07	-1.56452e-10	-0.679423
47700985	chr6:47700985:TG:T	2.05541e-07	-1.56452e-10	-0.65823
47701021	chr6:47701021:C:T	1.31026e-07	-1.56452e-10	-1.10848
47701144	chr6:47701144:C:G	2.12276e-07	-1.56452e-10	-0.625989
47701185	chr6:47701185:G:A	4.38579e-08	-0.94332	-1.2596
47701315	chr6:47701315:T:C	2.058e-07	-1.56452e-10	-0.656968
47701400	chr6:47701400:G:C	1.32462e-07	-1.56452e-10	-1.09758
47701401	chr6:47701401:T:A	1.32406e-07	-1.56452e-10	-1.098
47701466	chr6:47701466:A:C	2.94546e-06	1.62319	0.380956
47701693	chr6:47701693:A:C	2.01539e-07	-1.56452e-10	-0.677893
47701708	chr6:47701708:G:A	2.9389e-06	1.59088	0.411032
47701750	chr6:47701750:A:T	1.28596e-06	1.2774	-0.102009
47701937	chr6:47701937:G:A	1.24924e-07	-1.56452e-10	-1.15617
47702026	chr6:47702026:A:G	2.02045e-07	-1.56452e-10	-0.675384
47702058	chr6:47702058:C:G	1.36893e-07	-1.56452e-10	-1.06468
47702201	chr6:47702201:A:G	3.12494e-06	1.60729	0.456006
47702254	chr6:47702254:GTGTGT:G	1.07315e-06	2.24309	-1.24862
47702302	chr6:47702302:T:C	2.01997e-07	-1.56452e-10	-0.675624
47702407	chr6:47702407:G:A	2.13088e-07	-1.56452e-10	-0.622171
47702443	chr6:47702443:C:T	1.2871e-06	1.28326	-0.106989
47702474	chr6:47702474:T:C	4.45805e-06	1.6016	0.816995
47702533	chr6:47702533:G:A	8.85586e-07	1.59788	-0.795505
47702662	chr6:47702662:T:G	2.0099e-07	-1.56452e-10	-0.680619
47702879	chr6:47702879:G:A	1.97416e-07	-1.56452e-10	-0.698564
47702900	chr6:47702900:A:G	2.02155e-07	-1.56452e-10	-0.674841
47702939	chr6:47702939:G:A	2.01517e-07	-1.56452e-10	-0.678001
47702990	chr6:47702990:T:C	7.4229e-08	-1.67672	-3.17832e-10
47703288	chr6:47703288:C:T	1.39787e-06	1.34302	-0.0841865
47703696	chr6:47703696:A:G	3.41154e-08	-1.61562	-0.838504
47703974	chr6:47703974:C:T	2.01465e-07	-1.56452e-10	-0.67826
47704012	chr6:47704012:A:G	3.1891e-06	1.64867	0.434949
47704089	chr6:47704089:A:G	3.52297e-08	-1.5958	-0.826187
47704187	chr6:47704187:A:G	2.00582e-07	-1.56452e-10	-0.682654
47704280	chr6:47704280:G:A	2.01505e-07	-1.56452e-10	-0.678061
47704327	chr6:47704327:G:A	2.09823e-07	-1.56452e-10	-0.637611
47704453	chr6:47704453:T:C	2.03036e-07	-1.56452e-10	-0.670494
47704505	chr6:47704505:A:G	2.01578e-07	-1.56452e-10	-0.677699
47704797	chr6:47704797:G:A	1.84821e-07	-1.56452e-10	-0.764488
47705072	chr6:47705072:A:G	1.70134e-07	-1.56452e-10	-0.847287
47705079	chr6:47705079:C:T	2.47842e-06	1.8315	-3.17832e-10
47705126	chr6:47705126:C:T	2.01843e-07	-1.56452e-10	-0.676384
47705178	chr6:47705178:C:T	1.07351e-07	-1.56452e-10	-1.30777
47705323	chr6:47705323:G:T	1.18218e-07	-1.56452e-10	-1.21134
47705342	chr6:47705342:T:C	2.01517e-07	-1.56452e-10	-0.678001
47705344	chr6:47705344:G:A	2.01517e-07	-1.56452e-10	-0.678001
47705457	chr6:47705457:T:C	2.01517e-07	-1.56452e-10	-0.678001
47705469	chr6:47705469:T:C	2.01494e-07	-1.56452e-10	-0.678117
47705664	chr6:47705664:A:T	2.01517e-07	-1.56452e-10	-0.678001
47706110	chr6:47706110:A:T	3.81699e-08	-1.52765	-0.814179
47706517	chr6:47706517:C:T	2.01085e-07	-1.56452e-10	-0.680146
47706623	chr6:47706623:A:G	7.88604e-07	0.63786	0.0485297
47706741	chr6:47706741:G:A	2.01517e-07	-1.56452e-10	-0.678001
47706863	chr6:47706863:A:G	2.01517e-07	-1.56452e-10	-0.678001
47707232	chr6:47707232:G:A	1.10037e-07	-1.56452e-10	-1.28306
47707356	chr6:47707356:C:T	2.01504e-07	-1.56452e-10	-0.678066
47707614	chr6:47707614:C:T	2.01517e-07	-1.56452e-10	-0.678001
47708034	chr6:47708034:G:A	1.07414e-07	-1.56452e-10	-1.30718
47708043	chr6:47708043:C:T	1.97798e-07	-1.56452e-10	-0.696629
47708061	chr6:47708061:A:G	2.01517e-07	-1.56452e-10	-0.678001
47708186	chr6:47708186:C:T	1.53062e-07	-1.56452e-10	-0.953031
47708375	chr6:47708375:C:T	1.93589e-07	-1.56452e-10	-0.71814
47708402	chr6:47708402:C:T	2.01792e-07	-1.56452e-10	-0.676638
47708414	chr6:47708414:C:T	2.8816e-06	1.34385	0.63838
47708513	chr6:47708513:A:G	2.19653e-07	-1.56452e-10	-0.591825
47708660	chr6:47708660:C:G	2.01517e-07	-1.56452e-10	-0.678001
47708707	chr6:47708707:A:T	9.49325e-07	0.86027	0.0116063
47708759	chr6:47708759:G:A	2.01517e-07	-1.56452e-10	-0.678001
47708783	chr6:47708783:T:C	2.01517e-07	-1.56452e-10	-0.678001
47708889	chr6:47708889:T:C	2.01517e-07	-1.56452e-10	-0.678001
47708890	chr6:47708890:T:C	2.01926e-07	-1.56452e-10	-0.675972
47709223	chr6:47709223:T:A	2.31843e-07	-1.56452e-10	-0.537816
47709244	chr6:47709244:A:AGGCTATTCT	2.01517e-07	-1.56452e-10	-0.678001
47709293	chr6:47709293:C:T	1.29463e-07	-1.56452e-10	-1.12048
47709362	chr6:47709362:T:C	0.00125409	6.42972	1.62833
47709502	chr6:47709502:A:G	2.01517e-07	-1.56452e-10	-0.678001
47709582	chr6:47709582:T:C	2.01536e-07	-1.56452e-10	-0.677906
47709639	chr6:47709639:T:A	2.00226e-07	-1.56452e-10	-0.684429
47709710	chr6:47709710:G:A	1.09288e-07	-1.56452e-10	-1.28989
47709969	chr6:47709969:T:C	1.64576e-07	-1.56452e-10	-0.880501
47709980	chr6:47709980:C:T	2.74581e-06	1.32872	0.605233
47710150	chr6:47710150:G:A	1.10996e-06	0.883441	0.144761
47710199	chr6:47710199:A:G	6.14165e-06	1.4596	1.27938
47710393	chr6:47710393:C:T	1.97416e-07	-1.56452e-10	-0.698564
47710446	chr6:47710446:C:T	0.000430064	6.19274	0.795073
47710577	chr6:47710577:C:G	2.01688e-07	-1.56452e-10	-0.677156
47710676	chr6:47710676:A:G	2.01797e-07	-1.56452e-10	-0.676612
47710719	chr6:47710719:CT:C	3.21764e-06	1.44608	0.646453
47710922	chr6:47710922:A:G	2.01343e-07	-1.56452e-10	-0.678865
47710942	chr6:47710942:C:G	3.8402e-08	-1.49446	-0.841307
47710982	chr6:47710982:C:G	1.0006e-06	0.822283	0.102197
47711077	chr6:47711077:T:C	2.02287e-07	-1.56452e-10	-0.674188
47711125	chr6:47711125:A:G	2.93369e-06	1.35451	0.645632
47711240	chr6:47711240:A:G	2.013e-07	-1.56452e-10	-0.67908
47711280	chr6:47711280:T:C	5.95054e-07	-1.56452e-10	0.404777
47711366	chr6:47711366:A:G	3.61927e-08	-1.523	-0.872015
47711477	chr6:47711477:G:T	1.44493e-07	-1.56452e-10	-1.01064
47711796	chr6:47711796:G:C	2.01198e-07	-1.56452e-10	-0.679587
47711850	chr6:47711850:A:G	2.01517e-07	-1.56452e-10	-0.678001
47711900	chr6:47711900:AG:A	2.63843e-06	1.29863	0.595434
47712055	chr6:47712055:T:C	2.02168e-07	-1.56452e-10	-0.674775
47712100	chr6:47712100:G:A	4.19118e-07	-1.56452e-10	0.0542775
47712135	chr6:47712135:T:C	1.22932e-07	-1.56452e-10	-1.17224
47712180	chr6:47712180:T:C	2.01517e-07	-1.56452e-10	-0.678001
47712410	chr6:47712410:T:C	2.0211e-07	-1.56452e-10	-0.675065
47712520	chr6:47712520:C:T	2.01492e-07	-1.56452e-10	-0.678125
47712521	chr6:47712521:A:G	2.01266e-07	-1.56452e-10	-0.679248
47712714	chr6:47712714:A:C	1.22647e-06	0.779152	0.348867
47712847	chr6:47712847:G:A	2.01607e-07	-1.56452e-10	-0.677556
47713025	chr6:47713025:G:C	2.03313e-07	-1.56452e-10	-0.66913
47713275	chr6:47713275:A:AT	1.50141e-07	-1.56452e-10	-0.972298
47713505	chr6:47713505:A:G	2.16649e-07	-1.56452e-10	-0.605597
47713553	chr6:47713553:GA:G	2.01517e-07	-1.56452e-10	-0.678001
47713758	chr6:47713758:T:C	3.27607e-08	-1.54463	-0.950018
47714189	chr6:47714189:A:G	2.01795e-07	-1.56452e-10	-0.676623
47714254	chr6:47714254:G:A	1.08598e-07	-1.56452e-10	-1.29622
47714399	chr6:47714399:T:C	2.10043e-07	-1.56452e-10	-0.636565
47714422	chr6:47714422:T:C	2.01181e-07	-1.56452e-10	-0.679669
47714476	chr6:47714476:G:A	1.99486e-06	1.61445	-3.17832e-10
47714523	chr6:47714523:G:A	2.01517e-07	-1.56452e-10	-0.678001
47714531	chr6:47714531:G:A	1.51944e-07	-1.56452e-10	-0.960365
47714937	chr6:47714937:C:T	2.01101e-07	-1.56452e-10	-0.680069
47714943	chr6:47714943:G:A	2.09704e-07	-1.56452e-10	-0.63818
47715321	chr6:47715321:A:G	3.98431e-07	0.786619	-0.782961
47715615	chr6:47715615:A:G	1.7085e-07	-1.56452e-10	-0.843087
47715682	chr6:47715682:C:T	3.40056e-07	-1.56452e-10	-0.154764
47715696	chr6:47715696:G:C	2.01577e-07	-1.56452e-10	-0.677706
47715776	chr6:47715776:A:G	2.01586e-07	-1.56452e-10	-0.677659
47715827	chr6:47715827:T:C	2.01517e-07	-1.56452e-10	-0.678001
47715935	chr6:47715935:A:C	2.01369e-07	-1.56452e-10	-0.678735
47716033	chr6:47716033:C:T	2.21075e-07	-1.56452e-10	-0.585374
47716099	chr6:47716099:T:C	2.01659e-07	-1.56452e-10	-0.677297
47716473	chr6:47716473:T:A	1.9508e-07	-1.56452e-10	-0.710466
47716487	chr6:47716487:C:T	2.13787e-07	-1.56452e-10	-0.618897
47716653	chr6:47716653:C:T	1.97416e-07	-1.56452e-10	-0.698564
47716727	chr6:47716727:T:C	2.01517e-07	-1.56452e-10	-0.678001
47716748	chr6:47716748:A:G	2.01517e-07	-1.56452e-10	-0.678001
47716755	chr6:47716755:G:A	2.01517e-07	-1.56452e-10	-0.678001
47716775	chr6:47716775:T:C	2.01517e-07	-1.56452e-10	-0.678001
47716837	chr6:47716837:T:C	2.01418e-07	-1.56452e-10	-0.678491
47716855	chr6:47716855:G:A	2.04173e-06	0.97594	0.66174
47717191	chr6:47717191:T:C	2.75894e-07	-1.56452e-10	-0.363858
47717339	chr6:47717339:G:C	2.01517e-07	-1.56452e-10	-0.678001
47717421	chr6:47717421:C:T	2.13773e-07	-1.56452e-10	-0.618961
47717549	chr6:47717549:G:A	2.01795e-07	-1.56452e-10	-0.676625
47718129	chr6:47718129:T:A	2.01673e-07	-1.56452e-10	-0.677229
47718215	chr6:47718215:C:T	2.0178e-07	-1.56452e-10	-0.676698
47718635	chr6:47718635:G:T	2.09756e-07	-1.56452e-10	-0.637932
47718661	chr6:47718661:AT:A	1.78181e-06	0.843418	0.658089
47718729	chr6:47718729:A:G	2.05985e-07	-1.56452e-10	-0.656072
47718856	chr6:47718856:C:T	1.45638e-07	-1.56452e-10	-1.00275
47719163	chr6:47719163:T:C	2.03975e-06	0.934622	0.702086
47719271	chr6:47719271:T:C	5.42933e-07	0.772083	-0.458972
47719424	chr6:47719424:G:A	2.08519e-06	0.947354	0.711385
47719657	chr6:47719657:C:A	2.01362e-07	-1.56452e-10	-0.678773
47719666	chr6:47719666:G:T	2.01802e-07	-1.56452e-10	-0.676589
47719794	chr6:47719794:C:G	2.01453e-07	-1.56452e-10	-0.678318
47720188	chr6:47720188:C:T	2.01719e-07	-1.56452e-10	-0.677001
47720205	chr6:47720205:G:A	2.19223e-07	-1.56452e-10	-0.593787
47720279	chr6:47720279:G:T	2.01517e-07	-1.56452e-10	-0.678001
47720380	chr6:47720380:G:A	2.11122e-07	-1.56452e-10	-0.631438
47720392	chr6:47720392:G:C	8.05131e-06	2.56806	0.441656
47720476	chr6:47720476:C:T	2.14994e-08	-1.6455	-1.27035
47720598	chr6:47720598:T:C	1.0769e-07	-1.56452e-10	-1.30462
47720870	chr6:47720870:C:T	6.72559e-07	0.745217	-0.218002
47720933	chr6:47720933:G:A	1.5571e-07	-1.56452e-10	-0.935878
47721117	chr6:47721117:G:A	2.01517e-07	-1.56452e-10	-0.678001
47721186	chr6:47721186:T:A	1.29608e-07	-1.11936	-3.17832e-10
47721328	chr6:47721328:T:C	2.01738e-07	-1.56452e-10	-0.676905
47721349	chr6:47721349:C:T	1.97416e-07	-1.56452e-10	-0.698564
47721640	chr6:47721640:T:C	1.42971e-07	-1.56452e-10	-1.02124
47721641	chr6:47721641:C:T	2.01517e-07	-1.56452e-10	-0.678001
47721692	chr6:47721692:C:T	3.08111e-07	-1.56452e-10	-0.253417
47721738	chr6:47721738:G:A	1.09212e-07	-1.56452e-10	-1.29058
47722074	chr6:47722074:T:C	1.07813e-07	-1.56452e-10	-1.30347
47722256	chr6:47722256:T:C	1.80852e-06	1.41185	0.104541
47722510	chr6:47722510:A:G	7.30765e-08	-1.69237	-3.17832e-10
47722552	chr6:47722552:T:G	1.53319e-07	-1.56452e-10	-0.951353
47722865	chr6:47722865:T:C	3.06449e-08	-1.26837	-1.29304
47722877	chr6:47722877:G:A	1.49654e-07	-1.56452e-10	-0.975548
47722898	chr6:47722898:A:G	2.41491e-07	0.784549	-1.28159
47723472	chr6:47723472:G:A	3.03121e-08	-1.27251	-1.29982
47723826	chr6:47723826:C:T	4.01254e-07	0.452342	-0.441622
47724130	chr6:47724130:G:C	1.14706e-07	-1.56452e-10	-1.2415
47724725	chr6:47724725:C:T	7.62714e-07	1.68665	-1.03364
47724805	chr6:47724805:G:A	3.197e-05	4.85907	-0.470388
47724806	chr6:47724806:A:G	2.60272e-07	0.868564	-1.29071
47725181	chr6:47725181:G:A	1.56115e-07	-1.56452e-10	-0.933283
47725329	chr6:47725329:C:T	1.9252e-07	-1.56452e-10	-0.723674
47725554	chr6:47725554:G:A	2.5994e-07	0.865592	-1.28901
47725646	chr6:47725646:A:G	7.07823e-08	-0.765106	-0.95916
47726017	chr6:47726017:A:C	3.53339e-05	4.97251	-0.483788
47726461	chr6:47726461:G:C	1.36799e-06	2.02741	-0.79019
47726694	chr6:47726694:A:C	7.95501e-07	1.73693	-1.04183
47726958	chr6:47726958:C:T	7.10981e-08	-1.71981	-3.17832e-10
47727039	chr6:47727039:T:A	7.86067e-07	1.73464	-1.05147
47727116	chr6:47727116:G:A	7.63974e-08	-0.566801	-1.08112
47727148	chr6:47727148:T:C	1.75454e-07	0.323884	-1.14039
47727376	chr6:47727376:T:C	2.00093e-08	-1.73084	-1.25684
47727495	chr6:47727495:C:T	8.08555e-07	1.67225	-0.960879
47727996	chr6:47727996:C:T	3.86859e-05	5.10295	-0.523594
47728373	chr6:47728373:T:C	2.7648e-07	0.933192	-1.29493
47729129	chr6:47729129:G:A	7.2521e-07	1.64537	-1.04278
47729378	chr6:47729378:C:T	7.58243e-07	1.7002	-1.05307
47729419	chr6:47729419:A:G	2.91746e-07	0.980845	-1.28884
47729695	chr6:47729695:A:T	2.66876e-07	0.900702	-1.29779
47730040	chr6:47730040:T:C	1.71325e-07	-1.56452e-10	-0.840316
47730298	chr6:47730298:C:A	2.66297e-07	0.890563	-1.28983
47730355	chr6:47730355:T:C	1.23655e-06	2.20603	-1.06982
47730544	chr6:47730544:G:A	7.17955e-08	-0.627894	-1.08216
47730567	chr6:47730567:C:T	2.94495e-08	-1.60336	-0.997834
47731245	chr6:47731245:T:A	8.38756e-08	-1.55454	-3.17832e-10
47731259	chr6:47731259:A:G	4.98497e-07	1.1231	-0.895379
47731315	chr6:47731315:T:C	3.52816e-08	-1.32667	-1.09385
47731372	chr6:47731372:T:C	1.2567e-07	-1.56452e-10	-1.15022
47731389	chr6:47731389:C:T	2.67574e-07	0.891856	-1.28633
47731636	chr6:47731636:T:A	1.85071e-07	-1.56452e-10	-0.763138
47731661	chr6:47731661:A:T	5.50874e-08	-1.00897	-0.965982
47731666	chr6:47731666:A:T	2.45458e-06	-1.56452e-10	1.82183
47731797	chr6:47731797:A:G	7.15653e-06	2.87285	0.0190509
47732015	chr6:47732015:C:T	1.12037e-07	-1.56452e-10	-1.26505
47732090	chr6:47732090:T:A	1.49276e-07	-1.56452e-10	-0.978077
47732572	chr6:47732572:C:T	1.86711e-07	-1.56452e-10	-0.754311
47732924	chr6:47732924:T:A	3.10726e-08	-1.73089	-0.81666
47733009	chr6:47733009:T:C	2.53161e-08	-1.58183	-1.1706
47733435	chr6:47733435:TTTTTG:T	2.00671e-08	-1.73096	-1.25383
47734317	chr6:47734317:A:T	4.45441e-07	1.19668	-1.08149
47734544	chr6:47734544:A:C	4.33783e-07	1.19008	-1.10142
47734635	chr6:47734635:C:T	4.53068e-07	1.21859	-1.08642
47734805	chr6:47734805:C:T	3.38777e-08	-1.68869	-0.772423
47734924	chr6:47734924:A:G	1.41244e-07	-1.56452e-10	-1.03338
47735198	chr6:47735198:T:G	3.01174e-08	-1.42992	-1.14886
47735500	chr6:47735500:T:C	1.58911e-07	-1.56452e-10	-0.915532
47735523	chr6:47735523:T:C	5.95561e-08	-0.635012	-1.26194
47735888	chr6:47735888:T:C	2.60265e-08	-1.5596	-1.16516
47736187	chr6:47736187:T:C	1.58379e-07	-1.56452e-10	-0.918881
47736233	chr6:47736233:A:G	2.64021e-08	-1.55757	-1.15286
47736320	chr6:47736320:C:T	3.32115e-07	-0.178394	-3.17832e-10
47736388	chr6:47736388:C:T	2.62265e-08	-1.55604	-1.16107
47736392	chr6:47736392:C:T	1.52964e-07	-1.56452e-10	-0.953673
47736396	chr6:47736396:C:T	2.66964e-08	-1.54588	-1.15346
47736452	chr6:47736452:T:C	2.58192e-07	0.867221	-1.29739
47736580	chr6:47736580:G:A	3.29323e-08	-1.68563	-0.803795
47736727	chr6:47736727:G:C	2.04198e-08	-1.73099	-1.23638
47736777	chr6:47736777:G:A	1.11452e-07	-1.56452e-10	-1.27028
47736836	chr6:47736836:C:T	3.94523e-05	5.11073	-0.511762
47736837	chr6:47736837:C:T	1.8656e-07	-1.56452e-10	-0.755123
47737000	chr6:47737000:C:T	3.2277e-05	4.9115	-0.513264
47737132	chr6:47737132:T:A	2.03898e-08	-1.73092	-1.23792
47737306	chr6:47737306:A:G	2.62287e-08	-1.56444	-1.15258
47737580	chr6:47737580:C:T	2.15468e-08	-1.72893	-1.18472
47737655	chr6:47737655:T:G	7.06363e-08	-1.72633	-3.17832e-10
47737795	chr6:47737795:T:C	4.39926e-07	1.20738	-1.10465
47737821	chr6:47737821:C:T	2.62534e-07	0.877291	-1.29078
47737887	chr6:47737887:G:A	2.52226e-07	0.828191	-1.28174
47737979	chr6:47737979:C:T	1.22641e-07	-1.56452e-10	-1.17461
47738019	chr6:47738019:C:T	1.73695e-07	-1.4134	0.586825
47738141	chr6:47738141:C:T	1.4788e-07	-1.56452e-10	-0.987471
47738386	chr6:47738386:G:A	2.33959e-08	-1.62736	-1.20395
47738469	chr6:47738469:G:A	3.67035e-05	5.2807	-0.753944
47738494	chr6:47738494:C:T	3.46806e-08	-1.2781	-1.15959
47738943	chr6:47738943:TCTCCTGTA:T	2.39575e-08	-1.53465	-1.27294
47739304	chr6:47739304:A:G	1.65149e-07	-0.366011	-0.511018
47739486	chr6:47739486:T:A	2.23928e-07	-0.0408316	-0.531719
47739512	chr6:47739512:G:A	8.85568e-08	-0.290975	-1.20926
47739785	chr6:47739785:A:G	1.9077e-07	-1.56452e-10	-0.732806
47739878	chr6:47739878:G:C	1.46876e-07	-0.306808	-0.687479
47740003	chr6:47740003:T:G	1.08926e-07	-0.254153	-1.03905
47740269	chr6:47740269:G:C	3.0115e-07	-1.56452e-10	-0.276268
47740305	chr6:47740305:G:T	5.54902e-07	0.33146	0.00345548
47740374	chr6:47740374:G:A	1.50014e-07	-1.56452e-10	-0.973145
47740598	chr6:47740598:A:G	1.02385e-07	-0.290774	-1.06436
47740652	chr6:47740652:A:T	1.20157e-07	-1.56452e-10	-1.19507
47740695	chr6:47740695:G:A	5.4718e-07	0.314195	0.00670637
47740696	chr6:47740696:T:C	1.27294e-07	-1.56452e-10	-1.13737
47741002	chr6:47741002:G:T	1.64775e-07	-1.56452e-10	-0.879296
47741079	chr6:47741079:G:A	3.42499e-06	2.17442	-0.0194454
47741165	chr6:47741165:G:T	1.08737e-07	-1.56452e-10	-1.29494
47741524	chr6:47741524:C:T	1.08269e-07	-1.56452e-10	-1.29926
47741583	chr6:47741583:G:T	2.29513e-08	-1.54572	-1.30478
47741698	chr6:47741698:G:A	1.24348e-07	-1.56452e-10	-1.16079
47741960	chr6:47741960:C:A	8.52361e-08	-1.46755	-0.0709015
47742300	chr6:47742300:A:AT	2.31684e-08	-1.57183	-1.26925
47742696	chr6:47742696:T:C	6.65381e-08	-0.482076	-1.30402
47742853	chr6:47742853:C:T	1.08226e-07	-1.56452e-10	-1.29965
47742931	chr6:47742931:T:C	2.87976e-08	-1.32103	-1.30255
47743119	chr6:47743119:G:A	4.58341e-08	-0.964128	-1.19472
47743181	chr6:47743181:G:A	3.04305e-07	-0.265844	-3.17832e-10
47743353	chr6:47743353:G:C	3.29305e-07	-1.56452e-10	-0.186892
47743591	chr6:47743591:A:G	3.01714e-08	-1.31143	-1.26555
47743864	chr6:47743864:C:T	2.08547e-08	-1.63938	-1.30692
47743926	chr6:47743926:T:A	1.72477e-07	-1.56452e-10	-0.833614
47743989	chr6:47743989:A:C	8.56108e-08	-0.554545	-0.979519
47744540	chr6:47744540:T:C	6.16858e-08	-0.838557	-1.02326
47744577	chr6:47744577:T:G	2.28823e-08	-1.55447	-1.29904
47744625	chr6:47744625:C:T	2.14797e-07	-1.56452e-10	-0.614181
47744738	chr6:47744738:T:C	1.40625e-07	-1.56452e-10	-1.03778
47745783	chr6:47745783:C:G	1.25433e-07	-1.56452e-10	-1.1521
47745965	chr6:47745965:C:T	1.41023e-07	-1.56452e-10	-1.03495
47745989	chr6:47745989:A:G	7.20081e-07	-1.56452e-10	0.595488
47746363	chr6:47746363:C:T	1.2615e-07	-1.56452e-10	-1.1464
47746406	chr6:47746406:A:G	1.07976e-07	-1.56452e-10	-1.30196
47746510	chr6:47746510:A:G	5.1299e-08	-0.768755	-1.27745
47746969	chr6:47746969:C:T	1.61043e-07	-1.56452e-10	-0.902207
47747133	chr6:47747133:C:T	2.46936e-08	-1.52494	-1.25239
47747498	chr6:47747498:T:C	1.58768e-07	-1.56452e-10	-0.916434
47747911	chr6:47747911:C:T	3.2165e-08	-1.70925	-0.803749
47747989	chr6:47747989:T:C	1.07619e-07	-1.56452e-10	-1.30528
47748177	chr6:47748177:T:A	5.9329e-07	-1.56452e-10	0.401809
47748352	chr6:47748352:T:C	2.59301e-08	-1.72935	-0.999118
47748755	chr6:47748755:A:G	3.18491e-08	-1.45947	-1.06339
47748989	chr6:47748989:C:A	1.07779e-07	-1.56452e-10	-1.30379
47749507	chr6:47749507:T:A	7.0328e-08	-1.7307	-3.17832e-10
47749513	chr6:47749513:A:G	1.17515e-07	-1.56452e-10	-1.21731
47749537	chr6:47749537:G:A	2.22089e-07	-1.56452e-10	-0.580796
47749987	chr6:47749987:G:A	2.86554e-07	-0.325947	-3.17832e-10
47750084	chr6:47750084:G:A	5.76498e-08	-0.633229	-1.29626
47750481	chr6:47750481:G:A	1.28019e-07	-1.56452e-10	-1.13169
47750632	chr6:47750632:C:A	1.13386e-07	-1.56452e-10	-1.25308
47751566	chr6:47751566:A:T	1.14607e-07	-1.56452e-10	-1.24236
47751993	chr6:47751993:A:C	5.45705e-08	-0.68318	-1.3012
47752109	chr6:47752109:C:A	1.20698e-07	-1.56452e-10	-1.19058
47752797	chr6:47752797:G:A	2.36108e-07	-1.56452e-10	-0.519587
47753088	chr6:47753088:A:G	1.29662e-07	-0.0921535	-1.02679
47753133	chr6:47753133:C:T	1.61415e-07	-1.56452e-10	-0.899897
47753516	chr6:47753516:A:G	7.53181e-08	-1.56672	-0.0954346
47753680	chr6:47753680:T:C	1.91011e-08	-1.72627	-1.30786
47753700	chr6:47753700:A:G	2.05772e-07	-1.56452e-10	-0.657107
47753864	chr6:47753864:A:G	3.02612e-08	-1.28161	-1.2924
47754310	chr6:47754310:T:C	1.0963e-07	-1.56452e-10	-1.28676
47754393	chr6:47754393:T:A	1.28976e-07	-1.56452e-10	-1.12425
47755497	chr6:47755497:G:A	2.32558e-08	-1.56269	-1.27464
47755825	chr6:47755825:T:G	4.24412e-08	-1.5888	-0.646961
47755941	chr6:47755941:C:T	1.13754e-07	-0.108082	-1.14176
47755943	chr6:47755943:A:G	2.05163e-07	-1.56452e-10	-0.660069
47756199	chr6:47756199:G:A	4.71317e-08	-0.830587	-1.30034
47756373	chr6:47756373:A:G	1.14221e-07	-1.56452e-10	-1.24574
47756450	chr6:47756450:C:T	2.31616e-07	-1.56452e-10	-0.538794
47756654	chr6:47756654:C:T	2.27669e-07	-1.56452e-10	-0.555982
47757017	chr6:47757017:A:G	2.39711e-08	-1.59512	-1.21191
47757361	chr6:47757361:A:G	1.65891e-07	-1.56452e-10	-0.872542
47758078	chr6:47758078:T:G	1.69125e-07	-1.56452e-10	-0.85324
47758373	chr6:47758373:C:A	5.61953e-08	-0.651413	-1.30363
47759685	chr6:47759685:T:A	7.05491e-08	-1.72757	-3.17832e-10
47759824	chr6:47759824:A:G	1.11178e-07	-1.56452e-10	-1.27274
47759891	chr6:47759891:T:C	2.67245e-07	-1.56452e-10	-0.395711
47760013	chr6:47760013:A:G	3.28652e-07	-1.56452e-10	-0.188875
47760529	chr6:47760529:T:C	3.20731e-08	-1.23761	-1.27825
47761314	chr6:47761314:C:T	3.64521e-08	-1.08182	-1.30606
47761375	chr6:47761375:T:C	1.63069e-07	-1.56452e-10	-0.889703
47762025	chr6:47762025:C:G	1.5614e-07	-1.56452e-10	-0.933123
47762236	chr6:47762236:T:C	2.70152e-08	-1.3837	-1.30378
47762499	chr6:47762499:C:T	1.18231e-07	-1.56452e-10	-1.21124
47762757	chr6:47762757:T:C	1.74653e-07	-1.56452e-10	-0.821073
47762883	chr6:47762883:A:C	1.00996e-06	1.9667	-1.0329
47762897	chr6:47762897:G:A	2.45813e-08	-1.64914	-1.13275
47762929	chr6:47762929:A:G	3.82694e-07	-1.56452e-10	-0.0366397
47763446	chr6:47763446:C:T	3.44276e-08	-1.41231	-1.03271
47763746	chr6:47763746:T:C	3.00373e-07	-1.56452e-10	-0.278849
47764208	chr6:47764208:T:C	1.07917e-07	-1.56452e-10	-1.30252
47764442	chr6:47764442:A:G	2.41413e-08	-1.63739	-1.16256
47764657	chr6:47764657:C:T	2.74031e-08	-1.57075	-1.10247
47764980	chr6:47764980:A:G	2.67418e-08	-1.59016	-1.10748
47765097	chr6:47765097:G:A	1.62373e-07	-1.56452e-10	-0.893977
47765142	chr6:47765142:T:C	2.69455e-07	-1.56452e-10	-0.387475
47765196	chr6:47765196:A:T	9.46689e-08	-1.43349	-3.17832e-10
47765321	chr6:47765321:G:A	1.57676e-07	-1.56452e-10	-0.923331
47765333	chr6:47765333:A:G	2.43724e-07	-1.56452e-10	-0.487839
47765917	chr6:47765917:C:T	2.3611e-07	-1.56452e-10	-0.519579
47766067	chr6:47766067:T:C	7.44149e-08	-1.67422	-3.17832e-10
47766333	chr6:47766333:A:C	2.8734e-08	-1.56011	-1.06568
47766533	chr6:47766533:G:A	9.61714e-08	-1.41774	-3.17832e-10
47766822	chr6:47766822:T:C	1.28067e-07	-1.56452e-10	-1.13132
47766885	chr6:47766885:T:G	1.34831e-07	-1.56452e-10	-1.07985
47767031	chr6:47767031:T:C	3.52456e-08	-1.15703	-1.2645
47767419	chr6:47767419:C:T	2.60805e-08	-1.43658	-1.28611
47767432	chr6:47767432:G:A	1.07377e-07	-1.56452e-10	-1.30753
47767502	chr6:47767502:A:G	1.83736e-07	-1.56452e-10	-0.770374
47768343	chr6:47768343:C:T	1.46814e-07	-1.56452e-10	-0.99471
47768351	chr6:47768351:C:T	1.61145e-07	-1.56452e-10	-0.901569
47768576	chr6:47768576:T:C	1.08486e-07	-1.56452e-10	-1.29725
47768802	chr6:47768802:G:A	2.39794e-07	-1.56452e-10	-0.504095
47769124	chr6:47769124:A:G	5.42355e-07	0.312046	-3.17832e-10
47769283	chr6:47769283:G:A	1.83604e-07	-1.56452e-10	-0.771095
47769311	chr6:47769311:T:C	2.69354e-08	-1.69986	-0.990573
47769625	chr6:47769625:G:C	1.41784e-07	-1.56452e-10	-1.02957
47770437	chr6:47770437:CTG:C	1.11052e-07	0.0290561	-1.30294
47770774	chr6:47770774:TG:T	1.10138e-07	-1.28214	-3.17832e-10
47771175	chr6:47771175:C:T	1.08451e-07	-1.56452e-10	-1.29758
47771278	chr6:47771278:T:C	1.9876e-08	-1.69126	-1.30311
47771643	chr6:47771643:T:C	1.53129e-07	-1.56452e-10	-0.952595
47771728	chr6:47771728:T:C	1.25626e-07	-1.56452e-10	-1.15056
47771979	chr6:47771979:G:A	7.97318e-08	-1.13335	-0.471858
47772049	chr6:47772049:T:C	2.70768e-07	0.0242797	-0.406894
47772100	chr6:47772100:G:A	2.63501e-07	-1.56452e-10	-0.409818
47772662	chr6:47772662:G:A	5.66137e-07	0.838426	-0.483465
47772759	chr6:47772759:G:C	1.16662e-07	-1.56452e-10	-1.2246
47772811	chr6:47772811:C:T	2.98929e-07	-1.56452e-10	-0.28367
47772842	chr6:47772842:G:A	1.25464e-07	-1.35323	0.201369
47772916	chr6:47772916:G:A	2.8267e-07	-1.56452e-10	-0.339596
47773056	chr6:47773056:C:T	7.07269e-08	-1.12494	-0.600107
47773252	chr6:47773252:A:C	1.63671e-07	-0.750427	-0.135588
47773338	chr6:47773338:G:A	1.07864e-07	-1.56452e-10	-1.303
47773608	chr6:47773608:T:C	7.07308e-08	-1.72499	-3.17832e-10
47774219	chr6:47774219:A:G	1.27154e-07	-1.3626	0.224121
47774660	chr6:47774660:C:T	1.33045e-07	-1.23914	0.145959
47774747	chr6:47774747:G:T	1.11757e-07	-1.33021	0.0626579
47774791	chr6:47774791:G:A	1.26694e-07	-1.32439	0.182289
47775525	chr6:47775525:C:T	4.35592e-08	-1.42723	-0.78252
47775593	chr6:47775593:T:C	1.15391e-07	-1.48794	0.252389
47775746	chr6:47775746:T:C	1.2313e-07	-1.45128	0.280648
47775812	chr6:47775812:C:T	1.05067e-07	-1.27922	-0.0500558
47775958	chr6:47775958:G:A	1.48823e-07	-1.56452e-10	-0.981119
47776231	chr6:47776231:T:A	5.68006e-08	-0.876716	-1.06761
47776345	chr6:47776345:G:C	2.0447e-07	-1.56452e-10	-0.663452
47776348	chr6:47776348:A:G	5.22988e-08	-1.27044	-0.756466
47776587	chr6:47776587:A:G	9.31789e-08	-1.42085	-0.0285056
47776640	chr6:47776640:G:A	6.51688e-07	-1.56452e-10	0.49569
47776724	chr6:47776724:A:T	1.4423e-07	-1.56452e-10	-1.01247
47776907	chr6:47776907:A:G	1.07257e-07	-0.0292328	-1.27942
47776917	chr6:47776917:AAATTTCTG:A	2.77813e-08	-1.63148	-1.02804
47776935	chr6:47776935:TA:T	2.81512e-08	-1.62007	-1.02622
47777314	chr6:47777314:C:T	1.56757e-07	-1.56452e-10	-0.929179
47777326	chr6:47777326:G:A	2.47531e-08	-1.70367	-1.07126
47777339	chr6:47777339:C:A	2.20651e-07	-0.587293	-3.17832e-10
47778009	chr6:47778009:T:A	3.38553e-08	-1.32363	-1.13815
47778410	chr6:47778410:T:G	1.46089e-07	-1.30816	0.308498
47778653	chr6:47778653:T:C	1.05422e-07	-1.32591	-3.17832e-10
47778672	chr6:47778672:T:C	1.41119e-07	-1.56452e-10	-1.03427
47778708	chr6:47778708:A:G	1.34836e-06	2.41655	-1.19378
47778847	chr6:47778847:G:A	5.64075e-08	-1.02464	-0.926628
47779044	chr6:47779044:A:G	8.96165e-06	-1.56452e-10	3.11683
47779062	chr6:47779062:A:G	2.73901e-08	-1.66242	-1.01127
47779127	chr6:47779127:C:T	1.29506e-07	-1.56452e-10	-1.12015
47779130	chr6:47779130:G:A	7.55796e-08	-1.65869	-3.17832e-10
47779186	chr6:47779186:A:G	2.18496e-07	-0.27912	-0.317989
47779246	chr6:47779246:C:A	3.5746e-07	-1.56452e-10	-0.104851
47779271	chr6:47779271:C:T	7.49076e-08	-1.66762	-3.17832e-10
47779453	chr6:47779453:T:C	7.5744e-08	-1.65652	-3.17832e-10
47780218	chr6:47780218:A:G	8.99362e-07	-1.56452e-10	0.81781
47780273	chr6:47780273:T:A	3.92792e-08	-1.38092	-0.932256
47781009	chr6:47781009:T:C	2.79258e-08	-1.37259	-1.28174
47781217	chr6:47781217:TAAG:T	1.13825e-07	-1.24877	-0.000445966
47781331	chr6:47781331:C:G	1.6783e-07	-1.56452e-10	-0.860926
47781584	chr6:47781584:A:C	1.52725e-05	-1.56452e-10	3.64993
47781611	chr6:47781611:G:A	7.3185e-08	-1.69088	-3.17832e-10
47781695	chr6:47781695:A:C	7.12052e-08	-1.71831	-3.17832e-10
47781697	chr6:47781697:A:T	1.1642e-07	-1.38335	0.156682
47781803	chr6:47781803:A:G	3.60849e-08	-1.18768	-1.21032
47781992	chr6:47781992:T:G	1.29702e-07	-1.17989	0.0612507
47782703	chr6:47782703:C:T	1.13849e-07	-1.22927	-0.0197342
47782783	chr6:47782783:A:T	1.1631e-07	-1.20075	-0.0268644
47783309	chr6:47783309:T:G	1.077e-07	-1.35164	0.0471196
47783744	chr6:47783744:A:G	2.68093e-08	-1.54737	-1.14776
47784144	chr6:47784144:A:G	2.67498e-08	-1.54556	-1.15179
47784307	chr6:47784307:T:A	1.94567e-07	-1.56452e-10	-0.713098
47784365	chr6:47784365:C:T	1.33989e-07	-1.56452e-10	-1.08612
47784406	chr6:47784406:T:C	2.65022e-08	-1.54879	-1.15786
47784788	chr6:47784788:G:A	2.86854e-08	-1.4879	-1.13959
47784812	chr6:47784812:T:C	4.37604e-07	0.0974382	-3.17832e-10
47784863	chr6:47784863:C:T	1.32756e-07	-1.56452e-10	-1.09536
47785724	chr6:47785724:C:T	2.64565e-08	-1.55362	-1.15475
47785967	chr6:47785967:G:A	2.66331e-08	-1.56126	-1.14045
47786213	chr6:47786213:T:C	2.61362e-08	-1.5561	-1.16445
47786470	chr6:47786470:C:T	1.09543e-07	-1.56452e-10	-1.28755
47786762	chr6:47786762:A:G	1.44509e-07	-0.18687	-0.823663
47786802	chr6:47786802:T:C	2.50026e-07	-0.251465	-0.210846
47786934	chr6:47786934:T:C	2.46301e-08	-1.48512	-1.29479
47787234	chr6:47787234:G:A	7.38312e-07	-1.56452e-10	0.620492
47787551	chr6:47787551:C:T	1.37247e-07	-0.157117	-0.904978
47787733	chr6:47787733:C:G	1.13975e-07	-0.186134	-1.06176
47787883	chr6:47787883:T:C	2.45872e-08	-1.5454	-1.23625
47787934	chr6:47787934:C:T	2.44527e-08	-1.55344	-1.23369
47789330	chr6:47789330:C:G	7.74188e-07	-1.56452e-10	0.66794
47789450	chr6:47789450:C:T	6.95343e-07	-1.56452e-10	0.560531
47789862	chr6:47789862:A:G	3.9606e-08	-1.69554	-0.60935
47790231	chr6:47790231:C:A	1.33721e-07	-1.56452e-10	-1.08812
47790596	chr6:47790596:T:A	1.33249e-07	-1.56452e-10	-1.09166
47790950	chr6:47790950:C:A	7.50335e-07	-1.56452e-10	0.636645
47791387	chr6:47791387:A:C	7.05902e-08	-1.72698	-3.17832e-10
47791710	chr6:47791710:C:T	3.21241e-08	-1.35589	-1.15838
47792570	chr6:47792570:A:C	3.00276e-08	-1.34332	-1.23844
47794015	chr6:47794015:A:G	3.50452e-08	-1.20668	-1.22056
47794100	chr6:47794100:T:G	1.74966e-07	0.138615	-0.957901
47795725	chr6:47795725:C:A	1.08204e-07	-1.56452e-10	-1.29986
47795956	chr6:47795956:G:A	1.13261e-07	-1.56452e-10	-1.25418
47796492	chr6:47796492:C:A	3.75409e-07	-1.56452e-10	-0.0558599
47796541	chr6:47796541:A:T	2.89232e-08	-1.37567	-1.24356
47796729	chr6:47796729:A:G	3.10544e-08	-1.3201	-1.22804
47796947	chr6:47796947:G:A	3.12538e-08	-1.30555	-1.23618
47797057	chr6:47797057:A:G	3.04925e-08	-1.32828	-1.23812
47797554	chr6:47797554:A:G	3.03151e-08	-1.33764	-1.23459
47797615	chr6:47797615:A:G	1.04337e-06	0.723375	0.242959
47797764	chr6:47797764:T:G	4.81946e-06	-1.56452e-10	2.49654
47797829	chr6:47797829:A:T	1.22889e-06	0.820785	0.309209
47797964	chr6:47797964:C:T	3.04059e-08	-1.3249	-1.24434
47798124	chr6:47798124:A:T	3.00248e-08	-1.34434	-1.23751
47798389	chr6:47798389:C:T	3.11666e-08	-1.28483	-1.2597
47798569	chr6:47798569:T:C	2.14113e-07	0.233533	-0.850905
47798962	chr6:47798962:A:C	2.73339e-08	-1.38194	-1.29381
47799104	chr6:47799104:G:A	3.17323e-08	-1.29556	-1.23098
47799160	chr6:47799160:G:T	9.28925e-08	-1.45243	-3.17832e-10
47799219	chr6:47799219:C:T	5.79829e-08	-0.657737	-1.26599
47799568	chr6:47799568:T:G	3.14107e-08	-1.23259	-1.30413
47799614	chr6:47799614:G:A	4.31237e-08	-0.930772	-1.28903
47799716	chr6:47799716:C:T	2.15979e-08	-1.67914	-1.23214
47799726	chr6:47799726:G:C	9.53335e-08	-1.22981	-0.19668
47800224	chr6:47800224:A:T	6.2582e-07	1.29196	-0.836775
47800707	chr6:47800707:G:A	2.04843e-08	-1.68987	-1.27435
47800746	chr6:47800746:T:C	1.40781e-07	-1.56452e-10	-1.03667
47802923	chr6:47802923:T:C	4.16618e-06	-1.56452e-10	2.35088
47803331	chr6:47803331:G:A	3.13248e-08	-1.2765	-1.26297
47804062	chr6:47804062:T:A	1.06967e-06	0.497668	0.493558
47804343	chr6:47804343:A:G	1.02124e-07	-0.26185	-1.09584
47805287	chr6:47805287:C:T	1.08352e-07	-1.56452e-10	-1.29849
47805698	chr6:47805698:A:G	3.0616e-08	-1.29532	-1.26703
47805861	chr6:47805861:C:T	3.11666e-08	-1.28061	-1.26392
47805962	chr6:47805962:G:A	3.12838e-08	-1.28321	-1.25757
47806429	chr6:47806429:A:G	3.02827e-08	-1.31233	-1.26097
47806671	chr6:47806671:G:A	2.11034e-08	-1.6774	-1.25705
47806779	chr6:47806779:C:T	3.7248e-07	-1.56452e-10	-0.0636925
47806861	chr6:47806861:T:A	3.62617e-08	-1.15052	-1.2426
47807168	chr6:47807168:C:T	1.69697e-07	-1.37004	0.520176
47807353	chr6:47807353:T:C	1.21515e-07	-1.56452e-10	-1.18384
47807667	chr6:47807667:G:T	4.20764e-08	-1.33558	-0.908812
47807856	chr6:47807856:A:G	4.02635e-08	-1.42779	-0.860639
47807882	chr6:47807882:G:A	6.86711e-07	-1.56452e-10	0.548039
47808619	chr6:47808619:C:T	1.18986e-07	-1.56452e-10	-1.20487
47808683	chr6:47808683:G:A	1.09684e-07	-1.56452e-10	-1.28627
47808767	chr6:47808767:TTG:T	2.64011e-08	-1.6179	-1.09258
47809165	chr6:47809165:T:C	3.04102e-08	-1.26106	-1.30804
47809199	chr6:47809199:C:A	1.56479e-07	-1.45043	0.519478
47809200	chr6:47809200:C:G	1.59855e-07	-1.42416	0.514549
47809770	chr6:47809770:G:A	3.03749e-07	-1.56452e-10	-0.267673
47809793	chr6:47809793:A:G	4.3547e-08	-1.38125	-0.828786
47810001	chr6:47810001:G:A	3.14398e-08	-1.24014	-1.29566
47810535	chr6:47810535:C:T	3.23754e-07	-0.203891	-3.17832e-10
47810876	chr6:47810876:C:A	1.98423e-08	-1.72256	-1.2735
47810917	chr6:47810917:A:G	1.54943e-07	-1.56452e-10	-0.940821
47811016	chr6:47811016:G:A	6.25472e-07	-1.56452e-10	0.454632
47812345	chr6:47812345:T:C	3.17919e-08	-1.23533	-1.28933
47812685	chr6:47812685:G:A	2.21444e-08	-1.72937	-1.15692
47813094	chr6:47813094:AC:A	6.52234e-07	-1.56452e-10	0.496528
47813486	chr6:47813486:G:A	1.12942e-07	-1.56452e-10	-1.257
47813533	chr6:47813533:T:C	1.77814e-07	-0.803139	-3.17832e-10
47814063	chr6:47814063:G:A	2.42566e-07	-1.56452e-10	-0.492602
47814564	chr6:47814564:G:T	4.47537e-08	-1.30127	-0.881433
47815222	chr6:47815222:C:T	4.65905e-08	-1.28381	-0.858668
47815233	chr6:47815233:G:T	4.23441e-07	1.37253	-1.308
47815664	chr6:47815664:G:A	4.51644e-08	-1.29273	-0.880839
47815882	chr6:47815882:G:A	2.24397e-07	-1.56452e-10	-0.570458
47816454	chr6:47816454:A:G	2.31226e-07	-1.56452e-10	-0.540481
47816641	chr6:47816641:G:A	2.10887e-07	-0.632553	-3.17832e-10
47817198	chr6:47817198:A:G	2.24334e-07	-1.56452e-10	-0.57074
47817276	chr6:47817276:CT:C	2.42886e-07	-1.56452e-10	-0.491283
47817341	chr6:47817341:C:T	2.24352e-07	-1.56452e-10	-0.570657
47817469	chr6:47817469:G:A	2.27633e-07	-1.56452e-10	-0.556142
47817589	chr6:47817589:G:C	2.26051e-07	-1.56452e-10	-0.563115
47817712	chr6:47817712:A:G	1.18225e-07	-1.56452e-10	-1.21128
47817770	chr6:47817770:T:C	2.83558e-07	-1.56452e-10	-0.336457
47818414	chr6:47818414:C:T	1.1982e-07	-1.56452e-10	-1.19788
47818725	chr6:47818725:A:T	7.23092e-08	-1.70292	-3.17832e-10
47818855	chr6:47818855:G:A	1.68006e-07	-1.56452e-10	-0.859877
47819273	chr6:47819273:G:A	1.21637e-07	-1.56452e-10	-1.18283
47819787	chr6:47819787:T:C	1.30834e-07	-1.56452e-10	-1.10995
47820079	chr6:47820079:A:T	2.5584e-08	-1.69869	-1.04322
47820351	chr6:47820351:A:G	9.03038e-08	-1.43284	-0.0478585
47820628	chr6:47820628:G:A	6.40541e-08	-1.34952	-0.474631
47821126	chr6:47821126:G:A	6.68299e-08	-1.34447	-0.437256
47821386	chr6:47821386:C:T	6.10371e-08	-1.34642	-0.525972
47822819	chr6:47822819:A:G	8.586e-07	-1.30965	2.08107
47823112	chr6:47823112:T:C	4.54768e-07	0.135913	-3.17832e-10
47823469	chr6:47823469:G:A	3.04618e-08	-1.26111	-1.30629
47824405	chr6:47824405:G:T	2.16587e-08	-1.72631	-1.18216
47824635	chr6:47824635:A:G	2.93325e-08	-1.29771	-1.30747
47825089	chr6:47825089:A:G	2.25573e-08	-1.70421	-1.1636
47825952	chr6:47825952:C:A	7.12733e-08	-1.71735	-3.17832e-10
47826277	chr6:47826277:A:G	1.25746e-07	-1.14962	-3.17832e-10
47826904	chr6:47826904:C:A	7.11152e-08	-1.71957	-3.17832e-10
47827009	chr6:47827009:G:A	5.56437e-07	-1.56452e-10	0.337679
47827011	chr6:47827011:A:C	9.05951e-08	-1.34294	-0.134533
47827422	chr6:47827422:C:A	9.84925e-08	-1.3064	-0.0874928
47827469	chr6:47827469:A:T	1.19654e-07	-1.19927	-3.17832e-10
47827708	chr6:47827708:TG:T	9.18604e-08	-1.46361	-3.17832e-10
47827783	chr6:47827783:A:G	3.51401e-08	-1.64292	-0.781617
47828092	chr6:47828092:C:A	7.27819e-08	-1.69641	-3.17832e-10
47828213	chr6:47828213:C:T	9.84715e-08	-1.35618	-0.0379325
47828741	chr6:47828741:G:A	5.68009e-07	-1.56452e-10	0.358263
47829085	chr6:47829085:C:T	3.96884e-07	-1.56452e-10	-0.000230455
47829179	chr6:47829179:A:C	2.92287e-08	-1.30667	-1.30206
47829463	chr6:47829463:T:C	7.27059e-08	-1.69745	-3.17832e-10
47829636	chr6:47829636:G:A	1.10292e-07	-1.56452e-10	-1.28074
47830051	chr6:47830051:C:A	1.80987e-07	-1.32953	0.544081
47830533	chr6:47830533:A:G	1.23373e-07	-1.56452e-10	-1.16867
47830666	chr6:47830666:G:A	6.69943e-08	-1.71112	-0.0681533
47830682	chr6:47830682:G:T	1.39316e-07	-1.56452e-10	-1.04713
47830713	chr6:47830713:T:C	2.7503e-08	-1.36214	-1.30744
47831512	chr6:47831512:G:A	1.96293e-08	-1.73072	-1.27613
47831905	chr6:47831905:T:C	2.65601e-08	-1.7307	-0.973767
47831937	chr6:47831937:A:G	1.31495e-07	-1.72077	0.615858
47832341	chr6:47832341:T:C	1.70243e-07	-1.56452e-10	-0.846649
47832464	chr6:47832464:A:G	6.27041e-07	-1.56452e-10	0.457137
47833390	chr6:47833390:A:G	1.57331e-07	-1.56452e-10	-0.925522
47833696	chr6:47833696:G:T	1.54841e-07	-1.72336	0.781877
47833719	chr6:47833719:A:G	6.40587e-07	-1.56452e-10	0.47851
47834949	chr6:47834949:T:C	6.22758e-07	-1.56452e-10	0.450283
47835456	chr6:47835456:T:A	1.49467e-07	0.299288	-1.27609
47835694	chr6:47835694:G:A	1.44587e-07	-1.71863	0.708643
47835743	chr6:47835743:C:T	8.92856e-07	-1.56452e-10	0.81055
47836160	chr6:47836160:T:G	2.83413e-08	-1.70006	-0.939497
47836700	chr6:47836700:A:G	1.67731e-07	-1.72502	0.863511
47837123	chr6:47837123:T:C	1.1472e-07	-1.56452e-10	-1.24138
47837655	chr6:47837655:C:T	3.5977e-08	-1.65671	-0.744284
47837833	chr6:47837833:G:A	1.72821e-07	-1.72592	0.894306
47837993	chr6:47837993:C:A	3.00994e-08	-1.27173	-1.30764
47838031	chr6:47838031:C:T	2.36835e-07	-1.56452e-10	-0.51651
47838164	chr6:47838164:A:C	1.66947e-07	-1.72588	0.859686
47839159	chr6:47839159:A:G	9.48543e-08	-0.127286	-1.30425
47839300	chr6:47839300:T:A	6.20048e-07	-1.56452e-10	0.445922
47839426	chr6:47839426:A:G	1.08048e-07	-1.56452e-10	-1.3013
47839725	chr6:47839725:A:G	1.4431e-07	-1.01191	-3.17832e-10
47839969	chr6:47839969:G:A	2.08773e-08	-1.70318	-1.24203
47841172	chr6:47841172:G:T	1.30472e-07	-1.56452e-10	-1.11271
47841728	chr6:47841728:C:T	6.10637e-07	-1.56452e-10	0.430627
47841742	chr6:47841742:T:C	3.4085e-08	-1.17306	-1.28196
47841836	chr6:47841836:C:T	5.88688e-07	-1.56452e-10	0.394022
47841988	chr6:47841988:G:A	1.241e-07	-1.56452e-10	-1.16279
47842213	chr6:47842213:T:C	3.67472e-08	-1.08087	-1.29894
47842279	chr6:47842279:G:A	4.88377e-07	-1.56452e-10	0.207212
47842418	chr6:47842418:CCA:C	7.1392e-08	-0.430627	-1.28506
47843099	chr6:47843099:C:T	2.27834e-07	-1.56452e-10	-0.55526
47843263	chr6:47843263:G:A	3.42382e-08	-1.14959	-1.30094
47843536	chr6:47843536:C:T	3.50288e-08	-1.11975	-1.30796
47843762	chr6:47843762:C:T	1.09885e-07	-1.56452e-10	-1.28444
47843855	chr6:47843855:T:C	9.46547e-08	-1.43364	-3.17832e-10
47843895	chr6:47843895:G:A	3.35613e-08	-1.17113	-1.29937
47845363	chr6:47845363:T:C	3.37535e-08	-1.16365	-1.30114
47845392	chr6:47845392:T:G	1.21648e-07	-1.56452e-10	-1.18274
47845622	chr6:47845622:T:C	8.62026e-08	-1.52718	-3.17832e-10
47845628	chr6:47845628:A:T	3.49718e-08	-1.13155	-1.29778
47845719	chr6:47845719:C:A	3.43831e-08	-1.1463	-1.30001
47845766	chr6:47845766:T:A	4.9927e-08	-0.924278	-1.14904
47846092	chr6:47846092:A:G	1.30866e-07	-1.56452e-10	-1.1097
47846202	chr6:47846202:G:A	1.16117e-07	-1.56452e-10	-1.22928
47846497	chr6:47846497:G:A	1.22175e-07	-1.56452e-10	-1.17842
47847217	chr6:47847217:G:T	6.62847e-07	-1.56452e-10	0.512668
47847298	chr6:47847298:G:T	4.94647e-08	-0.941097	-1.14152
47847397	chr6:47847397:TA:T	5.10878e-08	-0.906558	-1.14377
47847515	chr6:47847515:C:T	1.47609e-07	-1.72799	0.738687
47847581	chr6:47847581:T:G	7.45451e-08	-0.370646	-1.30182
47847670	chr6:47847670:G:A	1.89095e-07	-1.7222	0.980572
47847811	chr6:47847811:C:G	4.29964e-08	-0.917283	-1.30548
47848425	chr6:47848425:A:G	2.9883e-06	-1.56452e-10	2.01859
47848569	chr6:47848569:A:C	1.95241e-07	-1.56452e-10	-0.709642
47848609	chr6:47848609:C:T	4.42905e-07	-1.56452e-10	0.109481
47848841	chr6:47848841:A:T	1.97292e-08	-1.71451	-1.28727
47849382	chr6:47849382:T:G	2.19361e-08	-1.73032	-1.16542
47849679	chr6:47849679:T:C	2.18578e-07	-1.56452e-10	-0.596732
47850076	chr6:47850076:C:T	1.0874e-07	-1.56452e-10	-1.29492
47850187	chr6:47850187:T:C	1.11984e-07	-1.56452e-10	-1.26552
47850883	chr6:47850883:C:T	1.07297e-07	-1.56452e-10	-1.30827
47851137	chr6:47851137:T:C	8.05873e-08	-0.684446	-0.910089
47851405	chr6:47851405:G:A	3.68646e-08	-1.12398	-1.25264
47851527	chr6:47851527:A:T	2.65455e-07	-1.56452e-10	-0.402429
47851678	chr6:47851678:G:A	2.2828e-07	-1.56452e-10	-0.553301
47851849	chr6:47851849:G:C	1.81255e-07	-1.56452e-10	-0.78397
47851893	chr6:47851893:A:G	3.44627e-08	-1.13851	-1.30549
47852062	chr6:47852062:C:T	2.53394e-07	-1.56452e-10	-0.448932
47852118	chr6:47852118:T:G	2.25275e-08	-1.72684	-1.1423
47852535	chr6:47852535:C:T	1.76181e-07	-1.56452e-10	-0.812365
47852628	chr6:47852628:T:C	1.42216e-06	-1.72921	3.00527
47852713	chr6:47852713:A:G	2.58211e-07	-1.56452e-10	-0.4301
47852766	chr6:47852766:C:T	4.55533e-08	-0.863959	-1.30103
47852790	chr6:47852790:T:C	3.43755e-08	-1.14598	-1.30055
47853067	chr6:47853067:G:A	2.06738e-08	-1.72792	-1.22709
47853189	chr6:47853189:T:C	7.69021e-07	-1.56452e-10	0.661243
47853242	chr6:47853242:A:G	7.06001e-08	-1.72684	-3.17832e-10
47853447	chr6:47853447:A:G	5.55628e-08	-0.658086	-1.30828
47853712	chr6:47853712:G:A	1.2464e-07	-1.56452e-10	-1.15844
47853795	chr6:47853795:A:G	1.09422e-07	-1.56452e-10	-1.28866
47853840	chr6:47853840:G:A	1.0729e-07	-1.56452e-10	-1.30834
47854083	chr6:47854083:C:T	2.12466e-08	-1.72748	-1.20019
47854182	chr6:47854182:C:T	2.11463e-08	-1.72987	-1.20254
47854369	chr6:47854369:A:G	3.42923e-08	-1.15034	-1.29861
47854945	chr6:47854945:T:C	9.86006e-08	-0.160245	-1.23255
47855171	chr6:47855171:A:T	3.58223e-08	-1.15591	-1.2494
47855243	chr6:47855243:C:G	3.36634e-08	-1.16778	-1.29968
47855350	chr6:47855350:G:C	3.43595e-08	-1.14722	-1.29978
47855683	chr6:47855683:G:C	3.34893e-08	-1.18516	-1.28749
47855724	chr6:47855724:T:C	9.86643e-08	-1.39215	-3.17832e-10
47855725	chr6:47855725:T:C	1.23906e-07	-1.56452e-10	-1.16435
47855831	chr6:47855831:T:C	7.56085e-07	-1.56452e-10	0.644279
47855986	chr6:47855986:C:G	9.08296e-08	-1.47489	-3.17832e-10
47856144	chr6:47856144:T:C	1.46869e-06	-1.72527	3.03352
47856191	chr6:47856191:T:C	1.51076e-07	-0.966095	-3.17832e-10
47857571	chr6:47857571:C:A	7.03074e-08	-1.731	-3.17832e-10
47857609	chr6:47857609:C:T	3.3133e-08	-1.17502	-1.30833
47857841	chr6:47857841:TTAACATC:T	8.59237e-06	-1.56452e-10	3.07475
47857962	chr6:47857962:A:G	2.69721e-07	-1.56452e-10	-0.386486
47858289	chr6:47858289:A:G	2.0255e-08	-1.72811	-1.24736
47858403	chr6:47858403:G:C	2.65013e-07	-1.56452e-10	-0.404096
47858642	chr6:47858642:G:A	6.4034e-08	-0.561463	-1.263
47858943	chr6:47858943:A:G	2.2242e-07	-1.56452e-10	-0.579306
47859517	chr6:47859517:C:T	1.29407e-07	-1.56452e-10	-1.12091
47859644	chr6:47859644:T:A	4.30252e-08	-1.13275	-1.08933
47859682	chr6:47859682:A:C	2.01936e-08	-1.72883	-1.24968
47859827	chr6:47859827:C:A	4.39702e-08	-1.11759	-1.08277
47859873	chr6:47859873:C:T	1.04519e-07	-1.3345	-3.17832e-10
47859962	chr6:47859962:G:A	4.22223e-08	-1.15068	-1.09025
47859993	chr6:47859993:G:A	1.0775e-07	-0.845158	-0.458905
47860433	chr6:47860433:G:A	4.23837e-08	-1.6826	-0.554508
47860611	chr6:47860611:G:A	5.70296e-08	-1.47935	-0.460959
47860612	chr6:47860612:T:C	2.74922e-08	-1.59293	-1.07704
47860784	chr6:47860784:G:T	3.84716e-08	-1.29866	-1.03529
47861183	chr6:47861183:C:T	3.31539e-08	-1.27027	-1.21244
47861314	chr6:47861314:A:T	1.27286e-07	-1.56452e-10	-1.13744
47861405	chr6:47861405:T:G	2.8217e-08	-1.33573	-1.30822
47861640	chr6:47861640:C:T	3.79414e-07	-1.56452e-10	-0.0452463
47861720	chr6:47861720:C:T	3.93654e-08	-1.29118	-1.01981
47862751	chr6:47862751:G:T	1.1421e-07	-1.56452e-10	-1.24584
47863376	chr6:47863376:G:A	4.18805e-08	-0.943623	-1.30543
47863590	chr6:47863590:G:T	3.77114e-08	-1.29447	-1.05944
47863713	chr6:47863713:C:G	1.45673e-07	-1.56452e-10	-1.00251
47863727	chr6:47863727:G:A	7.61656e-08	-1.65096	-3.17832e-10
47863827	chr6:47863827:T:C	9.28869e-08	-1.45249	-3.17832e-10
47863984	chr6:47863984:A:T	1.43533e-07	-1.56452e-10	-1.01731
47864685	chr6:47864685:CTG:C	3.96092e-08	-1.2713	-1.03351
47864921	chr6:47864921:TCTTTATG:T	3.97448e-08	-1.25905	-1.04234
47864935	chr6:47864935:TA:T	4.03476e-08	-1.26089	-1.02545
47865395	chr6:47865395:T:C	1.03852e-07	-0.837494	-0.503411
47865420	chr6:47865420:C:T	3.95393e-08	-1.26937	-1.03721
47865479	chr6:47865479:A:G	2.02147e-08	-1.72954	-1.24792
47865751	chr6:47865751:G:C	2.84667e-08	-1.32735	-1.30779
47866170	chr6:47866170:C:T	1.0739e-07	-1.56452e-10	-1.30741
47866248	chr6:47866248:G:T	2.02449e-08	-1.72861	-1.24736
47866811	chr6:47866811:G:A	5.22164e-08	-1.67588	-0.352595
47867068	chr6:47867068:G:A	3.47142e-08	-1.24245	-1.19427
47867263	chr6:47867263:G:A	4.04408e-08	-1.27411	-1.00993
47867418	chr6:47867418:G:A	2.20248e-07	-1.68027	1.09115
47867438	chr6:47867438:C:T	1.10301e-07	-1.56452e-10	-1.28066
47868164	chr6:47868164:C:T	3.87429e-08	-1.30003	-1.0269
47868249	chr6:47868249:C:T	1.11157e-07	-1.68225	0.40932
47868250	chr6:47868250:C:T	3.51521e-08	-1.23345	-1.19074
47868290	chr6:47868290:C:T	2.03118e-08	-1.72079	-1.25189
47868814	chr6:47868814:T:C	4.6044e-08	-1.67739	-0.476887
47869135	chr6:47869135:G:A	3.93532e-08	-1.29143	-1.01986
47869910	chr6:47869910:T:C	3.83747e-08	-1.27055	-1.06593
47869957	chr6:47869957:A:G	3.42673e-08	-1.22405	-1.22563
47871437	chr6:47871437:G:A	3.95834e-08	-1.26923	-1.03624
47871575	chr6:47871575:T:C	1.20556e-07	-1.56452e-10	-1.19176
47871812	chr6:47871812:C:T	3.96816e-08	-1.25948	-1.04351
47872317	chr6:47872317:G:A	2.77541e-07	-0.357907	-3.17832e-10
47872355	chr6:47872355:T:C	3.44844e-08	-1.26624	-1.17713
47872655	chr6:47872655:G:C	3.90208e-08	-1.33469	-0.985091
47873336	chr6:47873336:T:C	9.06647e-08	-1.70225	0.225541
47873389	chr6:47873389:T:A	1.93593e-07	-1.56452e-10	-0.718116
47873451	chr6:47873451:T:A	3.79872e-08	-1.30652	-1.0401
47873679	chr6:47873679:G:C	6.64913e-08	-0.565552	-1.22125
47873740	chr6:47873740:T:C	2.77055e-08	-1.35467	-1.30757
47873869	chr6:47873869:G:T	3.74283e-08	-1.31911	-1.04233
47874018	chr6:47874018:T:C	1.16245e-07	-1.56452e-10	-1.22818
47874156	chr6:47874156:T:C	4.5541e-08	-1.66765	-0.497614
47874217	chr6:47874217:G:T	6.5871e-08	-0.570768	-1.22541
47874239	chr6:47874239:A:G	1.95522e-07	-1.56452e-10	-0.708202
47874552	chr6:47874552:C:G	2.15086e-08	-1.72766	-1.18776
47874723	chr6:47874723:G:A	1.98146e-07	-1.687	0.992133
47874743	chr6:47874743:T:TACA	3.72748e-08	-1.31089	-1.05467
47874810	chr6:47874810:A:C	3.2626e-08	-1.2902	-1.20856
47874917	chr6:47874917:C:T	7.03992e-08	-1.72969	-3.17832e-10
47875437	chr6:47875437:T:C	3.77597e-08	-1.72953	-0.623101
47875551	chr6:47875551:G:A	6.31237e-08	-0.605772	-1.23301
47875748	chr6:47875748:A:G	3.7926e-08	-1.04287	-1.30537
47876082	chr6:47876082:T:C	3.8644e-08	-1.29714	-1.03235
47876129	chr6:47876129:A:T	1.10064e-07	-1.56452e-10	-1.28281
47876611	chr6:47876611:A:G	1.43098e-06	-1.56452e-10	1.28224
47876733	chr6:47876733:G:A	2.62826e-08	-1.40977	-1.3052
47876902	chr6:47876902:T:C	1.03752e-07	-1.34187	-3.17832e-10
47876931	chr6:47876931:G:A	3.67681e-08	-1.3202	-1.05905
47877116	chr6:47877116:C:T	3.9036e-08	-1.28497	-1.03442
47877133	chr6:47877133:T:C	2.15051e-07	-0.613002	-3.17832e-10
47877163	chr6:47877163:A:C	7.12185e-08	-0.770502	-0.947621
47877415	chr6:47877415:C:T	3.99644e-08	-1.24722	-1.04867
47878273	chr6:47878273:A:G	3.66182e-08	-1.68166	-0.701672
47878867	chr6:47878867:C:T	2.38104e-08	-1.72865	-1.0851
47879443	chr6:47879443:A:G	9.08253e-08	-0.934035	-0.540903
47879665	chr6:47879665:A:G	2.90245e-08	-1.31253	-1.30321
47879947	chr6:47879947:A:T	3.1456e-08	-1.23394	-1.30135
47880181	chr6:47880181:A:G	1.82326e-07	-1.56452e-10	-0.778078
47880764	chr6:47880764:C:T	1.93889e-07	-1.56452e-10	-0.716588
47880826	chr6:47880826:T:C	3.30464e-08	-1.26813	-1.21783
47880846	chr6:47880846:C:CT	2.47865e-07	-1.56452e-10	-0.47099
47881104	chr6:47881104:A:T	8.62662e-08	-1.52644	-3.17832e-10
47881358	chr6:47881358:C:T	7.20665e-08	-1.70629	-3.17832e-10
47881440	chr6:47881440:T:C	1.62076e-07	-1.56452e-10	-0.895807
47881459	chr6:47881459:C:A	6.50985e-08	-1.44015	-0.367822
47881489	chr6:47881489:C:T	4.71487e-08	-1.66827	-0.462304
47881815	chr6:47881815:C:T	2.93771e-08	-1.29537	-1.30829
47882614	chr6:47882614:T:G	1.77022e-07	-1.68253	0.87493
47883002	chr6:47883002:C:A	6.90742e-08	-0.523145	-1.22555
47883154	chr6:47883154:A:G	1.1769e-07	-1.56452e-10	-1.21582
47883231	chr6:47883231:C:A	2.96102e-08	-1.32166	-1.2741
47883576	chr6:47883576:A:G	8.51598e-08	-1.53935	-3.17832e-10
47883852	chr6:47883852:T:C	5.46527e-07	-1.56452e-10	0.319708
47884020	chr6:47884020:G:A	2.22824e-07	-1.56452e-10	-0.577493
47884532	chr6:47884532:T:C	1.63324e-07	-1.69586	0.807724
47884901	chr6:47884901:C:A	1.11043e-07	-1.56452e-10	-1.27395
47885016	chr6:47885016:T:C	3.13339e-08	-1.23099	-1.30818
47885297	chr6:47885297:C:T	1.22298e-06	-1.56452e-10	1.12517
47885635	chr6:47885635:C:A	3.11901e-07	-1.56452e-10	-0.24119
47885639	chr6:47885639:A:G	3.6205e-08	-1.28917	-1.1055
47885938	chr6:47885938:C:T	3.34854e-08	-1.23157	-1.2412
47885959	chr6:47885959:C:T	1.12174e-07	-1.56452e-10	-1.26382
47886112	chr6:47886112:T:C	3.8208e-08	-1.13263	-1.20821
47886169	chr6:47886169:C:A	4.03123e-08	-1.12643	-1.16079
47886356	chr6:47886356:T:A	2.63652e-08	-1.73019	-0.981643
47886482	chr6:47886482:G:GT	2.29995e-07	-1.56452e-10	-0.545819
47886607	chr6:47886607:C:T	3.20417e-08	-1.27328	-1.24355
47886647	chr6:47886647:A:T	7.03208e-08	-1.73081	-3.17832e-10
47887162	chr6:47887162:A:T	2.63954e-08	-1.73081	-0.979875
47887350	chr6:47887350:T:A	3.36512e-08	-1.24457	-1.22326
47887438	chr6:47887438:A:G	3.31748e-08	-1.24963	-1.23245
47887496	chr6:47887496:T:A	1.14191e-07	-0.653754	-0.592247
47887703	chr6:47887703:A:G	1.57487e-07	-1.56452e-10	-0.924531
47887726	chr6:47887726:C:T	3.40387e-07	-1.56452e-10	-0.153792
47889662	chr6:47889662:C:T	9.33398e-08	-0.901041	-0.546588
47889949	chr6:47889949:T:C	3.06814e-07	-1.56452e-10	-0.257634
47890085	chr6:47890085:AC:A	6.59912e-08	-0.794702	-0.999652
47890320	chr6:47890320:T:C	4.07335e-08	-0.971309	-1.30551
47890773	chr6:47890773:G:T	2.57089e-08	-1.73099	-1.00604
47891383	chr6:47891383:C:A	1.07649e-07	-1.56452e-10	-1.305
47891746	chr6:47891746:C:G	8.08807e-07	-1.56452e-10	0.711685
47891932	chr6:47891932:G:A	2.47481e-08	-1.73008	-1.04505
47891973	chr6:47891973:G:C	7.2578e-07	-1.56452e-10	0.603371
47892270	chr6:47892270:T:C	3.81615e-08	-1.68792	-0.654128
47892721	chr6:47892721:G:A	3.38765e-08	-1.21274	-1.24841
47893423	chr6:47893423:T:C	1.5331e-07	-1.56452e-10	-0.951415
47893793	chr6:47893793:C:T	6.43503e-07	-1.56452e-10	0.483052
47893802	chr6:47893802:G:C	1.77596e-07	-1.68937	0.885008
47894174	chr6:47894174:A:G	7.80698e-07	-1.56452e-10	0.676313
47894257	chr6:47894257:C:T	1.92448e-07	-1.56452e-10	-0.724052
47894356	chr6:47894356:A:G	1.00214e-07	-0.822252	-0.554311
47894369	chr6:47894369:A:G	3.75836e-07	-1.56452e-10	-0.0547213
47894378	chr6:47894378:G:A	3.45197e-07	-1.56452e-10	-0.139759
47894413	chr6:47894413:G:A	1.06643e-07	-0.66813	-0.646261
47894502	chr6:47894502:A:T	7.08973e-07	-1.56452e-10	0.579942
47894638	chr6:47894638:G:A	1.93362e-07	-0.719309	-3.17832e-10
47894907	chr6:47894907:G:A	2.13065e-08	-1.68246	-1.2424
47895184	chr6:47895184:A:T	3.42565e-08	-1.19641	-1.25359
47895345	chr6:47895345:T:C	1.46499e-07	-1.6864	0.689541
47895658	chr6:47895658:C:T	1.14889e-07	-1.56452e-10	-1.23991
47895908	chr6:47895908:T:C	2.04737e-07	-0.66215	-3.17832e-10
47896112	chr6:47896112:A:T	1.29137e-07	-1.56452e-10	-1.123
47896177	chr6:47896177:C:G	6.65801e-07	-1.56452e-10	0.517115
47896322	chr6:47896322:C:T	1.14714e-06	-1.56452e-10	1.06115
47896357	chr6:47896357:T:C	1.64597e-07	-0.880372	-3.17832e-10
47896376	chr6:47896376:T:C	1.20035e-07	-0.676692	-0.519396
47896485	chr6:47896485:G:A	3.35252e-08	-1.16949	-1.30208
47896624	chr6:47896624:T:C	1.58022e-07	-1.56452e-10	-0.921143
47896703	chr6:47896703:C:T	7.64173e-07	-1.56452e-10	0.654918
47896785	chr6:47896785:T:C	1.11596e-07	-1.56452e-10	-1.26899
47897095	chr6:47897095:G:A	3.1132e-08	-1.3235	-1.22214
47897174	chr6:47897174:A:T	8.06894e-08	-1.05712	-0.536149
47897297	chr6:47897297:C:G	1.12162e-07	-1.56452e-10	-1.26393
47897310	chr6:47897310:T:G	1.08772e-07	-1.56452e-10	-1.29462
47897454	chr6:47897454:A:C	2.38263e-07	-1.56452e-10	-0.510498
47897485	chr6:47897485:C:T	1.8537e-07	-0.76152	-3.17832e-10
47897593	chr6:47897593:A:G	1.0766e-07	-0.805027	-0.49987
47897632	chr6:47897632:A:T	3.81641e-08	-1.68171	-0.660267
47897687	chr6:47897687:C:A	8.33051e-08	-1.05355	-0.507816
47898351	chr6:47898351:A:T	6.60289e-07	-1.56452e-10	0.508802
47898658	chr6:47898658:G:A	5.37962e-07	-1.56452e-10	0.303912
47898672	chr6:47898672:A:G	6.83648e-07	-1.56452e-10	0.543568
47898681	chr6:47898681:C:T	5.96295e-07	-1.56452e-10	0.406861
47898854	chr6:47898854:A:C	1.0132e-07	-1.36559	-3.17832e-10
47899004	chr6:47899004:C:A	7.96115e-08	-1.60672	-3.17832e-10
47899131	chr6:47899131:T:C	3.11502e-08	-1.37736	-1.16769
47899148	chr6:47899148:G:A	6.4954e-07	-1.56452e-10	0.492388
47899298	chr6:47899298:T:C	3.09546e-08	-1.32117	-1.23018
47899493	chr6:47899493:A:T	3.14071e-08	-1.39005	-1.14679
47899517	chr6:47899517:T:TG	7.3419e-07	-1.56452e-10	0.614892
47899741	chr6:47899741:A:C	8.2843e-08	-1.08209	-0.484839
47900221	chr6:47900221:G:A	7.24587e-07	-1.56452e-10	0.601726
47900535	chr6:47900535:A:G	1.20065e-07	-1.19584	-3.17832e-10
47900758	chr6:47900758:C:G	1.79772e-07	-1.56452e-10	-0.792185
47901095	chr6:47901095:A:G	3.49793e-08	-1.72656	-0.702562
47901108	chr6:47901108:T:C	4.32789e-07	-1.56452e-10	0.0863743
47901148	chr6:47901148:A:G	5.16121e-08	-0.789014	-1.25111
47901198	chr6:47901198:A:T	1.22395e-07	-1.56452e-10	-1.17662
47901408	chr6:47901408:C:T	8.22269e-08	-1.11522	-0.459172
47901627	chr6:47901627:A:C	7.99066e-07	-1.56452e-10	0.699568
47901690	chr6:47901690:A:G	8.03227e-08	-0.891966	-0.705857
47901712	chr6:47901712:G:A	2.99342e-08	-1.35662	-1.22826
47902321	chr6:47902321:T:C	3.17553e-08	-1.41919	-1.10662
47902347	chr6:47902347:A:G	3.26849e-08	-1.41468	-1.08228
47902859	chr6:47902859:A:G	1.28081e-07	-1.68323	0.552016
47902942	chr6:47902942:A:G	1.12593e-07	-1.56452e-10	-1.26009
47903026	chr6:47903026:A:T	2.95482e-08	-1.3556	-1.24225
47903054	chr6:47903054:C:T	3.19236e-08	-1.41073	-1.1098
47903431	chr6:47903431:C:T	5.71826e-08	-0.635443	-1.30218
47903526	chr6:47903526:G:C	3.21689e-08	-1.31438	-1.1985
47903878	chr6:47903878:G:A	2.45605e-08	-1.65725	-1.12549
47904797	chr6:47904797:C:T	3.78975e-07	-1.56452e-10	-0.0464044
47904934	chr6:47904934:G:T	4.25691e-08	-1.64534	-0.587406
47905379	chr6:47905379:C:T	2.94326e-07	-1.56452e-10	-0.299186
47905544	chr6:47905544:A:T	2.92897e-08	-1.36437	-1.24227
47905689	chr6:47905689:T:C	2.77793e-08	-1.35327	-1.30631
47905985	chr6:47905985:G:A	1.18027e-07	-1.56452e-10	-1.21296
47906385	chr6:47906385:C:T	2.30252e-08	-1.66564	-1.18164
47906469	chr6:47906469:C:T	7.46109e-07	-1.56452e-10	0.630996
47907192	chr6:47907192:A:T	6.84648e-07	-1.56452e-10	0.54503
47907328	chr6:47907328:T:C	9.58681e-08	-1.67265	0.251744
47907661	chr6:47907661:T:A	6.99618e-07	-1.56452e-10	0.566659
47907738	chr6:47907738:C:T	3.04866e-08	-1.3705	-1.19609
47907790	chr6:47907790:A:G	2.64911e-08	-1.58584	-1.12123
47907856	chr6:47907856:C:T	3.01683e-08	-1.38086	-1.19622
47908184	chr6:47908184:C:T	8.02818e-07	-1.56452e-10	0.704253
47908374	chr6:47908374:T:A	2.0449e-08	-1.66815	-1.29779
47908830	chr6:47908830:T:C	3.94301e-08	-1.72946	-0.579882
47909003	chr6:47909003:C:T	4.30809e-08	-1.7107	-0.510092
47909296	chr6:47909296:C:A	2.25014e-08	-1.68795	-1.18235
47910090	chr6:47910090:G:A	3.24913e-08	-1.41189	-1.09101
47910165	chr6:47910165:C:T	1.13559e-07	-1.25155	-3.17832e-10
47910317	chr6:47910317:T:C	3.41241e-08	-1.3738	-1.08007
47910355	chr6:47910355:C:T	1.01019e-07	-1.35261	-0.0159626
47910421	chr6:47910421:T:A	2.44528e-08	-1.52381	-1.26332
47910945	chr6:47910945:G:A	5.7781e-08	-1.1768	-0.750417
47910965	chr6:47910965:G:A	3.41923e-08	-1.37785	-1.07403
47911142	chr6:47911142:A:C	6.25298e-07	-1.56452e-10	0.454353
47911302	chr6:47911302:T:C	3.43694e-08	-1.39175	-1.05496
47911330	chr6:47911330:C:G	6.1142e-07	-1.56452e-10	0.431909
47911353	chr6:47911353:C:G	3.43015e-08	-1.38773	-1.06095
47911488	chr6:47911488:C:T	1.10605e-07	-1.56452e-10	-1.27791
47911618	chr6:47911618:A:G	3.3671e-08	-1.40142	-1.06582
47911711	chr6:47911711:A:C	3.45836e-08	-1.38808	-1.05242
47911714	chr6:47911714:G:A	3.39654e-08	-1.37641	-1.08212
47912238	chr6:47912238:C:A	4.31824e-08	-1.23988	-0.978566
47912358	chr6:47912358:T:C	1.3059e-07	-1.56452e-10	-1.11181
47912528	chr6:47912528:T:C	3.305e-08	-1.29975	-1.18611
47912574	chr6:47912574:C:T	1.32361e-07	-1.56452e-10	-1.09834
47912595	chr6:47912595:T:A	3.21554e-08	-1.72924	-0.784051
47912647	chr6:47912647:A:G	3.17778e-08	-1.73073	-0.794378
47912884	chr6:47912884:C:T	4.90229e-08	-1.40292	-0.688671
47912903	chr6:47912903:T:C	3.98598e-08	-1.72955	-0.568955
47913024	chr6:47913024:C:G	1.08768e-07	-1.56452e-10	-1.29466
47913663	chr6:47913663:A:G	5.27398e-08	-1.34235	-0.676157
47913806	chr6:47913806:G:A	3.1007e-08	-1.73094	-0.818725
47913838	chr6:47913838:A:G	3.30063e-08	-1.1959	-1.29127
47913932	chr6:47913932:A:G	4.97612e-08	-1.39804	-0.678599
47914517	chr6:47914517:A:T	1.0732e-07	-1.56452e-10	-1.30806
47914724	chr6:47914724:A:G	3.62797e-08	-1.26912	-1.1235
47914870	chr6:47914870:G:A	2.02006e-08	-1.73101	-1.24716
47914914	chr6:47914914:T:A	5.01036e-08	-1.38891	-0.680875
47914930	chr6:47914930:T:C	2.18768e-07	-1.56452e-10	-0.595864
47915072	chr6:47915072:A:G	5.05854e-08	-1.37234	-0.687874
47915119	chr6:47915119:T:A	5.11152e-08	-1.28671	-0.76308
47915200	chr6:47915200:T:A	5.09057e-08	-1.36867	-0.685226
47915261	chr6:47915261:C:CAT	5.20784e-08	-1.34431	-0.686816
47915718	chr6:47915718:A:G	7.75371e-08	-1.63312	-3.17832e-10
47915783	chr6:47915783:C:T	4.74405e-08	-1.38824	-0.736159
47916139	chr6:47916139:T:C	1.47454e-07	-1.56452e-10	-0.990358
47916158	chr6:47916158:G:A	2.11443e-07	-1.56452e-10	-0.629918
47916321	chr6:47916321:G:A	4.70048e-08	-1.41045	-0.723173
47916323	chr6:47916323:C:T	4.71718e-08	-1.40691	-0.723173
47916707	chr6:47916707:T:C	2.11818e-07	-1.56452e-10	-0.628148
47916970	chr6:47916970:TA:T	2.93025e-08	-1.41195	-1.19426
47917121	chr6:47917121:A:G	4.86134e-08	-1.33072	-0.769254
47917123	chr6:47917123:C:T	2.12469e-07	-1.56452e-10	-0.62508
47917184	chr6:47917184:T:G	4.00609e-08	-1.73096	-0.562512
47917206	chr6:47917206:C:T	2.27316e-08	-1.73073	-1.12939
47917280	chr6:47917280:C:A	2.94764e-08	-1.41353	-1.18675
47917480	chr6:47917480:A:G	2.85472e-08	-1.4342	-1.19811
47917638	chr6:47917638:C:T	1.4564e-07	-1.56452e-10	-1.00274
47918176	chr6:47918176:G:T	3.5884e-07	-1.56452e-10	-0.100999
47918235	chr6:47918235:A:AAGG	5.57398e-08	-1.23789	-0.725289
47918833	chr6:47918833:G:A	1.16773e-07	-1.56452e-10	-1.22364
47919327	chr6:47919327:C:T	7.35563e-08	-1.68582	-3.17832e-10
47919996	chr6:47919996:G:A	6.49999e-08	-0.764623	-1.04487
47920040	chr6:47920040:A:G	7.28933e-08	-1.69488	-3.17832e-10
47920045	chr6:47920045:A:G	3.74057e-08	-1.30621	-1.05584
47920454	chr6:47920454:A:G	3.65509e-07	-1.56452e-10	-0.0825852
47920649	chr6:47920649:G:A	1.66272e-07	-1.56452e-10	-0.870248
47920713	chr6:47920713:T:A	1.86035e-07	-0.516549	-0.241391
47920972	chr6:47920972:T:C	2.01815e-07	-1.56452e-10	-0.676524
47921309	chr6:47921309:T:C	4.14326e-07	-1.56452e-10	0.0427789
47921315	chr6:47921315:T:C	2.21004e-06	-0.490213	2.2071
47921427	chr6:47921427:T:C	2.4477e-08	-1.7309	-1.05524
47921603	chr6:47921603:C:T	2.12017e-07	-1.56452e-10	-0.627207
47921608	chr6:47921608:C:G	2.08216e-08	-1.6641	-1.28379
47922677	chr6:47922677:T:C	1.4467e-07	-1.56452e-10	-1.00942
47923077	chr6:47923077:A:G	9.76037e-08	-1.24733	-0.155626
47923325	chr6:47923325:A:G	4.9505e-07	-1.56452e-10	0.220783
47923468	chr6:47923468:C:T	1.13105e-07	-1.56452e-10	-1.25556
47923830	chr6:47923830:A:T	1.07716e-07	-1.56452e-10	-1.30437
47924352	chr6:47924352:T:C	2.91877e-08	-1.42563	-1.1845
47924381	chr6:47924381:G:A	4.1104e-07	-1.56452e-10	0.0348155
47924511	chr6:47924511:T:C	1.07106e-07	-1.29531	-0.014741
47924788	chr6:47924788:T:G	2.31999e-07	-1.56452e-10	-0.537141
47925605	chr6:47925605:G:A	2.00318e-07	-1.56452e-10	-0.683968
47926076	chr6:47926076:C:T	1.61924e-07	-1.56452e-10	-0.896748
47926885	chr6:47926885:A:G	1.41136e-07	-1.56452e-10	-1.03415
47926993	chr6:47926993:G:A	3.0761e-08	-1.48619	-1.07144
47927039	chr6:47927039:C:T	1.00644e-07	-1.32108	-0.0512082
47927058	chr6:47927058:C:T	4.91547e-07	-1.56452e-10	0.213682
47927084	chr6:47927084:T:A	1.1819e-07	-1.56452e-10	-1.21158
47927384	chr6:47927384:T:C	1.62094e-07	-1.56452e-10	-0.895698
47927561	chr6:47927561:C:T	3.18749e-08	-1.45869	-1.06336
47927851	chr6:47927851:G:A	4.62399e-07	-1.56452e-10	0.152553
47927918	chr6:47927918:C:A	1.07728e-07	-1.56452e-10	-1.30427
47927940	chr6:47927940:T:A	9.48009e-08	-1.29006	-0.142041
47928011	chr6:47928011:T:C	1.68118e-07	-0.859208	-3.17832e-10
47928097	chr6:47928097:A:G	7.17895e-08	-1.71014	-3.17832e-10
47928221	chr6:47928221:A:G	1.0756e-07	-1.56452e-10	-1.30583
47928357	chr6:47928357:T:C	2.97664e-08	-1.42093	-1.16956
47928593	chr6:47928593:T:C	1.37666e-07	-1.56452e-10	-1.05905
47928611	chr6:47928611:G:T	1.4937e-07	-1.56452e-10	-0.977446
47928723	chr6:47928723:G:A	3.94358e-07	-0.00661558	-3.17832e-10
47928791	chr6:47928791:T:TCCCA	1.32189e-07	-1.56452e-10	-1.09964
47928792	chr6:47928792:G:GGGACTA	1.32838e-07	-1.56452e-10	-1.09475
47929002	chr6:47929002:G:T	2.29353e-08	-1.578	-1.27319
47929046	chr6:47929046:A:AT	2.69716e-08	-1.42694	-1.26215
47929561	chr6:47929561:A:G	1.3526e-07	-1.56452e-10	-1.07668
47929612	chr6:47929612:T:C	1.25662e-07	-1.56452e-10	-1.15028
47929746	chr6:47929746:G:T	7.03441e-08	-1.40931	-0.321161
47929854	chr6:47929854:C:A	1.50169e-07	-1.56452e-10	-0.972117
47929906	chr6:47929906:C:T	4.73251e-07	-1.56452e-10	0.17575
47929988	chr6:47929988:A:G	1.50069e-07	-1.56452e-10	-0.972783
47929989	chr6:47929989:T:C	1.16211e-07	-1.56452e-10	-1.22847
47930087	chr6:47930087:T:G	4.72779e-07	-1.56452e-10	0.174753
47930201	chr6:47930201:C:T	3.05078e-08	-1.40598	-1.15991
47931034	chr6:47931034:C:T	1.37003e-07	-1.56452e-10	-1.06387
47931036	chr6:47931036:C:T	7.21953e-08	-1.7045	-3.17832e-10
47931322	chr6:47931322:A:G	1.41641e-07	-1.56452e-10	-1.03058
47931329	chr6:47931329:G:C	2.10535e-07	-1.56452e-10	-0.634225
47931334	chr6:47931334:C:T	1.80597e-07	-0.787606	-3.17832e-10
47931669	chr6:47931669:G:A	1.35359e-07	-1.56452e-10	-1.07595
47931673	chr6:47931673:G:A	1.49798e-07	-1.56452e-10	-0.974587
47931742	chr6:47931742:ACAAGTGTATTATTAGCATAATAATGGCACACAATAGCAGGG:A	7.44865e-08	-1.67326	-3.17832e-10
47931838	chr6:47931838:G:A	1.86852e-07	-1.56452e-10	-0.753557
47931922	chr6:47931922:A:G	7.79483e-07	-1.56452e-10	0.674755
47931999	chr6:47931999:A:C	1.22642e-06	-1.56452e-10	1.12798
47932025	chr6:47932025:T:C	2.0284e-07	-1.56452e-10	-0.671459
47932104	chr6:47932104:C:T	1.09666e-07	-1.56452e-10	-1.28644
47932109	chr6:47932109:C:T	5.03234e-07	-1.56452e-10	0.23718
47932527	chr6:47932527:C:T	1.31184e-07	-1.10727	-3.17832e-10
47932585	chr6:47932585:T:A	1.14682e-07	-1.56452e-10	-1.24171
47932669	chr6:47932669:AAC:A	1.68182e-07	-1.56452e-10	-0.858831
47933016	chr6:47933016:C:T	1.11831e-07	-1.56452e-10	-1.26689
47933035	chr6:47933035:T:G	1.10613e-07	-1.27784	-3.17832e-10
47933670	chr6:47933670:G:A	1.22528e-07	-1.56452e-10	-1.17554
47933813	chr6:47933813:C:A	7.568e-08	-1.40031	-0.257049
47933855	chr6:47933855:G:T	6.99698e-08	-1.47176	-0.264055
47933897	chr6:47933897:C:T	1.50052e-07	-1.56452e-10	-0.972894
47933979	chr6:47933979:T:C	7.25562e-08	-1.69951	-3.17832e-10
47934376	chr6:47934376:C:G	6.61535e-07	-1.56452e-10	0.510687
47934727	chr6:47934727:TC:T	1.07291e-07	-1.56452e-10	-1.30833
47934729	chr6:47934729:A:T	1.07294e-07	-1.56452e-10	-1.30831
47935152	chr6:47935152:C:G	2.13917e-08	-1.71027	-1.21061
47935775	chr6:47935775:T:C	1.10886e-07	-1.30375	0.0283756
47935818	chr6:47935818:A:G	1.12442e-07	-1.56452e-10	-1.26144
47935972	chr6:47935972:C:T	1.5163e-07	-1.56452e-10	-0.962434
47936070	chr6:47936070:AG:A	1.09139e-07	-1.56452e-10	-1.29125
47936135	chr6:47936135:T:C	1.61131e-07	-1.56452e-10	-0.901655
47936345	chr6:47936345:T:G	1.1427e-07	-1.24531	-3.17832e-10
47936924	chr6:47936924:G:A	3.02324e-08	-1.47789	-1.09707
47937345	chr6:47937345:G:A	7.15999e-08	-1.71278	-3.17832e-10
47937498	chr6:47937498:G:A	1.47964e-07	-1.56452e-10	-0.986903
47937714	chr6:47937714:T:C	7.89058e-08	-1.61562	-3.17832e-10
47938235	chr6:47938235:G:A	3.5882e-08	-1.60369	-0.799949
47938824	chr6:47938824:T:A	1.12374e-07	-1.56452e-10	-1.26204
47938850	chr6:47938850:C:T	1.73465e-07	-1.56452e-10	-0.827899
47940226	chr6:47940226:A:G	1.24242e-07	-1.16165	-3.17832e-10
47940619	chr6:47940619:T:A	7.6625e-06	-1.56452e-10	2.96022
47940695	chr6:47940695:T:C	5.81022e-07	-1.56452e-10	0.380913
47940871	chr6:47940871:A:G	7.25138e-08	-1.7001	-3.17832e-10
47940928	chr6:47940928:C:T	8.45267e-08	-1.54681	-3.17832e-10
47941243	chr6:47941243:G:A	6.63252e-08	-1.28392	-0.505381
47941309	chr6:47941309:A:T	1.10537e-07	-1.56452e-10	-1.27852
47941387	chr6:47941387:T:C	3.39726e-08	-1.16055	-1.29777
47941560	chr6:47941560:G:A	7.03624e-08	-1.73022	-3.17832e-10
47941882	chr6:47941882:G:A	1.10646e-07	-1.56452e-10	-1.27754
47942282	chr6:47942282:A:G	1.09831e-05	-1.56452e-10	3.32024
47942284	chr6:47942284:G:A	3.6154e-08	-1.72647	-0.669618
47942329	chr6:47942329:T:C	1.47809e-07	-0.987955	-3.17832e-10
47942331	chr6:47942331:C:T	1.91032e-07	-1.56452e-10	-0.731434
47942347	chr6:47942347:A:T	6.50872e-08	-1.30277	-0.505381
47942547	chr6:47942547:C:CT	1.19694e-07	-1.56452e-10	-1.19894
47942628	chr6:47942628:C:A	6.38082e-08	-1.25974	-0.568249
47942708	chr6:47942708:A:G	2.64053e-08	-1.72827	-0.982045
47942980	chr6:47942980:C:A	7.19106e-08	-1.70845	-3.17832e-10
47943066	chr6:47943066:G:A	2.3565e-07	-1.70185	1.18032
47943346	chr6:47943346:C:G	2.53472e-08	-1.49316	-1.25805
47943644	chr6:47943644:A:C	1.30372e-05	-1.56452e-10	3.49169
47944017	chr6:47944017:C:T	1.37071e-07	-1.06338	-3.17832e-10
47945052	chr6:47945052:C:T	5.23697e-08	-1.71499	-0.310558
47945096	chr6:47945096:T:C	1.0775e-07	-1.56452e-10	-1.30406
47945588	chr6:47945588:C:G	4.62647e-06	-1.56452e-10	2.45567
47945599	chr6:47945599:T:A	1.44247e-07	-1.56452e-10	-1.01235
47945731	chr6:47945731:A:G	1.13488e-07	-1.56452e-10	-1.25218
47945736	chr6:47945736:G:A	1.58087e-07	-1.56452e-10	-0.920733
47946288	chr6:47946288:G:T	4.62357e-07	-1.56452e-10	0.152461
47946628	chr6:47946628:C:A	1.35852e-07	-1.56452e-10	-1.07231
47946866	chr6:47946866:T:G	7.35584e-08	-1.15841	-0.527384
47947259	chr6:47947259:T:C	3.92119e-08	-1.5301	-0.784792
47947416	chr6:47947416:C:T	5.29811e-08	-1.70523	-0.308714
47947998	chr6:47947998:C:A	1.08296e-07	-1.56452e-10	-1.29901
47948196	chr6:47948196:A:G	5.31758e-08	-1.7067	-0.303571
47948489	chr6:47948489:A:G	2.24053e-08	-1.70948	-1.16509
47948647	chr6:47948647:T:C	3.56684e-06	-1.56452e-10	2.19556
47948908	chr6:47948908:C:A	2.10883e-08	-1.73099	-1.20417
47949139	chr6:47949139:C:T	4.50233e-07	-1.56452e-10	0.125889
47949291	chr6:47949291:G:C	5.16797e-08	-1.71411	-0.324705
47949506	chr6:47949506:G:A	6.65163e-08	-1.2304	-0.556033
47949703	chr6:47949703:G:A	1.22725e-07	-1.56452e-10	-1.17393
47950055	chr6:47950055:G:A	3.89665e-06	-1.56452e-10	2.284
47950060	chr6:47950060:G:A	4.83209e-08	-1.43899	-0.667019
47950227	chr6:47950227:A:G	6.40649e-08	-1.234	-0.58998
47950612	chr6:47950612:G:A	4.50233e-07	-1.56452e-10	0.125889
47950845	chr6:47950845:G:A	5.17308e-08	-1.7152	-0.322624
47950963	chr6:47950963:T:C	6.68622e-08	-1.22066	-0.560586
47951123	chr6:47951123:G:A	4.80986e-07	-1.56452e-10	0.191963
47951175	chr6:47951175:T:C	5.23927e-08	-1.71395	-0.311162
47951247	chr6:47951247:G:A	6.77175e-08	-1.20163	-0.566897
47951417	chr6:47951417:T:C	6.60693e-08	-1.21361	-0.57956
47952122	chr6:47952122:T:C	1.26042e-07	-1.56452e-10	-1.14726
47952717	chr6:47952717:G:T	1.55589e-07	-1.56452e-10	-0.936658
47953050	chr6:47953050:G:GA	3.58488e-08	-1.68712	-0.717446
47953108	chr6:47953108:G:T	7.9069e-08	-1.61355	-3.17832e-10
47953201	chr6:47953201:A:G	6.52421e-08	-1.20275	-0.603021
47953204	chr6:47953204:CA:C	5.74423e-06	-1.56452e-10	2.67208
47954077	chr6:47954077:G:A	3.94263e-07	-1.56452e-10	-0.00685596
47954487	chr6:47954487:T:C	4.0571e-06	-1.56452e-10	2.32435
47954900	chr6:47954900:C:T	2.6185e-08	-1.49216	-1.22653
47956192	chr6:47956192:T:G	1.61979e-07	-1.56452e-10	-0.896406
47956236	chr6:47956236:A:G	2.23815e-07	-1.71212	1.13906
47956269	chr6:47956269:CTTCTG:C	4.05523e-06	-1.56452e-10	2.32389
47956642	chr6:47956642:T:C	2.02538e-07	-1.71319	1.04024
47957689	chr6:47957689:C:T	1.14376e-07	-1.56452e-10	-1.24438
47957719	chr6:47957719:G:A	1.27381e-05	-1.56452e-10	3.46847
47957748	chr6:47957748:C:T	4.87898e-07	-1.56452e-10	0.206231
47957883	chr6:47957883:C:T	2.72515e-07	-0.37618	-3.17832e-10
47958062	chr6:47958062:G:C	1.58537e-07	-1.56452e-10	-0.917886
47958338	chr6:47958338:G:A	1.52109e-07	-1.56452e-10	-0.959275
47958542	chr6:47958542:G:C	9.32548e-08	-1.44854	-3.17832e-10
47959320	chr6:47959320:C:T	1.58251e-07	-1.56452e-10	-0.91969
47959679	chr6:47959679:T:C	2.18671e-07	-1.69391	1.09761
47960005	chr6:47960005:G:A	2.72528e-08	-1.71477	-0.963954
47960406	chr6:47960406:G:A	3.71699e-06	-1.56452e-10	2.23679
47960449	chr6:47960449:T:A	5.798e-08	-1.71362	-0.210154
47960529	chr6:47960529:C:T	3.5251e-06	-1.56452e-10	2.18379
47960963	chr6:47960963:A:T	9.1034e-08	-1.47264	-3.17832e-10
47961246	chr6:47961246:A:G	5.21429e-07	-1.56452e-10	0.272697
47961414	chr6:47961414:T:C	5.26492e-08	-1.70442	-0.315803
47961701	chr6:47961701:A:T	3.44141e-08	-1.72518	-0.720229
47961793	chr6:47961793:T:A	1.96401e-07	-1.56452e-10	-0.703719
47962637	chr6:47962637:C:T	8.99264e-07	0.817701	-3.17832e-10
47962925	chr6:47962925:C:T	1.40704e-07	-1.56452e-10	-1.03721
47962955	chr6:47962955:T:C	2.6657e-08	-1.72124	-0.979581
47962958	chr6:47962958:A:G	2.27184e-08	-1.70573	-1.15497
47963202	chr6:47963202:C:T	1.07556e-07	-1.56452e-10	-1.30586
47963335	chr6:47963335:G:C	4.98009e-06	-1.56452e-10	2.52933
47963371	chr6:47963371:C:G	5.17154e-07	-1.56452e-10	0.264465
47963645	chr6:47963645:A:C	5.37017e-07	-1.56452e-10	0.302155
47963856	chr6:47963856:G:A	1.74636e-07	-1.56452e-10	-0.821172
47963979	chr6:47963979:A:G	7.34909e-08	-1.68671	-3.17832e-10
47964086	chr6:47964086:A:G	4.39724e-06	-1.56452e-10	2.40486
47964420	chr6:47964420:A:G	3.82051e-06	-1.56452e-10	2.26427
47964469	chr6:47964469:A:G	2.20828e-08	-1.67955	-1.20952
47964632	chr6:47964632:C:T	4.81387e-06	-1.56452e-10	2.49538
47964942	chr6:47964942:G:A	4.3986e-06	-1.56452e-10	2.40517
47965108	chr6:47965108:C:G	2.50986e-07	-1.56452e-10	-0.458477
47965217	chr6:47965217:C:T	3.57686e-06	-1.56452e-10	2.19837
47965379	chr6:47965379:T:A	1.48325e-07	-1.68746	0.702986
47965837	chr6:47965837:C:T	1.15674e-07	-1.56452e-10	-1.2331
47966005	chr6:47966005:G:A	2.39268e-08	-1.70993	-1.09895
47966175	chr6:47966175:C:T	2.15772e-07	-0.609652	-3.17832e-10
47966590	chr6:47966590:G:A	1.43752e-07	-1.6934	0.677612
47966874	chr6:47966874:C:A	1.09447e-07	-1.28844	-3.17832e-10
47966906	chr6:47966906:G:A	1.37171e-07	-1.56452e-10	-1.06265
47966916	chr6:47966916:C:T	1.90469e-08	-1.73044	-1.30653
47967357	chr6:47967357:G:A	2.15321e-07	-0.611746	-3.17832e-10
47967386	chr6:47967386:C:A	1.49643e-07	-1.64234	0.666714
47967458	chr6:47967458:A:C	1.5082e-07	-1.56452e-10	-0.967787
47967607	chr6:47967607:T:C	6.38436e-07	-1.56452e-10	0.475146
47967825	chr6:47967825:A:C	1.94199e-07	-1.56452e-10	-0.714993
47967829	chr6:47967829:T:G	3.21634e-07	-1.56452e-10	-0.210462
47968215	chr6:47968215:TG:T	4.59683e-07	-1.56452e-10	0.146661
47968440	chr6:47968440:A:G	5.00431e-07	-1.56452e-10	0.231595
47968444	chr6:47968444:C:T	1.43448e-07	-1.56452e-10	-1.0179
47968771	chr6:47968771:A:G	9.70137e-08	-1.40902	-3.17832e-10
47968774	chr6:47968774:C:A	9.54801e-08	-1.42496	-3.17832e-10
47969253	chr6:47969253:C:T	4.9439e-07	-1.56452e-10	0.219449
47969412	chr6:47969412:C:T	4.476e-07	-1.56452e-10	0.120026
47969413	chr6:47969413:G:A	1.0791e-07	-1.56452e-10	-1.30258
47969424	chr6:47969424:T:A	4.4803e-07	-1.56452e-10	0.120986
47969500	chr6:47969500:T:C	4.81738e-08	-1.72874	-0.380321
47969505	chr6:47969505:A:G	2.35794e-08	-1.51517	-1.30834
47969626	chr6:47969626:C:T	1.1368e-07	-1.56452e-10	-1.25049
47969922	chr6:47969922:T:C	1.57668e-07	-1.56452e-10	-0.923381
47970137	chr6:47970137:A:T	1.34867e-07	-1.56452e-10	-1.07959
47970163	chr6:47970163:G:A	2.93102e-07	-1.6635	1.36015
47970270	chr6:47970270:T:C	1.10459e-07	-1.56452e-10	-1.27923
47970423	chr6:47970423:T:C	1.78965e-05	-1.56452e-10	3.80849
47971091	chr6:47971091:C:G	1.90276e-08	-1.73098	-1.30701
47971348	chr6:47971348:C:T	2.94701e-07	-1.56452e-10	-0.297913
47971387	chr6:47971387:A:G	2.15545e-08	-1.6658	-1.2475
47971691	chr6:47971691:T:C	2.84179e-08	-1.68192	-0.954941
47972761	chr6:47972761:AT:A	2.07732e-08	-1.64417	-1.30604
47972776	chr6:47972776:C:T	4.10918e-07	-1.56452e-10	0.0345185
47973041	chr6:47973041:A:G	1.64198e-07	-1.61311	0.730311
47973101	chr6:47973101:T:C	2.01914e-08	-1.67262	-1.306
47973528	chr6:47973528:A:G	4.34356e-08	-0.946379	-1.26622
47973560	chr6:47973560:G:A	2.76847e-08	-1.72378	-0.939211
47973603	chr6:47973603:G:A	1.90245e-08	-1.73085	-1.3073
47973772	chr6:47973772:C:G	1.13619e-07	-1.56452e-10	-1.25102
47974087	chr6:47974087:A:C	1.38195e-07	-1.56452e-10	-1.05521
47974259	chr6:47974259:A:C	1.18116e-07	-1.56452e-10	-1.21221
47974964	chr6:47974964:G:A	2.10608e-05	-1.56452e-10	3.97129
47975077	chr6:47975077:G:A	4.69778e-07	-1.56452e-10	0.168384
47975637	chr6:47975637:C:T	1.30695e-07	-1.65058	0.539577
47976312	chr6:47976312:C:A	4.14181e-08	-1.72839	-0.531764
47976473	chr6:47976473:T:C	2.24152e-05	-1.56452e-10	4.03362
47977710	chr6:47977710:T:A	2.04127e-08	-1.69354	-1.27418
47977802	chr6:47977802:G:A	9.19155e-08	-1.46301	-3.17832e-10
47978061	chr6:47978061:A:G	1.1354e-07	-1.56452e-10	-1.25172
47978364	chr6:47978364:T:C	2.03767e-05	-1.56452e-10	3.93827
47978445	chr6:47978445:C:T	1.32148e-07	-1.67106	0.571112
47978871	chr6:47978871:G:A	6.94316e-08	-1.34492	-0.398612
47979087	chr6:47979087:T:C	2.06002e-08	-1.70463	-1.25395
47979171	chr6:47979171:G:A	2.32386e-08	-1.72383	-1.11423
47979890	chr6:47979890:T:C	6.37382e-08	-1.61843	-0.210665
47979956	chr6:47979956:C:T	1.40476e-07	-1.56452e-10	-1.03884
47980187	chr6:47980187:A:G	1.90795e-08	-1.73051	-1.30475
47980266	chr6:47980266:CA:C	1.13362e-07	-1.56452e-10	-1.25329
47980374	chr6:47980374:T:TAC	2.98777e-08	-1.68151	-0.905252
47981199	chr6:47981199:T:A	1.16505e-07	-1.56452e-10	-1.22594
47981647	chr6:47981647:T:A	2.0876e-05	-1.56452e-10	3.96248
47981757	chr6:47981757:T:C	2.15865e-08	-1.65311	-1.2587
47982145	chr6:47982145:C:T	4.17925e-08	-0.943124	-1.30803
47982232	chr6:47982232:A:T	1.1358e-07	-1.56452e-10	-1.25136
47982314	chr6:47982314:C:T	2.70476e-05	-1.56452e-10	4.22148
47982664	chr6:47982664:T:C	7.03585e-08	-1.73027	-3.17832e-10
47982730	chr6:47982730:G:A	1.98534e-07	-1.56452e-10	-0.692913
47982938	chr6:47982938:T:C	1.23647e-07	-1.56452e-10	-1.16645
47983078	chr6:47983078:G:T	1.9992e-08	-1.68405	-1.30449
47983102	chr6:47983102:T:A	2.29931e-08	-1.70967	-1.13901
47983347	chr6:47983347:C:G	2.03449e-07	-1.62542	0.956963
47983458	chr6:47983458:C:A	2.30884e-08	-1.70366	-1.14089
47984456	chr6:47984456:C:T	2.17108e-08	-1.72108	-1.18499
47984796	chr6:47984796:A:C	1.13669e-07	-1.56452e-10	-1.25058
47984801	chr6:47984801:T:C	1.64481e-07	-1.56452e-10	-0.881079
47985621	chr6:47985621:C:T	1.10296e-07	-1.56452e-10	-1.28071
47985832	chr6:47985832:C:A	4.2071e-07	-1.56452e-10	0.0580676
47985851	chr6:47985851:C:T	5.45148e-07	-1.56452e-10	0.317183
47985867	chr6:47985867:T:C	1.93797e-08	-1.71137	-1.30828
47985986	chr6:47985986:GATATA:G	1.9029e-08	-1.73079	-1.30712
47986065	chr6:47986065:A:G	7.61902e-07	0.651943	-3.17832e-10
47986300	chr6:47986300:A:G	1.65947e-07	-1.64345	0.771245
47986500	chr6:47986500:T:C	2.16077e-08	-1.66135	-1.24947
47986698	chr6:47986698:A:T	2.34729e-08	-1.71319	-1.11484
47986746	chr6:47986746:T:C	1.90796e-08	-1.73086	-1.3044
47986905	chr6:47986905:C:T	3.85354e-07	-1.56452e-10	-0.0297117
47986941	chr6:47986941:A:G	4.21006e-07	-1.56452e-10	0.0587709
47986981	chr6:47986981:G:A	2.25951e-08	-1.56671	-1.29943
47986986	chr6:47986986:C:A	1.90916e-08	-1.72998	-1.30465
47987300	chr6:47987300:C:T	3.19674e-08	-1.64692	-0.872235
47987326	chr6:47987326:G:A	3.84525e-05	-1.56452e-10	4.5733
47987368	chr6:47987368:T:G	4.72374e-07	-1.56452e-10	0.173896
47987602	chr6:47987602:T:C	1.13505e-07	-1.25202	-3.17832e-10
47987708	chr6:47987708:T:C	2.18109e-08	-1.59598	-1.30549
47987838	chr6:47987838:G:A	6.14357e-06	-1.56452e-10	2.73929
47988857	chr6:47988857:T:G	2.19305e-08	-1.62985	-1.26615
47989027	chr6:47989027:C:T	1.0473e-07	-1.33249	-3.17832e-10
47989370	chr6:47989370:T:A	1.2897e-07	-1.56452e-10	-1.1243
47989389	chr6:47989389:A:G	1.36028e-07	-1.58961	0.518598
47989439	chr6:47989439:C:T	4.21127e-07	-1.56452e-10	0.0590586
47989526	chr6:47989526:T:G	2.66642e-08	-1.39548	-1.30508
47989626	chr6:47989626:A:G	3.4133e-08	-1.73014	-0.723472
47989832	chr6:47989832:G:A	1.50282e-05	-1.56452e-10	3.63381
47989856	chr6:47989856:C:T	3.67571e-05	-1.56452e-10	4.52821
47989976	chr6:47989976:C:G	2.14799e-08	-1.6386	-1.27816
47990258	chr6:47990258:G:A	9.05005e-08	-1.47852	-3.17832e-10
47990444	chr6:47990444:G:A	1.99645e-08	-1.68713	-1.30279
47991024	chr6:47991024:A:G	1.90772e-07	-0.732798	-3.17832e-10
47991062	chr6:47991062:CAA:C	1.67987e-07	-1.63181	0.771822
47991445	chr6:47991445:C:A	2.27732e-08	-1.67022	-1.18807
47991700	chr6:47991700:C:G	1.69031e-07	-1.63129	0.777498
47991722	chr6:47991722:TTA:T	1.98375e-08	-1.68937	-1.30694
47991996	chr6:47991996:A:G	2.88721e-08	-1.72366	-0.897341
47992130	chr6:47992130:C:T	1.38e-07	-1.56452e-10	-1.05662
47992159	chr6:47992159:A:G	2.43037e-08	-1.68466	-1.10859
47992617	chr6:47992617:A:G	1.9086e-08	-1.72773	-1.30719
47993168	chr6:47993168:A:T	4.51082e-07	-1.56452e-10	0.127775
47993283	chr6:47993283:A:G	2.31852e-08	-1.53329	-1.30707
47993764	chr6:47993764:T:A	7.84164e-06	-1.56452e-10	2.98333
47994085	chr6:47994085:C:T	1.91164e-08	-1.72516	-1.30817
47994107	chr6:47994107:T:C	1.181e-07	-1.56452e-10	-1.21235
47994887	chr6:47994887:G:A	1.37897e-07	-1.56452e-10	-1.05737
47994996	chr6:47994996:C:T	1.74468e-07	-1.56452e-10	-0.822136
47995031	chr6:47995031:C:T	2.8934e-08	-1.65486	-0.963996
47995167	chr6:47995167:A:G	4.56749e-08	-0.854041	-1.30829
47995242	chr6:47995242:G:A	1.17956e-07	-1.21356	-3.17832e-10
47995292	chr6:47995292:C:T	9.92181e-08	-1.38655	-3.17832e-10
47995513	chr6:47995513:T:C	2.25641e-08	-1.66101	-1.20651
47996444	chr6:47996444:C:CGGG	1.90805e-08	-1.72718	-1.30803
47997026	chr6:47997026:T:C	2.161e-08	-1.72938	-1.18134
47997264	chr6:47997264:GC:G	2.15581e-08	-1.72941	-1.18371
47997609	chr6:47997609:G:A	1.26655e-07	-1.14241	-3.17832e-10
47997632	chr6:47997632:G:T	2.16373e-08	-1.72698	-1.18247
47997643	chr6:47997643:T:C	3.4535e-05	-1.56452e-10	4.46585
47998865	chr6:47998865:C:A	2.64869e-06	-1.56452e-10	1.89794
47998997	chr6:47998997:A:T	1.19098e-07	-1.56452e-10	-1.20393
47999118	chr6:47999118:A:C	1.71975e-07	-1.63046	0.79394
47999225	chr6:47999225:T:C	8.8811e-08	-1.49736	-3.17832e-10
47999280	chr6:47999280:T:C	1.19789e-07	-1.56452e-10	-1.19815
47999293	chr6:47999293:A:G	2.32663e-08	-1.72657	-1.1103
47999714	chr6:47999714:A:G	2.01375e-08	-1.67301	-1.30828
48000190	chr6:48000190:A:T	1.07311e-07	-1.56452e-10	-1.30814
48000736	chr6:48000736:A:G	7.30686e-08	-1.25405	-0.438425
48000916	chr6:48000916:G:A	1.41052e-07	-1.56452e-10	-1.03475
48001376	chr6:48001376:A:G	4.17407e-07	-1.56452e-10	0.0501866
48001614	chr6:48001614:C:T	5.91003e-08	-0.603506	-1.30113
48001832	chr6:48001832:A:G	1.60133e-07	-1.56452e-10	-0.907869
48002257	chr6:48002257:G:C	1.55826e-07	-1.65142	0.716282
48002862	chr6:48002862:C:T	1.16775e-07	-1.56452e-10	-1.22363
48003188	chr6:48003188:T:C	2.03029e-08	-1.72399	-1.24912
48003346	chr6:48003346:G:T	2.2144e-08	-1.73088	-1.15543
48003439	chr6:48003439:T:C	7.13308e-08	-1.70546	-0.0110894
48003591	chr6:48003591:C:T	8.40364e-07	-1.56452e-10	0.749959
48003802	chr6:48003802:G:C	3.92558e-08	-1.0062	-1.30758
48003814	chr6:48003814:T:C	8.37122e-07	-1.3452	2.09129
48004238	chr6:48004238:A:G	4.38231e-07	-1.56452e-10	0.0988714
48004423	chr6:48004423:T:A	1.92982e-08	-1.71911	-1.30476
48004724	chr6:48004724:C:T	1.98618e-08	-1.73099	-1.26409
48004769	chr6:48004769:T:A	1.96544e-08	-1.71825	-1.28733
48004789	chr6:48004789:C:T	1.32081e-07	-1.56452e-10	-1.10046
48004970	chr6:48004970:G:C	1.91605e-08	-1.72318	-1.30784
48005127	chr6:48005127:C:CTGTATTCTCAAAG	1.98517e-08	-1.731	-1.26458
48005311	chr6:48005311:G:C	7.07146e-08	-1.72522	-3.17832e-10
48005570	chr6:48005570:C:T	1.22182e-06	-1.56452e-10	1.12422
48005759	chr6:48005759:A:G	1.10827e-07	-1.66149	0.385589
48005873	chr6:48005873:T:A	2.37861e-08	-1.72662	-1.08815
48006029	chr6:48006029:C:T	4.29551e-08	-0.960357	-1.26336
48006060	chr6:48006060:G:T	4.13558e-08	-0.991105	-1.27056
48006181	chr6:48006181:G:A	2.42217e-08	-1.72888	-1.06775
48006317	chr6:48006317:C:CG	4.14145e-07	-1.56452e-10	0.0423412
48006372	chr6:48006372:C:G	1.99751e-08	-1.68125	-1.30813
48006813	chr6:48006813:A:T	1.07692e-07	-1.67234	0.367748
48007013	chr6:48007013:T:C	1.07442e-07	-1.56452e-10	-1.30692
48007083	chr6:48007083:A:G	1.66212e-07	-0.936985	0.0663747
48007111	chr6:48007111:G:A	4.22574e-08	-0.967451	-1.27264
48007168	chr6:48007168:C:T	1.07439e-07	-1.56452e-10	-1.30695
48007169	chr6:48007169:A:G	4.04993e-08	-1.00679	-1.2758
48007293	chr6:48007293:A:G	1.92994e-08	-1.71597	-1.30783
48007298	chr6:48007298:T:C	2.64948e-07	-1.56452e-10	-0.404343
48007328	chr6:48007328:C:T	1.10713e-07	-1.27693	-3.17832e-10
48007522	chr6:48007522:T:A	1.92456e-08	-1.72067	-1.30592
48007729	chr6:48007729:C:T	1.14356e-07	-1.66732	0.422758
48007810	chr6:48007810:T:C	1.09013e-07	-1.66853	0.376125
48007815	chr6:48007815:A:T	4.16852e-08	-0.980543	-1.27319
48008102	chr6:48008102:A:G	1.07441e-07	-1.56452e-10	-1.30693
48008625	chr6:48008625:G:T	2.88043e-07	-0.320765	-3.17832e-10
48008847	chr6:48008847:G:A	3.40332e-07	-1.56452e-10	-0.153955
48009282	chr6:48009282:C:A	1.93214e-08	-1.71432	-1.30834
48009284	chr6:48009284:T:C	1.07977e-07	-1.56452e-10	-1.30196
48009377	chr6:48009377:A:C	1.07792e-07	-1.56452e-10	-1.30367
48009400	chr6:48009400:C:T	1.07199e-07	-1.6747	0.365511
48009403	chr6:48009403:G:A	1.63968e-07	-0.884201	-3.17832e-10
48009592	chr6:48009592:G:C	6.49898e-08	-0.532432	-1.27721
48009745	chr6:48009745:T:C	2.99489e-08	-1.30631	-1.27807
48009815	chr6:48009815:C:A	1.22212e-06	-1.56452e-10	1.12447
48009971	chr6:48009971:G:A	4.07824e-08	-1.00686	-1.26877
48010042	chr6:48010042:G:A	4.08755e-08	-1.00987	-1.26348
48010438	chr6:48010438:A:G	4.1374e-08	-0.982309	-1.27891
48010886	chr6:48010886:G:C	1.22837e-06	-1.56452e-10	1.12957
48010934	chr6:48010934:T:C	2.18269e-06	-1.56452e-10	1.70444
48011150	chr6:48011150:CCA:C	1.95019e-08	-1.70897	-1.3044
48011455	chr6:48011455:A:G	1.46591e-06	-1.56452e-10	1.30636
48011551	chr6:48011551:T:G	2.02879e-08	-1.69369	-1.28017
48011670	chr6:48011670:T:C	1.22212e-06	-1.56452e-10	1.12447
48012247	chr6:48012247:C:T	1.14142e-07	-1.56452e-10	-1.24643
48012251	chr6:48012251:T:C	5.10316e-08	-0.743929	-1.3075
48012312	chr6:48012312:T:C	1.10247e-07	-1.56452e-10	-1.28115
48012500	chr6:48012500:A:G	1.3015e-05	-1.56452e-10	3.48998
48012572	chr6:48012572:TC:T	6.41087e-07	-1.56452e-10	0.47929
48012765	chr6:48012765:A:G	4.14142e-08	-1.16517	-1.09508
48012853	chr6:48012853:CTGTT:C	2.03253e-08	-1.72917	-1.24283
48012879	chr6:48012879:T:A	4.04325e-08	-1.01754	-1.2667
48013004	chr6:48013004:T:C	4.14056e-07	-1.56452e-10	0.0421251
48013108	chr6:48013108:T:A	1.18916e-06	-1.56452e-10	1.09712
48013131	chr6:48013131:G:A	5.64133e-08	-0.673226	-1.27794
48013182	chr6:48013182:C:T	1.08658e-07	-1.6818	0.386133
48013629	chr6:48013629:C:T	5.91633e-08	-1.7083	-0.195275
48013767	chr6:48013767:C:T	1.07792e-07	-1.56452e-10	-1.30367
48013950	chr6:48013950:T:C	1.92461e-08	-1.71986	-1.30671
48014110	chr6:48014110:A:T	2.96517e-08	-1.31156	-1.2828
48014259	chr6:48014259:A:G	1.06005e-07	-1.68671	0.366325
48014581	chr6:48014581:A:G	2.32605e-08	-1.72138	-1.11574
48014620	chr6:48014620:G:C	3.95775e-08	-1.06545	-1.24017
48014899	chr6:48014899:G:A	1.91307e-07	-0.894609	0.164615
48015093	chr6:48015093:T:C	9.44631e-08	-1.43567	-3.17832e-10
48015277	chr6:48015277:C:G	1.92974e-08	-1.72219	-1.30171
48015295	chr6:48015295:C:CTATT	1.07363e-07	-1.56452e-10	-1.30766
48015496	chr6:48015496:C:T	3.53543e-08	-1.20661	-1.21184
48015718	chr6:48015718:T:A	1.36e-07	-1.56452e-10	-1.07122
48016325	chr6:48016325:C:T	2.23478e-07	-1.56452e-10	-0.574564
48016334	chr6:48016334:A:G	2.05805e-08	-1.73027	-1.22926
48016443	chr6:48016443:A:T	3.5328e-08	-1.16462	-1.25458
48016887	chr6:48016887:C:T	4.38526e-08	-0.929321	-1.27372
48017035	chr6:48017035:G:A	1.26479e-06	-1.56452e-10	1.15878
48017041	chr6:48017041:T:C	8.16195e-08	-0.632555	-0.949251
48017484	chr6:48017484:A:G	1.11496e-07	-1.56452e-10	-1.26989
48017727	chr6:48017727:A:G	1.07499e-07	-1.56452e-10	-1.30639
48017964	chr6:48017964:T:C	7.05309e-08	-1.72782	-3.17832e-10
48018148	chr6:48018148:T:C	1.08543e-07	-1.56452e-10	-1.29672
48018225	chr6:48018225:C:T	1.07412e-07	-1.56452e-10	-1.3072
48018489	chr6:48018489:T:A	7.36105e-08	-1.68509	-3.17832e-10
48018994	chr6:48018994:T:C	2.05272e-08	-1.72441	-1.23772
48018998	chr6:48018998:A:G	1.08382e-07	-1.56452e-10	-1.29821
48019131	chr6:48019131:G:A	1.07564e-07	-1.56452e-10	-1.30579
48019336	chr6:48019336:A:G	1.10761e-07	-1.56452e-10	-1.2765
48019594	chr6:48019594:G:A	1.07312e-07	-1.56452e-10	-1.30814
48019601	chr6:48019601:T:TG	1.58591e-07	-1.56452e-10	-0.917548
48019613	chr6:48019613:G:A	1.04702e-07	-1.65114	0.318379
48019629	chr6:48019629:G:A	3.33858e-07	-1.56452e-10	-0.173159
48019749	chr6:48019749:AT:A	1.08073e-07	-1.56452e-10	-1.30107
48020128	chr6:48020128:C:T	5.04461e-07	-1.56452e-10	0.239616
48020158	chr6:48020158:T:C	1.16128e-07	-1.56452e-10	-1.22918
48020167	chr6:48020167:G:A	1.98193e-08	-1.70446	-1.29276
48020438	chr6:48020438:A:G	4.14797e-07	0.0439143	-3.17832e-10
48020542	chr6:48020542:A:C	8.1066e-07	-1.56452e-10	0.713973
48020575	chr6:48020575:T:C	5.80032e-08	-1.15924	-0.764135
48020787	chr6:48020787:A:G	5.69803e-08	-1.71969	-0.22148
48020997	chr6:48020997:C:T	1.29083e-07	-1.56452e-10	-1.12342
48021351	chr6:48021351:C:T	7.22959e-08	-1.70311	-3.17832e-10
48021528	chr6:48021528:G:T	1.2662e-06	-1.56452e-10	1.1599
48021594	chr6:48021594:C:T	6.22105e-07	0.449233	-3.17832e-10
48021913	chr6:48021913:G:A	7.22224e-08	-1.70413	-3.17832e-10
48022029	chr6:48022029:G:A	5.50273e-08	-1.72636	-0.249686
48022345	chr6:48022345:A:T	1.08319e-07	-1.56452e-10	-1.2988
48023337	chr6:48023337:C:T	3.22382e-08	-1.30571	-1.20502
48023364	chr6:48023364:T:C	1.58401e-07	-1.56452e-10	-0.918749
48023671	chr6:48023671:A:G	1.43991e-06	-1.56452e-10	1.28846
48023828	chr6:48023828:T:G	1.13907e-07	-1.56452e-10	-1.24849
48023933	chr6:48023933:G:A	1.68204e-07	-1.56452e-10	-0.8587
48024036	chr6:48024036:G:C	1.76734e-07	-1.56452e-10	-0.809232
48024960	chr6:48024960:C:T	1.11725e-07	-1.56452e-10	-1.26784
48025020	chr6:48025020:C:T	2.914e-08	-1.38229	-1.22947
48025025	chr6:48025025:C:T	6.9775e-07	1.1607	-0.596712
48025969	chr6:48025969:C:CAGCA	1.74733e-07	-1.56452e-10	-0.820614
48026125	chr6:48026125:T:C	1.83304e-06	-1.56452e-10	1.52986
48026216	chr6:48026216:C:T	8.40256e-08	-1.55275	-3.17832e-10
48026362	chr6:48026362:G:C	2.08923e-07	-1.56452e-10	-0.641911
48026751	chr6:48026751:G:T	1.14834e-07	-1.56452e-10	-1.24039
48026849	chr6:48026849:A:G	1.30311e-07	-1.56452e-10	-1.11395
48026870	chr6:48026870:C:G	5.9398e-08	-1.3124	-0.58722
48027214	chr6:48027214:A:G	2.58562e-07	-1.56452e-10	-0.428741
48027259	chr6:48027259:C:T	3.54221e-08	-1.69087	-0.725673
48027261	chr6:48027261:A:G	2.10523e-07	-1.56452e-10	-0.634282
48027466	chr6:48027466:T:C	1.0836e-07	-1.56452e-10	-1.29842
48027731	chr6:48027731:A:G	6.09404e-07	-1.56452e-10	0.428606
48027765	chr6:48027765:T:C	1.16897e-07	-1.56452e-10	-1.22258
48027825	chr6:48027825:G:A	1.85528e-07	-1.56452e-10	-0.760672
48027968	chr6:48027968:G:A	2.20303e-07	-1.56452e-10	-0.588874
48028026	chr6:48028026:C:T	3.21241e-08	-1.24486	-1.2694
48028097	chr6:48028097:A:G	1.07663e-07	-1.56452e-10	-1.30487
48028162	chr6:48028162:C:T	2.31047e-06	-1.56452e-10	1.76133
48028373	chr6:48028373:G:A	1.07512e-07	-1.56452e-10	-1.30627
48028713	chr6:48028713:T:C	1.07464e-07	-1.56452e-10	-1.30672
48028771	chr6:48028771:C:T	5.00017e-08	-1.44108	-0.630743
48029060	chr6:48029060:T:A	3.19305e-08	-1.31287	-1.20744
48029069	chr6:48029069:T:C	1.10829e-07	-1.56452e-10	-1.27589
48030271	chr6:48030271:G:A	1.13742e-06	-1.56452e-10	1.05264
48030933	chr6:48030933:A:G	2.16051e-07	-1.56452e-10	-0.608361
48031018	chr6:48031018:T:C	7.03401e-07	0.572052	-3.17832e-10
48031334	chr6:48031334:ACCCTGCT:A	1.30289e-07	-1.56452e-10	-1.11412
48031561	chr6:48031561:A:G	2.46889e-07	0.828065	-1.303
48031613	chr6:48031613:C:A	3.13237e-08	-1.31333	-1.22617
48031729	chr6:48031729:A:G	3.1768e-08	-1.29489	-1.23052
48032023	chr6:48032023:A:G	1.21236e-07	-1.56452e-10	-1.18613
48032068	chr6:48032068:C:A	4.76126e-08	-1.36721	-0.753564
48032179	chr6:48032179:AC:A	1.94296e-07	-1.56452e-10	-0.714493
48032188	chr6:48032188:T:C	1.92365e-06	-1.56452e-10	1.57811
48032362	chr6:48032362:G:A	2.06963e-08	-1.71202	-1.2419
48032453	chr6:48032453:T:C	6.13352e-08	-1.33646	-0.531063
48032454	chr6:48032454:G:A	1.12288e-07	-1.56452e-10	-1.26281
48032661	chr6:48032661:A:G	1.30206e-07	-1.56452e-10	-1.11475
48033097	chr6:48033097:A:G	1.95089e-07	-1.56452e-10	-0.710419
48033115	chr6:48033115:T:C	1.65719e-06	-1.56452e-10	1.429
48033734	chr6:48033734:A:T	1.3414e-07	-1.56452e-10	-1.08499
48033770	chr6:48033770:T:C	5.64576e-07	0.352199	-3.17832e-10
48033833	chr6:48033833:T:C	5.07052e-08	-1.43182	-0.626025
48034971	chr6:48034971:C:T	3.19934e-08	-1.32036	-1.19798
48035025	chr6:48035025:G:T	2.21855e-08	-1.58168	-1.30275
48035445	chr6:48035445:A:T	7.43907e-08	-1.72145	0.0469034
48035701	chr6:48035701:A:C	2.62865e-06	-1.56452e-10	1.89035
48035788	chr6:48035788:T:C	1.92976e-06	-1.56452e-10	1.58128
48035940	chr6:48035940:T:C	1.9135e-07	-1.56452e-10	-0.72977
48035974	chr6:48035974:A:C	1.08506e-07	-1.56452e-10	-1.29707
48036225	chr6:48036225:A:G	2.04417e-08	-1.7222	-1.2441
48036249	chr6:48036249:T:G	2.21412e-07	-1.56452e-10	-0.583849
48036338	chr6:48036338:C:A	2.48964e-06	-1.56452e-10	1.83602
48036415	chr6:48036415:C:T	5.54471e-08	-1.32557	-0.642879
48036631	chr6:48036631:C:T	1.8751e-06	-1.56452e-10	1.55254
48036854	chr6:48036854:C:G	1.2586e-07	-1.56452e-10	-1.1487
48037061	chr6:48037061:G:T	1.94499e-07	-1.56452e-10	-0.71345
48037719	chr6:48037719:C:T	1.30612e-07	-1.56452e-10	-1.11164
48038043	chr6:48038043:C:T	1.91815e-07	-1.56452e-10	-0.727347
48038143	chr6:48038143:G:A	2.02534e-08	-1.72268	-1.25288
48038318	chr6:48038318:G:A	3.15062e-08	-1.35528	-1.17841
48038407	chr6:48038407:C:T	3.12505e-08	-1.27993	-1.26191
48038470	chr6:48038470:C:A	1.646e-06	-1.56452e-10	1.42223
48038541	chr6:48038541:G:A	7.72296e-08	-1.63709	-3.17832e-10
48038765	chr6:48038765:A:G	1.12225e-07	-1.56452e-10	-1.26337
48038884	chr6:48038884:G:A	1.11623e-07	-1.56452e-10	-1.26875
48039241	chr6:48039241:A:G	1.38932e-07	-1.56452e-10	-1.04989
48039610	chr6:48039610:A:G	3.29562e-08	-1.30629	-1.1824
48039756	chr6:48039756:T:G	3.1934e-08	-1.32794	-1.19226
48040037	chr6:48040037:C:T	1.14855e-07	-1.56452e-10	-1.24021
48040254	chr6:48040254:T:C	1.99738e-08	-1.72065	-1.26881
48040566	chr6:48040566:C:T	1.17044e-07	-1.56452e-10	-1.22132
48040771	chr6:48040771:A:G	3.17801e-08	-1.32972	-1.19531
48041020	chr6:48041020:C:T	1.3454e-07	-1.56452e-10	-1.08201
48041163	chr6:48041163:G:T	2.0159e-08	-1.71853	-1.26169
48041585	chr6:48041585:G:A	3.05777e-08	-1.35789	-1.20572
48041669	chr6:48041669:A:G	1.07755e-07	-1.56452e-10	-1.30402
48041690	chr6:48041690:C:T	3.05044e-08	-1.29819	-1.26781
48041694	chr6:48041694:C:T	8.23018e-08	-1.57348	-3.17832e-10
48042453	chr6:48042453:A:G	3.18211e-08	-1.32111	-1.20264
48042491	chr6:48042491:T:C	1.17138e-07	-1.56452e-10	-1.22052
48042973	chr6:48042973:A:G	5.14999e-08	-1.32777	-0.714531
48043494	chr6:48043494:T:C	1.17138e-07	-1.56452e-10	-1.22052
48044095	chr6:48044095:T:C	1.07544e-07	-1.56452e-10	-1.30598
48044254	chr6:48044254:T:C	1.105e-07	-1.56452e-10	-1.27886
48044324	chr6:48044324:G:A	4.71039e-08	-1.39445	-0.737067
48044535	chr6:48044535:T:G	6.46067e-08	-0.901552	-0.914005
48044649	chr6:48044649:C:T	5.00993e-08	-1.3345	-0.735364
48045053	chr6:48045053:C:T	1.00708e-06	-1.56452e-10	0.930932
48045076	chr6:48045076:A:C	1.0986e-07	-1.56452e-10	-1.28466
48045114	chr6:48045114:A:G	1.10835e-07	-1.56452e-10	-1.27583
48045173	chr6:48045173:A:C	1.34623e-07	-1.56452e-10	-1.0814
48045632	chr6:48045632:A:G	1.57183e-06	-1.56452e-10	1.37612
48045823	chr6:48045823:T:C	1.075e-07	-1.56452e-10	-1.30638
48045833	chr6:48045833:C:T	7.68543e-08	-1.64196	-3.17832e-10
48046339	chr6:48046339:G:A	4.91662e-07	-1.56452e-10	0.213917
48046832	chr6:48046832:T:C	7.46079e-08	-1.67163	-3.17832e-10
48046894	chr6:48046894:T:A	5.17156e-07	1.41535	-1.15089
48047210	chr6:48047210:T:C	7.90297e-08	-0.307893	-1.30616
48047301	chr6:48047301:C:T	5.30242e-08	-1.72876	-0.284365
48047559	chr6:48047559:T:G	6.06827e-07	1.23784	-0.813471
48047687	chr6:48047687:A:G	5.76157e-07	1.25783	-0.885323
48047797	chr6:48047797:C:T	3.81552e-08	-1.10721	-1.235
48048257	chr6:48048257:T:C	3.95771e-07	0.926784	-0.929822
48048535	chr6:48048535:A:G	4.32521e-07	1.00834	-0.922581
48048650	chr6:48048650:T:A	2.4679e-08	-1.48131	-1.29661
48048899	chr6:48048899:T:C	4.46031e-07	1.04861	-0.932098
48049145	chr6:48049145:G:A	4.27732e-07	0.989307	-0.914685
48049333	chr6:48049333:CAT:C	3.48418e-07	0.956378	-1.08685
48049680	chr6:48049680:A:C	4.23668e-07	0.980576	-0.9155
48049911	chr6:48049911:CCA:C	1.0784e-07	-1.56452e-10	-1.30322
48050194	chr6:48050194:C:A	4.45723e-07	1.02368	-0.907856
48050611	chr6:48050611:A:G	1.18749e-07	-1.56452e-10	-1.20686
48050637	chr6:48050637:C:T	3.6108e-07	0.651211	-0.745988
48051046	chr6:48051046:T:A	2.59931e-07	0.858967	-1.28242
48052095	chr6:48052095:G:A	3.27998e-07	0.904469	-1.09534
48053116	chr6:48053116:T:C	4.21841e-07	0.934607	-0.873853
48053129	chr6:48053129:G:T	2.71905e-07	-1.56452e-10	-0.378422
48053203	chr6:48053203:C:T	2.716e-07	-1.56452e-10	-0.379545
48053517	chr6:48053517:CAA:C	4.11638e-07	0.922219	-0.885948
48053644	chr6:48053644:C:T	1.17943e-07	-1.56452e-10	-1.21368
48053985	chr6:48053985:G:A	1.07379e-07	-1.56452e-10	-1.30751
48054711	chr6:48054711:A:G	1.26477e-07	-1.56452e-10	-1.14382
48055119	chr6:48055119:G:A	7.35638e-08	-1.68572	-3.17832e-10
48055203	chr6:48055203:T:A	3.86034e-07	0.705541	-0.733491
48055566	chr6:48055566:C:T	1.37557e-07	-1.56452e-10	-1.05983
48055609	chr6:48055609:A:T	2.56267e-07	-1.56452e-10	-0.437655
48055715	chr6:48055715:T:G	1.187e-07	-1.56452e-10	-1.20728
48056022	chr6:48056022:T:C	1.07512e-07	-1.56452e-10	-1.30627
48056252	chr6:48056252:T:C	1.43804e-07	-1.56452e-10	-1.01542
48056494	chr6:48056494:T:C	4.35934e-07	0.983118	-0.889502
48056691	chr6:48056691:T:C	2.07105e-07	-1.56452e-10	-0.650649
48057149	chr6:48057149:C:T	7.82926e-08	-1.62342	-3.17832e-10
48057267	chr6:48057267:C:T	6.37065e-07	0.930311	-0.457315
48057454	chr6:48057454:A:G	4.24368e-07	0.970306	-0.903581
48057457	chr6:48057457:C:T	1.21082e-07	-1.56452e-10	-1.18741
48057942	chr6:48057942:G:A	4.37432e-07	1.00039	-0.903348
48057959	chr6:48057959:T:C	9.62562e-08	-1.41686	-3.17832e-10
48058043	chr6:48058043:T:G	7.21569e-08	-1.70503	-3.17832e-10
48058149	chr6:48058149:T:C	4.38467e-07	1.00435	-0.904942
48058269	chr6:48058269:A:C	1.35197e-07	-1.56452e-10	-1.07715
48058641	chr6:48058641:A:G	2.57674e-08	-1.47184	-1.26293
48058866	chr6:48058866:G:A	1.07512e-07	-1.56452e-10	-1.30627
48059112	chr6:48059112:T:C	3.36465e-07	1.14293	-1.30831
48060007	chr6:48060007:A:G	2.99909e-08	-1.72973	-0.853254
48061364	chr6:48061364:C:A	1.25849e-07	-1.56452e-10	-1.1488
48061531	chr6:48061531:C:T	2.37486e-07	-1.56452e-10	-0.513767
48061994	chr6:48061994:T:A	3.58258e-07	1.2054	-1.30802
48061995	chr6:48061995:A:C	3.55959e-07	1.19928	-1.30834
48062033	chr6:48062033:G:A	1.138e-07	-1.56452e-10	-1.24943
48062111	chr6:48062111:C:T	1.33666e-07	0.219636	-1.30817
48062676	chr6:48062676:C:T	1.14773e-07	-1.56452e-10	-1.24092
48063384	chr6:48063384:C:G	4.72295e-07	1.45459	-1.28086
48063808	chr6:48063808:G:A	5.8542e-08	-1.72889	-0.185238
48064083	chr6:48064083:G:T	3.73433e-07	1.2471	-1.30824
48064394	chr6:48064394:A:G	2.66077e-07	-1.56452e-10	-0.400091
48064412	chr6:48064412:A:C	5.24883e-08	-0.783036	-1.24025
48065105	chr6:48065105:G:T	1.07358e-07	-1.56452e-10	-1.3077
48065148	chr6:48065148:G:A	1.77865e-07	-0.802853	-3.17832e-10
48065428	chr6:48065428:A:G	1.24251e-07	-1.56452e-10	-1.16157
48065431	chr6:48065431:A:C	3.64857e-07	1.22383	-1.3082
48065458	chr6:48065458:G:A	1.67816e-07	-1.56452e-10	-0.861004
48065890	chr6:48065890:G:C	3.8597e-07	1.28014	-1.30826
48066098	chr6:48066098:A:AC	7.94886e-08	-1.32941	-0.27885
48066266	chr6:48066266:C:T	2.63256e-07	0.890214	-1.30096
48068770	chr6:48068770:C:A	1.54111e-07	-1.56452e-10	-0.946203
48069287	chr6:48069287:T:C	2.51471e-07	-1.56452e-10	-0.456548
48069585	chr6:48069585:C:G	1.39915e-07	-1.56452e-10	-1.04284
48069715	chr6:48069715:T:G	1.09127e-07	-1.56452e-10	-1.29136
48069750	chr6:48069750:T:C	4.88733e-08	-0.905864	-1.18878
48070159	chr6:48070159:A:G	1.43894e-07	-1.56452e-10	-1.0148
48070343	chr6:48070343:A:C	3.26979e-08	-1.19946	-1.2971
48071056	chr6:48071056:T:C	1.08382e-07	-1.56452e-10	-1.29822
48071371	chr6:48071371:A:G	1.57986e-07	-1.56452e-10	-0.921371
48071401	chr6:48071401:G:A	7.19825e-08	-1.70745	-3.17832e-10
48071555	chr6:48071555:G:A	5.81057e-07	1.6867	-1.30572
48071919	chr6:48071919:G:T	1.07546e-07	-1.56452e-10	-1.30595
48072146	chr6:48072146:T:G	1.14867e-07	-1.56452e-10	-1.2401
48072327	chr6:48072327:G:A	9.54258e-08	-1.42553	-3.17832e-10
48072530	chr6:48072530:C:A	2.15312e-07	-1.56452e-10	-0.611785
48072668	chr6:48072668:T:C	1.07554e-07	-1.56452e-10	-1.30588
48072698	chr6:48072698:C:T	1.0991e-07	-1.56452e-10	-1.28421
48073217	chr6:48073217:G:A	3.72092e-07	1.21188	-1.27661
48073541	chr6:48073541:C:T	1.07545e-07	-1.56452e-10	-1.30596
48073716	chr6:48073716:T:C	7.34277e-07	1.87881	-1.26379
48074236	chr6:48074236:T:A	1.34143e-07	-1.08497	-3.17832e-10
48074508	chr6:48074508:C:T	1.2446e-07	-1.56452e-10	-1.15989
48074836	chr6:48074836:G:A	4.25012e-08	-1.36543	-0.868912
48074924	chr6:48074924:A:G	7.64401e-08	-1.64737	-3.17832e-10
48075096	chr6:48075096:G:A	5.45966e-07	1.62638	-1.3077
48075193	chr6:48075193:A:G	6.39561e-07	1.76518	-1.28827
48075284	chr6:48075284:A:G	5.30733e-07	-1.56452e-10	0.290384
48076068	chr6:48076068:T:G	5.04904e-07	1.54518	-1.30468
48076743	chr6:48076743:C:T	1.60852e-06	1.3992	-3.17832e-10
48076839	chr6:48076839:C:T	3.63406e-08	-1.73057	-0.660368
48076973	chr6:48076973:T:C	2.01738e-07	0.614204	-1.29111
48077238	chr6:48077238:G:A	6.31187e-06	-1.56452e-10	2.76631
48077712	chr6:48077712:T:C	1.07564e-07	-1.56452e-10	-1.30579
48078075	chr6:48078075:G:A	8.88697e-08	-1.4967	-3.17832e-10
48078274	chr6:48078274:G:A	3.32641e-08	-1.42251	-1.05689
48078278	chr6:48078278:A:T	6.8723e-07	1.84939	-1.3006
48078819	chr6:48078819:T:C	1.07547e-07	-1.56452e-10	-1.30595
48079633	chr6:48079633:G:A	3.44113e-08	-1.72696	-0.718526
48079821	chr6:48079821:G:C	7.12658e-08	-1.71746	-3.17832e-10
48080359	chr6:48080359:G:A	4.32208e-07	1.39257	-1.30754
48080399	chr6:48080399:A:T	1.04707e-07	-1.33271	-3.17832e-10
48080783	chr6:48080783:A:AT	1.07292e-07	-1.56452e-10	-1.30832
48081990	chr6:48081990:T:C	4.34388e-07	1.39682	-1.30676
48082487	chr6:48082487:A:G	1.10972e-07	-1.56452e-10	-1.2746
48082495	chr6:48082495:A:G	3.89246e-07	-1.56452e-10	-0.0196646
48082513	chr6:48082513:C:G	5.02965e-08	-1.72992	-0.336024
48082563	chr6:48082563:C:T	2.92151e-08	-1.674	-0.935193
48082576	chr6:48082576:C:T	3.80886e-07	-0.0413741	-3.17832e-10
48082669	chr6:48082669:C:T	3.22978e-07	1.08378	-1.29007
48082766	chr6:48082766:A:G	3.71108e-07	1.23805	-1.30543
48083115	chr6:48083115:C:T	3.13497e-07	1.07172	-1.3078
48083513	chr6:48083513:A:G	1.07299e-07	-1.56452e-10	-1.30825
48083918	chr6:48083918:A:G	1.50566e-07	-1.56452e-10	-0.969475
48084917	chr6:48084917:G:A	1.07312e-07	-1.56452e-10	-1.30814
48086043	chr6:48086043:C:G	7.0881e-08	-1.69942	-0.0234565
48086077	chr6:48086077:T:A	2.15291e-07	-1.56452e-10	-0.611885
48086237	chr6:48086237:G:C	2.77152e-07	0.945482	-1.30479
48086427	chr6:48086427:G:T	1.87235e-07	0.55541	-1.30692
48086573	chr6:48086573:A:C	5.14942e-07	-1.56452e-10	0.260179
48086657	chr6:48086657:G:A	3.67191e-07	1.23016	-1.30815
48087827	chr6:48087827:G:A	3.34736e-07	1.11663	-1.28717
48088660	chr6:48088660:T:C	7.13417e-08	-1.71639	-3.17832e-10
48088667	chr6:48088667:G:A	1.09323e-07	-1.56452e-10	-1.28957
48088786	chr6:48088786:G:A	7.03124e-08	-1.73093	-3.17832e-10
48089066	chr6:48089066:A:G	4.05114e-06	-1.56452e-10	2.32288
48089166	chr6:48089166:A:G	2.1691e-08	-1.71239	-1.19458
48089439	chr6:48089439:T:C	1.08386e-07	-1.56452e-10	-1.29818
48089539	chr6:48089539:A:G	3.85075e-07	1.27735	-1.30778
48089563	chr6:48089563:T:C	3.73689e-07	1.24702	-1.30748
48089996	chr6:48089996:G:A	5.34617e-07	1.59203	-1.29435
48090114	chr6:48090114:G:C	1.05397e-07	-1.32614	-3.17832e-10
48090198	chr6:48090198:A:G	3.94628e-07	1.30173	-1.30767
48090211	chr6:48090211:A:G	5.87482e-08	-0.848509	-1.0621
48090933	chr6:48090933:T:C	5.32613e-07	-1.56452e-10	0.29392
48091079	chr6:48091079:G:T	5.39144e-07	-1.56452e-10	0.306107
48091309	chr6:48091309:A:C	1.09227e-07	-1.56452e-10	-1.29045
48092163	chr6:48092163:C:T	3.55863e-07	1.18835	-1.29768
48095411	chr6:48095411:C:T	4.849e-07	-1.56452e-10	0.200067
48095952	chr6:48095952:A:G	4.9103e-08	-1.72668	-0.363277
48096378	chr6:48096378:G:A	1.36734e-07	-1.56452e-10	-1.06584
48097335	chr6:48097335:G:A	9.06425e-08	-1.70417	0.227218
48098013	chr6:48098013:A:T	1.19167e-07	-1.56452e-10	-1.20335
48098038	chr6:48098038:G:A	4.94244e-08	-1.72106	-0.362373
48098184	chr6:48098184:C:G	1.86219e-07	-1.56452e-10	-0.75695
48098347	chr6:48098347:T:C	1.16107e-07	-1.56452e-10	-1.22937
48098630	chr6:48098630:C:A	3.74036e-07	-1.56452e-10	-0.0595229
48098802	chr6:48098802:T:A	2.71675e-08	-1.72549	-0.956366
48099458	chr6:48099458:C:T	1.24261e-07	-1.56452e-10	-1.1615
48099816	chr6:48099816:G:T	1.04102e-07	-1.3385	-3.17832e-10
48100598	chr6:48100598:T:G	1.14854e-07	-1.56452e-10	-1.24021
48101138	chr6:48101138:T:C	2.37982e-08	-1.71992	-1.09434
48101975	chr6:48101975:A:T	4.01788e-07	0.0120486	-3.17832e-10
48101987	chr6:48101987:C:T	7.17547e-07	1.77871	-1.18674
48102084	chr6:48102084:C:T	1.16779e-07	-1.56452e-10	-1.22359
48102267	chr6:48102267:A:C	2.00027e-08	-1.72691	-1.2611
48102475	chr6:48102475:T:C	5.2716e-07	1.50681	-1.22318
48103319	chr6:48103319:T:C	2.75391e-07	0.285407	-0.651091
48103454	chr6:48103454:C:T	5.63713e-07	1.57867	-1.228
48103589	chr6:48103589:A:G	5.28829e-07	1.53433	-1.24754
48103863	chr6:48103863:G:A	4.20244e-07	-1.56452e-10	0.0569594
48103867	chr6:48103867:T:C	5.87851e-07	1.62804	-1.23544
48103881	chr6:48103881:T:C	3.174e-07	0.314717	-0.538428
48104086	chr6:48104086:G:A	5.83632e-07	1.59841	-1.21302
48104380	chr6:48104380:A:C	1.18453e-07	-1.56452e-10	-1.20936
48104433	chr6:48104433:A:C	1.65944e-07	-1.56452e-10	-0.872223
48104539	chr6:48104539:C:T	7.76481e-07	1.84636	-1.17546
48104899	chr6:48104899:T:A	7.7287e-07	1.85783	-1.19159
48105184	chr6:48105184:T:C	1.80847e-07	-1.56452e-10	-0.786225
48105536	chr6:48105536:A:T	1.10317e-07	-1.56452e-10	-1.28051
48105875	chr6:48105875:A:G	1.34852e-07	-1.56452e-10	-1.0797
48106254	chr6:48106254:T:C	1.17303e-07	-1.56452e-10	-1.21912
48106286	chr6:48106286:C:G	9.21561e-07	1.9601	-1.11791
48106315	chr6:48106315:G:A	1.16027e-07	-1.56452e-10	-1.23005
48106432	chr6:48106432:G:A	5.17362e-07	0.264867	-3.17832e-10
48106941	chr6:48106941:A:G	1.23065e-07	-1.56452e-10	-1.17116
48107079	chr6:48107079:G:T	5.18412e-07	1.47929	-1.2124
48107102	chr6:48107102:TTA:T	9.68933e-07	0.892321	-3.17832e-10
48107309	chr6:48107309:T:C	1.2411e-07	-1.56452e-10	-1.16271
48107436	chr6:48107436:T:C	1.91621e-08	-1.72304	-1.3079
48107600	chr6:48107600:G:A	1.37367e-07	-1.56452e-10	-1.06122
48107719	chr6:48107719:T:A	2.77342e-07	-1.56452e-10	-0.358623
48107976	chr6:48107976:A:C	1.08778e-07	-1.56452e-10	-1.29456
48108036	chr6:48108036:A:G	6.31226e-08	-1.0346	-0.8042
48108353	chr6:48108353:A:C	1.17429e-07	-1.56452e-10	-1.21804
48108368	chr6:48108368:C:T	1.1634e-07	-1.56452e-10	-1.22736
48108476	chr6:48108476:T:G	9.1139e-08	-1.70116	0.22967
48108488	chr6:48108488:G:A	8.89655e-08	-1.70104	0.205416
48108697	chr6:48108697:G:A	3.54626e-07	-1.56452e-10	-0.112811
48108796	chr6:48108796:G:T	4.35379e-07	1.31154	-1.2192
48109334	chr6:48109334:A:T	4.12337e-08	-1.30645	-0.958164
48109389	chr6:48109389:T:C	1.13121e-07	-1.56452e-10	-1.25542
48110105	chr6:48110105:A:G	1.37058e-06	-1.56452e-10	1.23911
48110876	chr6:48110876:G:A	8.51288e-08	-0.311551	-1.22816
48111282	chr6:48111282:T:C	1.48255e-07	0.284282	-1.26923
48111351	chr6:48111351:C:A	1.6254e-07	0.0970912	-0.990044
48111358	chr6:48111358:C:T	2.01177e-07	0.303123	-0.982815
48111413	chr6:48111413:G:A	1.35002e-07	-1.56452e-10	-1.07859
48111440	chr6:48111440:C:T	3.00626e-08	-1.71344	-0.867149
48112754	chr6:48112754:C:A	3.41751e-07	-1.56452e-10	-0.149792
48112762	chr6:48112762:T:A	1.5303e-07	-0.0220928	-0.931147
48113330	chr6:48113330:C:T	2.43896e-08	-1.72797	-1.06175
48113417	chr6:48113417:G:C	1.09046e-07	-1.56452e-10	-1.29211
48113582	chr6:48113582:C:T	4.57379e-07	0.322226	-0.180589
48113728	chr6:48113728:C:T	1.26948e-06	-1.731	2.89349
48113770	chr6:48113770:C:T	1.09042e-07	-1.56452e-10	-1.29214
48114777	chr6:48114777:C:T	1.08185e-07	-1.56452e-10	-1.30003
48114779	chr6:48114779:A:G	1.24099e-07	-1.56452e-10	-1.1628
48115002	chr6:48115002:A:G	2.60998e-07	0.253997	-0.673361
48115272	chr6:48115272:G:A	2.61224e-07	0.277422	-0.695918
48115580	chr6:48115580:T:C	1.233e-07	-0.07016	-1.09909
48115630	chr6:48115630:G:A	3.78805e-07	-1.72792	1.68107
48115747	chr6:48115747:A:G	2.84261e-07	0.376447	-0.710429
48115821	chr6:48115821:A:G	1.08177e-07	-1.56452e-10	-1.30011
48116062	chr6:48116062:G:A	1.67888e-07	-1.56452e-10	-0.86058
48116470	chr6:48116470:T:C	1.10129e-07	-1.56452e-10	-1.28222
48117372	chr6:48117372:T:A	4.09266e-07	0.743162	-0.712673
48117448	chr6:48117448:G:T	1.32378e-07	-1.56452e-10	-1.09821
48117502	chr6:48117502:A:T	3.8311e-07	0.245767	-0.281322
48117677	chr6:48117677:T:G	3.87663e-07	0.208465	-0.232204
48117902	chr6:48117902:A:G	1.67698e-07	-1.56452e-10	-0.861711
48118234	chr6:48118234:C:T	1.09338e-07	-1.56452e-10	-1.28944
48118251	chr6:48118251:A:T	4.20102e-07	0.253607	-0.196985
48118303	chr6:48118303:A:G	1.16168e-07	-1.56452e-10	-1.22884
48118422	chr6:48118422:C:T	3.68651e-06	2.8606	-0.63204
48118585	chr6:48118585:C:T	2.16757e-08	-1.72382	-1.18387
48118881	chr6:48118881:C:T	3.14337e-07	0.766809	-1.00022
48119360	chr6:48119360:A:G	3.47277e-06	-1.56452e-10	2.16883
48119667	chr6:48119667:C:T	4.94222e-06	2.80116	-0.279463
48119851	chr6:48119851:G:A	1.85981e-07	-1.56452e-10	-0.758232
48120076	chr6:48120076:G:C	1.94356e-08	-1.72626	-1.29051
48120165	chr6:48120165:AG:A	4.40486e-07	0.803111	-0.699107
48120404	chr6:48120404:T:G	1.97156e-07	0.418995	-1.11887
48120444	chr6:48120444:C:T	4.57708e-06	2.76923	-0.324286
48120458	chr6:48120458:C:T	1.09483e-07	-1.56452e-10	-1.28811
48120504	chr6:48120504:T:C	4.31156e-07	0.803919	-0.721325
48121159	chr6:48121159:T:A	3.92152e-07	0.285988	-0.298212
48121214	chr6:48121214:T:C	3.87894e-07	0.279529	-0.302673
48121305	chr6:48121305:C:T	1.12442e-07	-1.56452e-10	-1.26144
48121326	chr6:48121326:G:T	3.82221e-07	0.257394	-0.29527
48121421	chr6:48121421:T:G	1.09363e-07	-1.56452e-10	-1.2892
48121486	chr6:48121486:C:A	4.41178e-07	0.80785	-0.702276
48122296	chr6:48122296:G:A	4.75401e-07	0.881834	-0.701551
48122448	chr6:48122448:A:G	4.62128e-07	0.854996	-0.70303
48122659	chr6:48122659:C:G	1.0819e-07	-1.56452e-10	-1.29999
48123128	chr6:48123128:T:C	1.0729e-07	-1.56452e-10	-1.30834
48123233	chr6:48123233:C:T	3.77622e-07	0.254019	-0.304001
48123892	chr6:48123892:A:G	3.62349e-07	0.236438	-0.327706
48124908	chr6:48124908:T:C	6.17741e-07	0.703735	-0.26154
48125278	chr6:48125278:G:A	2.10668e-08	-1.71498	-1.22119
48125518	chr6:48125518:G:A	6.25076e-07	0.608151	-0.154153
48126132	chr6:48126132:C:T	2.04548e-08	-1.72242	-1.24324
48126403	chr6:48126403:G:A	2.89508e-06	3.28796	-1.30107
48126413	chr6:48126413:G:C	2.64265e-08	-1.59936	-1.11014
48126509	chr6:48126509:C:T	9.22621e-07	1.54296	-0.699619
48126812	chr6:48126812:C:T	8.52911e-07	1.45693	-0.692153
48127968	chr6:48127968:C:T	8.73774e-07	-1.56452e-10	0.788946
48128110	chr6:48128110:G:A	5.80583e-07	0.498169	-0.118011
48128312	chr6:48128312:T:C	6.57158e-07	0.704816	-0.200766
48128646	chr6:48128646:T:C	2.73451e-06	3.17924	-1.24941
48128775	chr6:48128775:G:A	6.16661e-07	0.622682	-0.182237
48128921	chr6:48128921:GC:G	1.95659e-08	-1.72866	-1.28143
48129197	chr6:48129197:A:T	2.30891e-07	-1.56452e-10	-0.541931
48129340	chr6:48129340:C:T	8.44848e-08	-1.5473	-3.17832e-10
48129471	chr6:48129471:T:G	1.085e-07	-1.56452e-10	-1.29713
48129497	chr6:48129497:C:A	9.61255e-08	-1.41822	-3.17832e-10
48130944	chr6:48130944:A:C	1.11456e-07	-1.51655	0.246301
48130973	chr6:48130973:T:C	2.10818e-08	-1.66218	-1.27328
48131193	chr6:48131193:A:G	2.28781e-07	-0.551109	-3.17832e-10
48131303	chr6:48131303:G:T	1.08915e-07	-1.51586	0.222556
48131425	chr6:48131425:T:C	1.08751e-07	-1.56452e-10	-1.29482
48131427	chr6:48131427:G:T	1.64014e-07	-1.56452e-10	-0.883926
48131762	chr6:48131762:C:A	1.34972e-07	-1.56452e-10	-1.07881
48131784	chr6:48131784:T:C	1.13728e-07	-1.56452e-10	-1.25007
48131820	chr6:48131820:A:G	9.88285e-08	-1.51092	0.120434
48132279	chr6:48132279:TA:T	1.07945e-07	-1.56452e-10	-1.30225
48132282	chr6:48132282:T:G	1.07927e-07	-1.56452e-10	-1.30242
48132325	chr6:48132325:A:G	1.75812e-07	-1.34494	0.530477
48132375	chr6:48132375:C:T	9.76535e-08	-1.51752	0.11507
48132504	chr6:48132504:A:G	8.65739e-08	-1.52288	-3.17832e-10
48133001	chr6:48133001:A:T	8.70134e-08	-1.54991	0.0320931
48133323	chr6:48133323:A:G	7.46074e-08	-1.67164	-3.17832e-10
48133615	chr6:48133615:G:A	8.26205e-08	-1.56962	-3.17832e-10
48134298	chr6:48134298:C:T	8.59521e-08	-1.55449	0.0244087
48134452	chr6:48134452:T:C	1.09515e-07	-1.56452e-10	-1.28781
48134702	chr6:48134702:T:C	1.84328e-07	-1.56452e-10	-0.767157
48135183	chr6:48135183:G:A	1.38512e-07	-1.56452e-10	-1.05292
48135210	chr6:48135210:A:T	9.29246e-08	-1.5383	0.0862102
48135241	chr6:48135241:T:A	8.09011e-08	-1.5193	-0.07135
48135275	chr6:48135275:T:C	1.35992e-07	-1.56452e-10	-1.07128
48135321	chr6:48135321:A:C	1.22615e-07	-1.56452e-10	-1.17482
48135439	chr6:48135439:C:T	1.09872e-07	-1.56452e-10	-1.28456
48136081	chr6:48136081:T:C	1.08122e-07	-1.45726	0.156646
48136232	chr6:48136232:C:T	1.25519e-07	-1.56452e-10	-1.15142
48136274	chr6:48136274:T:C	1.10469e-07	-1.56452e-10	-1.27914
48136400	chr6:48136400:GT:G	1.28881e-07	-1.45521	0.330223
48136522	chr6:48136522:A:G	1.46698e-07	-1.59766	0.602165
48136572	chr6:48136572:C:T	1.09004e-07	-1.65387	0.361379
48137026	chr6:48137026:C:T	8.46403e-08	-1.54546	-3.17832e-10
48137336	chr6:48137336:G:A	1.53535e-07	-1.56452e-10	-0.949948
48137634	chr6:48137634:C:T	2.88422e-08	-1.60217	-1.01986
48137699	chr6:48137699:A:G	1.07369e-07	-1.53329	0.225689
48137874	chr6:48137874:A:G	2.61731e-07	-1.56452e-10	-0.416558
48138129	chr6:48138129:A:C	2.38419e-07	-0.509844	-3.17832e-10
48138279	chr6:48138279:A:G	1.46648e-07	-1.62738	0.631545
48138663	chr6:48138663:T:G	1.38419e-07	-1.56452e-10	-1.05359
48138972	chr6:48138972:C:A	1.05276e-07	-1.53829	0.210998
```
