## Supplementary material for "Characterization of shared and ancestry-specific signals driving complex traits using multi-ancestry fine-mapping": susiex_nc2.cs80.snp

```
BP	SNP	PIP(CS1)	LogBF(CS1,Pop1)	LogBF(CS1,Pop2)
47139268	chr6:47139268:A:C	3.26046e-08	-1.18216	-1.1932
47139287	chr6:47139287:A:G	5.13712e-07	-1.56452e-10	0.381851
47139309	chr6:47139309:A:G	2.22335e-08	-1.55156	-1.20666
47139601	chr6:47139601:A:G	1.09791e-07	-1.56452e-10	-1.16123
47140167	chr6:47140167:A:T	1.22335e-07	-1.55615	0.503097
47140222	chr6:47140222:AG:A	9.49014e-08	-1.56452e-10	-1.30697
47140228	chr6:47140228:C:A	6.27239e-08	-1.72107	-3.17832e-10
47140280	chr6:47140280:A:C	1.51189e-07	-1.56452e-10	-0.841279
47140399	chr6:47140399:A:G	8.86699e-07	-1.56452e-10	0.927693
47140557	chr6:47140557:G:A	2.35376e-08	-1.53268	-1.16853
47140568	chr6:47140568:A:C	9.60001e-08	-1.56452e-10	-1.29546
47141130	chr6:47141130:T:C	9.8725e-08	-1.56452e-10	-1.26747
47141211	chr6:47141211:T:C	1.47189e-07	-1.56452e-10	-0.868096
47141652	chr6:47141652:A:G	1.97172e-08	-1.60209	-1.27624
47141962	chr6:47141962:T:A	3.20257e-07	-1.56452e-10	-0.0906892
47142140	chr6:47142140:C:T	2.09041e-08	-1.67818	-1.14169
47142209	chr6:47142209:C:A	2.07995e-08	-1.60373	-1.22116
47142785	chr6:47142785:T:C	2.88252e-08	-1.24246	-1.2561
47142888	chr6:47142888:G:A	4.80503e-08	-0.837452	-1.15011
47143065	chr6:47143065:T:TCC	6.66772e-08	-1.65995	-3.17832e-10
47143286	chr6:47143286:A:G	1.00465e-07	-1.56452e-10	-1.25
47143491	chr6:47143491:GC:G	6.25499e-08	-1.72385	-3.17832e-10
47143591	chr6:47143591:G:A	9.47977e-08	-1.56452e-10	-1.30807
47144106	chr6:47144106:A:G	2.05357e-08	-1.63176	-1.20589
47144193	chr6:47144193:C:A	1.05231e-07	-1.56452e-10	-1.20365
47144260	chr6:47144260:C:G	2.17297e-07	-1.56452e-10	-0.478549
47144266	chr6:47144266:C:T	6.25211e-08	-1.72431	-3.17832e-10
47144844	chr6:47144844:A:G	1.48126e-07	-1.56452e-10	-0.861751
47145026	chr6:47145026:CTT:C	2.72135e-08	-1.41296	-1.14314
47145142	chr6:47145142:A:G	2.11913e-08	-1.59707	-1.20915
47145257	chr6:47145257:G:C	5.16575e-07	-1.56452e-10	0.387408
47145303	chr6:47145303:C:G	4.79058e-08	-0.829234	-1.16134
47145753	chr6:47145753:A:G	1.98298e-07	-1.56452e-10	-0.570041
47146090	chr6:47146090:A:G	9.95841e-08	-1.56452e-10	-1.25881
47146167	chr6:47146167:AC:A	6.24202e-08	-1.72592	-3.17832e-10
47146272	chr6:47146272:A:G	9.642e-08	-1.56452e-10	-1.2911
47146673	chr6:47146673:A:G	2.90882e-08	-1.28191	-1.20757
47147066	chr6:47147066:C:T	9.47618e-08	-1.56452e-10	-1.30845
47147067	chr6:47147067:A:G	1.57155e-07	-1.56452e-10	-0.802583
47147106	chr6:47147106:C:A	9.51796e-08	-1.56452e-10	-1.30405
47147214	chr6:47147214:C:T	2.25265e-08	-1.44613	-1.29899
47147321	chr6:47147321:G:T	1.37976e-07	-1.56452e-10	-0.932733
47147418	chr6:47147418:C:T	1.3197e-07	-0.977238	-3.17832e-10
47147476	chr6:47147476:T:C	6.29029e-08	-1.71822	-3.17832e-10
47147721	chr6:47147721:A:G	1.23219e-07	-1.56452e-10	-1.04585
47148183	chr6:47148183:T:C	1.09499e-07	-1.56452e-10	-1.1639
47148745	chr6:47148745:G:A	1.03845e-07	-1.56452e-10	-1.21691
47149211	chr6:47149211:C:T	1.29257e-07	-1.56452e-10	-0.998009
47149621	chr6:47149621:A:G	1.18457e-07	-1.56452e-10	-1.08526
47149729	chr6:47149729:A:C	2.56685e-08	-1.35012	-1.26443
47150036	chr6:47150036:T:G	2.84938e-07	-1.56452e-10	-0.207541
47150058	chr6:47150058:A:G	9.47945e-08	-1.56452e-10	-1.3081
47150462	chr6:47150462:T:C	6.64405e-07	-1.56452e-10	0.63908
47150477	chr6:47150477:A:G	9.76534e-08	-1.56452e-10	-1.27839
47150931	chr6:47150931:C:T	6.49136e-08	-1.68676	-3.17832e-10
47150956	chr6:47150956:C:T	4.24464e-07	1.33334	-1.14232
47151050	chr6:47151050:G:A	3.38156e-08	-1.14495	-1.19394
47151219	chr6:47151219:A:C	9.48805e-08	-1.56452e-10	-1.30719
47151360	chr6:47151360:C:T	1.21136e-07	-1.56452e-10	-1.0629
47151419	chr6:47151419:T:A	2.10276e-08	-1.7027	-1.11127
47151793	chr6:47151793:C:T	6.73485e-08	-1.64993	-3.17832e-10
47151826	chr6:47151826:T:G	3.08725e-07	-1.56452e-10	-0.127361
47151843	chr6:47151843:T:A	6.82683e-07	1.8517	-1.18549
47151924	chr6:47151924:A:T	7.04914e-08	-0.310188	-1.29413
47152121	chr6:47152121:A:G	2.85448e-08	-1.54714	-0.961202
47152545	chr6:47152545:T:C	2.7782e-08	-1.55055	-0.984879
47152554	chr6:47152554:A:G	1.0111e-07	-1.56452e-10	-1.2436
47152633	chr6:47152633:A:AC	9.48353e-08	-1.56452e-10	-1.30767
47152831	chr6:47152831:C:T	1.40437e-07	-1.56452e-10	-0.915052
47152854	chr6:47152854:G:C	3.10256e-07	-1.56452e-10	-0.122415
47152928	chr6:47152928:T:G	1.04179e-07	-1.56452e-10	-1.2137
47152951	chr6:47152951:C:T	1.03588e-07	-1.56452e-10	-1.21939
47152985	chr6:47152985:C:T	6.41145e-08	-1.69914	-3.17832e-10
47153017	chr6:47153017:A:G	2.03795e-08	-1.7091	-1.13618
47153114	chr6:47153114:C:T	2.59657e-08	-1.68892	-0.914114
47153186	chr6:47153186:A:G	1.1224e-07	-1.56452e-10	-1.13917
47153539	chr6:47153539:A:G	1.1244e-06	2.38749	-1.2223
47153664	chr6:47153664:A:G	1.0393e-07	-1.56452e-10	-1.21609
47153710	chr6:47153710:T:C	9.54062e-08	-1.56452e-10	-1.30167
47153841	chr6:47153841:G:A	9.5211e-08	-1.56452e-10	-1.30372
47153914	chr6:47153914:G:T	9.50485e-08	-1.56452e-10	-1.30543
47154012	chr6:47154012:C:T	2.99787e-08	-1.67958	-0.779748
47154076	chr6:47154076:G:A	9.71177e-08	-1.56452e-10	-1.28389
47154131	chr6:47154131:C:T	3.46922e-08	-1.16127	-1.15203
47154509	chr6:47154509:C:T	3.91831e-08	-0.902939	-1.28863
47154607	chr6:47154607:G:A	4.97428e-08	-0.771717	-1.18123
47154734	chr6:47154734:T:G	3.62853e-07	-1.56452e-10	0.0341856
47155029	chr6:47155029:G:A	1.13772e-07	-1.56452e-10	-1.12561
47155797	chr6:47155797:G:A	1.68164e-07	-1.56452e-10	-0.734875
47155854	chr6:47155854:T:C	8.08121e-08	-1.46769	-3.17832e-10
47156115	chr6:47156115:A:T	1.5766e-07	-1.56452e-10	-0.799373
47156320	chr6:47156320:A:C	2.63427e-08	-1.37785	-1.21078
47156901	chr6:47156901:G:A	9.68693e-08	-1.56452e-10	-1.28645
47157251	chr6:47157251:G:A	2.12492e-08	-1.709	-1.09449
47157536	chr6:47157536:C:T	2.34881e-08	-1.39921	-1.3041
47157587	chr6:47157587:T:C	3.69691e-08	-0.950216	-1.29951
47157599	chr6:47157599:A:G	6.46475e-08	-1.69086	-3.17832e-10
47157706	chr6:47157706:C:T	7.31095e-08	-1.56785	-3.17832e-10
47157725	chr6:47157725:C:T	6.39584e-08	-1.70158	-3.17832e-10
47157883	chr6:47157883:G:A	2.6655e-08	-1.47415	-1.10268
47158210	chr6:47158210:A:G	4.03488e-08	-1.35468	-0.807568
47158323	chr6:47158323:A:G	3.2021e-08	-1.58122	-0.812197
47158633	chr6:47158633:G:A	2.79183e-08	-1.60686	-0.923675
47158665	chr6:47158665:C:A	6.73629e-08	-1.64972	-3.17832e-10
47158699	chr6:47158699:G:A	1.01004e-07	-1.56452e-10	-1.24465
47158769	chr6:47158769:C:T	1.22943e-07	-1.56452e-10	-1.0481
47158825	chr6:47158825:T:A	8.98465e-07	1.70019	-0.759312
47159101	chr6:47159101:C:T	1.06725e-07	-1.56452e-10	-1.18955
47159930	chr6:47159930:A:T	8.19757e-08	-1.45339	-3.17832e-10
47160131	chr6:47160131:G:A	6.41699e-08	-1.69828	-3.17832e-10
47160465	chr6:47160465:G:A	9.81793e-08	-1.56452e-10	-1.27302
47160745	chr6:47160745:A:AAGAACC	6.69612e-08	-1.6557	-3.17832e-10
47160748	chr6:47160748:T:TAAA	6.68916e-08	-1.65674	-3.17832e-10
47160750	chr6:47160750:C:A	6.68766e-08	-1.65696	-3.17832e-10
47160861	chr6:47160861:C:G	3.08799e-08	-1.67947	-0.750241
47160913	chr6:47160913:A:C	2.4287e-08	-1.70319	-0.966682
47160956	chr6:47160956:G:A	6.47053e-08	-1.68997	-3.17832e-10
47160993	chr6:47160993:A:G	3.04064e-08	-1.31898	-1.12618
47161157	chr6:47161157:C:T	3.58633e-08	-0.976726	-1.30337
47161174	chr6:47161174:C:T	5.08191e-08	-1.7301	-0.201441
47161943	chr6:47161943:A:T	1.07423e-07	-1.56452e-10	-1.18304
47162283	chr6:47162283:T:C	9.72066e-08	-1.56452e-10	-1.28297
47162799	chr6:47162799:C:T	9.5699e-08	-1.56452e-10	-1.29861
47163089	chr6:47163089:A:G	2.53233e-07	-1.56452e-10	-0.325501
47163174	chr6:47163174:G:A	4.07795e-08	-1.07987	-1.07176
47163252	chr6:47163252:A:G	9.74158e-07	2.06269	-1.04093
47163342	chr6:47163342:G:C	1.12653e-07	-1.56452e-10	-1.1355
47163352	chr6:47163352:T:C	1.06089e-07	-1.56452e-10	-1.19553
47163397	chr6:47163397:C:A	3.3661e-07	-1.56452e-10	-0.0408873
47163438	chr6:47163438:T:C	7.44583e-08	-0.812397	-0.737177
47163462	chr6:47163462:G:T	1.22648e-07	-1.56452e-10	-1.0505
47164077	chr6:47164077:G:A	1.41221e-07	-0.718226	-0.191258
47164766	chr6:47164766:T:C	1.01311e-07	-1.56452e-10	-1.24161
47164796	chr6:47164796:T:C	4.47694e-07	0.244297	-3.17832e-10
47165056	chr6:47165056:T:C	1.06031e-07	-1.56452e-10	-1.19608
47165469	chr6:47165469:C:T	1.65395e-07	-1.56452e-10	-0.751476
47165625	chr6:47165625:G:A	1.61648e-07	-1.56452e-10	-0.77439
47165809	chr6:47165809:G:A	1.66654e-07	-1.56452e-10	-0.743891
47165870	chr6:47165870:A:C	1.06786e-07	-1.56452e-10	-1.18898
47166056	chr6:47166056:A:G	1.06031e-07	-1.56452e-10	-1.19608
47166737	chr6:47166737:T:C	1.36361e-07	0.205152	-1.14966
47166771	chr6:47166771:C:T	1.19522e-07	-1.67649	0.600175
47167948	chr6:47167948:GA:G	2.1074e-07	-1.56452e-10	-0.509187
47168105	chr6:47168105:T:C	3.49001e-07	-0.528921	0.524183
47168175	chr6:47168175:A:G	1.60246e-07	-1.56452e-10	-0.783103
47168248	chr6:47168248:G:A	9.63802e-08	-1.56452e-10	-1.29151
47168389	chr6:47168389:G:A	1.04339e-06	0.514165	0.576253
47168708	chr6:47168708:C:T	1.18561e-07	-1.08439	-3.17832e-10
47168737	chr6:47168737:A:G	6.3801e-07	-1.56452e-10	0.598541
47169230	chr6:47169230:C:T	1.96022e-07	0.312529	-0.894115
47169368	chr6:47169368:C:G	1.00193e-07	-1.56452e-10	-1.25272
47169440	chr6:47169440:G:A	1.04198e-07	-1.56452e-10	-1.21352
47169741	chr6:47169741:C:T	8.5098e-08	-1.41601	-3.17832e-10
47169770	chr6:47169770:G:A	2.74488e-08	-1.68876	-0.858727
47169942	chr6:47169942:A:C	1.41888e-07	-1.56452e-10	-0.904777
47169999	chr6:47169999:T:G	1.81464e-06	0.848573	0.795255
47170060	chr6:47170060:G:A	5.07252e-08	-0.972345	-0.961044
47170153	chr6:47170153:A:C	9.4969e-08	-1.56452e-10	-1.30626
47170260	chr6:47170260:A:C	9.72737e-08	-1.56452e-10	-1.28228
47170607	chr6:47170607:T:A	1.12023e-07	-1.56452e-10	-1.14111
47170608	chr6:47170608:C:A	1.11998e-07	-1.56452e-10	-1.14134
47171091	chr6:47171091:CTG:C	1.02648e-07	-1.56452e-10	-1.22851
47171419	chr6:47171419:A:G	2.53034e-07	0.466223	-0.792511
47171509	chr6:47171509:A:G	1.22304e-07	-1.56452e-10	-1.0533
47171808	chr6:47171808:T:C	1.16841e-07	-1.56452e-10	-1.099
47171809	chr6:47171809:G:T	1.45276e-07	-1.56452e-10	-0.881181
47171835	chr6:47171835:A:G	2.73847e-07	0.589438	-0.836682
47171839	chr6:47171839:G:A	1.1001e-07	-1.56452e-10	-1.15925
47172436	chr6:47172436:T:C	2.92403e-08	-1.60854	-0.875722
47172493	chr6:47172493:G:A	9.48265e-08	-1.56452e-10	-1.30776
47172536	chr6:47172536:G:A	2.98343e-08	-1.6731	-0.791053
47172887	chr6:47172887:A:C	5.39674e-07	0.431152	-3.17832e-10
47173103	chr6:47173103:A:C	1.04731e-07	-1.56452e-10	-1.20841
47173112	chr6:47173112:A:G	9.93215e-08	-1.56452e-10	-1.26145
47173217	chr6:47173217:C:T	3.64662e-08	-1.57731	-0.686114
47173244	chr6:47173244:G:A	5.296e-08	-0.734781	-1.15549
47173301	chr6:47173301:A:C	9.67797e-08	-1.56452e-10	-1.28738
47173310	chr6:47173310:C:T	4.28217e-08	-0.932119	-1.17065
47173634	chr6:47173634:G:A	9.74355e-08	-1.56452e-10	-1.28062
47173659	chr6:47173659:C:A	9.92475e-08	-1.56452e-10	-1.2622
47173968	chr6:47173968:G:C	9.92639e-08	-1.56452e-10	-1.26203
47174158	chr6:47174158:A:G	1.61316e-07	-1.56452e-10	-0.776447
47174167	chr6:47174167:T:C	2.79174e-07	-1.56452e-10	-0.227978
47174293	chr6:47174293:G:A	1.03314e-07	-1.56452e-10	-1.22204
47174471	chr6:47174471:C:T	9.86287e-08	-1.56452e-10	-1.26845
47174695	chr6:47174695:G:A	9.6545e-08	-1.56452e-10	-1.2898
47174757	chr6:47174757:A:G	3.24153e-07	0.678325	-0.756923
47174770	chr6:47174770:A:G	3.20305e-07	-0.549552	0.459013
47175007	chr6:47175007:G:A	9.64811e-08	-1.56452e-10	-1.29047
47175129	chr6:47175129:C:T	3.13702e-07	-1.56452e-10	-0.111368
47175567	chr6:47175567:C:T	2.37078e-08	-1.6662	-1.02781
47175827	chr6:47175827:A:G	5.79135e-08	-0.837916	-0.962946
47175831	chr6:47175831:A:G	4.79039e-07	-1.56452e-10	0.31197
47176084	chr6:47176084:G:T	4.23213e-08	-0.941651	-1.17287
47176691	chr6:47176691:A:G	1.03835e-07	-1.56452e-10	-1.21701
47176700	chr6:47176700:G:C	2.9403e-07	-1.56452e-10	-0.176132
47176779	chr6:47176779:C:T	5.27109e-08	-1.70149	-0.193504
47177005	chr6:47177005:T:C	2.65036e-07	-1.56452e-10	-0.279946
47177185	chr6:47177185:T:C	9.29688e-08	-1.50304	0.175487
47177269	chr6:47177269:C:T	9.74184e-08	-1.56452e-10	-1.2808
47177450	chr6:47177450:A:G	6.42532e-08	-0.577384	-1.1196
47177636	chr6:47177636:C:T	8.32019e-07	0.864043	-3.17832e-10
47177724	chr6:47177724:C:T	1.52577e-07	-1.56452e-10	-0.832146
47177819	chr6:47177819:T:C	1.63077e-07	-1.56452e-10	-0.76559
47177876	chr6:47177876:A:G	9.48918e-08	-1.30708	-3.17832e-10
47177894	chr6:47177894:A:G	6.82043e-08	-1.6373	-3.17832e-10
47178233	chr6:47178233:G:C	2.9403e-07	-1.56452e-10	-0.176132
47178277	chr6:47178277:G:C	8.85238e-07	-1.56452e-10	0.926044
47178452	chr6:47178452:C:T	9.74184e-08	-1.56452e-10	-1.2808
47178465	chr6:47178465:G:A	9.71391e-08	-1.56452e-10	-1.28367
47178488	chr6:47178488:T:G	1.07436e-07	-1.56452e-10	-1.18291
47179123	chr6:47179123:G:A	1.35316e-07	-1.56452e-10	-0.952197
47179213	chr6:47179213:A:T	1.01336e-07	-1.56452e-10	-1.24137
47179295	chr6:47179295:A:T	1.36045e-06	-1.56452e-10	1.35576
47179501	chr6:47179501:C:T	1.5858e-07	-1.56452e-10	-0.793555
47179826	chr6:47179826:C:T	5.00592e-08	-1.703	-0.243605
47179883	chr6:47179883:C:T	3.8664e-07	0.50097	-0.403288
47180224	chr6:47180224:A:C	2.95686e-07	-1.56452e-10	-0.170516
47180231	chr6:47180231:TG:T	1.35819e-06	-1.56452e-10	1.3541
47180368	chr6:47180368:G:C	1.5737e-07	-0.801215	-3.17832e-10
47180666	chr6:47180666:C:A	2.83757e-07	-0.363838	0.152144
47180719	chr6:47180719:G:A	6.93553e-08	-1.72487	0.104303
47180887	chr6:47180887:T:C	6.228e-08	-1.72817	-3.17832e-10
47181022	chr6:47181022:A:G	1.58608e-07	-1.56452e-10	-0.793378
47181047	chr6:47181047:T:C	3.08197e-07	-1.56452e-10	-0.129075
47181561	chr6:47181561:T:C	4.5341e-08	-0.873307	-1.17229
47181932	chr6:47181932:C:T	1.06801e-07	-1.56452e-10	-1.18885
47181992	chr6:47181992:G:A	2.9201e-07	-1.56452e-10	-0.183024
47182141	chr6:47182141:A:G	2.94839e-08	-1.17795	-1.29801
47182158	chr6:47182158:C:T	1.59255e-06	1.05958	0.453697
47182162	chr6:47182162:G:T	1.09949e-07	-1.56452e-10	-1.1598
47182475	chr6:47182475:G:A	6.4644e-08	-1.69092	-3.17832e-10
47182576	chr6:47182576:G:A	5.91101e-07	-1.56452e-10	0.522174
47182932	chr6:47182932:C:T	7.62675e-08	-0.298418	-1.22715
47183003	chr6:47183003:C:A	8.26562e-08	-1.44512	-3.17832e-10
47183144	chr6:47183144:C:T	2.38366e-08	-1.51365	-1.17494
47183236	chr6:47183236:C:G	4.36837e-07	0.512185	-0.292438
47183685	chr6:47183685:A:C	4.4445e-07	0.654058	-0.417033
47183800	chr6:47183800:G:A	1.01625e-07	-1.56452e-10	-1.23852
47183941	chr6:47183941:A:C	2.49346e-07	-1.56452e-10	-0.340971
47183943	chr6:47183943:G:A	1.07194e-07	-1.56452e-10	-1.18517
47184137	chr6:47184137:A:G	5.29831e-08	-0.929006	-0.960834
47184159	chr6:47184159:T:C	2.35714e-08	-1.53776	-1.16202
47184345	chr6:47184345:A:C	1.16989e-07	-1.56452e-10	-1.09773
47184542	chr6:47184542:A:G	2.50416e-08	-1.49688	-1.1424
47184593	chr6:47184593:T:C	1.05848e-07	-1.56452e-10	-1.19781
47184741	chr6:47184741:A:G	2.27462e-07	0.774864	-1.20769
47185429	chr6:47185429:G:C	4.18899e-07	0.666294	-0.488477
47185431	chr6:47185431:A:G	4.32316e-07	0.678024	-0.468681
47185465	chr6:47185465:T:A	1.19289e-07	-1.56452e-10	-1.07827
47185484	chr6:47185484:G:A	9.74184e-08	-1.56452e-10	-1.2808
47186003	chr6:47186003:A:G	6.09819e-08	-0.804676	-0.94456
47186133	chr6:47186133:G:T	2.40702e-08	-1.53699	-1.14185
47186204	chr6:47186204:G:C	1.44369e-07	-1.56452e-10	-0.887442
47186634	chr6:47186634:T:C	9.74184e-08	-1.56452e-10	-1.2808
47187539	chr6:47187539:G:A	2.48002e-07	-1.56452e-10	-0.346376
47188779	chr6:47188779:G:A	1.20732e-07	-1.56452e-10	-1.06624
47188823	chr6:47188823:C:A	1.26517e-07	-1.56452e-10	-1.01943
47189011	chr6:47189011:A:T	1.02048e-07	-1.56452e-10	-1.23437
47189108	chr6:47189108:G:A	5.36056e-07	0.955573	-0.531148
47189151	chr6:47189151:C:T	2.25803e-07	-1.56452e-10	-0.440149
47189185	chr6:47189185:G:A	3.44084e-08	-1.08077	-1.24074
47189188	chr6:47189188:T:C	9.89649e-08	-1.47264	0.207593
47189367	chr6:47189367:G:A	7.27963e-08	-1.08362	-0.488525
47189609	chr6:47189609:A:T	3.05236e-08	-1.14083	-1.30048
47189615	chr6:47189615:C:A	3.09199e-08	-1.12812	-1.30029
47189640	chr6:47189640:C:T	9.81191e-08	-1.56452e-10	-1.27363
47189746	chr6:47189746:C:T	5.29025e-07	0.996283	-0.58506
47190064	chr6:47190064:G:A	5.64589e-08	-0.540811	-1.28549
47190191	chr6:47190191:C:T	5.67176e-08	-0.54919	-1.27254
47190290	chr6:47190290:A:G	2.2124e-07	-1.56452e-10	-0.460567
47190535	chr6:47190535:T:G	1.70905e-08	-1.71777	-1.30352
47190711	chr6:47190711:G:A	4.10851e-07	1.33158	-1.17316
47190936	chr6:47190936:G:A	1.04569e-07	-1.56452e-10	-1.20997
47191082	chr6:47191082:C:T	1.18516e-07	-1.56452e-10	-1.08476
47191588	chr6:47191588:C:G	9.56351e-08	-1.56452e-10	-1.29927
47191636	chr6:47191636:T:G	3.22786e-07	1.19463	-1.27745
47191681	chr6:47191681:C:T	2.05358e-07	-1.56452e-10	-0.53506
47191729	chr6:47191729:C:T	2.84489e-07	-1.56452e-10	-0.20912
47191730	chr6:47191730:C:T	5.50103e-07	1.0253	-0.575006
47191869	chr6:47191869:G:A	3.28625e-08	-1.69668	-0.670799
47191906	chr6:47191906:G:A	2.92835e-07	0.921492	-1.1017
47192018	chr6:47192018:A:C	1.96835e-07	-0.316824	-0.260622
47192352	chr6:47192352:A:G	6.79038e-08	-1.64172	-3.17832e-10
47192759	chr6:47192759:G:C	9.74132e-08	-1.56452e-10	-1.28085
47193382	chr6:47193382:G:A	6.05936e-07	1.15867	-0.611704
47193404	chr6:47193404:A:G	1.44208e-07	-1.56452e-10	-0.888553
47193473	chr6:47193473:TCTTA:T	4.04279e-08	-0.941986	-1.21831
47193546	chr6:47193546:CT:C	1.04801e-07	-1.56452e-10	-1.20775
47193809	chr6:47193809:C:T	9.19773e-08	-1.33827	-3.17832e-10
47193998	chr6:47193998:C:T	3.59335e-07	0.0244436	-3.17832e-10
47194022	chr6:47194022:G:T	1.34621e-07	-1.56452e-10	-0.957347
47194059	chr6:47194059:T:C	9.54358e-08	-1.56452e-10	-1.30136
47194711	chr6:47194711:A:C	6.7387e-08	-1.64936	-3.17832e-10
47194845	chr6:47194845:G:C	7.15152e-08	-0.282687	-1.30722
47195157	chr6:47195157:A:G	9.64687e-08	-1.56452e-10	-1.29059
47195218	chr6:47195218:T:C	7.15994e-08	-0.58681	-1.00192
47195246	chr6:47195246:C:T	4.80064e-07	-1.56452e-10	0.314106
47195277	chr6:47195277:C:T	4.62093e-08	-0.98133	-1.0453
47195286	chr6:47195286:T:C	2.52321e-07	-0.177183	-0.151926
47195383	chr6:47195383:G:C	1.0499e-07	-1.56452e-10	-1.20594
47195530	chr6:47195530:T:C	1.15831e-07	-1.56452e-10	-1.10768
47196052	chr6:47196052:C:T	3.23689e-08	-1.12898	-1.25363
47196061	chr6:47196061:C:T	4.5063e-07	-1.56452e-10	0.250833
47196131	chr6:47196131:T:G	1.11467e-06	-1.56452e-10	1.1565
47196274	chr6:47196274:A:G	7.71876e-08	-0.534966	-0.978608
47196379	chr6:47196379:C:T	3.41583e-08	-1.17301	-1.15579
47196384	chr6:47196384:A:G	8.30383e-08	-0.171917	-1.26859
47196398	chr6:47196398:C:T	1.28487e-07	-1.00398	-3.17832e-10
47196703	chr6:47196703:A:G	1.56667e-07	-1.50376	0.69807
47196732	chr6:47196732:T:C	1.1097e-07	-1.56452e-10	-1.15055
47196736	chr6:47196736:T:C	1.48e-07	-1.52859	0.66599
47196744	chr6:47196744:T:A	2.33619e-07	-1.56452e-10	-0.406123
47196782	chr6:47196782:G:A	8.64365e-08	-0.486411	-0.913992
47197082	chr6:47197082:T:C	3.47074e-07	1.2233	-1.23358
47197216	chr6:47197216:G:T	9.56938e-08	-1.56452e-10	-1.29866
47197262	chr6:47197262:A:AT	4.51473e-07	-1.56452e-10	0.252702
47197263	chr6:47197263:A:T	3.04234e-07	-1.56452e-10	-0.142017
47197428	chr6:47197428:A:G	9.51325e-08	-1.56452e-10	-1.30454
47197539	chr6:47197539:A:G	2.81888e-07	-1.56452e-10	-0.218303
47198349	chr6:47198349:C:T	1.04508e-07	-1.56452e-10	-1.21055
47198447	chr6:47198447:C:T	8.18407e-08	-0.185259	-1.26978
47198451	chr6:47198451:A:G	6.43694e-08	-1.69517	-3.17832e-10
47198696	chr6:47198696:G:T	9.9708e-08	-1.56452e-10	-1.25757
47198770	chr6:47198770:GA:G	2.14714e-07	-1.56452e-10	-0.490505
47198912	chr6:47198912:T:A	9.56742e-08	-1.56452e-10	-1.29886
47199182	chr6:47199182:T:C	3.14384e-07	1.11518	-1.22437
47199189	chr6:47199189:A:T	2.83846e-08	-1.71004	-0.803924
47199281	chr6:47199281:T:G	1.06152e-07	-1.56452e-10	-1.19494
47199307	chr6:47199307:C:T	1.12687e-06	-1.56452e-10	1.16739
47199457	chr6:47199457:A:G	4.50252e-07	-1.56452e-10	0.249996
47199565	chr6:47199565:A:T	4.25304e-08	-0.973045	-1.13655
47200017	chr6:47200017:A:G	1.28292e-07	-1.56827	0.562773
47200123	chr6:47200123:G:A	2.30729e-07	-1.56452e-10	-0.418571
47200180	chr6:47200180:G:A	8.7433e-08	-0.120806	-1.26813
47200259	chr6:47200259:G:A	4.32925e-08	-0.961425	-1.13041
47200304	chr6:47200304:G:A	3.27702e-07	-0.514082	0.446375
47200336	chr6:47200336:A:G	8.38589e-07	-1.56452e-10	0.871908
47200368	chr6:47200368:A:G	1.28642e-07	-1.57	0.567212
47200701	chr6:47200701:T:C	1.24735e-07	-1.55886	0.525231
47200844	chr6:47200844:A:G	1.06437e-07	-1.56452e-10	-1.19226
47200940	chr6:47200940:G:T	2.27662e-08	-1.72668	-1.00785
47201204	chr6:47201204:A:C	8.35381e-08	-0.177718	-1.25679
47201400	chr6:47201400:T:C	1.04365e-07	-1.56452e-10	-1.21192
47201810	chr6:47201810:T:C	1.2481e-07	-1.56452e-10	-1.03302
47201824	chr6:47201824:A:T	2.35746e-07	-1.56452e-10	-0.39706
47202063	chr6:47202063:G:A	1.23388e-07	-1.56452e-10	-1.04448
47202173	chr6:47202173:C:T	3.21048e-08	-1.18079	-1.21001
47202294	chr6:47202294:A:G	8.09127e-08	-1.46644	-3.17832e-10
47202378	chr6:47202378:G:A	1.34382e-07	-1.56452e-10	-0.959128
47202708	chr6:47202708:TC:T	1.46749e-07	-1.56452e-10	-0.87109
47203133	chr6:47203133:C:T	1.24229e-07	-1.56452e-10	-1.03769
47203602	chr6:47203602:A:G	2.67928e-07	-1.56452e-10	-0.269094
47203617	chr6:47203617:C:T	2.90845e-08	-1.71399	-0.775617
47203898	chr6:47203898:C:A	1.27921e-07	-1.56452e-10	-1.0084
47204074	chr6:47204074:G:A	1.06638e-07	0.0212335	-1.21161
47204079	chr6:47204079:C:T	6.85209e-08	-1.63267	-3.17832e-10
47204327	chr6:47204327:G:A	3.55989e-07	-1.56452e-10	0.015086
47204663	chr6:47204663:T:A	3.14203e-07	-1.56452e-10	-0.109774
47204736	chr6:47204736:C:T	1.06575e-07	-1.56452e-10	-1.19096
47204829	chr6:47204829:C:T	6.43551e-07	1.16608	-0.558893
47204894	chr6:47204894:C:T	2.26947e-07	-1.56452e-10	-0.435097
47204906	chr6:47204906:G:A	2.92937e-07	-1.56452e-10	-0.179856
47205071	chr6:47205071:A:G	1.22142e-07	-1.56452e-10	-1.05463
47205191	chr6:47205191:A:G	2.93493e-07	1.12373	-1.30169
47205403	chr6:47205403:A:G	1.37457e-07	-1.56452e-10	-0.936503
47205601	chr6:47205601:T:C	1.65817e-07	-1.56452e-10	-0.748928
47205920	chr6:47205920:C:T	3.62948e-07	-1.56452e-10	0.0344469
47205993	chr6:47205993:A:G	1.07823e-07	-1.56452e-10	-1.17933
47206485	chr6:47206485:A:G	1.29051e-06	0.0815185	1.22146
47206745	chr6:47206745:C:T	3.91602e-07	-1.56452e-10	0.110433
47207826	chr6:47207826:A:AT	7.80359e-08	-0.236713	-1.26593
47208035	chr6:47208035:C:T	1.25645e-07	-1.56452e-10	-1.02635
47208395	chr6:47208395:T:C	6.81103e-08	-1.72848	0.0897926
47209064	chr6:47209064:G:A	6.84472e-08	-1.73014	0.0963904
47209209	chr6:47209209:C:T	1.18615e-07	-1.56452e-10	-1.08393
47209232	chr6:47209232:C:T	9.51269e-08	-1.56452e-10	-1.3046
47209275	chr6:47209275:C:T	2.52234e-07	-1.56452e-10	-0.329454
47209649	chr6:47209649:C:G	8.30831e-08	-0.200959	-1.23901
47209871	chr6:47209871:C:A	2.76193e-07	-0.238714	-3.17832e-10
47209985	chr6:47209985:G:A	1.18136e-07	-1.56452e-10	-1.08798
47209994	chr6:47209994:C:T	7.5787e-08	-0.283718	-1.24817
47210271	chr6:47210271:C:T	6.21591e-08	-1.73012	-3.17832e-10
47210806	chr6:47210806:T:G	1.21776e-07	-1.72493	0.6673
47210949	chr6:47210949:C:T	1.0981e-07	-1.56452e-10	-1.16106
47210978	chr6:47210978:T:G	1.29183e-07	-1.56452e-10	-0.998583
47211128	chr6:47211128:G:A	1.21722e-07	-1.56452e-10	-1.05807
47211510	chr6:47211510:G:A	1.3383e-07	-1.72363	0.760388
47211732	chr6:47211732:TC:T	1.45461e-07	-1.56452e-10	-0.879902
47211797	chr6:47211797:G:A	5.78232e-08	-1.5892	-0.213223
47211920	chr6:47211920:AAG:A	1.1725e-07	-1.72512	0.629613
47212087	chr6:47212087:C:T	1.65716e-06	1.2972	0.255849
47212353	chr6:47212353:T:C	1.26349e-07	-1.72662	0.705854
47213043	chr6:47213043:C:T	1.06529e-07	-1.56452e-10	-1.1914
47213083	chr6:47213083:T:C	2.65762e-08	-1.73091	-0.848885
47213228	chr6:47213228:C:T	2.37411e-07	-1.56452e-10	-0.390019
47213433	chr6:47213433:T:C	1.0275e-07	-1.56452e-10	-1.22751
47213697	chr6:47213697:C:G	1.22483e-06	1.27587	-0.0251266
47213827	chr6:47213827:G:A	1.67426e-07	-1.71865	0.979376
47214094	chr6:47214094:T:C	1.2065e-07	-1.7253	0.658375
47214209	chr6:47214209:A:G	1.08762e-07	-1.56452e-10	-1.17066
47214302	chr6:47214302:C:T	1.19443e-07	-1.56452e-10	-1.07697
47214425	chr6:47214425:C:T	4.01203e-08	-1.72871	-0.439222
47214767	chr6:47214767:G:A	1.45589e-06	1.35937	0.0641854
47214816	chr6:47214816:T:C	1.08843e-07	-1.56452e-10	-1.16991
47214883	chr6:47214883:A:T	7.41432e-08	-0.270756	-1.28306
47214961	chr6:47214961:G:C	1.34124e-06	1.37493	-0.0333966
47215019	chr6:47215019:T:G	4.05215e-08	-1.72991	-0.428069
47215111	chr6:47215111:A:G	1.00542e-07	-1.56452e-10	-1.24924
47215375	chr6:47215375:C:T	1.37012e-06	1.36516	-0.00231535
47215425	chr6:47215425:T:C	1.53078e-07	-1.56452e-10	-0.828868
47215448	chr6:47215448:C:A	6.17186e-08	-0.735092	-1.00214
47215676	chr6:47215676:C:A	2.46619e-07	-1.56452e-10	-0.35197
47215937	chr6:47215937:C:T	7.32609e-08	-0.3304	-1.23539
47215968	chr6:47215968:T:C	2.72709e-07	-1.56452e-10	-0.251406
47216060	chr6:47216060:A:AG	1.20119e-07	-1.72848	0.657149
47216221	chr6:47216221:G:A	1.74245e-07	-1.56452e-10	-0.699349
47216281	chr6:47216281:C:A	4.02146e-08	-1.73092	-0.434666
47216543	chr6:47216543:A:C	1.32726e-07	-1.56452e-10	-0.97153
47216547	chr6:47216547:C:T	2.65998e-08	-1.71471	-0.864195
47216731	chr6:47216731:G:A	1.12932e-07	-1.56452e-10	-1.13302
47216849	chr6:47216849:G:A	1.08356e-07	-1.56452e-10	-1.17439
47216894	chr6:47216894:C:A	2.36657e-07	-1.56452e-10	-0.393201
47217051	chr6:47217051:A:C	8.257e-08	-0.2013	-1.24487
47217127	chr6:47217127:C:T	7.57127e-08	-0.296225	-1.23664
47217170	chr6:47217170:G:A	1.26184e-07	-1.56452e-10	-1.02207
47217388	chr6:47217388:A:G	1.22286e-07	-1.72808	0.67463
47217645	chr6:47217645:T:C	1.12459e-07	-1.56452e-10	-1.13722
47217651	chr6:47217651:A:G	9.48534e-08	-1.56452e-10	-1.30748
47217845	chr6:47217845:A:G	1.08701e-07	-1.56452e-10	-1.17121
47217918	chr6:47217918:T:C	1.2971e-07	-1.56452e-10	-0.994512
47218041	chr6:47218041:C:A	4.14777e-08	-1.73092	-0.403741
47218070	chr6:47218070:C:T	2.00024e-07	-1.56452e-10	-0.561375
47218143	chr6:47218143:G:A	1.07796e-07	-1.56452e-10	-1.17958
47218251	chr6:47218251:T:C	4.30662e-07	-1.11208	1.31759
47218349	chr6:47218349:G:A	1.23583e-07	-1.56452e-10	-1.0429
47218374	chr6:47218374:G:T	5.47214e-07	1.66684	-1.22181
47218480	chr6:47218480:G:T	1.08875e-07	-1.56452e-10	-1.16961
47218512	chr6:47218512:T:G	1.36524e-07	-1.72242	0.779111
47218880	chr6:47218880:C:A	1.18571e-07	-1.56452e-10	-1.0843
47219049	chr6:47219049:T:G	1.02315e-07	-1.56452e-10	-1.23175
47219158	chr6:47219158:A:G	8.73182e-08	-0.13404	-1.25621
47219184	chr6:47219184:C:T	1.02381e-07	-1.71955	0.488434
47219381	chr6:47219381:AG:A	6.26711e-08	-1.72191	-3.17832e-10
47219551	chr6:47219551:A:T	9.53395e-08	-1.56452e-10	-1.30237
47219575	chr6:47219575:C:T	2.59726e-07	-1.56452e-10	-0.300186
47219610	chr6:47219610:G:A	1.22832e-07	-1.72414	0.675144
47219670	chr6:47219670:G:A	5.39217e-07	-1.56452e-10	0.430305
47219756	chr6:47219756:AC:A	8.13046e-08	-0.196442	-1.26517
47219835	chr6:47219835:C:T	1.33075e-07	-1.56452e-10	-0.968899
47219981	chr6:47219981:A:G	1.82882e-07	-1.56452e-10	-0.650973
47220102	chr6:47220102:A:G	2.87112e-07	-0.419417	0.219478
47220179	chr6:47220179:T:C	3.34501e-07	-1.56452e-10	-0.0471715
47220225	chr6:47220225:A:T	4.59188e-07	0.269647	-3.17832e-10
47220268	chr6:47220268:A:T	6.87415e-08	-1.62946	-3.17832e-10
47220513	chr6:47220513:G:A	1.1849e-07	-1.56452e-10	-1.08499
47220559	chr6:47220559:T:C	9.59142e-08	-1.56452e-10	-1.29636
47220629	chr6:47220629:T:G	8.84954e-07	1.40524	-0.47952
47221121	chr6:47221121:G:T	2.7314e-07	-0.249829	-3.17832e-10
47221237	chr6:47221237:G:C	1.08684e-07	-1.56452e-10	-1.17137
47221393	chr6:47221393:A:C	2.48395e-08	-1.72243	-0.924942
47221587	chr6:47221587:G:A	9.78552e-08	-1.56452e-10	-1.27632
47221637	chr6:47221637:A:G	2.31695e-06	1.66417	0.224021
47221854	chr6:47221854:C:A	1.07455e-07	-1.56452e-10	-1.18274
47221882	chr6:47221882:C:T	1.09653e-07	-1.56452e-10	-1.16249
47222092	chr6:47222092:C:T	1.09494e-07	-1.56452e-10	-1.16394
47222566	chr6:47222566:A:T	1.20761e-07	-1.56452e-10	-1.066
47223721	chr6:47223721:A:G	6.38074e-08	-1.70394	-3.17832e-10
47223864	chr6:47223864:C:T	1.08598e-07	-1.56452e-10	-1.17216
47223865	chr6:47223865:G:A	6.15942e-07	1.42994	-0.866603
47224128	chr6:47224128:A:G	1.15807e-07	-1.56452e-10	-1.10789
47224253	chr6:47224253:G:A	6.2886e-07	-1.56452e-10	0.584095
47224294	chr6:47224294:C:A	3.33431e-07	-1.56452e-10	-0.0503764
47224297	chr6:47224297:G:T	1.3394e-07	-1.56452e-10	-0.962424
47224328	chr6:47224328:T:TAA	2.27061e-07	-0.0784809	-0.356111
47224409	chr6:47224409:G:A	1.09255e-07	-1.56452e-10	-1.16613
47224475	chr6:47224475:T:C	2.57605e-07	-1.56452e-10	-0.308386
47224507	chr6:47224507:T:C	9.49225e-08	-1.56452e-10	-1.30675
47224602	chr6:47224602:AT:A	1.78954e-07	-1.56452e-10	-0.672684
47224702	chr6:47224702:T:C	4.17332e-08	-1.01373	-1.11479
47224723	chr6:47224723:G:A	7.51202e-07	-1.56452e-10	0.761861
47224739	chr6:47224739:G:A	1.01671e-07	-1.56452e-10	-1.23807
47224821	chr6:47224821:TCA:T	7.41428e-08	-1.55382	-3.17832e-10
47225104	chr6:47225104:C:T	1.14271e-07	-1.56452e-10	-1.12124
47225487	chr6:47225487:A:G	2.15825e-07	0.180643	-0.665986
47225570	chr6:47225570:A:G	1.18505e-07	-1.56452e-10	-1.08486
47225602	chr6:47225602:C:T	1.9482e-08	-1.72785	-1.16247
47225978	chr6:47225978:G:T	1.12614e-07	-1.56452e-10	-1.13585
47226069	chr6:47226069:A:AC	2.00208e-07	-1.56452e-10	-0.560457
47226070	chr6:47226070:A:C	2.13501e-07	-1.56452e-10	-0.496172
47226157	chr6:47226157:C:T	2.51736e-08	-1.72524	-0.908778
47226174	chr6:47226174:T:A	1.0756e-07	0.0838013	-1.26556
47226547	chr6:47226547:T:C	1.98968e-07	-1.56452e-10	-0.566667
47226672	chr6:47226672:G:T	2.35097e-07	-1.56452e-10	-0.399817
47226713	chr6:47226713:A:T	7.33864e-07	1.48642	-0.747908
47227025	chr6:47227025:C:G	1.96354e-07	-0.0387774	-0.541118
47227292	chr6:47227292:C:T	1.09045e-07	-1.56452e-10	-1.16805
47227619	chr6:47227619:A:C	9.68678e-08	-1.56452e-10	-1.28647
47227628	chr6:47227628:A:T	8.96011e-08	-0.0957696	-1.26868
47228289	chr6:47228289:A:G	1.04005e-07	-1.56452e-10	-1.21537
47228315	chr6:47228315:C:T	1.55484e-07	-0.11682	-0.696452
47228691	chr6:47228691:A:T	2.61772e-07	-1.56452e-10	-0.29234
47228854	chr6:47228854:G:T	1.34699e-07	0.135258	-1.09203
47229641	chr6:47229641:G:A	2.21918e-07	-1.56452e-10	-0.457505
47229941	chr6:47229941:A:C	6.58218e-08	-1.67286	-3.17832e-10
47229975	chr6:47229975:A:C	4.1626e-07	-1.56452e-10	0.171498
47230899	chr6:47230899:G:A	2.67254e-06	2.57339	-0.542416
47231372	chr6:47231372:C:T	1.17674e-07	-1.56452e-10	-1.09189
47231505	chr6:47231505:C:T	1.21614e-07	-1.56452e-10	-1.05896
47231507	chr6:47231507:A:G	1.17146e-07	-1.56452e-10	-1.09639
47232354	chr6:47232354:GAAGTT:G	8.60272e-07	1.67252	-0.775086
47232443	chr6:47232443:T:C	4.03117e-07	-1.56452e-10	0.139415
47233260	chr6:47233260:G:A	1.66221e-07	-1.56452e-10	-0.746494
47233275	chr6:47233275:A:G	5.08726e-07	0.233253	0.138843
47233589	chr6:47233589:G:C	1.37653e-07	-1.56452e-10	-0.935077
47233676	chr6:47233676:A:AT	1.87138e-06	1.81653	-0.141907
47234041	chr6:47234041:G:C	9.62459e-08	-1.56452e-10	-1.29291
47234405	chr6:47234405:G:T	1.14562e-07	-1.56452e-10	-1.1187
47234922	chr6:47234922:T:A	1.33166e-07	-1.56452e-10	-0.968213
47235084	chr6:47235084:T:A	1.17815e-07	-1.56452e-10	-1.0907
47235169	chr6:47235169:G:A	1.66974e-07	-1.56452e-10	-0.741973
47235237	chr6:47235237:G:A	9.78757e-08	-1.56452e-10	-1.27611
47235291	chr6:47235291:T:G	1.17721e-07	-1.56452e-10	-1.0915
47235342	chr6:47235342:G:GT	7.05732e-08	-1.60316	-3.17832e-10
47235612	chr6:47235612:G:C	4.64963e-06	2.30376	0.280972
47235676	chr6:47235676:A:G	8.08574e-07	0.365095	0.470365
47235884	chr6:47235884:A:G	7.39428e-07	1.9086	-1.16254
47236021	chr6:47236021:A:G	7.7257e-07	0.384482	0.405429
47236107	chr6:47236107:A:G	2.97951e-08	-1.70962	-0.75585
47236352	chr6:47236352:C:T	3.12637e-08	-1.6705	-0.746856
47236425	chr6:47236425:C:T	6.81101e-06	2.84982	0.116667
47236675	chr6:47236675:T:A	4.33282e-08	-1.65643	-0.43458
47236979	chr6:47236979:C:T	3.2308e-07	-0.0588868	-0.0230267
47237322	chr6:47237322:G:A	6.81466e-08	-1.63815	-3.17832e-10
47237630	chr6:47237630:TATAAA:T	2.49208e-08	-1.3547	-1.28941
47237668	chr6:47237668:T:C	8.24282e-07	0.369582	0.485118
47238132	chr6:47238132:G:A	2.4106e-08	-1.3752	-1.30215
47238176	chr6:47238176:T:C	5.74154e-06	2.6195	0.176172
47238247	chr6:47238247:C:G	2.44752e-08	-1.37701	-1.28515
47238297	chr6:47238297:G:A	7.18173e-06	2.85966	0.159823
47238819	chr6:47238819:C:T	1.14562e-07	-1.56452e-10	-1.1187
47239810	chr6:47239810:T:C	2.5558e-08	-1.44869	-1.17017
47240684	chr6:47240684:G:A	1.39662e-07	-1.56452e-10	-0.920589
47240934	chr6:47240934:C:T	1.36676e-07	-1.56452e-10	-0.942197
47241071	chr6:47241071:A:G	2.49071e-08	-1.50733	-1.13733
47241181	chr6:47241181:T:G	6.57875e-08	-1.67338	-3.17832e-10
47241353	chr6:47241353:C:T	5.60656e-07	0.399187	0.0701065
47241462	chr6:47241462:C:T	8.19655e-06	3.25295	-0.101292
47242406	chr6:47242406:C:T	1.20859e-07	-1.56452e-10	-1.06518
47242481	chr6:47242481:T:C	9.54968e-08	-1.56452e-10	-1.30072
47242542	chr6:47242542:T:G	1.36848e-07	-1.56452e-10	-0.940945
47242612	chr6:47242612:C:T	1.4013e-07	-1.56452e-10	-0.917242
47243130	chr6:47243130:T:C	1.2293e-07	0.148804	-1.197
47243185	chr6:47243185:C:T	6.00375e-08	-1.41646	-0.348379
47243247	chr6:47243247:C:T	4.3379e-08	-1.6531	-0.436737
47243681	chr6:47243681:G:A	1.46124e-07	-1.56452e-10	-0.875354
47243722	chr6:47243722:A:G	6.77897e-07	1.73122	-1.07203
47244043	chr6:47244043:T:C	1.41378e-07	-1.56452e-10	-0.908376
47244097	chr6:47244097:G:A	1.20937e-07	-1.56452e-10	-1.06455
47244239	chr6:47244239:G:A	1.10544e-07	-1.56452e-10	-1.1544
47244428	chr6:47244428:T:C	1.58053e-07	-0.796882	-3.17832e-10
47244442	chr6:47244442:C:G	1.85794e-07	0.568285	-1.20346
47244676	chr6:47244676:C:G	9.86416e-08	-1.56452e-10	-1.26832
47244795	chr6:47244795:C:T	9.90715e-08	-1.56452e-10	-1.26397
47245002	chr6:47245002:C:T	1.39462e-07	-1.56452e-10	-0.922019
47245142	chr6:47245142:C:G	9.90508e-08	-1.56452e-10	-1.26418
47245186	chr6:47245186:C:A	9.74447e-08	-1.56452e-10	-1.28053
47245692	chr6:47245692:A:G	7.21194e-07	1.69211	-0.97102
47246084	chr6:47246084:G:A	4.40357e-08	-1.72761	-0.347206
47246255	chr6:47246255:A:G	1.28432e-07	-1.56452e-10	-1.00442
47246733	chr6:47246733:AG:A	1.66337e-07	-1.56452e-10	-0.745794
47247004	chr6:47247004:G:A	1.60994e-07	-1.56452e-10	-0.778444
47247140	chr6:47247140:A:C	9.92126e-08	-1.56452e-10	-1.26255
47247178	chr6:47247178:G:A	1.2008e-07	-1.56452e-10	-1.07166
47247488	chr6:47247488:T:C	7.3968e-08	-1.73044	0.174257
47247906	chr6:47247906:T:G	1.76351e-07	-1.56452e-10	-0.687335
47248398	chr6:47248398:C:T	1.34895e-07	-1.56452e-10	-0.955319
47248636	chr6:47248636:C:T	1.36848e-07	-1.56452e-10	-0.940945
47248826	chr6:47248826:G:A	1.17085e-07	-1.56452e-10	-1.09691
47249044	chr6:47249044:C:T	1.41984e-07	-1.56452e-10	-0.904096
47249153	chr6:47249153:C:T	6.51715e-08	-1.68279	-3.17832e-10
47249546	chr6:47249546:G:A	1.3069e-07	-1.56452e-10	-0.986987
47249819	chr6:47249819:A:G	1.29136e-07	-1.56452e-10	-0.998949
47249893	chr6:47249893:T:G	6.54352e-08	-1.67875	-3.17832e-10
47251035	chr6:47251035:T:C	5.82632e-08	-1.67387	-0.120973
47251110	chr6:47251110:G:A	1.32196e-07	-1.56452e-10	-0.975526
47251479	chr6:47251479:G:A	1.1952e-07	-1.56452e-10	-1.07633
47251519	chr6:47251519:T:C	6.51433e-08	-1.68322	-3.17832e-10
47251708	chr6:47251708:T:G	2.95165e-08	-1.71054	-0.764324
47251888	chr6:47251888:G:A	1.20781e-07	-1.56452e-10	-1.06583
47252280	chr6:47252280:G:C	2.30688e-08	-1.46795	-1.25338
47252969	chr6:47252969:C:T	2.84054e-08	-1.7039	-0.809327
47253001	chr6:47253001:G:GTGAC	7.19486e-07	0.718725	-3.17832e-10
47253167	chr6:47253167:T:C	9.59681e-08	-1.56452e-10	-1.2958
47253661	chr6:47253661:A:G	6.51756e-07	1.40232	-0.78246
47255580	chr6:47255580:C:T	6.43727e-08	-1.69512	-3.17832e-10
47255663	chr6:47255663:G:A	1.04204e-07	-1.56452e-10	-1.21346
47255923	chr6:47255923:G:T	1.02513e-07	-1.56452e-10	-1.22982
47255988	chr6:47255988:A:G	1.75934e-07	-1.56452e-10	-0.689702
47256022	chr6:47256022:T:C	1.74889e-07	-1.56452e-10	-0.69566
47256234	chr6:47256234:A:C	6.06129e-07	1.34561	-0.798329
47256265	chr6:47256265:C:T	1.64511e-07	0.457093	-1.21393
47256708	chr6:47256708:A:G	1.02607e-07	-1.56452e-10	-1.22891
47256900	chr6:47256900:T:A	1.9013e-07	-0.612107	-3.17832e-10
47257167	chr6:47257167:C:A	1.9225e-08	-1.70817	-1.19543
47257890	chr6:47257890:G:A	1.96079e-08	-1.70266	-1.18122
47257910	chr6:47257910:A:G	3.9192e-06	1.37379	1.04004
47257987	chr6:47257987:A:G	1.58681e-07	-1.56452e-10	-0.792915
47258048	chr6:47258048:G:T	9.68542e-08	-1.56452e-10	-1.28661
47258332	chr6:47258332:C:T	2.08166e-08	-1.68517	-1.1389
47258396	chr6:47258396:TG:T	2.39846e-08	-1.72387	-0.958537
47258709	chr6:47258709:G:A	1.9174e-08	-1.71777	-1.18848
47259386	chr6:47259386:T:C	9.58907e-08	-1.56452e-10	-1.2966
47259579	chr6:47259579:T:C	1.41066e-07	-1.56452e-10	-0.910588
47259644	chr6:47259644:G:A	7.78663e-08	-1.50482	-3.17832e-10
47260093	chr6:47260093:T:C	3.31855e-06	1.61581	0.631666
47260179	chr6:47260179:T:C	2.64535e-07	0.998489	-1.28033
47260208	chr6:47260208:G:A	4.86826e-07	-0.139352	0.467445
47260268	chr6:47260268:CAGG:C	2.67074e-06	1.52948	0.500813
47260540	chr6:47260540:A:G	1.201e-07	-1.56452e-10	-1.07149
47260589	chr6:47260589:A:C	9.48457e-08	-1.56452e-10	-1.30756
47260827	chr6:47260827:T:C	1.39987e-07	-1.56452e-10	-0.918265
47261176	chr6:47261176:G:A	3.11036e-08	-1.34005	-1.08244
47261493	chr6:47261493:A:G	4.97846e-07	1.4121	-1.06162
47261645	chr6:47261645:G:T	1.01842e-07	-1.56452e-10	-1.23639
47262006	chr6:47262006:A:C	9.89509e-08	-1.56452e-10	-1.26519
47262154	chr6:47262154:C:G	9.83746e-08	-1.31576	0.0447338
47262174	chr6:47262174:T:A	6.42103e-07	-1.10064	1.70558
47262370	chr6:47262370:G:A	1.64997e-07	-1.15945	0.405558
47262460	chr6:47262460:T:A	1.31621e-07	-1.21013	0.230242
47263222	chr6:47263222:C:T	6.22148e-08	-1.72922	-3.17832e-10
47263288	chr6:47263288:A:G	6.46077e-07	-1.56452e-10	0.611106
47263444	chr6:47263444:T:C	1.3725e-07	-1.56452e-10	-0.938011
47263634	chr6:47263634:A:C	8.26043e-08	-0.833347	-0.612404
47263820	chr6:47263820:C:T	8.14785e-08	-0.949405	-0.510069
47264250	chr6:47264250:G:A	2.675e-07	-1.56452e-10	-0.270693
47264412	chr6:47264412:A:G	5.86662e-08	-0.932799	-0.855149
47264455	chr6:47264455:C:T	7.24333e-07	-1.56452e-10	0.725438
47264610	chr6:47264610:C:T	3.49709e-07	-0.410337	0.407624
47264722	chr6:47264722:A:G	9.83292e-08	-1.56452e-10	-1.27149
47264876	chr6:47264876:A:G	3.38755e-08	-1.21678	-1.12034
47266381	chr6:47266381:T:C	9.68418e-07	-0.192929	1.20878
47266509	chr6:47266509:T:A	3.68638e-08	-1.28212	-0.970465
47266948	chr6:47266948:T:C	2.89991e-07	-1.56452e-10	-0.189964
47267307	chr6:47267307:C:A	9.946e-08	-1.56452e-10	-1.26006
47267324	chr6:47267324:T:A	1.00513e-06	-0.0237183	1.07678
47267379	chr6:47267379:C:T	1.06184e-07	-1.56452e-10	-1.19464
47267750	chr6:47267750:A:T	9.5987e-08	-1.56452e-10	-1.2956
47268058	chr6:47268058:C:T	1.532e-07	-1.56452e-10	-0.828069
47268336	chr6:47268336:C:T	1.50838e-07	-1.56452e-10	-0.843604
47268584	chr6:47268584:C:T	9.58135e-08	-1.56452e-10	-1.29741
47268809	chr6:47268809:C:A	6.34191e-08	-1.36506	-0.344984
47268907	chr6:47268907:G:A	2.5477e-07	-0.319452	-3.17832e-10
47269099	chr6:47269099:T:C	2.99081e-08	-1.32737	-1.13432
47269108	chr6:47269108:C:T	1.45567e-07	-1.56452e-10	-0.879176
47269144	chr6:47269144:A:G	6.76772e-08	-1.33483	-0.31023
47269181	chr6:47269181:C:T	6.86015e-08	-1.6315	-3.17832e-10
47269215	chr6:47269215:A:G	1.43713e-07	-1.56452e-10	-0.891997
47269260	chr6:47269260:C:T	9.48921e-08	-1.56452e-10	-1.30707
47269524	chr6:47269524:C:A	9.58635e-08	-1.56452e-10	-1.29689
47269548	chr6:47269548:T:C	7.07972e-08	-1.59999	-3.17832e-10
47269722	chr6:47269722:T:A	2.59031e-07	-1.56452e-10	-0.302866
47269965	chr6:47269965:G:A	1.01148e-07	-1.56452e-10	-1.24322
47269968	chr6:47269968:C:T	1.54865e-07	-1.56452e-10	-0.817257
47270256	chr6:47270256:T:C	3.02822e-08	-1.2885	-1.16075
47270307	chr6:47270307:C:G	6.77778e-08	-1.64358	-3.17832e-10
47270385	chr6:47270385:C:A	6.37391e-08	-1.29005	-0.414967
47270452	chr6:47270452:A:G	1.42176e-07	-1.56452e-10	-0.902748
47270948	chr6:47270948:G:A	2.70798e-07	-1.56452e-10	-0.25844
47271168	chr6:47271168:A:G	9.66894e-08	-1.56452e-10	-1.28831
47271169	chr6:47271169:C:G	9.63152e-08	-1.56452e-10	-1.29219
47271374	chr6:47271374:A:G	2.9125e-07	-1.56452e-10	-0.18563
47271683	chr6:47271683:T:C	2.95628e-07	-1.56452e-10	-0.170712
47271727	chr6:47271727:AT:A	1.50982e-07	-1.56452e-10	-0.842654
47271734	chr6:47271734:G:A	1.95086e-07	-1.56452e-10	-0.586372
47271938	chr6:47271938:A:C	3.03257e-08	-1.14114	-1.30667
47272485	chr6:47272485:G:A	9.51114e-07	-1.56452e-10	0.997821
47272637	chr6:47272637:C:T	9.30678e-07	-1.56452e-10	0.976101
47272653	chr6:47272653:A:G	1.10547e-07	-1.56452e-10	-1.15437
47272772	chr6:47272772:G:GA	1.92608e-07	-0.599157	-3.17832e-10
47272788	chr6:47272788:G:T	2.5381e-07	-0.143885	-0.179342
47272819	chr6:47272819:T:C	9.69404e-08	-1.56452e-10	-1.28572
47273146	chr6:47273146:C:A	1.61657e-07	-1.56452e-10	-0.774337
47273224	chr6:47273224:T:C	9.60996e-08	-1.56452e-10	-1.29443
47273478	chr6:47273478:A:C	7.04879e-08	-0.833377	-0.770995
47273595	chr6:47273595:A:C	7.45684e-08	-0.80948	-0.738616
47273976	chr6:47273976:C:T	9.88729e-08	-1.56452e-10	-1.26598
47274071	chr6:47274071:T:C	2.88178e-08	-1.3341	-1.16471
47274118	chr6:47274118:G:A	1.21547e-07	-1.56452e-10	-1.05951
47274166	chr6:47274166:C:T	5.88936e-08	-1.3698	-0.414278
47274246	chr6:47274246:G:A	1.21349e-07	-1.56452e-10	-1.06115
47274391	chr6:47274391:G:C	2.61936e-07	-1.56452e-10	-0.291712
47274478	chr6:47274478:A:G	1.43664e-07	-0.778704	-0.113631
47274666	chr6:47274666:C:T	1.01177e-07	-1.56452e-10	-1.24294
47275513	chr6:47275513:G:A	1.61339e-07	-1.56452e-10	-0.776307
47275683	chr6:47275683:T:C	1.00812e-07	-1.56452e-10	-1.24655
47275845	chr6:47275845:G:C	6.39584e-08	-1.30163	-0.399953
47276062	chr6:47276062:T:C	8.16733e-08	-0.799992	-0.657094
47276263	chr6:47276263:G:A	2.90997e-08	-1.39229	-1.09679
47276376	chr6:47276376:C:A	1.58287e-07	-1.56452e-10	-0.795401
47277048	chr6:47277048:C:A	9.58635e-08	-1.56452e-10	-1.29689
47277734	chr6:47277734:A:G	9.54445e-08	-1.56452e-10	-1.30127
47278016	chr6:47278016:T:A	9.50314e-08	-1.56452e-10	-1.30561
47278255	chr6:47278255:C:G	3.89537e-07	-1.56452e-10	0.105146
47278821	chr6:47278821:G:A	1.11393e-07	-1.56452e-10	-1.14675
47279372	chr6:47279372:T:C	1.52415e-07	-1.56452e-10	-0.833207
47279401	chr6:47279401:G:A	9.55864e-08	-1.56452e-10	-1.29978
47279416	chr6:47279416:C:A	1.556e-07	-1.56452e-10	-0.812524
47279453	chr6:47279453:G:A	9.5664e-08	-1.56452e-10	-1.29897
47279596	chr6:47279596:C:G	9.53767e-08	-1.56452e-10	-1.30198
47279790	chr6:47279790:AC:A	2.7269e-07	-0.251478	-3.17832e-10
47279955	chr6:47279955:G:A	2.4329e-07	-1.56452e-10	-0.365558
47279988	chr6:47279988:T:C	2.37324e-07	-1.56452e-10	-0.390386
47280164	chr6:47280164:G:T	5.13982e-07	-1.56452e-10	0.382375
47280430	chr6:47280430:A:T	3.23466e-07	-1.56452e-10	-0.0807174
47280459	chr6:47280459:T:C	4.23671e-07	-1.56452e-10	0.189145
47280490	chr6:47280490:C:T	1.06942e-07	-1.56452e-10	-1.18753
47280602	chr6:47280602:T:A	9.59422e-08	-1.56452e-10	-1.29607
47280681	chr6:47280681:T:C	3.95923e-07	-1.56452e-10	0.121407
47281551	chr6:47281551:C:T	9.54536e-08	-1.56452e-10	-1.30117
47281819	chr6:47281819:A:AAATAATT	9.49338e-08	-1.56452e-10	-1.30663
47281820	chr6:47281820:C:CCAAATAAATA	9.48776e-08	-1.56452e-10	-1.30722
47282282	chr6:47282282:G:A	3.36908e-07	-1.56452e-10	-0.0400017
47282287	chr6:47282287:A:G	9.70023e-08	-1.56452e-10	-1.28508
47282316	chr6:47282316:T:TG	9.64139e-08	-1.56452e-10	-1.29116
47282358	chr6:47282358:T:C	9.58645e-08	-1.56452e-10	-1.29688
47282394	chr6:47282394:AT:A	6.49447e-08	-1.68628	-3.17832e-10
47282930	chr6:47282930:T:C	9.49496e-08	-1.56452e-10	-1.30647
47282981	chr6:47282981:T:C	1.37697e-07	-0.934759	-3.17832e-10
47283034	chr6:47283034:G:A	1.04683e-07	-1.56452e-10	-1.20887
47283230	chr6:47283230:T:C	1.68081e-07	-1.56452e-10	-0.73537
47283317	chr6:47283317:G:C	9.5112e-08	-1.56452e-10	-1.30476
47283371	chr6:47283371:T:G	1.12185e-07	-1.56452e-10	-1.13967
47283430	chr6:47283430:C:T	9.47772e-08	-1.56452e-10	-1.30828
47283880	chr6:47283880:G:C	1.01203e-07	-1.56452e-10	-1.24269
47283921	chr6:47283921:G:A	9.64245e-08	-1.56452e-10	-1.29105
47284022	chr6:47284022:C:T	9.67362e-08	-1.56452e-10	-1.28782
47284642	chr6:47284642:C:T	1.37485e-07	-0.936296	-3.17832e-10
47285012	chr6:47285012:T:C	1.79772e-07	-1.56452e-10	-0.668124
47285020	chr6:47285020:T:A	4.75101e-07	-1.56452e-10	0.303714
47285450	chr6:47285450:T:G	1.20491e-07	-1.56452e-10	-1.06824
47285598	chr6:47285598:T:C	9.06195e-07	-1.56452e-10	0.949442
47285775	chr6:47285775:T:A	2.04486e-08	-1.60415	-1.23775
47285895	chr6:47285895:A:G	3.07669e-08	-1.72389	-0.709482
47286970	chr6:47286970:G:A	1.24129e-07	-1.56452e-10	-1.03849
47287145	chr6:47287145:G:A	9.59552e-08	-1.56452e-10	-1.29593
47287222	chr6:47287222:G:A	1.04492e-07	-1.56452e-10	-1.21071
47287826	chr6:47287826:G:A	3.55991e-07	-1.56452e-10	0.015093
47288582	chr6:47288582:AAAAG:A	1.01747e-07	-1.56452e-10	-1.23733
47288626	chr6:47288626:C:T	1.48377e-06	1.44253	-3.17832e-10
47289144	chr6:47289144:T:C	3.48032e-07	-1.56452e-10	-0.00751837
47289256	chr6:47289256:C:T	1.47125e-07	-1.56452e-10	-0.868528
47289317	chr6:47289317:C:T	2.07137e-07	-1.56452e-10	-0.526432
47289424	chr6:47289424:G:A	6.50879e-07	-1.56452e-10	0.618511
47289646	chr6:47289646:C:T	1.0341e-07	-1.56452e-10	-1.22111
47289885	chr6:47289885:T:C	1.85838e-07	-1.56452e-10	-0.634939
47290101	chr6:47290101:G:A	9.47958e-08	-1.56452e-10	-1.30809
47290138	chr6:47290138:A:G	1.54904e-07	-1.56452e-10	-0.817009
47290450	chr6:47290450:C:T	1.16777e-07	-1.56452e-10	-1.09955
47290645	chr6:47290645:C:A	3.9066e-07	-1.56452e-10	0.108026
47290987	chr6:47290987:A:G	9.69232e-08	-1.56452e-10	-1.28589
47291424	chr6:47291424:GA:G	1.44283e-07	-1.56452e-10	-0.888039
47291866	chr6:47291866:C:T	2.63406e-08	-1.39195	-1.19675
47291947	chr6:47291947:T:G	6.47176e-08	-0.44866	-1.24112
47292104	chr6:47292104:G:A	7.54e-08	-1.53701	-3.17832e-10
47292320	chr6:47292320:G:A	1.89008e-07	-0.618021	-3.17832e-10
47292920	chr6:47292920:G:A	2.1767e-07	-1.56452e-10	-0.476834
47293225	chr6:47293225:G:A	1.06956e-07	-1.1874	-3.17832e-10
47294422	chr6:47294422:G:A	1.09339e-07	-1.56452e-10	-1.16536
47294505	chr6:47294505:C:T	1.35416e-06	-1.56452e-10	1.35112
47294700	chr6:47294700:T:C	9.87004e-08	-1.56452e-10	-1.26772
47295345	chr6:47295345:T:C	1.10356e-07	-1.56452e-10	-1.1561
47295783	chr6:47295783:T:C	3.18402e-07	-1.56452e-10	-0.0964979
47295862	chr6:47295862:T:C	9.5951e-08	-1.56452e-10	-1.29598
47296824	chr6:47296824:T:C	1.555e-07	-1.56452e-10	-0.813165
47297185	chr6:47297185:G:A	1.14169e-07	-1.12214	-3.17832e-10
47297417	chr6:47297417:C:T	6.38589e-08	-1.70314	-3.17832e-10
47298105	chr6:47298105:A:G	1.00256e-07	-1.49259	0.240505
47298516	chr6:47298516:T:G	7.03051e-08	-1.60697	-3.17832e-10
47298522	chr6:47298522:C:T	9.9615e-08	-1.56452e-10	-1.2585
47298960	chr6:47298960:A:C	2.34304e-08	-1.66785	-1.03792
47299480	chr6:47299480:G:A	5.33023e-07	0.418751	-3.17832e-10
47299546	chr6:47299546:A:G	9.27964e-08	-1.46119	0.131783
47299741	chr6:47299741:T:C	2.15406e-07	-1.56452e-10	-0.487289
47300843	chr6:47300843:T:C	9.80486e-08	-1.56452e-10	-1.27435
47301129	chr6:47301129:C:T	1.43617e-07	-1.56452e-10	-0.89266
47301162	chr6:47301162:A:G	9.1379e-08	-1.3448	-3.17832e-10
47301334	chr6:47301334:C:T	9.15675e-08	-1.34274	-3.17832e-10
47301634	chr6:47301634:C:T	2.82402e-08	-1.23571	-1.28336
47301850	chr6:47301850:C:G	2.48272e-08	-1.72971	-0.918165
47302412	chr6:47302412:A:G	9.8463e-08	-1.56452e-10	-1.27013
47302660	chr6:47302660:C:G	1.31803e-07	-1.56452e-10	-0.978508
47303876	chr6:47303876:A:G	8.78455e-08	-1.38423	-3.17832e-10
47304002	chr6:47304002:T:G	6.87577e-08	-1.62922	-3.17832e-10
47304632	chr6:47304632:CTT:C	2.85668e-06	-1.56452e-10	2.0976
47304953	chr6:47304953:T:G	2.79691e-08	-1.2808	-1.24791
47305028	chr6:47305028:G:GT	1.524e-07	-1.56452e-10	-0.833302
47305149	chr6:47305149:C:T	1.45431e-07	-1.56452e-10	-0.880108
47305257	chr6:47305257:C:T	1.56813e-07	-0.804756	-3.17832e-10
47305302	chr6:47305302:A:G	7.41246e-08	-1.55407	-3.17832e-10
47305600	chr6:47305600:G:A	6.36951e-08	-1.7057	-3.17832e-10
47305604	chr6:47305604:T:C	1.21919e-07	-1.56452e-10	-1.05646
47305677	chr6:47305677:A:G	2.54476e-08	-1.72363	-0.899561
47305846	chr6:47305846:C:T	1.21043e-07	-1.56452e-10	-1.06366
47306010	chr6:47306010:T:A	6.77806e-08	-1.64354	-3.17832e-10
47306029	chr6:47306029:A:G	9.74112e-08	-1.56452e-10	-1.28087
47306712	chr6:47306712:G:A	7.73538e-08	-1.51142	-3.17832e-10
47306779	chr6:47306779:A:C	4.52854e-08	-1.71625	-0.330582
47306827	chr6:47306827:T:C	7.683e-07	-1.56452e-10	0.784367
47306943	chr6:47306943:T:G	1.11689e-07	-1.56452e-10	-1.1441
47307036	chr6:47307036:T:C	2.47528e-07	-1.56452e-10	-0.348289
47307243	chr6:47307243:T:C	1.58167e-07	-1.56452e-10	-0.796161
47307413	chr6:47307413:C:CT	2.48722e-07	-1.56452e-10	-0.343476
47307521	chr6:47307521:G:A	8.4654e-08	-1.42124	-3.17832e-10
47308374	chr6:47308374:C:T	5.35056e-08	-0.988675	-0.891351
47308768	chr6:47308768:G:A	8.48443e-08	-1.41899	-3.17832e-10
47308915	chr6:47308915:C:A	9.50972e-08	-1.56452e-10	-1.30491
47309002	chr6:47309002:G:C	2.69949e-08	-1.25736	-1.3068
47309246	chr6:47309246:T:G	9.54117e-08	-1.56452e-10	-1.30161
47309582	chr6:47309582:A:T	2.0716e-07	-1.56452e-10	-0.526323
47309593	chr6:47309593:C:G	8.43782e-08	-1.4245	-3.17832e-10
47309788	chr6:47309788:G:C	1.94715e-07	-1.56452e-10	-0.588274
47309955	chr6:47309955:C:T	6.88871e-08	-1.62734	-3.17832e-10
47310272	chr6:47310272:G:A	1.50801e-07	-1.56452e-10	-0.843849
47310357	chr6:47310357:G:C	8.59113e-08	-1.4065	-3.17832e-10
47310413	chr6:47310413:C:T	1.44973e-07	-0.883266	-3.17832e-10
47310521	chr6:47310521:A:G	4.20043e-08	-1.5008	-0.621241
47310753	chr6:47310753:TG:T	1.59398e-07	-1.56452e-10	-0.788406
47311093	chr6:47311093:T:C	4.21176e-08	-1.14772	-0.971632
47311231	chr6:47311231:G:T	8.61976e-08	-1.40317	-3.17832e-10
47311493	chr6:47311493:G:T	1.14519e-07	-1.11907	-3.17832e-10
47311631	chr6:47311631:T:A	8.52417e-08	-1.41432	-3.17832e-10
47312126	chr6:47312126:T:G	1.15016e-07	-1.56452e-10	-1.11474
47312205	chr6:47312205:C:T	9.50132e-08	-1.56452e-10	-1.3058
47312242	chr6:47312242:C:G	1.10547e-07	-1.56452e-10	-1.15437
47312273	chr6:47312273:G:C	9.04267e-08	-1.35527	-3.17832e-10
47312405	chr6:47312405:GAAGAAATCACCAGAGATTGCGCCACTGCAGTCCGCAGTCCGACCTGGGCGACAGAGCGAGACTCCGTCTCAAAAAAAAAAAAAAAAAAAAAAA:G	7.18504e-08	-0.30453	-1.2807
47312553	chr6:47312553:A:C	9.87744e-08	-1.56452e-10	-1.26697
47312663	chr6:47312663:G:A	1.3056e-07	-1.56452e-10	-0.98798
47312984	chr6:47312984:G:A	2.01566e-07	-1.56452e-10	-0.553698
47313022	chr6:47313022:T:C	1.587e-07	-1.56452e-10	-0.792794
47313055	chr6:47313055:T:C	1.0327e-07	-1.56452e-10	-1.22246
47313152	chr6:47313152:T:C	1.08712e-07	-1.56452e-10	-1.17111
47313571	chr6:47313571:G:A	2.17148e-08	-1.71487	-1.06695
47313669	chr6:47313669:C:T	1.21261e-07	-1.56452e-10	-1.06187
47313819	chr6:47313819:T:A	1.07339e-07	-1.56452e-10	-1.18382
47314036	chr6:47314036:T:C	1.93649e-07	-1.56452e-10	-0.593765
47314042	chr6:47314042:C:T	9.71105e-08	-1.56452e-10	-1.28396
47314551	chr6:47314551:G:T	1.73977e-07	-1.56452e-10	-0.700891
47314678	chr6:47314678:A:G	1.52658e-07	-1.4801	0.648493
47314782	chr6:47314782:T:C	9.67755e-08	-1.56452e-10	-1.28742
47314790	chr6:47314790:G:A	8.82954e-08	-1.70656	0.327431
47314809	chr6:47314809:C:T	1.55171e-07	-1.56452e-10	-0.815287
47315173	chr6:47315173:G:A	1.50941e-07	-1.56452e-10	-0.842921
47315262	chr6:47315262:A:G	7.65858e-08	-1.71412	0.192721
47315478	chr6:47315478:G:C	1.11594e-07	-1.56452e-10	-1.14494
47315808	chr6:47315808:G:T	8.47393e-08	-1.42023	-3.17832e-10
47315894	chr6:47315894:T:C	9.715e-08	-1.56452e-10	-1.28356
47315945	chr6:47315945:G:T	2.44121e-08	-1.40088	-1.26385
47316126	chr6:47316126:A:G	1.10629e-07	-1.28432	0.130693
47316273	chr6:47316273:A:C	7.02518e-07	-1.56452e-10	0.694858
47316603	chr6:47316603:C:T	2.37033e-06	-1.56452e-10	1.91097
47316806	chr6:47316806:A:G	6.86581e-07	-1.56452e-10	0.671911
47317475	chr6:47317475:T:C	1.01351e-07	-1.56452e-10	-1.24122
47317641	chr6:47317641:C:T	9.67228e-08	-1.56452e-10	-1.28796
47317793	chr6:47317793:C:A	6.7834e-07	-1.56452e-10	0.659835
47317843	chr6:47317843:G:A	4.69446e-08	-1.40932	-0.60152
47318522	chr6:47318522:C:A	9.93677e-08	-1.56452e-10	-1.26099
47319111	chr6:47319111:G:A	9.7025e-08	-1.56452e-10	-1.28484
47319472	chr6:47319472:AG:A	7.67752e-08	-1.32038	-0.19855
47319965	chr6:47319965:G:T	1.44219e-07	-1.56452e-10	-0.88848
47320033	chr6:47320033:C:T	1.07092e-07	0.121813	-1.30793
47320218	chr6:47320218:G:C	5.22684e-07	-1.56452e-10	0.399164
47320473	chr6:47320473:C:T	1.06335e-07	-1.56452e-10	-1.19322
47320488	chr6:47320488:G:A	2.19038e-06	-1.56452e-10	1.83202
47320889	chr6:47320889:T:C	5.42206e-07	-1.56452e-10	0.435833
47321360	chr6:47321360:C:T	9.61099e-08	-1.56452e-10	-1.29432
47321415	chr6:47321415:C:T	8.87204e-08	-1.37432	-3.17832e-10
47321433	chr6:47321433:T:C	9.50645e-08	-1.56452e-10	-1.30526
47321530	chr6:47321530:G:A	8.23139e-08	-1.44927	-3.17832e-10
47321580	chr6:47321580:T:C	5.38815e-07	-1.56452e-10	0.429559
47321609	chr6:47321609:C:T	8.44441e-08	-1.42372	-3.17832e-10
47322037	chr6:47322037:A:G	7.07933e-07	-1.56452e-10	0.702537
47322324	chr6:47322324:A:G	8.45279e-08	-0.123946	-1.29879
47322452	chr6:47322452:A:G	9.59859e-08	-1.56452e-10	-1.29561
47322541	chr6:47322541:T:G	6.23551e-08	-1.72697	-3.17832e-10
47322774	chr6:47322774:C:T	1.76641e-07	-1.56452e-10	-0.685692
47322989	chr6:47322989:C:G	9.48008e-08	-1.56452e-10	-1.30804
47323038	chr6:47323038:C:T	1.72909e-07	-1.56452e-10	-0.707046
47323412	chr6:47323412:C:T	8.31783e-08	-1.43883	-3.17832e-10
47323554	chr6:47323554:G:A	1.21746e-07	-1.56452e-10	-1.05788
47324310	chr6:47324310:A:G	8.34918e-08	-1.43506	-3.17832e-10
47324318	chr6:47324318:T:G	6.34354e-08	-1.70979	-3.17832e-10
47324394	chr6:47324394:A:C	4.44912e-07	-1.56452e-10	0.238063
47324527	chr6:47324527:G:A	9.77611e-08	-1.56452e-10	-1.27729
47324608	chr6:47324608:G:A	2.27883e-08	-1.4326	-1.30097
47324848	chr6:47324848:C:T	8.73339e-08	-1.39007	-3.17832e-10
47324855	chr6:47324855:G:A	1.72885e-07	-1.56452e-10	-0.707186
47325295	chr6:47325295:C:G	3.26184e-08	-1.21851	-1.15642
47325399	chr6:47325399:T:G	2.19901e-06	-1.56452e-10	1.83595
47325661	chr6:47325661:A:G	6.55724e-07	-1.56452e-10	0.625926
47325811	chr6:47325811:C:T	6.23163e-08	-1.72759	-3.17832e-10
47326078	chr6:47326078:T:C	9.51432e-08	-0.164235	-1.1402
47326132	chr6:47326132:G:A	9.69347e-08	-1.56452e-10	-1.28577
47326151	chr6:47326151:A:C	9.97044e-08	-1.56452e-10	-1.2576
47326456	chr6:47326456:G:A	6.53921e-08	-1.7111	0.0316842
47326459	chr6:47326459:C:T	8.41149e-08	-1.42763	-3.17832e-10
47326643	chr6:47326643:C:T	2.46034e-08	-1.7189	-0.938027
47326817	chr6:47326817:G:T	1.06401e-07	-1.56452e-10	-1.19259
47327130	chr6:47327130:A:G	8.47092e-08	-1.42059	-3.17832e-10
47327997	chr6:47327997:G:A	2.49651e-08	-1.38176	-1.26057
47328035	chr6:47328035:G:A	6.77272e-08	-1.71712	0.0727958
47328491	chr6:47328491:A:G	3.60305e-08	-1.68715	-0.588293
47328792	chr6:47328792:A:G	3.52751e-08	-1.68972	-0.606913
47328846	chr6:47328846:C:A	1.77268e-07	-1.56452e-10	-0.682149
47328978	chr6:47328978:A:G	3.63734e-08	-1.72788	-0.538095
47329108	chr6:47329108:T:A	1.93921e-08	-1.68526	-1.20969
47329111	chr6:47329111:A:G	9.65636e-08	-1.56452e-10	-1.28961
47329572	chr6:47329572:G:T	1.00125e-07	-1.56452e-10	-1.2534
47329882	chr6:47329882:C:T	6.30085e-08	-0.408601	-1.30794
47330008	chr6:47330008:G:T	1.12497e-07	-1.56452e-10	-1.13689
47330081	chr6:47330081:C:T	3.75722e-07	-1.56452e-10	0.069037
47330114	chr6:47330114:A:G	9.66801e-08	-1.56452e-10	-1.28841
47330274	chr6:47330274:A:G	5.53198e-07	-1.56452e-10	0.455903
47330838	chr6:47330838:A:C	8.6249e-08	-1.40257	-3.17832e-10
47330883	chr6:47330883:G:A	9.58936e-08	-1.56452e-10	-1.29657
47331170	chr6:47331170:G:T	1.86553e-08	-1.69409	-1.2396
47331182	chr6:47331182:A:G	1.87244e-08	-1.69613	-1.23386
47331413	chr6:47331413:G:A	5.9537e-07	-1.56452e-10	0.52937
47331456	chr6:47331456:A:G	6.22713e-08	-1.72831	-3.17832e-10
47331796	chr6:47331796:A:G	1.23509e-07	-1.56452e-10	-1.0435
47331818	chr6:47331818:A:G	8.84483e-08	-1.71977	0.342376
47332294	chr6:47332294:C:T	2.07563e-08	-1.70235	-1.12461
47332355	chr6:47332355:A:G	9.83836e-08	-1.56452e-10	-1.27094
47332391	chr6:47332391:T:A	9.06927e-07	-1.56452e-10	0.95025
47332548	chr6:47332548:C:T	5.54323e-08	-0.550794	-1.29386
47332772	chr6:47332772:G:A	1.90602e-08	-1.69204	-1.22017
47333382	chr6:47333382:G:A	3.58178e-08	-1.72406	-0.557305
47333416	chr6:47333416:G:A	3.86587e-08	-1.6874	-0.517641
47333669	chr6:47333669:G:A	2.12593e-07	-1.56452e-10	-0.500434
47333748	chr6:47333748:G:A	8.677e-08	-1.39737	0.000820645
47333790	chr6:47333790:G:A	2.09938e-07	-1.56452e-10	-0.512999
47334544	chr6:47334544:G:A	9.57785e-08	-1.56452e-10	-1.29778
47334607	chr6:47334607:C:T	2.3709e-08	-1.39759	-1.29637
47334820	chr6:47334820:T:A	1.29703e-07	-1.48932	0.494756
47334831	chr6:47334831:GAC:G	1.41256e-07	-1.50804	0.5988
47334910	chr6:47334910:C:CT	9.55965e-08	-1.56452e-10	-1.29968
47334941	chr6:47334941:G:T	9.55545e-08	-1.56452e-10	-1.30012
47335275	chr6:47335275:T:G	2.02022e-08	-1.62358	-1.23044
47335335	chr6:47335335:T:A	9.77238e-08	-1.56452e-10	-1.27767
47336109	chr6:47336109:A:T	7.18501e-08	-0.280191	-1.30504
47336226	chr6:47336226:A:G	1.10688e-07	-1.56452e-10	-1.1531
47336375	chr6:47336375:G:T	8.98009e-08	-1.36222	-3.17832e-10
47336544	chr6:47336544:C:G	9.69037e-08	-1.56452e-10	-1.2861
47336554	chr6:47336554:C:T	7.10829e-08	-0.319803	-1.27616
47336840	chr6:47336840:A:T	1.18734e-07	-1.56452e-10	-1.08293
47336987	chr6:47336987:T:C	1.1361e-07	-1.56452e-10	-1.12704
47337159	chr6:47337159:T:C	5.12665e-08	-1.68223	-0.240542
47337165	chr6:47337165:T:C	3.04437e-08	-1.20578	-1.23816
47337372	chr6:47337372:A:T	1.0248e-07	-1.56452e-10	-1.23014
47337381	chr6:47337381:G:A	9.51359e-08	-1.56452e-10	-1.30451
47337565	chr6:47337565:T:C	1.25811e-07	0.233332	-1.25837
47338068	chr6:47338068:T:C	3.25001e-08	-1.14988	-1.22869
47338069	chr6:47338069:G:A	5.39325e-08	-1.70286	-0.169218
47338305	chr6:47338305:A:G	3.08439e-08	-1.20438	-1.2265
47338357	chr6:47338357:T:C	5.40848e-08	-0.561583	-1.30768
47338395	chr6:47338395:C:A	2.06361e-07	-1.30448	0.774292
47338430	chr6:47338430:C:T	3.11121e-08	-1.19997	-1.22225
47338438	chr6:47338438:G:A	1.41518e-07	-1.56452e-10	-0.907384
47338633	chr6:47338633:A:G	8.03985e-08	-1.47282	-3.17832e-10
47338693	chr6:47338693:A:G	2.68914e-08	-1.72657	-0.841439
47338865	chr6:47338865:G:A	1.00897e-07	-1.56452e-10	-1.24572
47339002	chr6:47339002:T:C	1.23199e-07	-1.04601	-3.17832e-10
47339123	chr6:47339123:C:T	9.71082e-08	-1.56452e-10	-1.28399
47339334	chr6:47339334:G:A	1.00727e-07	-1.56452e-10	-1.2474
47340274	chr6:47340274:C:T	1.68061e-07	-1.56452e-10	-0.735484
47340596	chr6:47340596:C:T	2.65567e-08	-1.32218	-1.25835
47340796	chr6:47340796:T:C	4.7261e-06	-1.56452e-10	2.60104
47340827	chr6:47340827:G:A	1.92216e-07	-1.43602	0.834828
47340882	chr6:47340882:C:T	5.17831e-08	-0.604417	-1.30833
47340941	chr6:47340941:C:T	1.19369e-07	-1.56452e-10	-1.07759
47341023	chr6:47341023:C:T	6.81183e-08	-1.63857	-3.17832e-10
47341394	chr6:47341394:T:A	3.27751e-08	-1.70033	-0.669813
47341943	chr6:47341943:G:A	7.9946e-08	-1.47846	-3.17832e-10
47341972	chr6:47341972:A:G	1.09154e-07	-1.56452e-10	-1.16706
47342101	chr6:47342101:C:T	1.96965e-07	-1.56452e-10	-0.576786
47342114	chr6:47342114:T:G	4.24547e-07	-1.56452e-10	0.191209
47342191	chr6:47342191:A:G	7.88552e-07	-1.56452e-10	0.810385
47342273	chr6:47342273:T:G	7.48961e-08	-1.54371	-3.17832e-10
47342294	chr6:47342294:A:G	9.89022e-08	0.010883	-1.27656
47342728	chr6:47342728:G:A	4.23037e-08	-1.41496	-0.699976
47342831	chr6:47342831:A:T	4.50643e-08	-1.48613	-0.565587
47342936	chr6:47342936:T:C	7.89778e-08	-1.0809	-0.409749
47342937	chr6:47342937:G:T	7.72844e-08	-1.09948	-0.412836
47343097	chr6:47343097:C:T	9.29806e-08	-1.32742	-3.17832e-10
47343269	chr6:47343269:T:G	3.46789e-08	-1.61097	-0.702711
47343333	chr6:47343333:TGAG:T	2.24293e-07	-1.56452e-10	-0.446858
47343412	chr6:47343412:A:G	2.65396e-08	-1.43307	-1.1481
47343472	chr6:47343472:A:T	1.98502e-08	-1.59769	-1.27391
47343512	chr6:47343512:C:T	4.41216e-08	-0.769777	-1.30309
47343518	chr6:47343518:G:A	1.94838e-08	-1.66342	-1.22681
47343568	chr6:47343568:G:A	4.80372e-07	1.13944	-0.824688
47343673	chr6:47343673:G:A	4.59778e-08	-0.745186	-1.28647
47343875	chr6:47343875:A:G	1.96602e-08	-1.61363	-1.26758
47343965	chr6:47343965:A:G	9.72649e-08	-1.56452e-10	-1.28237
47344062	chr6:47344062:C:T	3.30745e-07	-1.56452e-10	-0.0584637
47344078	chr6:47344078:C:T	2.74652e-07	-1.56452e-10	-0.244309
47344162	chr6:47344162:T:C	1.47934e-07	-1.56452e-10	-0.863047
47344282	chr6:47344282:C:T	7.73307e-08	-1.51172	-3.17832e-10
47344292	chr6:47344292:G:A	9.51279e-08	-1.56452e-10	-1.30459
47344414	chr6:47344414:G:A	1.85821e-07	-1.56452e-10	-0.63503
47344494	chr6:47344494:G:C	2.42099e-07	-1.56452e-10	-0.370465
47344672	chr6:47344672:T:C	2.09557e-06	3.07417	-1.28641
47345563	chr6:47345563:G:A	1.493e-07	-1.56452e-10	-0.853855
47345662	chr6:47345662:T:C	1.05129e-07	-1.56452e-10	-1.20463
47345754	chr6:47345754:C:T	9.6906e-08	-1.56452e-10	-1.28607
47346551	chr6:47346551:T:C	3.42854e-07	-1.72981	1.7073
47347073	chr6:47347073:C:A	1.32974e-07	-1.56452e-10	-0.969662
47347222	chr6:47347222:C:A	1.40517e-07	0.388742	-1.30322
47347353	chr6:47347353:T:C	2.1728e-07	-1.56452e-10	-0.478624
47347434	chr6:47347434:A:T	1.3905e-07	-1.56452e-10	-0.924978
47347444	chr6:47347444:T:G	4.93147e-07	0.691191	-0.350197
47347576	chr6:47347576:T:C	1.19124e-06	0.99458	0.22836
47348026	chr6:47348026:C:T	6.21474e-08	-1.7303	-3.17832e-10
47348653	chr6:47348653:T:C	4.86257e-07	-1.72796	2.05489
47349023	chr6:47349023:T:C	6.45094e-07	0.124347	0.485236
47349189	chr6:47349189:T:C	8.0224e-07	-1.56452e-10	0.827595
47349723	chr6:47349723:T:G	6.24134e-07	0.804679	-0.228127
47350034	chr6:47350034:G:A	1.58019e-07	-1.56452e-10	-0.797096
47350189	chr6:47350189:C:A	7.68169e-07	0.933647	-0.14945
47350528	chr6:47350528:C:T	9.56444e-08	-1.56452e-10	-1.29918
47350818	chr6:47350818:T:G	5.11501e-07	-1.72406	2.1016
47350826	chr6:47350826:C:G	6.97749e-07	0.883371	-0.195325
47350860	chr6:47350860:G:T	1.11107e-07	-1.56452e-10	-1.14932
47350996	chr6:47350996:G:A	1.69213e-07	-1.56452e-10	-0.728656
47351082	chr6:47351082:G:A	1.4918e-07	-1.56452e-10	-0.854657
47351149	chr6:47351149:G:A	4.62408e-07	-1.71912	1.99575
47351330	chr6:47351330:C:A	1.59668e-06	2.82135	-1.30548
47351818	chr6:47351818:T:C	2.57021e-07	-0.310655	-3.17832e-10
47351988	chr6:47351988:A:G	1.98095e-07	-1.56452e-10	-0.571066
47352096	chr6:47352096:G:C	1.21115e-07	-1.56452e-10	-1.06308
47352291	chr6:47352291:G:T	6.80822e-07	0.936307	-0.272818
47352508	chr6:47352508:G:A	1.51586e-07	-1.56452e-10	-0.838662
47352510	chr6:47352510:G:A	1.19973e-07	-1.56452e-10	-1.07254
47352535	chr6:47352535:A:G	1.2543e-07	-1.56452e-10	-1.02806
47352650	chr6:47352650:G:A	1.07148e-06	2.37017	-1.25318
47352914	chr6:47352914:G:A	1.10233e-07	-1.56452e-10	-1.15721
47353059	chr6:47353059:C:T	1.51609e-07	-1.56452e-10	-0.838507
47353274	chr6:47353274:C:T	1.54839e-07	-1.56452e-10	-0.817424
47353344	chr6:47353344:G:A	7.73078e-07	0.99584	-0.205272
47353362	chr6:47353362:T:C	1.08539e-07	-1.56452e-10	-1.1727
47353389	chr6:47353389:A:G	1.56217e-06	2.77322	-1.2792
47354036	chr6:47354036:G:A	9.65843e-08	-1.56452e-10	-1.2894
47354347	chr6:47354347:AT:A	1.32101e-07	-1.56452e-10	-0.976243
47354457	chr6:47354457:G:A	3.3846e-07	-1.56452e-10	-0.0354063
47354618	chr6:47354618:C:T	6.49898e-07	0.0607201	0.556282
47354801	chr6:47354801:A:T	1.22288e-06	2.53885	-1.2897
47354923	chr6:47354923:A:G	1.24255e-06	2.55478	-1.28968
47355064	chr6:47355064:G:T	9.77367e-08	-1.56452e-10	-1.27754
47355077	chr6:47355077:A:G	1.2232e-06	1.27626	-0.0268531
47355157	chr6:47355157:A:G	7.3278e-07	0.894902	-0.157869
47355270	chr6:47355270:A:G	9.83802e-08	-1.56452e-10	-1.27097
47355842	chr6:47355842:A:G	9.8541e-08	-1.56452e-10	-1.26934
47356435	chr6:47356435:A:C	9.64303e-08	-1.56452e-10	-1.29099
47356812	chr6:47356812:C:T	1.09461e-07	-1.56452e-10	-1.16424
47356815	chr6:47356815:C:T	2.42136e-07	-0.370313	-3.17832e-10
47357190	chr6:47357190:G:A	7.45082e-07	0.934113	-0.180433
47357425	chr6:47357425:C:T	3.53173e-07	-1.56452e-10	0.00714421
47357451	chr6:47357451:A:G	1.05502e-07	-1.56452e-10	-1.20109
47357705	chr6:47357705:A:G	4.86317e-07	-1.6854	2.01244
47357875	chr6:47357875:A:T	5.3074e-07	-1.56452e-10	0.414459
47357877	chr6:47357877:G:T	9.63598e-08	-1.56452e-10	-1.29172
47357949	chr6:47357949:A:C	9.75659e-08	-1.56452e-10	-1.27928
47358429	chr6:47358429:T:TATC	7.52679e-07	1.59363	-0.829804
47358441	chr6:47358441:A:C	1.0359e-07	-1.56452e-10	-1.21937
47358618	chr6:47358618:G:A	9.93216e-08	-1.56452e-10	-1.26145
47358829	chr6:47358829:A:G	1.03171e-06	2.29138	-1.21222
47359021	chr6:47359021:C:T	1.16187e-07	-1.56452e-10	-1.10461
47359295	chr6:47359295:T:C	6.43756e-07	1.16705	-0.559548
47359343	chr6:47359343:C:T	4.22604e-07	-1.56452e-10	0.186623
47359557	chr6:47359557:A:G	9.59586e-08	-1.56452e-10	-1.2959
47359658	chr6:47359658:G:A	1.54716e-07	-1.56452e-10	-0.818219
47359760	chr6:47359760:T:C	2.09675e-06	3.07417	-1.28584
47359936	chr6:47359936:G:C	9.61469e-08	-1.56452e-10	-1.29394
47360368	chr6:47360368:T:C	2.44524e-08	-1.6946	-0.968482
47360409	chr6:47360409:C:T	9.71443e-08	-1.56452e-10	-1.28362
47360681	chr6:47360681:C:T	8.32658e-07	2.11277	-1.24796
47360914	chr6:47360914:T:C	1.74249e-07	-1.56452e-10	-0.69933
47361040	chr6:47361040:T:A	9.71011e-08	-1.56452e-10	-1.28406
47361228	chr6:47361228:A:G	1.60133e-07	-1.56452e-10	-0.783807
47361287	chr6:47361287:C:A	8.34863e-07	2.16295	-1.2955
47361365	chr6:47361365:C:T	1.47087e-07	-1.56452e-10	-0.868789
47361390	chr6:47361390:G:C	1.01997e-07	-1.56452e-10	-1.23487
47361419	chr6:47361419:C:T	6.91355e-07	-1.56452e-10	0.67884
47361872	chr6:47361872:A:G	8.88779e-07	2.22034	-1.2903
47361893	chr6:47361893:G:A	7.0693e-08	-1.60147	-3.17832e-10
47363006	chr6:47363006:G:T	9.65979e-08	-1.56452e-10	-1.28926
47363306	chr6:47363306:G:A	3.58354e-07	0.314961	-0.293251
47363434	chr6:47363434:C:T	6.32427e-08	-1.71283	-3.17832e-10
47364343	chr6:47364343:A:G	9.57776e-08	-1.56452e-10	-1.29778
47364885	chr6:47364885:A:G	1.2264e-07	-1.56452e-10	-1.05056
47365179	chr6:47365179:A:G	4.25616e-07	-1.56452e-10	0.193725
47365281	chr6:47365281:A:G	7.00331e-08	-1.61084	-3.17832e-10
47365901	chr6:47365901:G:A	3.38407e-07	-1.72695	1.69138
47366316	chr6:47366316:A:G	1.15945e-07	-1.56452e-10	-1.1067
47366433	chr6:47366433:G:A	9.5838e-08	-1.56452e-10	-1.29715
47366459	chr6:47366459:G:A	1.23179e-07	-1.56452e-10	-1.04618
47366598	chr6:47366598:C:T	1.74102e-07	-1.72694	1.02677
47366630	chr6:47366630:T:G	9.60469e-08	-1.56452e-10	-1.29498
47366786	chr6:47366786:C:T	1.24514e-07	-1.56452e-10	-1.0354
47366889	chr6:47366889:C:A	1.27332e-06	2.56823	-1.27866
47366977	chr6:47366977:T:C	4.82529e-07	-1.56452e-10	0.319229
47367089	chr6:47367089:A:G	7.85965e-07	-0.0038211	0.810921
47367480	chr6:47367480:A:G	4.58971e-07	-1.56452e-10	0.269174
47367531	chr6:47367531:T:C	1.38323e-06	2.61684	-1.24448
47367625	chr6:47367625:A:G	7.62952e-07	-0.0942609	0.871644
47368028	chr6:47368028:G:T	1.13502e-07	-1.56452e-10	-1.12799
47368280	chr6:47368280:C:T	4.74535e-07	-1.56452e-10	0.302522
47368318	chr6:47368318:G:A	6.3989e-08	-1.7011	-3.17832e-10
47368646	chr6:47368646:T:A	2.78953e-07	0.198982	-0.427753
47369373	chr6:47369373:C:T	1.25451e-07	-1.56452e-10	-1.0279
47369993	chr6:47369993:T:C	1.28336e-06	2.59505	-1.29763
47370243	chr6:47370243:A:G	9.60045e-08	-1.56452e-10	-1.29542
47370849	chr6:47370849:A:C	5.19292e-07	-1.56452e-10	0.392653
47370994	chr6:47370994:G:T	1.0662e-06	2.32685	-1.2148
47371033	chr6:47371033:A:C	1.25403e-07	-1.56452e-10	-1.02828
47371146	chr6:47371146:C:T	6.20882e-06	-1.56452e-10	2.87391
47371503	chr6:47371503:A:G	1.06304e-06	0.00277277	1.1063
47372430	chr6:47372430:T:A	9.55562e-08	-1.56452e-10	-1.3001
47372462	chr6:47372462:T:C	9.47654e-08	-1.56452e-10	-1.30841
47372963	chr6:47372963:TC:T	4.9128e-07	0.778817	-0.441615
47373047	chr6:47373047:A:C	6.11863e-07	0.457465	0.0992305
47373274	chr6:47373274:C:A	9.66741e-08	-1.56452e-10	-1.28847
47373466	chr6:47373466:T:C	2.23956e-06	-1.57659	3.43081
47373552	chr6:47373552:T:C	1.8168e-07	-1.56452e-10	-0.657564
47373572	chr6:47373572:T:G	1.91438e-06	-1.59072	3.28806
47373706	chr6:47373706:C:T	1.27186e-06	-1.6261	2.91452
47373848	chr6:47373848:T:A	1.50667e-06	2.05806	-0.600209
47374685	chr6:47374685:A:G	1.44717e-07	-1.56452e-10	-0.885033
47374896	chr6:47374896:G:C	6.6828e-08	-1.65769	-3.17832e-10
47375514	chr6:47375514:C:T	1.1423e-07	-1.56452e-10	-1.1216
47375528	chr6:47375528:C:T	2.49116e-07	-0.341893	-3.17832e-10
47375535	chr6:47375535:C:G	3.98574e-07	0.524205	-0.396126
47375633	chr6:47375633:C:T	1.49716e-07	-1.56452e-10	-0.851075
47375656	chr6:47375656:C:T	4.18846e-07	0.534604	-0.356914
47375825	chr6:47375825:T:C	1.04949e-07	-1.56452e-10	-1.20634
47376073	chr6:47376073:G:A	1.56905e-06	2.1305	-0.632085
47376309	chr6:47376309:A:G	2.80379e-07	-1.56452e-10	-0.223671
47376446	chr6:47376446:T:TTA	1.21823e-07	-1.56452e-10	-1.05724
47376539	chr6:47376539:T:C	1.95297e-07	-1.56452e-10	-0.585292
47376544	chr6:47376544:C:T	2.38014e-07	-1.56452e-10	-0.387482
47376716	chr6:47376716:G:A	1.52882e-06	1.84731	-0.374869
47376728	chr6:47376728:A:T	1.5523e-06	-1.64756	3.13524
47377855	chr6:47377855:T:A	1.84862e-07	-1.56452e-10	-0.640205
47377878	chr6:47377878:T:C	1.2006e-07	-1.56452e-10	-1.07182
47378043	chr6:47378043:AG:A	3.85735e-07	-1.56452e-10	0.0953389
47378111	chr6:47378111:C:T	1.30066e-06	-1.56431	2.87513
47378207	chr6:47378207:A:G	2.92735e-06	-1.56673	3.68878
47378338	chr6:47378338:A:T	7.88679e-07	1.08573	-0.275181
47378921	chr6:47378921:G:A	2.68977e-07	-1.56452e-10	-0.265187
47379301	chr6:47379301:A:T	9.63846e-08	-1.56452e-10	-1.29147
47379973	chr6:47379973:T:C	2.25469e-08	-1.73092	-1.0133
47380202	chr6:47380202:C:T	3.19767e-07	-1.56452e-10	-0.0922212
47380325	chr6:47380325:G:A	3.84178e-06	2.50159	-0.107717
47380443	chr6:47380443:C:T	1.21311e-07	-1.06146	-3.17832e-10
47380522	chr6:47380522:T:C	9.60934e-08	-1.56452e-10	-1.29449
47380552	chr6:47380552:C:T	2.53312e-06	2.52272	-0.545324
47380819	chr6:47380819:C:T	1.62248e-06	1.47028	0.0616223
47381047	chr6:47381047:G:C	1.76527e-07	-1.56452e-10	-0.686339
47381225	chr6:47381225:C:T	1.64113e-06	1.48398	0.059349
47381431	chr6:47381431:A:G	1.28543e-06	1.34185	-0.0428192
47382224	chr6:47382224:T:C	7.05324e-08	-0.353854	-1.24989
47382474	chr6:47382474:G:A	2.22199e-06	2.99355	-1.14721
47382762	chr6:47382762:C:T	1.11121e-07	-1.56452e-10	-1.14919
47382920	chr6:47382920:A:C	7.0506e-07	1.99655	-1.29807
47383125	chr6:47383125:G:A	3.69925e-07	-1.56452e-10	0.0534863
47383227	chr6:47383227:A:G	1.00882e-07	-1.56452e-10	-1.24586
47383498	chr6:47383498:C:T	3.61288e-08	-0.964604	-1.30812
47383647	chr6:47383647:C:G	3.14858e-07	-1.56452e-10	-0.107692
47383968	chr6:47383968:T:C	1.22044e-07	-1.56452e-10	-1.05543
47384625	chr6:47384625:T:C	3.4971e-07	-1.56452e-10	-0.00270773
47384663	chr6:47384663:T:G	1.19423e-07	-1.56452e-10	-1.07714
47384887	chr6:47384887:T:C	6.31033e-07	-1.57516	2.16271
47385148	chr6:47385148:G:A	3.21999e-07	-1.56452e-10	-0.0852653
47386776	chr6:47386776:G:T	3.33147e-07	-1.45509	1.40386
47387123	chr6:47387123:C:T	9.51886e-08	-1.56452e-10	-1.30395
47387509	chr6:47387509:T:C	4.34167e-06	-1.56452e-10	2.5162
47387560	chr6:47387560:C:T	4.34496e-06	-1.56452e-10	2.51696
47387757	chr6:47387757:G:A	1.05363e-06	-1.56452e-10	1.10018
47387891	chr6:47387891:T:C	1.12868e-07	-1.56452e-10	-1.13359
47388280	chr6:47388280:A:G	1.69643e-07	-1.7272	1.00108
47388468	chr6:47388468:C:T	1.0643e-07	-1.56452e-10	-1.19233
47388578	chr6:47388578:T:C	4.8978e-07	-1.59211	1.92626
47388720	chr6:47388720:G:A	1.08026e-07	-1.56452e-10	-1.17744
47388814	chr6:47388814:C:G	4.60057e-07	1.06682	-0.79528
47389083	chr6:47389083:G:A	2.94534e-07	-1.56452e-10	-0.174419
47389734	chr6:47389734:A:G	2.6137e-06	3.22666	-1.21796
47389761	chr6:47389761:T:A	2.13281e-08	-1.71806	-1.08172
47390016	chr6:47390016:G:C	7.0269e-08	-1.60748	-3.17832e-10
47390252	chr6:47390252:G:C	8.69695e-07	-1.53631	2.44464
47390256	chr6:47390256:G:C	3.8458e-07	-1.56452e-10	0.0923394
47390581	chr6:47390581:T:C	1.18221e-06	-1.58503	2.80036
47390789	chr6:47390789:A:G	8.53317e-07	-1.59466	2.48398
47390924	chr6:47390924:T:G	1.05556e-06	1.32888	-0.226863
47391263	chr6:47391263:C:A	5.16505e-07	-1.56452e-10	0.387273
47392112	chr6:47392112:G:A	1.03679e-07	-1.56452e-10	-1.21851
47392467	chr6:47392467:A:G	2.41889e-06	3.18112	-1.24987
47392598	chr6:47392598:C:A	5.01239e-07	1.14315	-0.78588
47392601	chr6:47392601:C:A	2.33845e-06	3.15741	-1.25998
47392952	chr6:47392952:G:A	9.53277e-08	-1.56452e-10	-1.30249
47393348	chr6:47393348:CA:C	8.44593e-07	-1.62553	2.50457
47393813	chr6:47393813:A:T	4.16057e-08	-1.69274	-0.438838
47393881	chr6:47393881:C:T	9.57544e-08	-1.56452e-10	-1.29803
47394393	chr6:47394393:G:A	1.19168e-07	-1.56452e-10	-1.07928
47394478	chr6:47394478:C:T	9.42129e-07	-1.26081	2.24913
47394703	chr6:47394703:C:T	2.13744e-07	0.4836	-0.978632
47394756	chr6:47394756:T:A	4.52845e-08	-0.765609	-1.28124
47394873	chr6:47394873:C:T	2.49687e-07	-1.56452e-10	-0.339605
47394976	chr6:47394976:C:A	4.79095e-08	-1.5953	-0.395196
47395477	chr6:47395477:A:C	5.06678e-08	-1.5669	-0.367626
47395750	chr6:47395750:G:A	5.11007e-08	-1.578	-0.348016
47396460	chr6:47396460:T:C	1.5264e-07	-1.56452e-10	-0.831728
47396777	chr6:47396777:G:A	4.64697e-08	-1.5599	-0.461108
47398539	chr6:47398539:C:T	2.02689e-06	-1.56452e-10	1.75445
47399039	chr6:47399039:G:T	3.02982e-07	0.264884	-0.411024
47399148	chr6:47399148:T:C	5.4522e-08	-1.55322	-0.30799
47399262	chr6:47399262:A:G	1.1176e-07	-1.56452e-10	-1.14346
47399414	chr6:47399414:T:G	1.98082e-08	-1.65189	-1.22183
47399475	chr6:47399475:T:C	5.07087e-08	-0.790994	-1.14272
47399558	chr6:47399558:T:C	1.03291e-07	-1.56452e-10	-1.22226
47399578	chr6:47399578:T:C	2.24678e-07	-1.56452e-10	-0.445143
47400490	chr6:47400490:A:C	1.02253e-07	-1.56452e-10	-1.23236
47400522	chr6:47400522:A:T	1.97337e-08	-1.67316	-1.20433
47400527	chr6:47400527:C:T	9.68596e-08	-1.56452e-10	-1.28655
47400581	chr6:47400581:A:G	4.98347e-08	-0.724909	-1.22619
47400611	chr6:47400611:C:T	1.04654e-07	-1.56452e-10	-1.20916
47401203	chr6:47401203:A:G	9.97315e-08	-1.56452e-10	-1.25733
47401466	chr6:47401466:C:A	5.04904e-08	-1.54517	-0.392854
47401605	chr6:47401605:G:A	3.34065e-08	-1.22306	-1.128
47401895	chr6:47401895:C:A	4.13446e-07	-1.56452e-10	0.164713
47402152	chr6:47402152:C:T	4.05515e-07	-1.56452e-10	0.145345
47402598	chr6:47402598:C:T	3.37646e-08	-1.20215	-1.13825
47402798	chr6:47402798:T:C	1.37147e-06	-1.56452e-10	1.36382
47402999	chr6:47402999:C:A	1.20769e-07	-1.56452e-10	-1.06593
47403532	chr6:47403532:T:C	5.17826e-08	-1.52126	-0.391496
47403722	chr6:47403722:T:G	2.21063e-07	-1.56452e-10	-0.461367
47403945	chr6:47403945:C:T	6.90306e-07	0.677322	-3.17832e-10
47404049	chr6:47404049:T:C	2.02992e-06	-1.56452e-10	1.75594
47404156	chr6:47404156:C:T	5.19091e-08	-1.72983	-0.180485
47404272	chr6:47404272:C:T	9.70678e-08	-1.56452e-10	-1.2844
47404393	chr6:47404393:C:T	4.08628e-08	-1.06286	-1.08673
47404516	chr6:47404516:T:G	1.65026e-07	-1.56452e-10	-0.753712
47404678	chr6:47404678:T:C	1.68786e-07	-1.56452e-10	-0.731181
47404898	chr6:47404898:A:G	1.00891e-07	-1.56452e-10	-1.24577
47405103	chr6:47405103:C:T	1.2521e-06	-1.56452e-10	1.27276
47405116	chr6:47405116:G:A	1.21587e-07	-1.56452e-10	-1.05919
47405211	chr6:47405211:A:G	9.933e-08	-1.56452e-10	-1.26136
47405373	chr6:47405373:T:G	1.00891e-07	-1.56452e-10	-1.24577
47405405	chr6:47405405:A:G	1.00954e-07	-1.56452e-10	-1.24515
47405566	chr6:47405566:G:A	3.64901e-08	-1.3665	-0.896268
47405895	chr6:47405895:G:A	2.85896e-08	-1.62323	-0.883541
47406265	chr6:47406265:A:G	1.20292e-07	-1.56452e-10	-1.06989
47406599	chr6:47406599:T:C	1.09167e-07	-1.56452e-10	-1.16694
47406776	chr6:47406776:A:G	1.7999e-07	-1.56452e-10	-0.666914
47407686	chr6:47407686:C:T	9.47674e-08	-1.56452e-10	-1.30839
47408293	chr6:47408293:T:C	1.05573e-07	-1.56452e-10	-1.20041
47408636	chr6:47408636:A:G	9.23983e-07	-1.56452e-10	0.96888
47408660	chr6:47408660:G:C	1.43893e-07	-1.56452e-10	-0.890746
47410341	chr6:47410341:G:A	3.08861e-06	3.46952	-1.29386
47410533	chr6:47410533:A:G	1.19923e-07	-1.56452e-10	-1.07296
47410654	chr6:47410654:G:A	1.31604e-06	-1.68215	3.00472
47410945	chr6:47410945:A:G	1.04595e-07	-1.56452e-10	-1.20971
47411171	chr6:47411171:T:G	1.65614e-07	-1.19953	0.449375
47411288	chr6:47411288:C:G	1.02136e-07	-1.56452e-10	-1.23351
47411715	chr6:47411715:A:G	1.51517e-06	-1.66127	3.12474
47411796	chr6:47411796:C:T	1.04321e-07	-1.56452e-10	-1.21234
47411941	chr6:47411941:A:G	1.04024e-07	-1.56452e-10	-1.21519
47412107	chr6:47412107:C:T	1.24734e-07	-0.161994	-0.871633
47412166	chr6:47412166:AG:A	1.22041e-07	-1.56452e-10	-1.05546
47412203	chr6:47412203:G:C	1.03706e-07	-1.56452e-10	-1.21826
47412384	chr6:47412384:T:A	1.04874e-07	-1.56452e-10	-1.20705
47413023	chr6:47413023:C:G	1.50159e-06	-1.70157	3.15604
47413043	chr6:47413043:C:T	2.42892e-06	-1.71396	3.64935
47413571	chr6:47413571:A:G	1.00745e-07	-1.56452e-10	-1.24722
47413844	chr6:47413844:CAG:GAG	4.50857e-08	-1.63128	-0.419962
47414147	chr6:47414147:A:G	9.7789e-08	-1.56452e-10	-1.277
47414236	chr6:47414236:A:G	3.26661e-08	-1.47041	-0.903065
47414519	chr6:47414519:C:T	6.24476e-08	-1.72548	-3.17832e-10
47414642	chr6:47414642:T:C	5.30549e-08	-1.64025	-0.248238
47415233	chr6:47415233:T:C	9.53702e-08	-1.56452e-10	-1.30205
47415501	chr6:47415501:A:G	4.41306e-07	-1.7155	1.94542
47416120	chr6:47416120:G:A	1.11061e-07	-1.14973	-3.17832e-10
47416154	chr6:47416154:A:G	1.76465e-07	0.255323	-0.942012
47416161	chr6:47416161:A:G	1.1893e-07	-1.56452e-10	-1.08128
47416425	chr6:47416425:G:A	9.5002e-08	-1.56452e-10	-1.30592
47417688	chr6:47417688:G:A	5.61103e-08	-1.11458	-0.717916
47417725	chr6:47417725:G:A	4.55841e-07	-1.71586	1.97819
47417752	chr6:47417752:GTT:G	4.63369e-07	-1.71706	1.99577
47417873	chr6:47417873:G:A	1.08691e-07	-1.56452e-10	-1.17131
47418067	chr6:47418067:G:A	5.83841e-08	-1.10583	-0.68694
47418263	chr6:47418263:A:G	7.73792e-08	-0.773202	-0.737893
47418375	chr6:47418375:T:C	7.74277e-08	-0.79585	-0.714618
47418546	chr6:47418546:C:T	5.41307e-08	-1.62456	-0.243848
47418643	chr6:47418643:A:G	4.53503e-07	-1.71061	1.9678
47419017	chr6:47419017:T:C	1.22067e-07	-1.56452e-10	-1.05524
47419035	chr6:47419035:G:A	7.31881e-08	-0.798993	-0.767788
47419036	chr6:47419036:C:T	1.03863e-07	-1.56452e-10	-1.21674
47419081	chr6:47419081:T:C	9.5266e-08	-1.56452e-10	-1.30314
47419212	chr6:47419212:G:A	1.99823e-07	-1.42188	0.8595
47419265	chr6:47419265:T:C	6.75643e-08	-0.898627	-0.748107
47419411	chr6:47419411:C:T	7.55174e-08	-0.776658	-0.758792
47419537	chr6:47419537:G:A	7.42784e-08	-0.808877	-0.743116
47419719	chr6:47419719:T:C	7.20982e-08	-0.824525	-0.757259
47419764	chr6:47419764:G:C	1.80602e-07	-0.663516	-3.17832e-10
47419809	chr6:47419809:G:C	2.03579e-07	-0.543756	-3.17832e-10
47419824	chr6:47419824:T:C	7.38138e-08	-0.806994	-0.751273
47419936	chr6:47419936:A:G	7.49606e-08	-0.801042	-0.741808
47419941	chr6:47419941:A:G	7.23937e-08	-0.84552	-0.732173
47419953	chr6:47419953:A:G	7.01119e-08	-0.877319	-0.732402
47420024	chr6:47420024:T:C	7.04092e-08	-0.858474	-0.747015
47420026	chr6:47420026:C:T	7.13349e-08	-0.840599	-0.751828
47420137	chr6:47420137:C:T	9.57277e-08	-1.56452e-10	-1.29831
47420313	chr6:47420313:T:A	7.22247e-08	-0.803169	-0.776861
47420458	chr6:47420458:G:A	9.81563e-08	-1.56452e-10	-1.27325
47420464	chr6:47420464:T:A	7.41851e-08	-0.733011	-0.820239
47420473	chr6:47420473:G:A	3.61295e-07	-1.72457	1.75445
47420576	chr6:47420576:A:G	7.07133e-08	-0.832891	-0.768289
47420915	chr6:47420915:T:C	9.86897e-08	-1.56452e-10	-1.26783
47421017	chr6:47421017:G:A	5.43959e-08	-1.64087	-0.222653
47421058	chr6:47421058:T:C	3.89703e-07	-1.71732	1.8229
47421202	chr6:47421202:C:T	3.16304e-08	-1.72439	-0.681299
47421218	chr6:47421218:C:T	4.35439e-07	-1.72173	1.93827
47421226	chr6:47421226:A:G	7.19748e-08	-0.81653	-0.766967
47421247	chr6:47421247:C:T	7.37278e-08	-0.795925	-0.763508
47421286	chr6:47421286:A:G	7.04808e-08	-0.802733	-0.801739
47421298	chr6:47421298:C:G	7.31999e-08	-0.797173	-0.769446
47421478	chr6:47421478:C:T	1.06785e-07	-1.56452e-10	-1.189
47421666	chr6:47421666:G:A	1.0957e-07	-1.56452e-10	-1.16325
47422005	chr6:47422005:G:A	1.39171e-07	-1.63777	0.713658
47422730	chr6:47422730:C:G	7.63123e-08	-0.769693	-0.755285
47422800	chr6:47422800:T:C	5.01898e-08	-1.55788	-0.386122
47423080	chr6:47423080:A:G	4.18676e-08	-1.68687	-0.43843
47423279	chr6:47423279:C:T	3.80937e-08	-1.57955	-0.640214
47423351	chr6:47423351:A:G	3.06617e-08	-1.72873	-0.708072
47423383	chr6:47423383:C:T	3.25422e-08	-1.73079	-0.64648
47423744	chr6:47423744:T:C	1.59119e-07	0.17662	-0.966779
47423912	chr6:47423912:G:A	5.41958e-08	-1.63855	-0.228661
47423972	chr6:47423972:T:G	1.49218e-07	-1.56452e-10	-0.854406
47423973	chr6:47423973:G:T	7.00057e-08	-1.61124	-3.17832e-10
47424137	chr6:47424137:G:A	7.04364e-08	-1.51592	-0.0891845
47424695	chr6:47424695:C:T	9.49797e-08	-1.56452e-10	-1.30615
47424758	chr6:47424758:T:C	5.84445e-08	-1.34329	-0.448451
47424807	chr6:47424807:T:A	6.21651e-08	-1.59189	-0.138128
47424831	chr6:47424831:G:C	2.32854e-08	-1.69428	-1.01771
47424832	chr6:47424832:G:A	1.24422e-07	-1.56452e-10	-1.03614
47425070	chr6:47425070:C:T	1.73467e-08	-1.69865	-1.30776
47425097	chr6:47425097:T:C	6.8459e-08	-1.40053	-0.233049
47425225	chr6:47425225:G:A	2.37656e-08	-1.68561	-1.00596
47425373	chr6:47425373:C:T	4.81557e-08	-1.62754	-0.35783
47425646	chr6:47425646:G:A	6.45651e-08	-1.71644	0.0242982
47425652	chr6:47425652:G:C	9.94304e-08	-1.56452e-10	-1.26035
47425867	chr6:47425867:C:T	1.03148e-07	-1.56452e-10	-1.22365
47426053	chr6:47426053:C:T	1.3886e-07	-0.977593	0.051247
47426089	chr6:47426089:A:AAGATTT	3.13929e-08	-1.67396	-0.73927
47426461	chr6:47426461:A:G	9.67853e-08	-1.56452e-10	-1.28732
47426926	chr6:47426926:T:C	1.04739e-07	-1.20835	-3.17832e-10
47427100	chr6:47427100:T:G	2.40503e-08	-1.51278	-1.16689
47427276	chr6:47427276:T:C	3.06235e-08	-1.70621	-0.731837
47427342	chr6:47427342:T:C	3.17111e-08	-1.69202	-0.711126
47427352	chr6:47427352:A:G	3.1915e-08	-1.69451	-0.702223
47427546	chr6:47427546:T:C	1.10437e-07	-1.56452e-10	-1.15537
47427663	chr6:47427663:T:C	9.67401e-08	-1.56452e-10	-1.28779
47427800	chr6:47427800:C:T	2.06729e-08	-1.70543	-1.12556
47427921	chr6:47427921:C:T	1.10823e-07	-1.56452e-10	-1.15188
47428338	chr6:47428338:T:A	3.18784e-08	-1.69843	-0.699456
47428523	chr6:47428523:C:T	3.86103e-08	-1.54582	-0.660474
47428556	chr6:47428556:A:G	3.14024e-08	-1.69624	-0.716687
47428616	chr6:47428616:G:A	3.09293e-08	-1.6971	-0.731008
47428741	chr6:47428741:C:T	3.15243e-08	-1.70023	-0.708818
47429443	chr6:47429443:C:T	2.28819e-08	-1.58743	-1.14204
47429691	chr6:47429691:C:A	2.4357e-08	-1.52866	-1.13834
47429699	chr6:47429699:ACT:A	1.20223e-07	-1.56452e-10	-1.07047
47429889	chr6:47429889:T:C	2.44459e-08	-1.53093	-1.13242
47429926	chr6:47429926:A:G	2.9297e-07	-0.874519	0.694775
47430010	chr6:47430010:G:A	2.38145e-08	-1.54531	-1.14421
47431386	chr6:47431386:G:A	1.30417e-07	-0.958862	-0.0302114
47431544	chr6:47431544:T:C	5.0734e-08	-1.59099	-0.342222
47431564	chr6:47431564:T:C	6.47088e-08	-1.68992	-3.17832e-10
47431786	chr6:47431786:C:T	5.54652e-08	-1.42149	-0.422565
47431936	chr6:47431936:C:T	1.65085e-07	-1.56452e-10	-0.753354
47432394	chr6:47432394:AATCTT:A	5.1517e-08	-1.61314	-0.304757
47432408	chr6:47432408:A:G	4.32332e-07	-1.56452e-10	0.209382
47432727	chr6:47432727:C:T	2.61979e-08	-1.52872	-1.06541
47432930	chr6:47432930:C:T	1.04085e-07	-0.845408	-0.369196
47433066	chr6:47433066:G:A	6.98623e-08	-1.51597	-0.0973152
47433083	chr6:47433083:C:T	5.73289e-08	-1.43412	-0.376889
47433308	chr6:47433308:A:G	2.57104e-07	-0.763407	0.453074
47433544	chr6:47433544:G:A	2.38018e-07	-0.798323	0.410858
47433915	chr6:47433915:T:C	9.487e-08	-1.56452e-10	-1.30731
47434050	chr6:47434050:T:TTA	1.05255e-06	1.09916	-3.17832e-10
47434710	chr6:47434710:A:G	1.19963e-07	-1.56452e-10	-1.07263
47435180	chr6:47435180:A:G	9.55078e-08	-1.56452e-10	-1.30061
47435182	chr6:47435182:T:C	9.51392e-08	-1.56452e-10	-1.30447
47435401	chr6:47435401:T:C	1.12332e-07	-0.666734	-0.471623
47435494	chr6:47435494:G:A	5.43358e-08	-1.33219	-0.532442
47435902	chr6:47435902:G:T	3.61116e-08	-1.54243	-0.730768
47437150	chr6:47437150:T:C	7.0147e-08	-1.60922	-3.17832e-10
47437654	chr6:47437654:A:C	6.909e-08	-1.6244	-3.17832e-10
47437719	chr6:47437719:T:C	1.31658e-07	-1.56452e-10	-0.979605
47438308	chr6:47438308:A:G	1.07915e-07	-1.56452e-10	-1.17847
47438472	chr6:47438472:T:C	1.8608e-07	-1.56452e-10	-0.633636
47438601	chr6:47438601:C:T	2.39415e-07	-0.93252	0.550906
47439150	chr6:47439150:A:G	9.49813e-08	-1.56452e-10	-1.30613
47439156	chr6:47439156:CAAG:C	2.00064e-08	-1.71725	-1.14652
47439580	chr6:47439580:C:T	7.7278e-08	-1.72839	0.215988
47440244	chr6:47440244:T:C	3.51326e-08	-1.54901	-0.751669
47440689	chr6:47440689:T:C	1.9073e-08	-1.72939	-1.18215
47440772	chr6:47440772:A:C	1.91334e-08	-1.72991	-1.17846
47441012	chr6:47441012:G:A	6.57038e-08	-1.67466	-3.17832e-10
47441067	chr6:47441067:G:A	1.91549e-08	-1.73043	-1.17682
47441331	chr6:47441331:C:T	2.15762e-07	-1.56452e-10	-0.485637
47441333	chr6:47441333:G:A	2.44946e-07	-0.358774	-3.17832e-10
47441437	chr6:47441437:G:T	2.14193e-08	-1.68058	-1.11493
47441500	chr6:47441500:G:A	1.91837e-08	-1.73042	-1.17533
47441699	chr6:47441699:A:ACATTTTAT	1.90839e-08	-1.73043	-1.18054
47441717	chr6:47441717:T:C	1.91921e-08	-1.72946	-1.17586
47441963	chr6:47441963:G:A	1.40072e-07	-1.56452e-10	-0.917655
47441975	chr6:47441975:A:G	1.81608e-08	-1.73047	-1.23007
47441990	chr6:47441990:G:A	6.81677e-08	-0.329499	-1.30834
47442176	chr6:47442176:G:A	9.48601e-08	-1.56452e-10	-1.30741
47442300	chr6:47442300:T:C	1.80119e-08	-1.73078	-1.238
47442339	chr6:47442339:C:T	6.96314e-08	-1.6166	-3.17832e-10
47442465	chr6:47442465:A:C	1.89074e-08	-1.72759	-1.19267
47442627	chr6:47442627:C:T	9.71751e-08	-1.56452e-10	-1.2833
47442742	chr6:47442742:A:G	3.12868e-08	-1.72526	-0.691357
47442812	chr6:47442812:G:A	1.87615e-08	-1.72712	-1.20089
47442824	chr6:47442824:C:T	9.49077e-08	-1.56452e-10	-1.30691
47443006	chr6:47443006:T:A	3.63093e-07	-0.862916	0.897762
47443042	chr6:47443042:A:G	1.89509e-08	-1.72913	-1.18883
47443122	chr6:47443122:C:T	6.92375e-08	-0.315531	-1.30674
47443300	chr6:47443300:C:T	8.19794e-08	-1.44975	-0.0035943
47443340	chr6:47443340:A:C	1.81099e-08	-1.72932	-1.23404
47443430	chr6:47443430:A:G	4.84213e-08	-1.37617	-0.603703
47443829	chr6:47443829:C:T	9.4988e-08	-1.56452e-10	-1.30606
47443888	chr6:47443888:G:T	1.08245e-07	-1.56452e-10	-1.17541
47443927	chr6:47443927:T:C	6.35882e-08	-1.70738	-3.17832e-10
47444150	chr6:47444150:G:A	1.54969e-07	-1.56452e-10	-0.816587
47444456	chr6:47444456:A:G	1.91286e-08	-1.73021	-1.17842
47444500	chr6:47444500:G:T	4.55448e-07	-1.56452e-10	0.261469
47444507	chr6:47444507:G:A	1.71044e-07	-1.56452e-10	-0.717892
47444783	chr6:47444783:G:A	1.89804e-08	-1.72975	-1.18665
47444890	chr6:47444890:A:T	1.88299e-08	-1.73026	-1.1941
47445062	chr6:47445062:A:G	1.8647e-08	-1.72796	-1.20617
47445479	chr6:47445479:A:G	1.9074e-08	-1.72986	-1.18162
47445490	chr6:47445490:A:T	5.15478e-08	-1.5938	-0.323502
47445807	chr6:47445807:C:G	1.19995e-07	-1.56452e-10	-1.07237
47445983	chr6:47445983:C:A	9.06016e-08	-1.35334	-3.17832e-10
47446041	chr6:47446041:T:A	6.93631e-08	-0.414609	-1.20585
47446546	chr6:47446546:A:G	5.08018e-08	-1.60637	-0.325511
47446580	chr6:47446580:C:A	8.08187e-08	-0.49322	-0.974385
47446611	chr6:47446611:T:C	1.04332e-07	-1.56452e-10	-1.21223
47446756	chr6:47446756:G:A	1.8638e-08	-1.73076	-1.20385
47446931	chr6:47446931:GT:G	1.86534e-08	-1.7309	-1.20289
47447105	chr6:47447105:T:C	9.76118e-08	-1.56452e-10	-1.27881
47447183	chr6:47447183:C:T	1.86925e-08	-1.72896	-1.20273
47447249	chr6:47447249:GT:G	9.50258e-08	-1.56452e-10	-1.30566
47447528	chr6:47447528:G:A	1.01318e-07	-1.46597	0.224418
47447583	chr6:47447583:G:C	1.86351e-08	-1.73082	-1.20395
47448116	chr6:47448116:T:C	9.71753e-08	-1.56452e-10	-1.2833
47448338	chr6:47448338:G:A	3.23276e-07	-1.56452e-10	-0.0813067
47449216	chr6:47449216:C:T	9.61226e-08	-1.56452e-10	-1.29419
47449335	chr6:47449335:T:A	5.93977e-08	-1.727	-0.0485591
47449852	chr6:47449852:C:T	1.86419e-07	-1.23627	0.604457
47449922	chr6:47449922:T:A	1.67989e-07	-1.56452e-10	-0.735915
47450015	chr6:47450015:G:A	8.65393e-08	-1.53216	0.132946
47450032	chr6:47450032:A:G	3.14157e-07	-0.847669	0.737749
47450504	chr6:47450504:G:A	5.65931e-07	-1.56452e-10	0.478659
47450660	chr6:47450660:C:T	7.53254e-08	-1.60162	0.0636275
47450667	chr6:47450667:T:G	1.09474e-07	-1.56452e-10	-1.16412
47450863	chr6:47450863:T:C	4.87608e-08	-1.61342	-0.359462
47451228	chr6:47451228:A:G	1.86142e-08	-1.72991	-1.20598
47451378	chr6:47451378:C:T	6.81186e-08	-1.63856	-3.17832e-10
47451401	chr6:47451401:C:T	9.50913e-08	-1.56452e-10	-1.30498
47451704	chr6:47451704:T:C	1.23433e-07	-1.56452e-10	-1.04412
47451754	chr6:47451754:C:A	3.03815e-07	-0.880118	0.736723
47453452	chr6:47453452:A:G	6.26364e-08	-0.941877	-0.780589
47454621	chr6:47454621:T:A	6.02341e-08	-0.923205	-0.838369
47454641	chr6:47454641:G:A	8.07443e-08	-1.61727	0.148745
47456297	chr6:47456297:T:C	3.11801e-07	-0.117447	-3.17832e-10
47456956	chr6:47456956:T:C	1.78761e-07	-1.56452e-10	-0.673765
47457133	chr6:47457133:C:A	6.21096e-08	-1.73091	-3.17832e-10
47457723	chr6:47457723:T:C	3.36192e-08	-1.126	-1.21871
47457724	chr6:47457724:C:T	1.08308e-07	-1.56452e-10	-1.17483
47457993	chr6:47457993:A:T	1.65647e-07	-1.37743	0.627474
47458387	chr6:47458387:A:G	9.56014e-08	-1.56452e-10	-1.29962
47458772	chr6:47458772:T:C	1.41249e-07	-1.56452e-10	-0.909292
47458810	chr6:47458810:C:T	1.78193e-07	-1.32581	0.648861
47458988	chr6:47458988:A:G	8.6987e-08	-1.39405	-3.17832e-10
47459410	chr6:47459410:A:G	6.3231e-08	-1.71302	-3.17832e-10
47459545	chr6:47459545:T:A	6.20828e-06	3.26114	-0.387309
47459547	chr6:47459547:G:C	1.32127e-07	0.28781	-1.26386
47459735	chr6:47459735:C:A	1.85201e-08	-1.65366	-1.2873
47459738	chr6:47459738:T:C	9.58471e-08	-1.56452e-10	-1.29706
47460026	chr6:47460026:A:G	1.64736e-07	-1.56452e-10	-0.755468
47460254	chr6:47460254:C:T	9.73458e-08	-1.41156	0.130021
47460325	chr6:47460325:G:A	1.37853e-07	-1.56452e-10	-0.933625
47461096	chr6:47461096:G:A	1.74292e-07	-0.699083	-3.17832e-10
47461340	chr6:47461340:A:G	1.1354e-07	-1.56452e-10	-1.12766
47461623	chr6:47461623:C:T	1.29192e-07	-1.56452e-10	-0.998513
47462031	chr6:47462031:C:A	3.92111e-06	3.0725	-0.658186
47462313	chr6:47462313:A:G	1.4078e-07	-1.56452e-10	-0.912614
47462554	chr6:47462554:A:T	2.09353e-07	-0.515789	-3.17832e-10
47462913	chr6:47462913:A:G	1.41129e-07	-1.56452e-10	-0.910141
47463119	chr6:47463119:C:T	1.38137e-07	-0.4698	-0.461768
47463378	chr6:47463378:G:C	3.14553e-08	-1.29237	-1.11888
47463790	chr6:47463790:C:G	9.82321e-08	-1.56452e-10	-1.27248
47464078	chr6:47464078:C:G	1.38104e-07	-1.56452e-10	-0.931808
47464162	chr6:47464162:T:C	9.83042e-08	-1.40019	0.12844
47464761	chr6:47464761:G:A	1.12976e-07	-1.3256	0.192956
47465363	chr6:47465363:T:C	6.21717e-08	-1.72991	-3.17832e-10
47466015	chr6:47466015:A:C	4.57052e-06	3.16159	-0.594025
47467567	chr6:47467567:A:G	5.78784e-08	-0.679894	-1.12158
47467684	chr6:47467684:C:T	8.0921e-08	-0.271482	-1.19486
47467724	chr6:47467724:C:T	1.31886e-07	-1.56452e-10	-0.977873
47468159	chr6:47468159:G:A	1.0216e-07	-1.56452e-10	-1.23327
47468202	chr6:47468202:T:G	1.47126e-07	-1.56452e-10	-0.868527
47468249	chr6:47468249:A:T	3.84323e-07	1.37468	-1.28301
47468901	chr6:47468901:G:A	1.33148e-07	-1.56452e-10	-0.96835
47469096	chr6:47469096:T:C	1.48946e-07	-1.56452e-10	-0.856229
47469185	chr6:47469185:G:A	1.78167e-07	-0.677092	-3.17832e-10
47469230	chr6:47469230:TTC:T	3.41119e-07	1.27189	-1.29947
47469611	chr6:47469611:A:G	6.24983e-08	-0.747099	-0.977573
47470860	chr6:47470860:T:C	3.99981e-07	1.34599	-1.21438
47471641	chr6:47471641:G:A	9.25774e-08	-0.821567	-0.510201
47471692	chr6:47471692:A:G	2.77187e-07	-0.520908	0.285789
47471728	chr6:47471728:C:T	1.71717e-07	-1.56452e-10	-0.713963
47472178	chr6:47472178:AG:A	9.52751e-08	-1.56452e-10	-1.30304
47472419	chr6:47472419:A:C	7.48765e-08	-0.334007	-1.20997
47472829	chr6:47472829:C:A	5.22856e-06	3.3353	-0.633224
47472977	chr6:47472977:G:A	1.05217e-07	-1.56452e-10	-1.20379
47473113	chr6:47473113:C:T	8.31198e-08	-0.334585	-1.10495
47473749	chr6:47473749:C:T	4.5422e-08	-0.855029	-1.18879
47474418	chr6:47474418:TA:T	3.77554e-06	3.2318	-0.855312
47474509	chr6:47474509:C:T	9.73606e-08	-1.56452e-10	-1.28139
47474603	chr6:47474603:G:T	9.77644e-08	-1.56452e-10	-1.27725
47474639	chr6:47474639:A:G	1.47976e-07	-1.56452e-10	-0.862761
47474641	chr6:47474641:C:T	3.77923e-06	3.26212	-0.884656
47474721	chr6:47474721:A:C	9.50876e-08	-1.56452e-10	-1.30501
47475578	chr6:47475578:T:C	3.43599e-07	1.1571	-1.17744
47475827	chr6:47475827:C:A	8.06369e-08	-0.292357	-1.1775
47475909	chr6:47475909:C:T	4.65064e-08	-0.790302	-1.22992
47476037	chr6:47476037:A:G	9.74186e-08	-1.56452e-10	-1.2808
47476070	chr6:47476070:A:G	5.68169e-06	3.39643	-0.611236
47476334	chr6:47476334:T:C	1.05118e-07	-0.378006	-0.826721
47476569	chr6:47476569:A:C	3.66105e-07	0.0431062	-3.17832e-10
47477246	chr6:47477246:G:A	1.70924e-07	-0.213338	-0.505253
47477281	chr6:47477281:C:T	6.6496e-06	3.22063	-0.278127
47478053	chr6:47478053:A:C	1.25127e-07	-0.571639	-0.458841
47478626	chr6:47478626:A:T	9.59268e-08	-1.56452e-10	-1.29623
47479039	chr6:47479039:G:C	1.31355e-07	-1.56452e-10	-0.98191
47479059	chr6:47479059:C:T	9.54702e-08	-1.56452e-10	-1.301
47479305	chr6:47479305:T:A	5.77018e-06	3.58366	-0.783017
47479674	chr6:47479674:T:A	9.80844e-08	-1.56452e-10	-1.27398
47479679	chr6:47479679:C:T	1.13663e-07	-1.56452e-10	-1.12658
47479707	chr6:47479707:A:G	2.52475e-06	-1.56452e-10	1.97408
47480094	chr6:47480094:C:T	2.6257e-07	-1.04406	0.754767
47480177	chr6:47480177:T:G	4.28406e-07	1.41368	-1.21342
47480589	chr6:47480589:C:G	1.13983e-07	-1.56452e-10	-1.12376
47480600	chr6:47480600:A:G	7.56262e-06	3.65207	-0.580907
47481118	chr6:47481118:A:C	9.61275e-08	-1.56452e-10	-1.29414
47481574	chr6:47481574:G:A	7.63803e-08	-0.265017	-1.25907
47481846	chr6:47481846:A:G	3.1985e-07	-0.957325	0.865364
47482191	chr6:47482191:T:G	1.31355e-07	-1.56452e-10	-0.98191
47482472	chr6:47482472:G:A	6.21117e-08	-1.73088	-3.17832e-10
47482554	chr6:47482554:G:A	4.39025e-08	-1.25035	-0.827495
47482745	chr6:47482745:A:G	1.08736e-07	-1.56452e-10	-1.17089
47482806	chr6:47482806:T:A	1.19495e-07	-0.014696	-1.06184
47482861	chr6:47482861:G:A	5.18832e-08	-0.90998	-1.00084
47482882	chr6:47482882:G:A	7.3286e-06	3.6173	-0.577573
47483139	chr6:47483139:A:T	1.05835e-07	-1.56452e-10	-1.19793
47483353	chr6:47483353:G:A	1.05859e-07	-1.56452e-10	-1.1977
47484147	chr6:47484147:C:T	8.29102e-06	3.69007	-0.526956
47484223	chr6:47484223:G:C	1.2464e-07	-1.56452e-10	-1.03438
47484370	chr6:47484370:T:C	1.02427e-07	-1.56452e-10	-1.23066
47484408	chr6:47484408:A:G	9.5377e-08	-1.56452e-10	-1.30198
47484499	chr6:47484499:A:T	4.34861e-08	-0.921444	-1.16593
47484534	chr6:47484534:T:C	7.26617e-06	3.63324	-0.60207
47485642	chr6:47485642:G:C	1.03217e-05	3.56898	-0.186788
47485967	chr6:47485967:C:T	9.52463e-08	-1.56452e-10	-1.30335
47486369	chr6:47486369:G:A	9.54598e-08	-1.56452e-10	-1.30111
47486449	chr6:47486449:G:A	4.19918e-08	-1.26642	-0.855923
47486562	chr6:47486562:ATACTGAG:A	9.54275e-08	-1.56452e-10	-1.30145
47486595	chr6:47486595:T:A	4.03941e-08	-0.911678	-1.24945
47487416	chr6:47487416:C:T	1.53901e-07	-1.56452e-10	-0.823501
47487418	chr6:47487418:C:T	2.78081e-06	-1.56452e-10	2.07068
47487563	chr6:47487563:G:A	9.74344e-08	-1.56452e-10	-1.28063
47487604	chr6:47487604:G:A	8.09888e-08	-0.395568	-1.06993
47488133	chr6:47488133:A:G	5.09176e-07	1.54806	-1.17508
47488172	chr6:47488172:TATAA:T	1.06173e-07	-1.56452e-10	-1.19474
47488200	chr6:47488200:G:A	1.58894e-07	-1.56452e-10	-0.791573
47488382	chr6:47488382:A:G	3.62213e-06	3.43661	-1.10161
47488412	chr6:47488412:A:G	9.54847e-08	-1.56452e-10	-1.30085
47488882	chr6:47488882:C:CT	1.30443e-07	-1.56452e-10	-0.988873
47489292	chr6:47489292:T:C	5.50576e-08	-0.680475	-1.17096
47489504	chr6:47489504:G:A	9.5594e-08	-1.56452e-10	-1.2997
47489584	chr6:47489584:A:C	9.56954e-08	-1.29864	-3.17832e-10
47489587	chr6:47489587:T:TA	3.48257e-07	-0.00687176	-3.17832e-10
47489725	chr6:47489725:G:C	1.42466e-07	-0.10753	-0.793179
47490052	chr6:47490052:A:T	1.2513e-07	-0.28156	-0.748902
47492674	chr6:47492674:A:G	1.40864e-07	-0.13469	-0.777329
47493168	chr6:47493168:A:G	1.31557e-07	-1.56452e-10	-0.980375
47493175	chr6:47493175:T:C	1.15035e-07	-1.56452e-10	-1.11458
47493324	chr6:47493324:A:G	2.20617e-06	-1.56452e-10	1.8392
47493531	chr6:47493531:A:G	1.42115e-07	-0.11355	-0.789624
47493837	chr6:47493837:A:G	3.82942e-07	1.35824	-1.27017
47494400	chr6:47494400:G:A	1.53785e-07	-1.56452e-10	-0.824258
47494835	chr6:47494835:G:A	9.22293e-08	-0.572461	-0.763074
47495390	chr6:47495390:G:T	3.61371e-06	3.41388	-1.08121
47495866	chr6:47495866:C:T	4.69154e-08	-0.852958	-1.15851
47495912	chr6:47495912:T:C	1.52654e-07	-0.831636	-3.17832e-10
47495918	chr6:47495918:A:G	1.80998e-07	-0.661328	-3.17832e-10
47496228	chr6:47496228:T:C	1.28153e-07	-0.159758	-0.846828
47496280	chr6:47496280:T:TA	1.16352e-07	-1.56452e-10	-1.1032
47496292	chr6:47496292:T:G	1.2991e-07	-0.212284	-0.780683
47497145	chr6:47497145:G:A	4.44937e-08	-0.894823	-1.16964
47497201	chr6:47497201:C:T	1.28122e-07	-1.56452e-10	-1.00683
47497233	chr6:47497233:CTTTTCCTTTTCTT:C	3.33185e-06	3.42896	-1.17749
47497457	chr6:47497457:G:A	1.74612e-07	-1.56452e-10	-0.697248
47497531	chr6:47497531:T:C	3.49629e-06	3.3676	-1.06795
47497619	chr6:47497619:G:T	9.54642e-08	-1.56452e-10	-1.30106
47498965	chr6:47498965:G:A	1.2464e-07	-1.56452e-10	-1.03438
47499115	chr6:47499115:G:C	1.31179e-07	-1.56452e-10	-0.983252
47499363	chr6:47499363:C:T	9.70561e-08	-1.56452e-10	-1.28452
47499889	chr6:47499889:C:T	9.48254e-08	-1.56452e-10	-1.30778
47500347	chr6:47500347:T:C	1.05028e-07	-1.56452e-10	-1.20559
47500776	chr6:47500776:C:T	9.54482e-08	-1.56452e-10	-1.30123
47500823	chr6:47500823:T:C	1.44766e-07	-1.56452e-10	-0.884694
47501366	chr6:47501366:G:A	9.89094e-07	-1.56452e-10	1.03698
47501537	chr6:47501537:A:G	4.24511e-06	3.55358	-1.05987
47502032	chr6:47502032:G:C	9.54743e-08	-1.56452e-10	-1.30096
47502145	chr6:47502145:A:T	4.04288e-08	-0.979691	-1.18058
47502410	chr6:47502410:T:C	1.42234e-07	-0.0778799	-0.824458
47502555	chr6:47502555:A:G	1.4211e-07	-1.56452e-10	-0.903211
47502557	chr6:47502557:G:A	1.59286e-07	-1.56452e-10	-0.78911
47503317	chr6:47503317:T:C	1.5364e-07	-1.56452e-10	-0.825201
47503934	chr6:47503934:C:T	3.92053e-08	-1.00773	-1.18327
47503980	chr6:47503980:CT:C	9.54495e-08	-1.56452e-10	-1.30122
47504420	chr6:47504420:A:G	9.55161e-08	-1.56452e-10	-1.30052
47504563	chr6:47504563:C:T	4.97674e-07	1.6262	-1.27607
47504635	chr6:47504635:C:T	9.69655e-08	-1.56452e-10	-1.28546
47504869	chr6:47504869:A:G	4.23445e-08	-1.00165	-1.11233
47505327	chr6:47505327:G:A	1.08588e-07	-1.56452e-10	-1.17225
47506994	chr6:47506994:G:A	4.77127e-08	-0.824863	-1.16975
47507194	chr6:47507194:A:G	2.28003e-07	-0.430455	-3.17832e-10
47507212	chr6:47507212:T:C	3.97424e-07	1.39995	-1.27476
47507226	chr6:47507226:C:T	3.44927e-06	3.35474	-1.06863
47507286	chr6:47507286:T:G	1.40591e-07	-0.0893789	-0.82458
47507487	chr6:47507487:T:TG	4.58794e-07	1.46833	-1.19955
47507603	chr6:47507603:G:A	3.94205e-06	3.56293	-1.14329
47508118	chr6:47508118:T:C	4.46332e-08	-1.2893	-0.772037
47508170	chr6:47508170:T:C	9.90728e-08	-1.56452e-10	-1.26396
47509671	chr6:47509671:T:C	5.03273e-08	-1.28916	-0.652104
47509921	chr6:47509921:A:G	1.15673e-07	-1.56452e-10	-1.10905
47510058	chr6:47510058:C:A	4.8489e-08	-1.29837	-0.680108
47510062	chr6:47510062:C:T	8.78946e-08	-1.38367	-3.17832e-10
47510128	chr6:47510128:A:G	9.58609e-08	-1.56452e-10	-1.29691
47510514	chr6:47510514:G:A	3.80326e-08	-1.02072	-1.20065
47510719	chr6:47510719:T:A	1.06983e-07	-1.56452e-10	-1.18714
47511400	chr6:47511400:G:A	1.68933e-05	4.3755	-0.500644
47511921	chr6:47511921:G:A	1.06053e-07	-1.56452e-10	-1.19587
47512090	chr6:47512090:G:A	1.03887e-07	-1.56452e-10	-1.21651
47512330	chr6:47512330:A:C	1.06986e-07	-1.56452e-10	-1.18712
47512354	chr6:47512354:C:T	9.54579e-08	-1.56452e-10	-1.30113
47512940	chr6:47512940:A:G	5.44588e-06	3.57766	-0.834862
47513002	chr6:47513002:TTAG:T	7.10744e-08	-1.59609	-3.17832e-10
47513020	chr6:47513020:G:A	1.13252e-07	-1.56452e-10	-1.1302
47513239	chr6:47513239:C:G	3.57508e-06	3.35441	-1.03248
47513292	chr6:47513292:T:C	1.06343e-07	-1.56452e-10	-1.19315
47513552	chr6:47513552:CT:C	1.07672e-07	-1.56452e-10	-1.18072
47514218	chr6:47514218:T:C	1.07687e-07	-1.56452e-10	-1.18058
47514277	chr6:47514277:C:T	1.34082e-07	-1.56452e-10	-0.961359
47514418	chr6:47514418:G:A	4.4853e-08	-0.911621	-1.1448
47514458	chr6:47514458:A:G	1.37024e-07	-0.139776	-0.799879
47514538	chr6:47514538:TAAAAC:T	9.53976e-08	-1.56452e-10	-1.30176
47514583	chr6:47514583:G:A	1.34829e-07	-0.164768	-0.79104
47514720	chr6:47514720:C:T	8.16972e-08	-1.45679	-3.17832e-10
47515047	chr6:47515047:G:A	4.83285e-08	-0.887594	-1.0942
47515151	chr6:47515151:T:C	1.31421e-07	-1.56452e-10	-0.981405
47515163	chr6:47515163:A:G	4.57273e-07	1.48246	-1.21699
47515271	chr6:47515271:G:A	4.44183e-08	-0.892268	-1.17389
47515815	chr6:47515815:A:G	9.63878e-08	-1.56452e-10	-1.29143
47515917	chr6:47515917:C:G	5.88173e-06	3.6404	-0.820602
47516315	chr6:47516315:G:C	1.31061e-07	-0.16596	-0.818192
47517056	chr6:47517056:C:T	1.38987e-07	-1.56452e-10	-0.925431
47517108	chr6:47517108:C:T	1.0369e-07	-1.56452e-10	-1.21841
47517266	chr6:47517266:T:C	3.80494e-06	3.32451	-0.940269
47517386	chr6:47517386:C:G	9.50782e-08	-1.56452e-10	-1.30511
47517390	chr6:47517390:C:T	5.74467e-06	3.62486	-0.828641
47517598	chr6:47517598:CTT:C	1.09275e-07	-1.56452e-10	-1.16595
47519222	chr6:47519222:A:G	4.77967e-08	-0.847774	-1.14508
47519361	chr6:47519361:TGTGATG:T	3.57028e-06	3.40906	-1.08847
47520026	chr6:47520026:A:G	5.63567e-06	3.62146	-0.844403
47520299	chr6:47520299:T:G	1.50586e-07	-1.56452e-10	-0.845278
47520651	chr6:47520651:G:A	1.2786e-07	-0.308382	-0.700497
47521012	chr6:47521012:G:A	9.55095e-08	-1.56452e-10	-1.30059
47521202	chr6:47521202:G:A	3.91339e-06	3.47795	-1.0656
47521368	chr6:47521368:A:G	5.00634e-06	3.49943	-0.84078
47521754	chr6:47521754:G:T	1.00259e-07	-1.56452e-10	-1.25206
47521832	chr6:47521832:G:A	1.33032e-07	-1.56452e-10	-0.969224
47521972	chr6:47521972:G:A	5.4421e-06	3.5782	-0.836097
47521996	chr6:47521996:C:G	7.36752e-08	-0.672655	-0.887491
47522130	chr6:47522130:C:T	3.93237e-08	-0.99669	-1.1913
47522258	chr6:47522258:T:C	1.12071e-07	-1.56452e-10	-1.14068
47522457	chr6:47522457:A:G	4.19284e-08	-1.00546	-1.11839
47522724	chr6:47522724:C:T	1.38201e-07	-1.56452e-10	-0.931107
47522801	chr6:47522801:G:A	1.16148e-07	-1.56452e-10	-1.10495
47522840	chr6:47522840:A:T	5.44088e-08	-0.717986	-1.1453
47523047	chr6:47523047:A:G	8.27249e-08	-0.60348	-0.840813
47524301	chr6:47524301:C:T	5.47447e-08	-0.870491	-0.986642
47524386	chr6:47524386:C:G	1.32022e-07	-0.141724	-0.835121
47525237	chr6:47525237:A:G	9.52966e-08	-1.56452e-10	-1.30282
47525710	chr6:47525710:A:G	1.33286e-07	-0.148331	-0.818985
47525810	chr6:47525810:T:C	4.26738e-08	-0.998253	-1.10797
47526204	chr6:47526204:G:A	2.98101e-06	3.22763	-1.08742
47526982	chr6:47526982:A:C	4.04494e-07	1.45114	-1.30831
47526995	chr6:47526995:T:C	9.47623e-08	-1.56452e-10	-1.30844
47527023	chr6:47527023:A:G	2.70432e-06	3.25393	-1.21113
47527031	chr6:47527031:G:A	1.36495e-07	0.126903	-1.07043
47527181	chr6:47527181:A:G	1.05357e-07	-1.56452e-10	-1.20246
47527398	chr6:47527398:A:G	5.83236e-08	-0.81577	-0.978036
47527988	chr6:47527988:T:G	1.35445e-07	-0.137858	-0.813391
47528542	chr6:47528542:A:G	9.54891e-08	-1.56452e-10	-1.3008
47530024	chr6:47530024:C:T	1.07729e-07	-1.56452e-10	-1.18019
47530309	chr6:47530309:A:G	1.10158e-07	-1.56452e-10	-1.1579
47530503	chr6:47530503:A:G	4.73198e-08	-1.24225	-0.760636
47530551	chr6:47530551:G:A	4.67576e-08	-1.23198	-0.78285
47530665	chr6:47530665:A:G	1.53472e-07	-1.56452e-10	-0.826291
47531673	chr6:47531673:T:C	4.16911e-07	1.3842	-1.21114
47531848	chr6:47531848:A:G	4.6937e-08	-1.2323	-0.778708
47531902	chr6:47531902:G:A	6.25829e-08	-1.72332	-3.17832e-10
47532420	chr6:47532420:C:T	5.56146e-08	-0.811929	-1.02944
47532813	chr6:47532813:A:G	1.37534e-07	-1.56452e-10	-0.935941
47532963	chr6:47532963:G:A	1.10847e-07	-0.396165	-0.755494
47532977	chr6:47532977:G:T	4.11588e-07	1.43829	-1.27808
47533203	chr6:47533203:G:A	4.0372e-07	1.42996	-1.28905
47533258	chr6:47533258:C:T	3.99016e-07	1.36584	-1.23666
47533655	chr6:47533655:A:G	9.54207e-08	-1.56452e-10	-1.30152
47533834	chr6:47533834:T:C	1.65149e-07	-0.752966	-3.17832e-10
47533911	chr6:47533911:A:G	1.57095e-07	-1.56452e-10	-0.802963
47534288	chr6:47534288:G:C	3.55742e-06	3.41651	-1.09953
47534301	chr6:47534301:G:C	1.25312e-07	-0.241604	-0.787405
47534375	chr6:47534375:A:G	9.54034e-08	-1.56452e-10	-1.3017
47534562	chr6:47534562:G:A	2.4334e-08	-1.50445	-1.16348
47534916	chr6:47534916:TACTGA:T	4.47251e-08	-0.923345	-1.13593
47535062	chr6:47535062:G:T	7.62281e-07	-1.56452e-10	0.776502
47535414	chr6:47535414:T:C	4.29622e-07	1.42987	-1.22677
47535567	chr6:47535567:G:A	1.26014e-07	-0.229876	-0.793544
47535761	chr6:47535761:A:T	3.73951e-06	3.46932	-1.10242
47535804	chr6:47535804:C:T	4.00708e-08	-0.989048	-1.18012
47535898	chr6:47535898:A:G	1.11147e-07	-1.56452e-10	-1.14896
47535973	chr6:47535973:A:G	5.00814e-08	-0.829292	-1.11687
47536660	chr6:47536660:A:G	1.30876e-07	-0.159415	-0.826152
47536777	chr6:47536777:A:G	7.78949e-08	-1.50445	-3.17832e-10
47536964	chr6:47536964:C:CA	1.40582e-07	-1.56452e-10	-0.914021
47537019	chr6:47537019:C:G	2.95014e-07	-0.172788	-3.17832e-10
47537274	chr6:47537274:C:T	3.59719e-06	3.43117	-1.10308
47537481	chr6:47537481:G:A	1.28502e-07	-0.192609	-0.81126
47537851	chr6:47537851:A:G	9.52454e-08	-1.56452e-10	-1.30336
47537934	chr6:47537934:AG:A	1.9463e-07	-0.588713	-3.17832e-10
47538179	chr6:47538179:C:T	1.31426e-07	-1.56452e-10	-0.981367
47538197	chr6:47538197:T:G	1.57268e-07	-0.31238	-0.489483
47538452	chr6:47538452:G:C	1.11561e-07	-1.56452e-10	-1.14524
47538566	chr6:47538566:A:G	1.06936e-07	-1.56452e-10	-1.18758
47539055	chr6:47539055:A:G	1.0743e-07	-1.56452e-10	-1.18298
47540044	chr6:47540044:A:G	8.73173e-08	-0.546373	-0.843891
47540274	chr6:47540274:C:CT	1.30955e-07	-1.56452e-10	-0.984958
47540735	chr6:47540735:T:C	4.28707e-07	1.42157	-1.22061
47541209	chr6:47541209:C:T	1.21341e-07	-0.267165	-0.794041
47541376	chr6:47541376:G:A	4.14416e-08	-0.933058	-1.20247
47541379	chr6:47541379:C:T	1.07486e-07	-1.56452e-10	-1.18245
47542704	chr6:47542704:C:T	1.43882e-07	-1.56452e-10	-0.890819
47543353	chr6:47543353:G:A	1.08235e-07	-1.56452e-10	-1.17551
47543448	chr6:47543448:A:G	9.54568e-08	-1.56452e-10	-1.30114
47543891	chr6:47543891:T:C	1.2783e-07	-0.203511	-0.805598
47544110	chr6:47544110:TGA:T	5.34467e-08	-0.886932	-0.994195
47544493	chr6:47544493:C:T	1.26596e-07	-0.232732	-0.786078
47544854	chr6:47544854:C:T	1.24145e-07	-0.257177	-0.781185
47545340	chr6:47545340:A:G	1.23495e-07	-0.220321	-0.823289
47545616	chr6:47545616:T:C	1.28777e-07	-0.20868	-0.793051
47545780	chr6:47545780:C:T	3.85153e-08	-1.01143	-1.19733
47546510	chr6:47546510:T:A	3.5957e-06	3.41853	-1.09085
47546633	chr6:47546633:C:T	9.56566e-08	-1.56452e-10	-1.29905
47547022	chr6:47547022:G:A	3.12698e-06	3.2961	-1.10809
47547462	chr6:47547462:G:A	3.84233e-08	-0.999773	-1.21138
47547523	chr6:47547523:G:A	1.14525e-07	-0.325331	-0.793686
47547870	chr6:47547870:GA:G	6.98896e-08	-1.6129	-3.17832e-10
47547894	chr6:47547894:G:A	3.74091e-06	3.39796	-1.03068
47548075	chr6:47548075:A:G	4.97891e-06	3.4825	-0.829351
47549091	chr6:47549091:A:G	6.48521e-08	-1.6877	-3.17832e-10
47549182	chr6:47549182:A:C	3.20249e-07	-0.0907149	-3.17832e-10
47549260	chr6:47549260:A:G	1.4709e-07	-1.56452e-10	-0.868766
47549539	chr6:47549539:C:T	7.44e-08	-0.698381	-0.851977
47549562	chr6:47549562:A:G	7.83359e-08	-0.62621	-0.872596
47550670	chr6:47550670:A:G	2.24011e-06	1.85447	-3.17832e-10
47550732	chr6:47550732:CAT:C	1.07698e-07	-1.56452e-10	-1.18048
47550735	chr6:47550735:G:A	4.29479e-08	-1.00287	-1.09695
47550793	chr6:47550793:G:A	1.1973e-07	-1.56452e-10	-1.07457
47551277	chr6:47551277:CAT:C	9.53794e-08	-1.56452e-10	-1.30195
47551585	chr6:47551585:G:A	1.32497e-07	-0.216081	-0.75717
47551962	chr6:47551962:C:T	1.08344e-07	-1.56452e-10	-1.1745
47552374	chr6:47552374:CAT:C	1.12187e-07	-1.56452e-10	-1.13965
47553499	chr6:47553499:A:T	8.41065e-08	-1.42773	-3.17832e-10
47554016	chr6:47554016:C:G	3.7845e-08	-1.42454	-0.801774
47554915	chr6:47554915:G:A	2.00774e-07	-1.56452e-10	-0.557632
47556322	chr6:47556322:C:G	3.97656e-08	-1.35219	-0.824618
47556953	chr6:47556953:T:C	1.35362e-07	-0.20156	-0.750302
47557593	chr6:47557593:C:T	1.35736e-07	-1.56452e-10	-0.949102
47558608	chr6:47558608:A:G	5.27388e-06	-1.56452e-10	2.71071
47558771	chr6:47558771:G:C	5.54267e-08	-0.848082	-0.99667
47558895	chr6:47558895:A:G	2.17634e-07	-1.56452e-10	-0.476998
47559109	chr6:47559109:C:T	1.06907e-07	-1.56452e-10	-1.18785
47559261	chr6:47559261:T:G	6.9207e-08	-1.62271	-3.17832e-10
47559301	chr6:47559301:C:T	2.52817e-08	-1.72807	-0.901659
47560027	chr6:47560027:A:G	4.06668e-07	1.36581	-1.21763
47561033	chr6:47561033:G:A	3.78409e-08	-1.01531	-1.21111
47561081	chr6:47561081:T:G	1.38706e-07	-1.56452e-10	-0.927453
47561158	chr6:47561158:C:T	1.60643e-07	-1.56452e-10	-0.780627
47561186	chr6:47561186:A:G	8.16375e-08	-1.45752	-3.17832e-10
47561306	chr6:47561306:A:C	1.47325e-07	-1.56452e-10	-0.867173
47562403	chr6:47562403:G:A	9.83839e-08	-1.56452e-10	-1.27094
47562592	chr6:47562592:T:G	4.88735e-08	-0.848502	-1.12207
47563998	chr6:47563998:T:C	1.16794e-07	-1.56452e-10	-1.0994
47564320	chr6:47564320:A:AGT	4.95061e-07	-1.56452e-10	0.344868
47564896	chr6:47564896:T:C	5.78864e-07	-1.56452e-10	0.501255
47564947	chr6:47564947:T:A	1.31189e-07	-0.198141	-0.785034
47565905	chr6:47565905:T:C	9.78844e-08	-1.56452e-10	-1.27603
47566621	chr6:47566621:C:G	9.69791e-08	-1.56452e-10	-1.28532
47566928	chr6:47566928:C:A	1.07691e-07	-1.56452e-10	-1.18055
47567397	chr6:47567397:A:G	9.70812e-08	-1.56452e-10	-1.28426
47567826	chr6:47567826:G:A	4.37e-08	-1.28136	-0.801099
47567901	chr6:47567901:A:C	1.1211e-07	-1.56452e-10	-1.14033
47567950	chr6:47567950:G:A	9.99396e-08	-1.56452e-10	-1.25525
47568068	chr6:47568068:G:A	7.30908e-08	-1.56811	-3.17832e-10
47568187	chr6:47568187:G:A	3.83334e-08	-1.00209	-1.2114
47568524	chr6:47568524:A:G	1.20973e-07	-0.259524	-0.804724
47568708	chr6:47568708:C:T	2.76398e-06	3.13376	-1.06915
47568884	chr6:47568884:G:A	9.59838e-08	-1.56452e-10	-1.29563
47569406	chr6:47569406:G:A	2.45215e-08	-1.6935	-0.96676
47569576	chr6:47569576:A:G	9.69655e-08	-1.56452e-10	-1.28546
47570278	chr6:47570278:A:G	1.07557e-07	-1.56452e-10	-1.1818
47570394	chr6:47570394:A:G	4.86687e-08	-0.848206	-1.12657
47570540	chr6:47570540:CT:C	1.001e-07	-1.56452e-10	-1.25364
47570615	chr6:47570615:TA:T	4.13874e-08	-1.27191	-0.864929
47571013	chr6:47571013:C:G	9.54495e-08	-1.56452e-10	-1.30122
47571389	chr6:47571389:G:A	1.3192e-07	-0.231855	-0.745762
47571566	chr6:47571566:G:T	4.00328e-07	1.41094	-1.27847
47571858	chr6:47571858:TC:T	9.55875e-08	-1.56452e-10	-1.29977
47572754	chr6:47572754:A:G	1.21602e-07	-0.274061	-0.784998
47572813	chr6:47572813:A:G	9.6381e-08	-1.56452e-10	-1.2915
47573119	chr6:47573119:G:A	1.29967e-07	-0.240356	-0.752176
47573645	chr6:47573645:T:C	1.01114e-07	-0.378249	-0.865318
47574399	chr6:47574399:T:G	2.50624e-07	-1.56452e-10	-0.335859
47574943	chr6:47574943:T:C	8.78942e-07	2.0004	-1.08149
47575128	chr6:47575128:C:T	2.84563e-06	3.18875	-1.09502
47575337	chr6:47575337:T:C	1.07675e-07	-1.56452e-10	-1.1807
47575952	chr6:47575952:T:A	1.11041e-07	-0.295964	-0.853948
47576161	chr6:47576161:G:C	4.85496e-08	-1.06582	-0.911403
47576322	chr6:47576322:A:G	1.0746e-07	-1.56452e-10	-1.1827
47576458	chr6:47576458:A:G	1.46283e-07	-1.56452e-10	-0.874269
47576466	chr6:47576466:TA:T	1.08764e-07	-1.56452e-10	-1.17063
47576822	chr6:47576822:TTGAA:T	9.50101e-08	-1.56452e-10	-1.30583
47577264	chr6:47577264:G:A	6.53453e-08	-1.68013	-3.17832e-10
47577322	chr6:47577322:C:T	1.23464e-07	-0.239008	-0.804855
47577668	chr6:47577668:G:C	9.54476e-08	-1.56452e-10	-1.30124
47578041	chr6:47578041:TTTTG:T	3.85572e-08	-1.05789	-1.14978
47578058	chr6:47578058:TAGC:T	1.49093e-07	-1.56452e-10	-0.85524
47578195	chr6:47578195:A:G	4.83454e-06	-1.56452e-10	2.62373
47578360	chr6:47578360:C:T	1.30177e-07	-1.56452e-10	-0.990916
47579020	chr6:47579020:T:G	3.60068e-07	-1.56452e-10	0.0264789
47579182	chr6:47579182:T:C	1.23668e-07	-1.56452e-10	-1.04221
47579763	chr6:47579763:T:C	9.49835e-08	-1.56452e-10	-1.30611
47579846	chr6:47579846:T:C	4.80682e-06	-1.56452e-10	2.61798
47580084	chr6:47580084:G:A	4.12207e-07	1.43582	-1.27411
47580564	chr6:47580564:T:G	9.49886e-08	-1.56452e-10	-1.30606
47580587	chr6:47580587:T:C	6.63452e-08	-0.611723	-1.05322
47580890	chr6:47580890:T:A	1.50862e-07	-1.56452e-10	-0.843447
47580936	chr6:47580936:C:A	4.18261e-08	-0.967221	-1.15907
47580999	chr6:47580999:TATG:T	1.31355e-07	-1.56452e-10	-0.98191
47581185	chr6:47581185:A:T	1.42419e-07	-1.56452e-10	-0.90104
47581335	chr6:47581335:G:A	2.31134e-06	1.88577	-3.17832e-10
47581390	chr6:47581390:C:T	1.17798e-07	-0.309319	-0.781521
47581718	chr6:47581718:A:T	1.27415e-07	-1.01236	-3.17832e-10
47581759	chr6:47581759:C:T	2.50821e-06	3.05354	-1.08603
47581893	chr6:47581893:A:G	8.65721e-08	-0.698225	-0.700611
47582147	chr6:47582147:T:C	1.29118e-07	-0.228044	-0.771041
47582793	chr6:47582793:TTG:T	5.72284e-07	1.23613	-0.746303
47583446	chr6:47583446:G:A	1.2039e-07	-1.56452e-10	-1.06908
47583850	chr6:47583850:A:C	2.00092e-07	-1.56452e-10	-0.561035
47584125	chr6:47584125:T:C	3.01773e-06	3.22852	-1.07607
47584202	chr6:47584202:G:A	2.92663e-06	3.19349	-1.0717
47584579	chr6:47584579:G:C	1.42242e-07	-1.56452e-10	-0.902283
47585016	chr6:47585016:G:A	4.27353e-07	1.41766	-1.21986
47585081	chr6:47585081:C:A	3.19384e-06	3.31177	-1.1026
47585193	chr6:47585193:C:G	1.06578e-07	-1.56452e-10	-1.19093
47585452	chr6:47585452:C:T	1.07736e-07	-1.56452e-10	-1.18013
47585666	chr6:47585666:G:A	1.33721e-05	4.18066	-0.53955
47585748	chr6:47585748:TG:T	4.57853e-08	-0.890813	-1.14504
47586158	chr6:47586158:G:A	3.20756e-08	-1.12072	-1.271
47586276	chr6:47586276:GA:G	1.09021e-07	-1.56452e-10	-1.16827
47586441	chr6:47586441:G:A	1.35586e-05	4.16918	-0.514216
47587428	chr6:47587428:ACT:A	4.05808e-07	1.37223	-1.22617
47587771	chr6:47587771:A:T	9.82989e-08	-1.56452e-10	-1.2718
47588297	chr6:47588297:G:A	7.50164e-08	-0.294942	-1.24716
47588338	chr6:47588338:T:C	3.89907e-08	-1.01329	-1.1832
47588373	chr6:47588373:C:T	1.25892e-07	-0.252599	-0.771786
47588730	chr6:47588730:A:G	1.95769e-06	-1.56452e-10	1.71971
47588852	chr6:47588852:T:C	9.49906e-08	-1.56452e-10	-1.30603
47588894	chr6:47588894:A:C	2.93636e-06	3.21829	-1.09318
47588923	chr6:47588923:A:T	2.00161e-07	-0.560691	-3.17832e-10
47589204	chr6:47589204:A:G	1.10469e-07	-1.56452e-10	-1.15508
47590713	chr6:47590713:G:A	1.03955e-07	-1.56452e-10	-1.21585
47590842	chr6:47590842:A:G	1.59557e-07	-0.787412	-3.17832e-10
47591033	chr6:47591033:A:G	1.07556e-07	-1.56452e-10	-1.1818
47591251	chr6:47591251:A:G	4.42881e-06	3.08767	-0.551597
47591404	chr6:47591404:T:C	1.68885e-06	2.72971	-1.15772
47591715	chr6:47591715:A:G	2.75778e-06	3.12733	-1.06496
47591808	chr6:47591808:C:T	4.33747e-08	-1.24753	-0.842402
47592231	chr6:47592231:A:G	1.20494e-07	-0.237668	-0.830543
47593061	chr6:47593061:C:A	1.04763e-07	-1.56452e-10	-1.20811
47593842	chr6:47593842:T:C	6.93805e-08	-0.610702	-1.0095
47593920	chr6:47593920:A:G	1.32611e-07	-1.56452e-10	-0.972391
47594095	chr6:47594095:A:G	6.32341e-08	-1.71297	-3.17832e-10
47595030	chr6:47595030:C:T	1.29163e-07	-0.212898	-0.785842
47595179	chr6:47595179:A:G	3.18581e-06	3.25791	-1.05126
47595495	chr6:47595495:C:A	1.50955e-07	-1.56452e-10	-0.842834
47595705	chr6:47595705:TAAA:T	1.87426e-07	-1.56452e-10	-0.626431
47595709	chr6:47595709:A:T	1.87426e-07	-1.56452e-10	-0.626431
47595711	chr6:47595711:A:T	1.87426e-07	-1.56452e-10	-0.626431
47595956	chr6:47595956:C:T	9.90979e-08	-1.56452e-10	-1.2637
47596568	chr6:47596568:C:T	4.67656e-08	-1.26391	-0.750759
47597092	chr6:47597092:C:CTAAG	9.48428e-08	-1.56452e-10	-1.30759
47597788	chr6:47597788:TGTC:T	1.02936e-07	-1.56452e-10	-1.22571
47598190	chr6:47598190:C:T	9.79302e-08	-1.56452e-10	-1.27556
47598225	chr6:47598225:C:T	9.48249e-08	-1.56452e-10	-1.30778
47598365	chr6:47598365:A:G	2.24418e-06	-1.56452e-10	1.85628
47598671	chr6:47598671:C:T	1.01257e-07	-1.56452e-10	-1.24215
47599240	chr6:47599240:C:T	1.67926e-07	-1.56452e-10	-0.736291
47599281	chr6:47599281:G:A	1.38538e-07	-1.56452e-10	-0.928671
47599702	chr6:47599702:C:G	3.83206e-07	1.35774	-1.26898
47600233	chr6:47600233:A:G	1.05163e-07	-1.56452e-10	-1.2043
47600454	chr6:47600454:C:T	4.27228e-07	1.4301	-1.23259
47600842	chr6:47600842:A:G	9.49982e-08	-1.56452e-10	-1.30595
47600960	chr6:47600960:A:G	2.41968e-06	2.99448	-1.06291
47601086	chr6:47601086:G:A	1.14022e-07	-1.56452e-10	-1.12342
47601274	chr6:47601274:T:C	4.48513e-08	-1.26359	-0.792869
47601530	chr6:47601530:T:C	1.08288e-07	-1.56452e-10	-1.17502
47602140	chr6:47602140:G:A	3.60567e-08	-1.028	-1.24672
47602576	chr6:47602576:G:A	9.49841e-08	-1.56452e-10	-1.3061
47602659	chr6:47602659:G:A	3.55356e-08	-1.04506	-1.24421
47602757	chr6:47602757:T:C	9.50077e-08	-1.56452e-10	-1.30585
47603353	chr6:47603353:T:C	3.81088e-08	-1.02455	-1.19482
47603522	chr6:47603522:T:C	1.39509e-07	-1.56452e-10	-0.921683
47603641	chr6:47603641:G:A	7.31419e-08	-1.56741	-3.17832e-10
47603889	chr6:47603889:G:A	6.8232e-08	-0.58539	-1.05151
47604485	chr6:47604485:T:C	1.1207e-07	-1.14069	-3.17832e-10
47604493	chr6:47604493:C:G	9.48874e-08	-1.56452e-10	-1.30712
47605667	chr6:47605667:A:G	4.92785e-07	-1.56452e-10	0.340261
47606496	chr6:47606496:T:A	2.45254e-08	-1.6938	-0.966299
47606850	chr6:47606850:T:C	1.41548e-07	-1.56452e-10	-0.907176
47606908	chr6:47606908:T:C	1.73268e-08	-1.73005	-1.27751
47607126	chr6:47607126:TGACA:T	1.31634e-07	-1.56452e-10	-0.979787
47607134	chr6:47607134:T:A	1.31163e-07	-1.56452e-10	-0.983368
47607596	chr6:47607596:T:C	3.45744e-06	3.26227	-0.973797
47607661	chr6:47607661:G:A	1.24248e-07	-0.267605	-0.769925
47607894	chr6:47607894:A:G	7.25467e-08	-1.57558	-3.17832e-10
47608036	chr6:47608036:G:T	1.39877e-07	-1.56452e-10	-0.919051
47608139	chr6:47608139:A:G	9.52941e-08	-1.56452e-10	-1.30285
47608365	chr6:47608365:A:G	9.49759e-08	-1.56452e-10	-1.30619
47608631	chr6:47608631:T:C	3.57522e-06	3.4042	-1.08223
47609233	chr6:47609233:T:A	1.45705e-07	-1.56452e-10	-0.878226
47609328	chr6:47609328:G:A	1.31331e-07	-0.216548	-0.765547
47609393	chr6:47609393:G:A	1.08082e-07	-1.56452e-10	-1.17692
47609489	chr6:47609489:C:T	2.4443e-07	-1.56452e-10	-0.360884
47609647	chr6:47609647:C:T	1.26716e-07	-1.56452e-10	-1.01786
47609787	chr6:47609787:G:T	1.12503e-07	-1.56452e-10	-1.13683
47610112	chr6:47610112:A:G	1.07544e-07	-1.56452e-10	-1.18191
47610408	chr6:47610408:G:A	8.99181e-08	-1.36091	-3.17832e-10
47611607	chr6:47611607:TTC:T	1.50859e-07	-1.56452e-10	-0.84347
47611940	chr6:47611940:T:C	1.41134e-07	-1.56452e-10	-0.910105
47612206	chr6:47612206:A:C	1.0892e-07	-1.56452e-10	-1.1692
47612613	chr6:47612613:G:A	9.69377e-08	-1.56452e-10	-1.28574
47612670	chr6:47612670:T:TA	8.78741e-07	-1.56452e-10	0.918677
47612808	chr6:47612808:G:A	9.49797e-08	-1.56452e-10	-1.30615
47612921	chr6:47612921:A:G	2.47015e-06	2.99796	-1.04574
47613586	chr6:47613586:T:C	5.29798e-08	-0.916112	-0.973791
47613667	chr6:47613667:G:C	1.83087e-07	-0.649851	-3.17832e-10
47613770	chr6:47613770:C:T	1.40455e-07	-1.56452e-10	-0.914923
47613856	chr6:47613856:C:T	1.06763e-07	-1.56452e-10	-1.18921
47614105	chr6:47614105:A:G	5.06604e-08	-0.802528	-1.13214
47614408	chr6:47614408:T:G	1.41516e-07	-1.56452e-10	-0.907398
47614640	chr6:47614640:G:A	4.18658e-07	1.41271	-1.23547
47614681	chr6:47614681:A:G	9.49893e-08	-1.56452e-10	-1.30605
47614788	chr6:47614788:C:G	1.48292e-06	-1.56452e-10	1.44195
47615804	chr6:47615804:T:A	1.69427e-07	-1.56452e-10	-0.727392
47615928	chr6:47615928:C:T	2.33358e-05	4.35284	-0.154908
47615975	chr6:47615975:G:C	1.25671e-07	-1.56452e-10	-1.02614
47616018	chr6:47616018:T:C	1.26763e-07	-0.246615	-0.77088
47616029	chr6:47616029:C:T	3.728e-08	-1.0584	-1.18295
47616355	chr6:47616355:G:A	1.1452e-07	-0.396487	-0.722575
47617032	chr6:47617032:A:G	3.78566e-07	1.36319	-1.28661
47617183	chr6:47617183:T:C	9.73796e-08	-1.56452e-10	-1.2812
47617193	chr6:47617193:G:A	1.21581e-07	-0.29675	-0.762483
47617619	chr6:47617619:C:T	9.8295e-08	-1.56452e-10	-1.27184
47617735	chr6:47617735:GA:G	5.20306e-08	-0.899731	-1.00825
47618176	chr6:47618176:T:C	2.60367e-06	3.09951	-1.09464
47618224	chr6:47618224:G:A	9.4968e-08	-1.56452e-10	-1.30627
47618239	chr6:47618239:G:C	1.24541e-07	-0.2766	-0.758581
47619210	chr6:47619210:C:T	9.83766e-08	-1.56452e-10	-1.27101
47619379	chr6:47619379:A:G	6.22148e-08	-1.72922	-3.17832e-10
47619460	chr6:47619460:G:T	6.93756e-08	-1.24794	-0.372336
47619555	chr6:47619555:A:G	1.37616e-07	-1.56452e-10	-0.935349
47619558	chr6:47619558:ACTT:A	2.21881e-06	2.87106	-1.02615
47620080	chr6:47620080:T:G	4.60595e-08	-0.901904	-1.12797
47621078	chr6:47621078:A:G	1.07092e-07	-1.56452e-10	-1.18613
47621428	chr6:47621428:T:C	4.76797e-07	1.61194	-1.30466
47622095	chr6:47622095:C:A	1.07595e-07	-1.56452e-10	-1.18144
47622463	chr6:47622463:G:A	1.45039e-07	-1.56452e-10	-0.882808
47622740	chr6:47622740:C:T	2.89348e-06	3.1748	-1.0644
47622831	chr6:47622831:G:A	9.9897e-08	-1.25567	-3.17832e-10
47623050	chr6:47623050:C:T	1.32331e-07	-1.56452e-10	-0.974508
47623442	chr6:47623442:C:A	3.86675e-07	1.38975	-1.29198
47623471	chr6:47623471:G:C	6.7912e-08	-0.953524	-0.688077
47623579	chr6:47623579:C:T	4.50369e-08	-1.25953	-0.792796
47623669	chr6:47623669:C:T	1.34439e-07	-0.220626	-0.738076
47623936	chr6:47623936:A:G	1.31355e-07	-1.56452e-10	-0.98191
47624120	chr6:47624120:T:C	4.73014e-08	-0.890639	-1.11264
47624205	chr6:47624205:A:G	9.50548e-08	-1.56452e-10	-1.30536
47624592	chr6:47624592:GT:G	4.78839e-08	-1.19814	-0.792898
47625721	chr6:47625721:T:C	1.57634e-07	-1.56452e-10	-0.799536
47626266	chr6:47626266:T:C	1.51297e-07	-0.194657	-0.645912
47626456	chr6:47626456:C:T	2.59838e-07	-1.56452e-10	-0.299755
47626566	chr6:47626566:T:C	1.08077e-07	-1.56452e-10	-1.17696
47626986	chr6:47626986:G:A	3.69883e-07	1.31123	-1.25785
47627274	chr6:47627274:G:A	9.49483e-08	-1.56452e-10	-1.30648
47627419	chr6:47627419:A:T	1.70371e-05	4.87242	-0.989081
47627829	chr6:47627829:A:G	1.16485e-07	-1.56452e-10	-1.10205
47627983	chr6:47627983:A:G	3.19546e-07	-1.56452e-10	-0.0929106
47628234	chr6:47628234:T:C	8.10219e-06	4.44441	-1.30433
47628280	chr6:47628280:A:G	7.2577e-07	1.9947	-1.26727
47629376	chr6:47629376:G:T	6.60572e-08	-0.36151	-1.30778
47629505	chr6:47629505:C:A	1.20265e-07	-0.0722011	-0.997911
47630689	chr6:47630689:G:A	1.01124e-07	-0.121617	-1.12185
47630715	chr6:47630715:A:T	1.2366e-07	-1.56452e-10	-1.04228
47631105	chr6:47631105:G:A	1.62859e-06	-1.56452e-10	1.53565
47631203	chr6:47631203:T:C	5.39249e-08	-0.657875	-1.21435
47631605	chr6:47631605:T:C	1.40931e-07	-1.56452e-10	-0.911542
47631936	chr6:47631936:C:T	6.31634e-08	-1.71409	-3.17832e-10
47633017	chr6:47633017:T:C	2.87126e-07	-0.028485	-0.171405
47633057	chr6:47633057:G:A	3.74616e-08	-0.954282	-1.28221
47633102	chr6:47633102:G:A	2.65333e-07	-0.100487	-0.178339
47633847	chr6:47633847:C:G	9.5456e-08	-1.56452e-10	-1.30115
47634515	chr6:47634515:GAA:G	2.18757e-07	0.744543	-1.2164
47634566	chr6:47634566:G:A	3.27759e-07	1.06415	-1.13168
47634634	chr6:47634634:T:A	3.12249e-07	1.07746	-1.19347
47634741	chr6:47634741:AAAAC:A	2.66508e-07	0.925693	-1.2001
47634784	chr6:47634784:G:T	2.80479e-07	0.959985	-1.1833
47634910	chr6:47634910:T:C	3.06029e-07	1.04991	-1.18604
47635042	chr6:47635042:C:T	7.02374e-08	-1.60793	-3.17832e-10
47635137	chr6:47635137:G:A	3.18667e-07	1.10833	-1.20399
47635140	chr6:47635140:G:A	9.51529e-08	-1.56452e-10	-1.30433
47635301	chr6:47635301:C:T	3.07753e-07	1.02118	-1.1517
47635448	chr6:47635448:G:A	7.25446e-07	1.9897	-1.26273
47635824	chr6:47635824:G:A	3.45102e-07	1.17982	-1.19579
47635886	chr6:47635886:A:G	2.48777e-07	0.848591	-1.19185
47636118	chr6:47636118:T:C	2.56825e-07	-1.56452e-10	-0.311417
47636165	chr6:47636165:G:A	2.58022e-07	-1.56452e-10	-0.306768
47636319	chr6:47636319:G:A	3.1468e-07	1.03794	-1.1462
47636404	chr6:47636404:T:C	8.62466e-08	-0.118763	-1.28384
47636548	chr6:47636548:A:G	3.54733e-07	1.15606	-1.14451
47636829	chr6:47636829:A:T	3.2668e-07	1.07785	-1.14868
47636996	chr6:47636996:A:G	9.58369e-08	-0.0272278	-1.26994
47637204	chr6:47637204:G:A	1.01006e-07	0.0295815	-1.27421
47637268	chr6:47637268:C:T	1.17668e-07	-1.56452e-10	-1.09195
47638010	chr6:47638010:G:A	4.18519e-07	-1.56452e-10	0.17691
47638293	chr6:47638293:C:T	0.00869375	9.75581	0.362496
47638463	chr6:47638463:C:T	2.8784e-07	0.985082	-1.18249
47638792	chr6:47638792:GC:G	3.06126e-07	1.04049	-1.17631
47638840	chr6:47638840:T:C	0.00032277	6.58415	0.24073
47638883	chr6:47638883:G:A	4.06668e-07	-1.56452e-10	0.148185
47638990	chr6:47638990:G:A	3.80393e-07	-1.56452e-10	0.0813922
47638991	chr6:47638991:A:G	3.08121e-07	1.02473	-1.15405
47639112	chr6:47639112:T:G	3.02062e-07	0.983744	-1.13292
47639156	chr6:47639156:A:G	3.06152e-07	1.02737	-1.1631
47639320	chr6:47639320:C:T	1.96555e-07	-1.56452e-10	-0.57887
47639381	chr6:47639381:C:T	2.96534e-07	0.978762	-1.14641
47639459	chr6:47639459:T:C	6.27815e-08	-1.72015	-3.17832e-10
47639691	chr6:47639691:T:C	1.40449e-07	-0.914971	-3.17832e-10
47639995	chr6:47639995:C:T	6.89738e-07	1.96833	-1.29183
47639996	chr6:47639996:G:A	2.94065e-07	0.994545	-1.17056
47640020	chr6:47640020:T:C	6.79822e-07	0.662018	-3.17832e-10
47640218	chr6:47640218:G:GTGTTTTCC	3.39977e-07	-1.56452e-10	-0.0309353
47640755	chr6:47640755:A:G	4.28822e-07	0.201228	-3.17832e-10
47640958	chr6:47640958:T:C	3.16554e-07	1.03463	-1.13695
47641022	chr6:47641022:G:A	2.85993e-07	0.927508	-1.13135
47641330	chr6:47641330:C:T	4.49755e-07	-1.56452e-10	0.248891
47641482	chr6:47641482:C:A	6.89932e-08	-1.62581	-3.17832e-10
47641856	chr6:47641856:A:G	0.00852853	9.72208	0.37703
47642224	chr6:47642224:A:G	3.00861e-07	0.988737	-1.1419
47642437	chr6:47642437:A:T	3.12981e-07	1.02062	-1.13429
47642456	chr6:47642456:A:C	3.07638e-07	0.993621	-1.12451
47642463	chr6:47642463:A:C	4.62427e-07	-1.56452e-10	0.276675
47642789	chr6:47642789:G:A	4.23295e-07	-1.56452e-10	0.188257
47642970	chr6:47642970:G:T	3.23918e-07	1.06884	-1.14816
47643073	chr6:47643073:T:A	9.53253e-08	-1.56452e-10	-1.30252
47643706	chr6:47643706:T:C	4.1592e-07	1.35529	-1.18461
47644376	chr6:47644376:C:T	8.68033e-08	-0.156567	-1.2396
47644466	chr6:47644466:T:C	4.09773e-07	1.30294	-1.14714
47644666	chr6:47644666:C:T	4.15242e-07	1.32416	-1.15511
47644689	chr6:47644689:A:G	4.7375e-07	1.4085	-1.10764
47644714	chr6:47644714:A:G	2.32273e-06	1.94255	-0.0518613
47644759	chr6:47644759:C:T	1.1725e-07	-1.56452e-10	-1.0955
47644820	chr6:47644820:C:T	9.47619e-08	-1.56452e-10	-1.30844
47645138	chr6:47645138:G:T	3.86664e-07	1.26143	-1.16368
47645164	chr6:47645164:G:A	9.48004e-08	-1.56452e-10	-1.30804
47645302	chr6:47645302:T:G	3.66611e-07	1.20913	-1.16464
47645365	chr6:47645365:C:T	8.06488e-06	3.13546	-3.17832e-10
47645477	chr6:47645477:A:G	3.72662e-07	1.2802	-1.21934
47645621	chr6:47645621:T:C	3.30151e-07	1.16254	-1.2228
47645649	chr6:47645649:T:TG	3.54217e-07	1.22999	-1.21989
47645690	chr6:47645690:T:C	3.73326e-07	1.2682	-1.20557
47646035	chr6:47646035:G:A	3.75842e-07	1.27748	-1.20812
47646713	chr6:47646713:A:G	3.68545e-07	1.25995	-1.2102
47646759	chr6:47646759:A:G	4.72585e-07	-1.56452e-10	0.298406
47646898	chr6:47646898:G:A	1.41185e-07	-0.909739	-3.17832e-10
47646940	chr6:47646940:C:T	4.15389e-07	1.37864	-1.20924
47647033	chr6:47647033:C:T	1.03983e-07	-1.56452e-10	-1.21558
47647037	chr6:47647037:C:T	9.61451e-08	-1.56452e-10	-1.29395
47647333	chr6:47647333:G:A	6.81204e-08	-1.63854	-3.17832e-10
47647383	chr6:47647383:C:T	2.89727e-07	1.09832	-1.2892
47647672	chr6:47647672:C:T	4.11347e-07	1.44006	-1.28044
47647880	chr6:47647880:T:C	4.81467e-07	-1.56452e-10	0.317024
47648698	chr6:47648698:A:G	3.20566e-07	-1.56452e-10	-0.0897231
47648936	chr6:47648936:G:A	2.03822e-08	-1.72507	-1.12008
47649174	chr6:47649174:T:C	2.17548e-07	-1.56452e-10	-0.477391
47649183	chr6:47649183:A:T	9.59354e-08	-1.56452e-10	-1.29614
47649918	chr6:47649918:T:G	4.53589e-07	1.33143	-1.07405
47650314	chr6:47650314:C:T	4.65391e-07	1.19186	-0.908791
47650370	chr6:47650370:T:C	4.82555e-07	1.43323	-1.11395
47650435	chr6:47650435:T:C	0.0218755	10.2904	0.750687
47650534	chr6:47650534:C:T	5.22327e-07	1.49539	-1.09691
47650604	chr6:47650604:A:G	1.04591e-07	-1.56452e-10	-1.20976
47651017	chr6:47651017:A:G	4.68694e-07	1.40523	-1.1151
47651655	chr6:47651655:A:G	4.93498e-07	1.44977	-1.10806
47651733	chr6:47651733:G:T	2.26265e-07	-1.56452e-10	-0.438104
47651906	chr6:47651906:G:A	2.09689e-07	-1.56452e-10	-0.514186
47652186	chr6:47652186:G:A	5.11399e-07	1.47365	-1.09631
47652440	chr6:47652440:C:A	9.75882e-08	-1.56452e-10	-1.27906
47652788	chr6:47652788:C:T	1.68279e-07	-1.56452e-10	-0.73419
47652789	chr6:47652789:A:G	4.99776e-07	1.46059	-1.10624
47653035	chr6:47653035:C:T	7.18138e-07	-1.56452e-10	0.716849
47653517	chr6:47653517:G:A	1.03178e-07	-1.56452e-10	-1.22336
47653529	chr6:47653529:C:T	3.92665e-07	1.13456	-1.02141
47653776	chr6:47653776:G:A	1.01879e-07	-0.134553	-1.10148
47653790	chr6:47653790:T:C	4.49246e-07	1.35179	-1.10403
47653806	chr6:47653806:T:A	4.9507e-07	1.44946	-1.10458
47653903	chr6:47653903:A:G	4.49973e-07	1.33373	-1.08435
47654168	chr6:47654168:T:A	6.56161e-08	-1.67599	-3.17832e-10
47654433	chr6:47654433:G:C	4.94362e-07	1.4474	-1.10395
47654569	chr6:47654569:T:G	1.02655e-06	2.20803	-1.13389
47654636	chr6:47654636:C:T	4.87658e-07	1.43246	-1.10266
47654657	chr6:47654657:A:C	4.72852e-07	1.38468	-1.08571
47654764	chr6:47654764:G:A	1.03047e-07	-1.56452e-10	-1.22463
47654837	chr6:47654837:A:G	4.94584e-07	1.49105	-1.14715
47655292	chr6:47655292:A:G	4.60838e-07	1.45775	-1.18451
47655388	chr6:47655388:G:A	5.09741e-07	1.56873	-1.19464
47655520	chr6:47655520:C:T	5.18418e-07	1.58192	-1.19095
47655556	chr6:47655556:G:A	4.90957e-07	1.5202	-1.18365
47655587	chr6:47655587:C:T	5.11984e-07	1.57211	-1.19363
47655697	chr6:47655697:G:A	6.34206e-08	-1.71002	-3.17832e-10
47655702	chr6:47655702:C:T	5.1251e-07	1.4786	-1.09909
47655949	chr6:47655949:G:C	4.37684e-07	1.48183	-1.26015
47656155	chr6:47656155:G:A	6.35185e-07	1.41082	-0.816713
47656243	chr6:47656243:T:C	1.28275e-06	-1.56452e-10	1.29695
47656379	chr6:47656379:C:T	2.97073e-06	2.02688	0.109866
47656393	chr6:47656393:G:A	4.57492e-07	1.44721	-1.18127
47656574	chr6:47656574:C:T	9.47805e-08	-1.56452e-10	-1.30825
47656643	chr6:47656643:G:A	1.03178e-07	-1.56452e-10	-1.22336
47656716	chr6:47656716:A:G	7.63716e-08	-1.5242	-3.17832e-10
47656897	chr6:47656897:G:A	1.05512e-07	-1.56452e-10	-1.20099
47657252	chr6:47657252:C:T	4.02617e-07	1.34732	-1.20915
47657631	chr6:47657631:A:G	4.10808e-07	1.36707	-1.20875
47657664	chr6:47657664:A:G	4.19869e-07	1.38619	-1.20606
47657674	chr6:47657674:T:C	4.18464e-07	1.3894	-1.21262
47657683	chr6:47657683:G:A	1.87151e-07	-1.56452e-10	-0.627895
47658160	chr6:47658160:T:G	4.8774e-07	1.53319	-1.20322
47658262	chr6:47658262:T:A	4.2133e-07	1.37232	-1.18871
47658274	chr6:47658274:A:C	1.9001e-07	-1.56452e-10	-0.612736
47658413	chr6:47658413:A:G	4.21171e-07	1.38597	-1.20274
47658467	chr6:47658467:A:G	9.50449e-07	-1.56452e-10	0.997121
47658646	chr6:47658646:C:T	4.24752e-07	1.39737	-1.20567
47658754	chr6:47658754:G:C	4.30779e-07	1.39409	-1.18831
47658926	chr6:47658926:G:A	8.47354e-07	-1.56452e-10	0.882305
47659097	chr6:47659097:C:A	9.31724e-08	-0.0934319	-1.23193
47659173	chr6:47659173:C:G	2.08098e-07	-1.56452e-10	-0.521805
47659267	chr6:47659267:G:A	1.93261e-07	-1.56452e-10	-0.595774
47659291	chr6:47659291:A:G	0.0327165	10.3318	1.11176
47659348	chr6:47659348:A:G	9.4803e-08	-1.56452e-10	-1.30801
47659687	chr6:47659687:A:T	1.04014e-06	1.0873	-3.17832e-10
47659731	chr6:47659731:C:T	8.17603e-08	-1.45602	-3.17832e-10
47659749	chr6:47659749:C:T	4.51246e-07	1.36077	-1.10857
47659777	chr6:47659777:G:A	6.48812e-08	-1.68725	-3.17832e-10
47659885	chr6:47659885:T:C	4.37763e-07	1.3508	-1.12893
47659992	chr6:47659992:A:G	6.7464e-07	-1.56452e-10	0.654366
47660355	chr6:47660355:A:T	1.20523e-07	-1.56452e-10	-1.06797
47660650	chr6:47660650:T:C	1.92737e-07	-1.56452e-10	-0.598484
47660822	chr6:47660822:G:A	0.000894209	8.82861	-0.984725
47661015	chr6:47661015:G:A	4.02756e-07	1.27785	-1.13933
47661744	chr6:47661744:C:A	1.21041e-07	-1.56452e-10	-1.06368
47662175	chr6:47662175:A:G	4.27429e-07	1.34257	-1.14459
47662200	chr6:47662200:A:T	6.43215e-08	-1.69592	-3.17832e-10
47662226	chr6:47662226:G:A	4.43944e-07	1.35514	-1.11926
47662341	chr6:47662341:C:T	4.0872e-07	1.28678	-1.13356
47662702	chr6:47662702:G:A	6.92361e-07	-1.56452e-10	0.680294
47663117	chr6:47663117:A:G	1.00094e-07	-1.56452e-10	-1.2537
47663297	chr6:47663297:T:C	1.65237e-07	0.526096	-1.27853
47663340	chr6:47663340:T:C	3.78143e-07	0.0754601	-3.17832e-10
47663462	chr6:47663462:G:C	4.87277e-06	2.37974	0.251862
47663495	chr6:47663495:A:G	2.74892e-06	1.85038	0.208774
47663574	chr6:47663574:C:G	2.74816e-06	1.90435	0.154524
47663676	chr6:47663676:G:A	1.28125e-07	-1.56452e-10	-1.00681
47663886	chr6:47663886:G:T	8.83266e-06	3.2264	-3.17832e-10
47664110	chr6:47664110:C:T	9.66012e-08	-1.56452e-10	-1.28922
47664375	chr6:47664375:T:C	2.65526e-06	1.84258	0.181905
47664664	chr6:47664664:A:T	3.19384e-06	1.9206	0.288565
47664944	chr6:47664944:TG:T	1.18059e-06	-1.56452e-10	1.21395
47665074	chr6:47665074:C:T	3.55827e-06	1.97083	0.346393
47665362	chr6:47665362:C:T	0.850385	13.2273	1.47413
47665639	chr6:47665639:A:AG	1.01405e-07	-1.56452e-10	-1.24069
47665737	chr6:47665737:T:C	1.12659e-07	-1.56452e-10	-1.13545
47665918	chr6:47665918:C:G	3.74589e-06	2.32888	0.0397221
47667034	chr6:47667034:TG:T	0.00925785	9.03255	1.14862
47667089	chr6:47667089:A:C	1.25811e-07	-1.56452e-10	-1.02503
47667247	chr6:47667247:A:G	6.33376e-08	-1.13203	-0.579304
47667900	chr6:47667900:G:A	7.49915e-07	1.70659	-0.946438
47668064	chr6:47668064:T:C	2.21173e-06	1.75354	0.088183
47668222	chr6:47668222:C:A	1.87465e-06	1.8256	-0.149235
47668989	chr6:47668989:G:A	4.2954e-07	0.719006	-0.516104
47669052	chr6:47669052:A:G	4.72678e-08	-0.814851	-1.18913
47669200	chr6:47669200:G:T	2.81218e-06	1.82484	0.257066
47669515	chr6:47669515:C:CAAAA	9.3882e-08	-1.31777	-3.17832e-10
47669746	chr6:47669746:T:G	3.03348e-06	1.83214	0.325517
47670044	chr6:47670044:T:G	2.60291e-06	-1.56452e-10	2.00457
47671552	chr6:47671552:G:A	9.47291e-08	-1.30879	-3.17832e-10
47672361	chr6:47672361:T:C	0.00350844	7.88645	1.32442
47672423	chr6:47672423:T:TA	4.68362e-07	1.1357	-0.846276
47673039	chr6:47673039:T:C	2.5942e-06	1.56088	0.440337
47673119	chr6:47673119:G:A	6.8463e-08	-1.63352	-3.17832e-10
47673137	chr6:47673137:A:G	2.22616e-07	-1.56452e-10	-0.454364
47674045	chr6:47674045:G:A	1.90181e-07	-1.56452e-10	-0.611836
47674976	chr6:47674976:A:G	4.06552e-07	-1.56452e-10	0.1479
47675070	chr6:47675070:C:G	4.3446e-06	1.76963	0.747246
47675542	chr6:47675542:G:A	1.28189e-07	-1.56452e-10	-1.0063
47675633	chr6:47675633:T:C	9.66622e-08	-1.56452e-10	-1.28859
47675644	chr6:47675644:G:T	3.67396e-07	-1.56452e-10	0.0466271
47675783	chr6:47675783:A:G	1.39339e-07	-1.56452e-10	-0.922906
47676404	chr6:47676404:C:T	5.22211e-06	1.72586	0.974984
47677513	chr6:47677513:T:G	4.09501e-06	1.75155	0.706166
47677807	chr6:47677807:T:C	1.28124e-07	-1.56452e-10	-1.00682
47678058	chr6:47678058:T:C	5.28048e-07	1.67743	-1.26805
47678278	chr6:47678278:C:T	1.45526e-07	-1.56452e-10	-0.879456
47678627	chr6:47678627:A:G	8.94981e-08	-1.3656	-3.17832e-10
47678732	chr6:47678732:T:C	4.6143e-06	1.62094	0.956158
47678736	chr6:47678736:C:T	1.04913e-07	-1.56452e-10	-1.20668
47678779	chr6:47678779:A:C	9.47616e-08	-1.56452e-10	-1.30845
47678950	chr6:47678950:C:A	1.23237e-07	-1.56452e-10	-1.04571
47679012	chr6:47679012:T:C	4.28907e-06	3.56937	-1.06536
47679106	chr6:47679106:A:G	4.25848e-06	1.7743	0.722557
47679268	chr6:47679268:C:T	5.33642e-06	1.78766	0.934836
47679417	chr6:47679417:A:G	1.27874e-07	-1.56452e-10	-1.00877
47679485	chr6:47679485:C:T	0.0011397	7.30109	0.785375
47679633	chr6:47679633:C:A	2.29483e-06	1.63743	0.241168
47680297	chr6:47680297:A:G	6.68303e-08	-1.65766	-3.17832e-10
47680581	chr6:47680581:T:C	3.97596e-06	1.75669	0.67152
47680683	chr6:47680683:A:G	3.83234e-06	1.75497	0.636452
47680809	chr6:47680809:A:C	9.47797e-08	-1.56452e-10	-1.30826
47681837	chr6:47681837:C:T	1.89157e-06	1.61734	0.0680075
47681838	chr6:47681838:A:G	1.97938e-06	1.63352	0.0972014
47681958	chr6:47681958:A:G	5.2765e-06	1.88045	0.830751
47682633	chr6:47682633:C:T	1.39545e-07	-1.56452e-10	-0.921427
47682986	chr6:47682986:T:C	3.87461e-06	1.82422	0.578169
47683685	chr6:47683685:T:G	2.15466e-06	1.70303	0.112549
47683985	chr6:47683985:G:A	3.91156e-06	1.79304	0.61884
47684174	chr6:47684174:G:A	4.77793e-07	0.910747	-0.601383
47684471	chr6:47684471:G:T	5.33663e-07	0.799785	-0.379834
47684630	chr6:47684630:T:A	3.09499e-08	-1.16403	-1.26342
47684720	chr6:47684720:G:A	1.01591e-07	-1.56452e-10	-1.23886
47684755	chr6:47684755:T:C	5.8166e-06	1.72316	1.0855
47684774	chr6:47684774:C:T	0.00737464	7.73191	2.22183
47684797	chr6:47684797:C:T	6.03102e-06	1.77191	1.07294
47684886	chr6:47684886:A:G	9.15916e-08	-1.09137	-0.251101
47684989	chr6:47684989:T:G	6.44798e-06	1.81829	1.09342
47685041	chr6:47685041:A:G	5.98709e-06	1.78316	1.05439
47685103	chr6:47685103:ATTGT:A	5.47246e-06	1.70092	1.04675
47685134	chr6:47685134:C:G	5.8436e-06	1.78034	1.03295
47685190	chr6:47685190:A:G	2.64161e-08	-1.71835	-0.867492
47685312	chr6:47685312:G:A	4.57829e-06	1.74086	0.828407
47685386	chr6:47685386:A:C	4.50311e-06	1.76772	0.784994
47685436	chr6:47685436:A:G	4.50997e-06	1.76898	0.785249
47685453	chr6:47685453:T:G	6.59861e-08	-1.67037	-3.17832e-10
47685504	chr6:47685504:C:A	4.19335e-06	1.76081	0.720635
47685893	chr6:47685893:C:T	0.00306439	7.60021	1.47533
47686076	chr6:47686076:TA:T	4.54527e-06	1.7576	0.804433
47686115	chr6:47686115:T:C	4.46972e-06	1.74242	0.802847
47686162	chr6:47686162:T:C	3.19192e-08	-1.1538	-1.24281
47686270	chr6:47686270:A:G	9.51542e-08	-1.56452e-10	-1.30431
47686312	chr6:47686312:G:C	6.33682e-08	-1.71085	-3.17832e-10
47686323	chr6:47686323:T:A	5.18709e-06	1.83033	0.863781
47686509	chr6:47686509:G:A	4.70602e-06	1.74666	0.850125
47686855	chr6:47686855:G:T	4.25813e-06	1.70335	0.793428
47686926	chr6:47686926:A:G	4.47808e-06	1.76535	0.78179
47687081	chr6:47687081:C:A	4.08915e-06	1.73322	0.723063
47687563	chr6:47687563:C:T	4.53911e-06	1.66987	0.890799
47687594	chr6:47687594:A:T	4.10305e-06	1.61789	0.841787
47687604	chr6:47687604:A:C	4.60445e-06	1.72231	0.852653
47687638	chr6:47687638:A:T	6.21383e-08	-1.73045	-3.17832e-10
47687783	chr6:47687783:G:A	4.30908e-06	1.68366	0.825009
47687800	chr6:47687800:C:G	3.06355e-07	-1.56452e-10	-0.13507
47687866	chr6:47687866:G:A	4.44667e-06	1.65096	0.889141
47687886	chr6:47687886:A:C	4.76401e-06	1.70799	0.901039
47687897	chr6:47687897:A:G	0.0307956	9.41466	1.96841
47687979	chr6:47687979:C:G	1.12307e-07	-1.13858	-3.17832e-10
47688094	chr6:47688094:T:C	4.06819e-06	1.79877	0.652372
47688304	chr6:47688304:A:G	2.0702e-06	2.02277	-0.247183
47688312	chr6:47688312:G:A	4.54826e-06	1.73851	0.82418
47688432	chr6:47688432:C:T	3.74785e-07	1.03096	-0.964424
47688462	chr6:47688462:A:G	4.61888e-08	-1.08976	-0.937317
47688496	chr6:47688496:C:A	7.83873e-08	-1.49815	-3.17832e-10
47688523	chr6:47688523:T:C	4.53679e-06	1.72744	0.832718
47688625	chr6:47688625:G:A	4.39442e-06	1.70177	0.826504
47688756	chr6:47688756:G:A	9.54206e-08	-1.56452e-10	-1.30152
47688936	chr6:47688936:C:T	3.78721e-06	1.61459	0.764981
47689032	chr6:47689032:G:A	3.91255e-06	1.66189	0.750244
47689116	chr6:47689116:A:C	0.00723518	7.647	2.28765
47689272	chr6:47689272:T:C	4.1209e-06	1.75065	0.713365
47689290	chr6:47689290:G:A	4.27434e-06	1.71192	0.788652
47689435	chr6:47689435:A:G	1.06458e-07	-1.56452e-10	-1.19206
47689511	chr6:47689511:C:T	1.25012e-07	-1.56452e-10	-1.03141
47689519	chr6:47689519:GGAA:G	9.5386e-08	-1.56452e-10	-1.30188
47689620	chr6:47689620:C:A	3.61576e-06	1.65724	0.676007
47689772	chr6:47689772:G:A	3.58648e-06	1.63207	0.693043
47689855	chr6:47689855:T:C	5.06467e-06	1.89667	0.773561
47690077	chr6:47690077:T:C	6.22994e-08	-1.72786	-3.17832e-10
47690091	chr6:47690091:C:T	2.05655e-06	-1.56452e-10	1.76897
47690222	chr6:47690222:T:C	3.33616e-06	1.55189	0.700876
47690303	chr6:47690303:T:C	3.59535e-06	1.58279	0.744795
47690335	chr6:47690335:A:G	4.6589e-08	-1.68094	-0.337504
47690452	chr6:47690452:A:C	6.27665e-08	-1.72039	-3.17832e-10
47690601	chr6:47690601:G:A	1.0285e-07	-1.56452e-10	-1.22654
47691001	chr6:47691001:G:A	3.75627e-06	1.56791	0.803456
47691014	chr6:47691014:C:A	3.74924e-06	1.59879	0.770702
47691113	chr6:47691113:G:C	1.1102e-07	-1.56452e-10	-1.1501
47691282	chr6:47691282:A:C	2.92567e-07	-1.56452e-10	-0.181118
47691301	chr6:47691301:C:T	5.00844e-08	-1.07649	-0.86961
47691390	chr6:47691390:G:A	2.96109e-07	-1.56452e-10	-0.169084
47691440	chr6:47691440:T:C	3.2274e-06	1.52478	0.694838
47692080	chr6:47692080:C:A	3.69167e-06	1.62519	0.728835
47692466	chr6:47692466:G:A	2.45045e-06	1.68485	0.259362
47692639	chr6:47692639:C:A	1.05509e-07	-1.56452e-10	-1.20101
47692999	chr6:47692999:T:C	0.00488241	7.50753	2.03381
47693057	chr6:47693057:C:G	3.76502e-06	1.48003	0.893663
47693058	chr6:47693058:T:A	3.96394e-06	1.53215	0.893028
47693107	chr6:47693107:T:C	9.59292e-08	-1.56452e-10	-1.2962
47693308	chr6:47693308:A:G	9.59429e-08	-1.56452e-10	-1.29606
47693343	chr6:47693343:G:A	3.23434e-08	-1.08741	-1.296
47693379	chr6:47693379:T:C	2.90321e-07	-1.56452e-10	-0.188825
47693524	chr6:47693524:AC:A	2.07142e-07	-1.56452e-10	-0.526408
47694036	chr6:47694036:T:A	1.81799e-07	-1.56452e-10	-0.656911
47694123	chr6:47694123:C:T	9.94779e-07	1.64969	-0.606981
47694349	chr6:47694349:C:T	0.00166416	6.78871	1.67631
47694489	chr6:47694489:C:T	3.63093e-06	1.61407	0.723357
47694748	chr6:47694748:G:A	0.00403904	8.00524	1.34647
47694790	chr6:47694790:T:G	5.17607e-07	0.715859	-0.326456
47694974	chr6:47694974:G:A	1.62494e-07	-1.56452e-10	-0.769174
47695037	chr6:47695037:T:C	1.89797e-07	-1.56452e-10	-0.613858
47695174	chr6:47695174:C:CAT	2.03352e-07	-1.56452e-10	-0.544875
47695274	chr6:47695274:G:A	1.89797e-07	-1.56452e-10	-0.613858
47695403	chr6:47695403:A:T	4.90012e-07	0.796858	-0.462241
47696050	chr6:47696050:C:T	1.6419e-07	-1.56452e-10	-0.758789
47696059	chr6:47696059:G:A	1.88041e-07	-1.56452e-10	-0.623155
47696248	chr6:47696248:A:T	1.87245e-07	-1.56452e-10	-0.627394
47696499	chr6:47696499:A:G	7.36193e-07	0.796493	-0.0548131
47696602	chr6:47696602:T:C	1.89672e-07	-1.56452e-10	-0.614516
47696616	chr6:47696616:T:C	1.93917e-07	-1.56452e-10	-0.592383
47696663	chr6:47696663:T:C	7.43148e-07	0.783795	-0.032713
47696721	chr6:47696721:A:G	1.89867e-07	-1.56452e-10	-0.613489
47696777	chr6:47696777:T:C	1.89198e-07	-1.56452e-10	-0.617017
47696913	chr6:47696913:T:C	2.41367e-06	1.08095	0.848143
47696916	chr6:47696916:A:G	2.55016e-07	-1.56452e-10	-0.318485
47697031	chr6:47697031:A:G	1.89797e-07	-1.56452e-10	-0.613858
47697044	chr6:47697044:T:C	1.90444e-07	-1.56452e-10	-0.610455
47697186	chr6:47697186:TG:T	1.89822e-07	-1.56452e-10	-0.613726
47697861	chr6:47697861:G:A	1.75815e-07	-1.56452e-10	-0.690378
47698031	chr6:47698031:AG:A	4.79794e-07	0.847353	-0.53381
47698045	chr6:47698045:T:C	1.74886e-07	-1.56452e-10	-0.695677
47698317	chr6:47698317:T:C	1.75757e-07	-1.56452e-10	-0.690712
47698661	chr6:47698661:C:T	1.75554e-07	-1.56452e-10	-0.691868
47698734	chr6:47698734:T:G	1.67514e-07	-1.56452e-10	-0.738747
47698930	chr6:47698930:C:T	1.75554e-07	-1.56452e-10	-0.691868
47699005	chr6:47699005:T:C	1.67151e-07	-1.56452e-10	-0.740916
47699124	chr6:47699124:T:C	1.75599e-07	-1.56452e-10	-0.691609
47699185	chr6:47699185:T:G	1.23183e-07	-1.56452e-10	-1.04614
47699242	chr6:47699242:CA:C	1.75554e-07	-1.56452e-10	-0.691868
47699368	chr6:47699368:T:A	1.7565e-07	-1.56452e-10	-0.691319
47699427	chr6:47699427:A:G	1.75923e-07	-1.56452e-10	-0.689769
47699428	chr6:47699428:C:G	1.75889e-07	-1.56452e-10	-0.689958
47699433	chr6:47699433:G:A	1.75806e-07	-1.56452e-10	-0.690429
47699499	chr6:47699499:A:G	1.75554e-07	-1.56452e-10	-0.691868
47699509	chr6:47699509:T:C	1.75554e-07	-1.56452e-10	-0.691868
47699715	chr6:47699715:T:A	1.71966e-07	-1.56452e-10	-0.712515
47699858	chr6:47699858:AACAG:A	1.66917e-07	-1.56452e-10	-0.742318
47700045	chr6:47700045:G:A	1.7551e-07	-1.56452e-10	-0.692115
47700047	chr6:47700047:A:G	1.75473e-07	-1.56452e-10	-0.692326
47700057	chr6:47700057:T:C	1.75097e-07	-1.56452e-10	-0.694474
47700071	chr6:47700071:A:C	1.75112e-07	-1.56452e-10	-0.694388
47700113	chr6:47700113:C:T	1.55669e-07	-1.56452e-10	-0.812084
47700277	chr6:47700277:T:C	1.7565e-07	-1.56452e-10	-0.691317
47700357	chr6:47700357:A:G	2.07538e-07	-0.524499	-3.17832e-10
47700523	chr6:47700523:T:C	1.75554e-07	-1.56452e-10	-0.691868
47700636	chr6:47700636:C:T	1.75554e-07	-1.56452e-10	-0.691868
47700646	chr6:47700646:CT:C	1.63812e-07	-1.56452e-10	-0.761093
47700761	chr6:47700761:A:C	1.75307e-07	-1.56452e-10	-0.693273
47700985	chr6:47700985:TG:T	1.79016e-07	-1.56452e-10	-0.672339
47701021	chr6:47701021:C:T	1.14365e-07	-1.56452e-10	-1.12042
47701144	chr6:47701144:C:G	1.84804e-07	-1.56452e-10	-0.640519
47701185	chr6:47701185:G:A	3.9038e-08	-0.933204	-1.26207
47701315	chr6:47701315:T:C	1.79245e-07	-1.56452e-10	-0.671062
47701400	chr6:47701400:G:C	1.17084e-07	-1.56452e-10	-1.09692
47701401	chr6:47701401:T:A	1.17034e-07	-1.56452e-10	-1.09735
47701466	chr6:47701466:A:C	2.80323e-06	1.59774	0.480975
47701693	chr6:47701693:A:C	1.75573e-07	-1.56452e-10	-0.691758
47701708	chr6:47701708:G:A	2.80145e-06	1.56561	0.512473
47701750	chr6:47701750:A:T	1.14841e-06	1.24376	-0.0574374
47701937	chr6:47701937:G:A	1.10715e-07	-1.56452e-10	-1.15285
47702026	chr6:47702026:A:G	1.76009e-07	-1.56452e-10	-0.689276
47702058	chr6:47702058:C:G	1.2025e-07	-1.56452e-10	-1.07024
47702201	chr6:47702201:A:G	3.01519e-06	1.5825	0.569107
47702254	chr6:47702254:GTGTGT:G	9.00141e-07	2.18859	-1.24585
47702302	chr6:47702302:T:C	1.75967e-07	-1.56452e-10	-0.689516
47702407	chr6:47702407:G:A	1.85549e-07	-1.56452e-10	-0.636492
47702443	chr6:47702443:C:T	1.14927e-06	1.24965	-0.0625836
47702474	chr6:47702474:T:C	4.26214e-06	1.57506	0.922653
47702533	chr6:47702533:G:A	7.38286e-07	1.55445	-0.809934
47702662	chr6:47702662:T:G	1.751e-07	-1.56452e-10	-0.694457
47702879	chr6:47702879:G:A	1.72016e-07	-1.56452e-10	-0.712225
47702900	chr6:47702900:A:G	1.76104e-07	-1.56452e-10	-0.68874
47702939	chr6:47702939:G:A	1.75554e-07	-1.56452e-10	-0.691868
47702990	chr6:47702990:T:C	6.51386e-08	-1.6833	-3.17832e-10
47703288	chr6:47703288:C:T	1.24908e-06	1.30889	-0.0385408
47703696	chr6:47703696:A:G	3.11055e-08	-1.61363	-0.808803
47703974	chr6:47703974:C:T	1.75508e-07	-1.56452e-10	-0.692128
47704012	chr6:47704012:A:G	3.03823e-06	1.62339	0.535823
47704089	chr6:47704089:A:G	3.21391e-08	-1.59365	-0.796091
47704187	chr6:47704187:A:G	1.7475e-07	-1.56452e-10	-0.696454
47704280	chr6:47704280:G:A	1.75545e-07	-1.56452e-10	-0.691919
47704327	chr6:47704327:G:A	1.82752e-07	-1.56452e-10	-0.651684
47704453	chr6:47704453:T:C	1.76862e-07	-1.56452e-10	-0.684444
47704505	chr6:47704505:A:G	1.75606e-07	-1.56452e-10	-0.691568
47704797	chr6:47704797:G:A	1.61208e-07	-1.56452e-10	-0.777115
47705072	chr6:47705072:A:G	1.48729e-07	-1.56452e-10	-0.857689
47705079	chr6:47705079:C:T	2.08584e-06	1.78312	-3.17832e-10
47705126	chr6:47705126:C:T	1.75835e-07	-1.56452e-10	-0.690267
47705178	chr6:47705178:C:T	9.48257e-08	-1.56452e-10	-1.30777
47705323	chr6:47705323:G:T	1.04203e-07	-1.56452e-10	-1.21347
47705342	chr6:47705342:T:C	1.75554e-07	-1.56452e-10	-0.691868
47705344	chr6:47705344:G:A	1.75554e-07	-1.56452e-10	-0.691868
47705457	chr6:47705457:T:C	1.75554e-07	-1.56452e-10	-0.691868
47705469	chr6:47705469:T:C	1.75533e-07	-1.56452e-10	-0.691983
47705664	chr6:47705664:A:T	1.75554e-07	-1.56452e-10	-0.691868
47706110	chr6:47706110:A:T	3.47855e-08	-1.52492	-0.785688
47706517	chr6:47706517:C:T	1.75182e-07	-1.56452e-10	-0.693986
47706623	chr6:47706623:A:G	7.2282e-07	0.626101	0.0972464
47706741	chr6:47706741:G:A	1.75554e-07	-1.56452e-10	-0.691868
47706863	chr6:47706863:A:G	1.75554e-07	-1.56452e-10	-0.691868
47707232	chr6:47707232:G:A	9.69456e-08	-1.56452e-10	-1.28566
47707356	chr6:47707356:C:T	1.75543e-07	-1.56452e-10	-0.691931
47707614	chr6:47707614:C:T	1.75554e-07	-1.56452e-10	-0.691868
47708034	chr6:47708034:G:A	9.49024e-08	-1.56452e-10	-1.30696
47708043	chr6:47708043:C:T	1.72346e-07	-1.56452e-10	-0.710308
47708061	chr6:47708061:A:G	1.75554e-07	-1.56452e-10	-0.691868
47708186	chr6:47708186:C:T	1.36602e-07	-1.56452e-10	-0.942745
47708375	chr6:47708375:C:T	1.68736e-07	-1.56452e-10	-0.731476
47708402	chr6:47708402:C:T	1.75791e-07	-1.56452e-10	-0.69052
47708414	chr6:47708414:C:T	2.81363e-06	1.33871	0.743707
47708513	chr6:47708513:A:G	1.9118e-07	-1.56452e-10	-0.606597
47708660	chr6:47708660:C:G	1.75554e-07	-1.56452e-10	-0.691868
47708707	chr6:47708707:A:T	8.69124e-07	0.847927	0.0597461
47708759	chr6:47708759:G:A	1.75554e-07	-1.56452e-10	-0.691868
47708783	chr6:47708783:T:C	1.75554e-07	-1.56452e-10	-0.691868
47708889	chr6:47708889:T:C	1.75554e-07	-1.56452e-10	-0.691868
47708890	chr6:47708890:T:C	1.75906e-07	-1.56452e-10	-0.689864
47709223	chr6:47709223:T:A	2.1325e-07	-1.56452e-10	-0.49735
47709244	chr6:47709244:A:AGGCTATTCT	1.75554e-07	-1.56452e-10	-0.691868
47709293	chr6:47709293:C:T	1.14476e-07	-1.56452e-10	-1.11945
47709362	chr6:47709362:T:C	0.00128495	6.4502	1.75621
47709502	chr6:47709502:A:G	1.75554e-07	-1.56452e-10	-0.691868
47709582	chr6:47709582:T:C	1.75564e-07	-1.56452e-10	-0.691809
47709639	chr6:47709639:T:A	1.74441e-07	-1.56452e-10	-0.698227
47709710	chr6:47709710:G:A	9.63699e-08	-1.56452e-10	-1.29162
47709969	chr6:47709969:T:C	1.43735e-07	-1.56452e-10	-0.891841
47709980	chr6:47709980:C:T	2.65616e-06	1.32369	0.701136
47710150	chr6:47710150:G:A	1.00994e-06	0.871019	0.186813
47710199	chr6:47710199:A:G	5.95987e-06	1.45346	1.37953
47710393	chr6:47710393:C:T	1.72016e-07	-1.56452e-10	-0.712225
47710446	chr6:47710446:C:T	0.000441904	6.21038	0.92865
47710577	chr6:47710577:C:G	1.75696e-07	-1.56452e-10	-0.691058
47710676	chr6:47710676:A:G	1.75797e-07	-1.56452e-10	-0.690484
47710719	chr6:47710719:CT:C	3.11516e-06	1.44068	0.743543
47710922	chr6:47710922:A:G	1.75405e-07	-1.56452e-10	-0.692716
47710942	chr6:47710942:C:G	3.49603e-08	-1.49158	-0.814017
47710982	chr6:47710982:C:G	9.10294e-07	0.810008	0.143947
47711077	chr6:47711077:T:C	1.76219e-07	-1.56452e-10	-0.688085
47711125	chr6:47711125:A:G	2.84099e-06	1.34941	0.742684
47711240	chr6:47711240:A:G	1.75367e-07	-1.56452e-10	-0.692933
47711280	chr6:47711280:T:C	4.84528e-07	-1.56452e-10	0.323362
47711366	chr6:47711366:A:G	3.29219e-08	-1.52029	-0.845386
47711477	chr6:47711477:G:T	1.29354e-07	-1.56452e-10	-0.997257
47711796	chr6:47711796:G:C	1.75279e-07	-1.56452e-10	-0.693432
47711850	chr6:47711850:A:G	1.75554e-07	-1.56452e-10	-0.691868
47711900	chr6:47711900:AG:A	2.55231e-06	1.29371	0.691228
47712055	chr6:47712055:T:C	1.76116e-07	-1.56452e-10	-0.688671
47712100	chr6:47712100:G:A	3.89118e-07	-1.56452e-10	0.104069
47712135	chr6:47712135:T:C	1.19229e-07	-1.56452e-10	-1.07876
47712180	chr6:47712180:T:C	1.75554e-07	-1.56452e-10	-0.691868
47712410	chr6:47712410:T:C	1.76066e-07	-1.56452e-10	-0.688955
47712520	chr6:47712520:C:T	1.75533e-07	-1.56452e-10	-0.691988
47712521	chr6:47712521:A:G	1.75336e-07	-1.56452e-10	-0.693107
47712714	chr6:47712714:A:C	1.10586e-06	0.767142	0.381419
47712847	chr6:47712847:G:A	1.75631e-07	-1.56452e-10	-0.69143
47713025	chr6:47713025:G:C	1.77097e-07	-1.56452e-10	-0.683113
47713275	chr6:47713275:A:AT	1.3133e-07	-1.56452e-10	-0.982098
47713505	chr6:47713505:A:G	1.88592e-07	-1.56452e-10	-0.620228
47713553	chr6:47713553:GA:G	1.75554e-07	-1.56452e-10	-0.691868
47713758	chr6:47713758:T:C	2.98888e-08	-1.54195	-0.920375
47714189	chr6:47714189:A:G	1.75793e-07	-1.56452e-10	-0.690503
47714254	chr6:47714254:G:A	9.57761e-08	-1.56452e-10	-1.2978
47714399	chr6:47714399:T:C	1.82931e-07	-1.56452e-10	-0.650702
47714422	chr6:47714422:T:C	1.75264e-07	-1.56452e-10	-0.693518
47714476	chr6:47714476:G:A	1.86047e-06	1.66877	-3.17832e-10
47714523	chr6:47714523:G:A	1.75554e-07	-1.56452e-10	-0.691868
47714531	chr6:47714531:G:A	1.32745e-07	-1.56452e-10	-0.971382
47714937	chr6:47714937:C:T	1.75195e-07	-1.56452e-10	-0.693914
47714943	chr6:47714943:G:A	1.82623e-07	-1.56452e-10	-0.652388
47715321	chr6:47715321:A:G	3.45309e-07	0.768489	-0.783862
47715615	chr6:47715615:A:G	1.54986e-07	-1.56452e-10	-0.816476
47715682	chr6:47715682:C:T	3.14837e-07	-1.56452e-10	-0.107759
47715696	chr6:47715696:G:C	1.75605e-07	-1.56452e-10	-0.691578
47715776	chr6:47715776:A:G	1.75612e-07	-1.56452e-10	-0.691537
47715827	chr6:47715827:T:C	1.75554e-07	-1.56452e-10	-0.691868
47715935	chr6:47715935:A:C	1.75428e-07	-1.56452e-10	-0.692582
47716033	chr6:47716033:C:T	1.95689e-07	-1.56452e-10	-0.583286
47716099	chr6:47716099:T:C	1.75684e-07	-1.56452e-10	-0.691126
47716473	chr6:47716473:T:A	1.70006e-07	-1.56452e-10	-0.723977
47716487	chr6:47716487:C:T	1.86127e-07	-1.56452e-10	-0.633383
47716653	chr6:47716653:C:T	1.72016e-07	-1.56452e-10	-0.712225
47716727	chr6:47716727:T:C	1.75554e-07	-1.56452e-10	-0.691868
47716748	chr6:47716748:A:G	1.75554e-07	-1.56452e-10	-0.691868
47716755	chr6:47716755:G:A	1.75554e-07	-1.56452e-10	-0.691868
47716775	chr6:47716775:T:C	1.75554e-07	-1.56452e-10	-0.691868
47716837	chr6:47716837:T:C	1.75469e-07	-1.56452e-10	-0.692352
47716855	chr6:47716855:G:A	1.97589e-06	0.970676	0.758287
47717191	chr6:47717191:T:C	2.36714e-07	-1.56452e-10	-0.392961
47717339	chr6:47717339:G:C	1.75554e-07	-1.56452e-10	-0.691868
47717421	chr6:47717421:C:T	1.86114e-07	-1.56452e-10	-0.633454
47717549	chr6:47717549:G:A	1.75793e-07	-1.56452e-10	-0.690507
47718129	chr6:47718129:T:A	1.75688e-07	-1.56452e-10	-0.691106
47718215	chr6:47718215:C:T	1.75773e-07	-1.56452e-10	-0.690621
47718635	chr6:47718635:G:T	1.82774e-07	-1.56452e-10	-0.651563
47718661	chr6:47718661:AT:A	1.72576e-06	0.838223	0.755387
47718729	chr6:47718729:A:G	1.79403e-07	-1.56452e-10	-0.670177
47718856	chr6:47718856:C:T	1.27403e-07	-1.56452e-10	-1.01246
47719163	chr6:47719163:T:C	1.97847e-06	0.929332	0.800932
47719271	chr6:47719271:T:C	4.58355e-07	0.752829	-0.484999
47719424	chr6:47719424:G:A	2.02308e-06	0.942081	0.810482
47719657	chr6:47719657:C:A	1.75421e-07	-1.56452e-10	-0.692627
47719666	chr6:47719666:G:T	1.758e-07	-1.56452e-10	-0.690464
47719794	chr6:47719794:C:G	1.75499e-07	-1.56452e-10	-0.692178
47720188	chr6:47720188:C:T	1.75728e-07	-1.56452e-10	-0.690873
47720205	chr6:47720205:G:A	1.902e-07	-1.56452e-10	-0.611735
47720279	chr6:47720279:G:T	1.75554e-07	-1.56452e-10	-0.691868
47720380	chr6:47720380:G:A	1.83839e-07	-1.56452e-10	-0.645754
47720392	chr6:47720392:G:C	8.19118e-06	2.59513	0.555869
47720476	chr6:47720476:C:T	1.92151e-08	-1.64768	-1.25643
47720598	chr6:47720598:T:C	9.49301e-08	-1.56452e-10	-1.30667
47720870	chr6:47720870:C:T	5.66918e-07	0.725998	-0.245597
47720933	chr6:47720933:G:A	1.32266e-07	-1.56452e-10	-0.974996
47721117	chr6:47721117:G:A	1.75554e-07	-1.56452e-10	-0.691868
47721186	chr6:47721186:T:A	1.11896e-07	-1.14224	-3.17832e-10
47721328	chr6:47721328:T:C	1.75746e-07	-1.56452e-10	-0.690772
47721349	chr6:47721349:C:T	1.72016e-07	-1.56452e-10	-0.712225
47721640	chr6:47721640:T:C	1.2563e-07	-1.56452e-10	-1.02648
47721641	chr6:47721641:C:T	1.75554e-07	-1.56452e-10	-0.691868
47721692	chr6:47721692:C:T	2.64033e-07	-1.56452e-10	-0.283739
47721738	chr6:47721738:G:A	9.60863e-08	-1.56452e-10	-1.29457
47722074	chr6:47722074:T:C	9.50012e-08	-1.56452e-10	-1.30592
47722256	chr6:47722256:T:C	1.68724e-06	1.41578	0.155254
47722510	chr6:47722510:A:G	6.47269e-08	-1.68964	-3.17832e-10
47722552	chr6:47722552:T:G	1.33291e-07	-1.56452e-10	-0.967278
47722865	chr6:47722865:T:C	2.71325e-08	-1.2637	-1.29538
47722877	chr6:47722877:G:A	1.30826e-07	-1.56452e-10	-0.985943
47722898	chr6:47722898:A:G	2.27977e-07	0.847096	-1.27766
47723472	chr6:47723472:G:A	2.69175e-08	-1.27274	-1.2943
47723826	chr6:47723826:C:T	3.68395e-07	0.461248	-0.411906
47724130	chr6:47724130:G:C	1.01282e-07	-1.56452e-10	-1.2419
47724725	chr6:47724725:C:T	6.99068e-07	1.70811	-1.01817
47724805	chr6:47724805:G:A	3.21297e-05	4.89764	-0.379914
47724806	chr6:47724806:A:G	2.3244e-07	0.872025	-1.2832
47725181	chr6:47725181:G:A	1.3532e-07	-1.56452e-10	-0.952171
47725329	chr6:47725329:C:T	1.66602e-07	-1.56452e-10	-0.744206
47725554	chr6:47725554:G:A	2.32206e-07	0.868976	-1.28116
47725646	chr6:47725646:A:G	6.41534e-08	-0.728612	-0.969924
47726017	chr6:47726017:A:C	3.54957e-05	5.01145	-0.394092
47726461	chr6:47726461:G:C	9.56367e-07	1.81141	-0.808081
47726694	chr6:47726694:A:C	7.29157e-07	1.75865	-1.02658
47726958	chr6:47726958:C:T	6.26705e-08	-1.72192	-3.17832e-10
47727039	chr6:47727039:T:A	7.20302e-07	1.75636	-1.0365
47727116	chr6:47727116:G:A	6.99409e-08	-0.525205	-1.08696
47727148	chr6:47727148:T:C	1.53718e-07	0.324091	-1.14879
47727376	chr6:47727376:T:C	1.82477e-08	-1.73083	-1.22494
47727495	chr6:47727495:C:T	7.427e-07	1.69366	-0.94318
47727996	chr6:47727996:C:T	3.87952e-05	5.14233	-0.436093
47728373	chr6:47728373:T:C	2.46719e-07	0.936736	-1.2883
47729129	chr6:47729129:G:A	6.645e-07	1.66676	-1.02753
47729378	chr6:47729378:C:T	6.947e-07	1.72181	-1.03814
47729419	chr6:47729419:A:G	2.60668e-07	0.984394	-1.28096
47729695	chr6:47729695:A:T	2.3798e-07	0.904218	-1.29185
47730040	chr6:47730040:T:C	1.50061e-07	-1.56452e-10	-0.848773
47730298	chr6:47730298:C:A	2.37883e-07	0.894109	-1.28214
47730355	chr6:47730355:T:C	8.43392e-07	1.97928	-1.10167
47730544	chr6:47730544:G:A	6.56472e-08	-0.587527	-1.08799
47730567	chr6:47730567:C:T	2.69001e-08	-1.60118	-0.966507
47731245	chr6:47731245:T:A	7.39358e-08	-1.55662	-3.17832e-10
47731259	chr6:47731259:A:G	4.72823e-07	1.13319	-0.834285
47731315	chr6:47731315:T:C	3.11389e-08	-1.32455	-1.09681
47731372	chr6:47731372:T:C	1.10882e-07	-1.56452e-10	-1.15135
47731389	chr6:47731389:C:T	2.3916e-07	0.895337	-1.27802
47731636	chr6:47731636:T:A	1.60394e-07	-1.56452e-10	-0.782179
47731661	chr6:47731661:A:T	4.9693e-08	-0.977281	-0.976668
47731666	chr6:47731666:A:T	1.93876e-06	-1.56452e-10	1.70999
47731797	chr6:47731797:A:G	7.43236e-06	2.92749	0.126294
47732015	chr6:47732015:C:T	9.80095e-08	-1.56452e-10	-1.27475
47732090	chr6:47732090:T:A	1.30929e-07	-1.56452e-10	-0.985158
47732572	chr6:47732572:C:T	1.61794e-07	-1.56452e-10	-0.773486
47732924	chr6:47732924:T:A	2.78609e-08	-1.73087	-0.801717
47733009	chr6:47733009:T:C	2.30513e-08	-1.57928	-1.14281
47733435	chr6:47733435:TTTTTG:T	1.8316e-08	-1.7308	-1.22123
47734317	chr6:47734317:A:T	4.19724e-07	1.20753	-1.02775
47734544	chr6:47734544:A:C	4.07705e-07	1.20091	-1.05017
47734635	chr6:47734635:C:T	4.26622e-07	1.22946	-1.03338
47734805	chr6:47734805:C:T	2.90219e-08	-1.68871	-0.803056
47734924	chr6:47734924:A:G	1.17092e-07	-1.56452e-10	-1.09686
47735198	chr6:47735198:T:G	2.63974e-08	-1.42638	-1.16017
47735500	chr6:47735500:T:C	1.39294e-07	-1.56452e-10	-0.923223
47735523	chr6:47735523:T:C	5.48563e-08	-0.593739	-1.26136
47735888	chr6:47735888:T:C	2.36982e-08	-1.55693	-1.13748
47736187	chr6:47736187:T:C	1.38833e-07	-1.56452e-10	-0.926538
47736233	chr6:47736233:A:G	2.40721e-08	-1.55489	-1.12387
47736320	chr6:47736320:C:T	2.83593e-07	-0.212274	-3.17832e-10
47736388	chr6:47736388:C:T	2.38947e-08	-1.55335	-1.1328
47736392	chr6:47736392:C:T	1.29248e-07	-1.56452e-10	-0.998077
47736396	chr6:47736396:C:T	2.43359e-08	-1.54312	-1.12474
47736452	chr6:47736452:T:C	2.30271e-07	0.870842	-1.2914
47736580	chr6:47736580:G:A	2.82388e-08	-1.68563	-0.833487
47736727	chr6:47736727:G:C	1.87064e-08	-1.73092	-1.20003
47736777	chr6:47736777:G:A	9.84549e-08	-1.56452e-10	-1.27021
47736836	chr6:47736836:C:T	3.95787e-05	5.14998	-0.423749
47736837	chr6:47736837:C:T	1.61683e-07	-1.56452e-10	-0.774173
47737000	chr6:47737000:C:T	3.23517e-05	4.95002	-0.425415
47737132	chr6:47737132:T:A	1.86699e-08	-1.73089	-1.20201
47737306	chr6:47737306:A:G	2.39084e-08	-1.56179	-1.12379
47737580	chr6:47737580:C:T	1.97791e-08	-1.7292	-1.14599
47737655	chr6:47737655:T:G	6.22266e-08	-1.72903	-3.17832e-10
47737795	chr6:47737795:T:C	4.13471e-07	1.21827	-1.0535
47737821	chr6:47737821:C:T	2.34532e-07	0.880987	-1.28321
47737887	chr6:47737887:G:A	2.25683e-07	0.831873	-1.27255
47737979	chr6:47737979:C:T	1.07529e-07	-1.56452e-10	-1.18205
47738019	chr6:47738019:C:T	1.3209e-07	-1.41144	0.435109
47738141	chr6:47738141:C:T	1.21697e-07	-1.56452e-10	-1.05827
47738386	chr6:47738386:G:A	2.12069e-08	-1.62516	-1.18033
47738469	chr6:47738469:G:A	3.6167e-05	5.3161	-0.680013
47738494	chr6:47738494:C:T	3.08344e-08	-1.27647	-1.15471
47738943	chr6:47738943:TCTCCTGTA:T	2.10294e-08	-1.53329	-1.2806
47739304	chr6:47739304:A:G	1.52571e-07	-0.321015	-0.511165
47739486	chr6:47739486:T:A	2.06679e-07	0.00563576	-0.534281
47739512	chr6:47739512:G:A	8.14134e-08	-0.284451	-1.17582
47739785	chr6:47739785:A:G	1.68378e-07	-1.56452e-10	-0.733604
47739878	chr6:47739878:G:C	1.36034e-07	-0.259342	-0.687566
47740003	chr6:47740003:T:G	1.01949e-07	-0.250479	-0.984865
47740269	chr6:47740269:G:C	2.62612e-07	-1.56452e-10	-0.289135
47740305	chr6:47740305:G:T	5.55548e-07	0.349715	0.110426
47740374	chr6:47740374:G:A	1.32446e-07	-1.56452e-10	-0.97364
47740598	chr6:47740598:A:G	9.55986e-08	-0.287182	-1.01247
47740652	chr6:47740652:A:T	1.05969e-07	-1.56452e-10	-1.19666
47740695	chr6:47740695:G:A	5.47526e-07	0.331912	0.113684
47740696	chr6:47740696:T:C	1.12184e-07	-1.56452e-10	-1.13967
47741002	chr6:47741002:G:T	1.45988e-07	-1.56452e-10	-0.876287
47741079	chr6:47741079:G:A	3.5485e-06	2.22545	0.0890154
47741165	chr6:47741165:G:T	9.56281e-08	-1.56452e-10	-1.29935
47741524	chr6:47741524:C:T	9.57141e-08	-1.56452e-10	-1.29845
47741583	chr6:47741583:G:T	2.04294e-08	-1.55567	-1.28716
47741698	chr6:47741698:G:A	1.08451e-07	-1.56452e-10	-1.17352
47741960	chr6:47741960:C:A	7.4522e-08	-1.40714	-0.14158
47742300	chr6:47742300:A:AT	2.04668e-08	-1.57431	-1.26669
47742696	chr6:47742696:T:C	5.73554e-08	-0.505969	-1.30458
47742853	chr6:47742853:C:T	9.56728e-08	-1.56452e-10	-1.29888
47742931	chr6:47742931:T:C	2.56581e-08	-1.3097	-1.30525
47743119	chr6:47743119:G:A	3.95494e-08	-0.955278	-1.22698
47743181	chr6:47743181:G:A	2.40016e-07	-0.379106	-3.17832e-10
47743353	chr6:47743353:G:C	2.8061e-07	-1.56452e-10	-0.222847
47743591	chr6:47743591:A:G	2.69604e-08	-1.30509	-1.26035
47743864	chr6:47743864:C:T	1.85256e-08	-1.63575	-1.30491
47743926	chr6:47743926:T:A	1.52652e-07	-1.56452e-10	-0.83165
47743989	chr6:47743989:A:C	7.36453e-08	-0.515365	-1.04519
47744540	chr6:47744540:T:C	5.21076e-08	-0.857074	-1.04943
47744577	chr6:47744577:T:G	2.04292e-08	-1.54869	-1.29416
47744625	chr6:47744625:C:T	1.85283e-07	-1.56452e-10	-0.637931
47744738	chr6:47744738:T:C	1.31636e-07	-1.56452e-10	-0.979776
47745783	chr6:47745783:C:G	1.15932e-07	-1.56452e-10	-1.10681
47745965	chr6:47745965:C:T	1.25156e-07	-1.56452e-10	-1.03025
47745989	chr6:47745989:A:G	6.18199e-07	-1.56452e-10	0.566997
47746363	chr6:47746363:C:T	1.16692e-07	-1.56452e-10	-1.10027
47746406	chr6:47746406:A:G	9.54418e-08	-1.56452e-10	-1.3013
47746510	chr6:47746510:A:G	4.41349e-08	-0.788009	-1.28455
47746969	chr6:47746969:C:T	1.41924e-07	-1.56452e-10	-0.904523
47747133	chr6:47747133:C:T	2.20671e-08	-1.52187	-1.24386
47747498	chr6:47747498:T:C	1.26498e-07	-1.56452e-10	-1.01959
47747911	chr6:47747911:C:T	2.7652e-08	-1.70794	-0.832173
47747989	chr6:47747989:T:C	9.50306e-08	-1.56452e-10	-1.30561
47748177	chr6:47748177:T:A	5.34692e-07	-1.56452e-10	0.421879
47748352	chr6:47748352:T:C	2.25538e-08	-1.73087	-1.01304
47748755	chr6:47748755:A:G	2.86655e-08	-1.45443	-1.04969
47748989	chr6:47748989:C:A	9.5148e-08	-1.56452e-10	-1.30438
47749507	chr6:47749507:T:A	6.21093e-08	-1.73092	-3.17832e-10
47749513	chr6:47749513:A:G	1.03033e-07	-1.56452e-10	-1.22476
47749537	chr6:47749537:G:A	1.94635e-07	-1.56452e-10	-0.588687
47749987	chr6:47749987:G:A	2.5242e-07	-0.328717	-3.17832e-10
47750084	chr6:47750084:G:A	4.98903e-08	-0.653792	-1.29619
47750481	chr6:47750481:G:A	1.18484e-07	-1.56452e-10	-1.08504
47750632	chr6:47750632:C:A	9.91498e-08	-1.56452e-10	-1.26318
47751566	chr6:47751566:A:T	1.00596e-07	-1.56452e-10	-1.2487
47751993	chr6:47751993:A:C	4.74982e-08	-0.702705	-1.29642
47752109	chr6:47752109:C:A	1.10622e-07	-1.56452e-10	-1.15369
47752797	chr6:47752797:G:A	2.07418e-07	-1.56452e-10	-0.525077
47753088	chr6:47753088:A:G	1.12073e-07	-0.0876256	-1.05304
47753133	chr6:47753133:C:T	1.4111e-07	-1.56452e-10	-0.91027
47753516	chr6:47753516:A:G	6.15037e-08	-1.55542	-0.185297
47753680	chr6:47753680:T:C	1.6899e-08	-1.72651	-1.30605
47753700	chr6:47753700:A:G	1.83918e-07	-1.56452e-10	-0.645321
47753864	chr6:47753864:A:G	2.72126e-08	-1.25744	-1.29869
47754310	chr6:47754310:T:C	9.68314e-08	-1.56452e-10	-1.28684
47754393	chr6:47754393:T:A	1.12991e-07	-1.56452e-10	-1.13251
47755497	chr6:47755497:G:A	2.06042e-08	-1.5502	-1.28412
47755825	chr6:47755825:T:G	3.55112e-08	-1.57821	-0.711749
47755941	chr6:47755941:C:T	9.64233e-08	-0.110656	-1.18041
47755943	chr6:47755943:A:G	1.83371e-07	-1.56452e-10	-0.648303
47756199	chr6:47756199:G:A	4.30771e-08	-0.79286	-1.30396
47756373	chr6:47756373:A:G	1.01022e-07	-1.56452e-10	-1.24447
47756450	chr6:47756450:C:T	2.07338e-07	-1.56452e-10	-0.525462
47756654	chr6:47756654:C:T	2.03408e-07	-1.56452e-10	-0.544599
47757017	chr6:47757017:A:G	2.10111e-08	-1.58365	-1.23111
47757361	chr6:47757361:A:G	1.4497e-07	-1.56452e-10	-0.883285
47758078	chr6:47758078:T:G	1.46643e-07	-1.56452e-10	-0.871809
47758373	chr6:47758373:C:A	4.90435e-08	-0.673474	-1.29363
47759685	chr6:47759685:T:A	6.22648e-08	-1.72842	-3.17832e-10
47759824	chr6:47759824:A:G	9.83775e-08	-1.56452e-10	-1.271
47759891	chr6:47759891:T:C	2.34989e-07	-1.56452e-10	-0.400273
47760013	chr6:47760013:A:G	2.84617e-07	-1.56452e-10	-0.208667
47760529	chr6:47760529:T:C	2.85253e-08	-1.24177	-1.26725
47761314	chr6:47761314:C:T	3.18732e-08	-1.09001	-1.30804
47761375	chr6:47761375:T:C	1.44038e-07	-1.56452e-10	-0.889734
47762025	chr6:47762025:C:G	1.3892e-07	-1.56452e-10	-0.925916
47762236	chr6:47762236:T:C	2.41299e-08	-1.38405	-1.29231
47762499	chr6:47762499:C:T	1.07628e-07	-1.56452e-10	-1.18113
47762757	chr6:47762757:T:C	1.56007e-07	-1.56452e-10	-0.809909
47762883	chr6:47762883:A:C	9.09683e-07	2.02165	-1.06837
47762897	chr6:47762897:G:A	2.07128e-08	-1.641	-1.18806
47762929	chr6:47762929:A:G	3.30276e-07	-1.56452e-10	-0.0598842
47763446	chr6:47763446:C:T	3.09538e-08	-1.41272	-1.0146
47763746	chr6:47763746:T:C	2.60046e-07	-1.56452e-10	-0.298953
47764208	chr6:47764208:T:C	9.53798e-08	-1.56452e-10	-1.30195
47764442	chr6:47764442:A:G	2.05001e-08	-1.62884	-1.21054
47764657	chr6:47764657:C:T	2.30554e-08	-1.55876	-1.16315
47764980	chr6:47764980:A:G	2.20751e-08	-1.60725	-1.15812
47765097	chr6:47765097:G:A	1.40741e-07	-1.56452e-10	-0.912893
47765142	chr6:47765142:T:C	2.36916e-07	-1.56452e-10	-0.392107
47765196	chr6:47765196:A:T	8.2291e-08	-1.44955	-3.17832e-10
47765321	chr6:47765321:G:A	1.40708e-07	-1.56452e-10	-0.913126
47765333	chr6:47765333:A:G	2.10191e-07	-1.56452e-10	-0.511798
47765917	chr6:47765917:C:T	2.03666e-07	-1.56452e-10	-0.543331
47766067	chr6:47766067:T:C	6.47221e-08	-1.68971	-3.17832e-10
47766333	chr6:47766333:A:C	2.35521e-08	-1.57895	-1.12165
47766533	chr6:47766533:G:A	8.35641e-08	-1.4342	-3.17832e-10
47766822	chr6:47766822:T:C	1.12579e-07	-1.56452e-10	-1.13615
47766885	chr6:47766885:T:G	1.12752e-07	-1.56452e-10	-1.13463
47767031	chr6:47767031:T:C	3.26733e-08	-1.12261	-1.25065
47767419	chr6:47767419:C:T	2.27967e-08	-1.43871	-1.29449
47767432	chr6:47767432:G:A	9.48528e-08	-1.56452e-10	-1.30749
47767502	chr6:47767502:A:G	1.67575e-07	-1.56452e-10	-0.738384
47768343	chr6:47768343:C:T	1.22042e-07	-1.56452e-10	-1.05545
47768351	chr6:47768351:C:T	1.42108e-07	-1.56452e-10	-0.903227
47768576	chr6:47768576:T:C	9.53619e-08	-1.56452e-10	-1.30213
47768802	chr6:47768802:G:A	2.0682e-07	-1.56452e-10	-0.527963
47769124	chr6:47769124:A:G	4.87548e-07	0.329576	-3.17832e-10
47769283	chr6:47769283:G:A	1.67451e-07	-1.56452e-10	-0.739123
47769311	chr6:47769311:T:C	2.22013e-08	-1.70791	-1.05175
47769625	chr6:47769625:G:C	1.18421e-07	-1.56452e-10	-1.08556
47770437	chr6:47770437:CTG:C	1.00796e-07	0.0616581	-1.30838
47770774	chr6:47770774:TG:T	9.52976e-08	-1.30281	-3.17832e-10
47771175	chr6:47771175:C:T	9.56621e-08	-1.56452e-10	-1.29899
47771278	chr6:47771278:T:C	1.74184e-08	-1.69888	-1.30341
47771643	chr6:47771643:T:C	1.33161e-07	-1.56452e-10	-0.968257
47771728	chr6:47771728:T:C	1.13308e-07	-1.56452e-10	-1.1297
47771979	chr6:47771979:G:A	6.09917e-08	-1.13723	-0.611841
47772049	chr6:47772049:T:C	2.06795e-07	-0.00499619	-0.523087
47772100	chr6:47772100:G:A	2.27137e-07	-1.56452e-10	-0.434261
47772662	chr6:47772662:G:A	4.31559e-07	0.800186	-0.592596
47772759	chr6:47772759:G:C	1.05407e-07	-1.56452e-10	-1.20198
47772811	chr6:47772811:C:T	2.57898e-07	-1.56452e-10	-0.30725
47772842	chr6:47772842:G:A	9.16136e-08	-1.35662	0.0143855
47772916	chr6:47772916:G:A	2.4424e-07	-1.56452e-10	-0.361661
47773056	chr6:47773056:C:T	5.4734e-08	-1.12962	-0.727711
47773252	chr6:47773252:A:C	1.24169e-07	-0.758396	-0.279776
47773338	chr6:47773338:G:A	9.51836e-08	-1.56452e-10	-1.30401
47773608	chr6:47773608:T:C	6.25593e-08	-1.7237	-3.17832e-10
47774219	chr6:47774219:A:G	9.17363e-08	-1.36867	0.0277777
47774660	chr6:47774660:C:T	9.74301e-08	-1.24347	-0.0372108
47774747	chr6:47774747:G:T	8.23555e-08	-1.33377	-0.114997
47774791	chr6:47774791:G:A	9.26055e-08	-1.32799	-0.00347722
47775525	chr6:47775525:C:T	3.45818e-08	-1.43217	-0.884314
47775593	chr6:47775593:T:C	8.31837e-08	-1.49257	0.0538093
47775746	chr6:47775746:T:C	8.85663e-08	-1.45626	0.0801964
47775812	chr6:47775812:C:T	7.94593e-08	-1.28641	-0.198154
47775958	chr6:47775958:G:A	1.32997e-07	-1.56452e-10	-0.96949
47776231	chr6:47776231:T:A	4.79792e-08	-0.880936	-1.10811
47776345	chr6:47776345:G:C	1.76688e-07	-1.56452e-10	-0.685426
47776348	chr6:47776348:A:G	4.18954e-08	-1.27733	-0.847307
47776587	chr6:47776587:A:G	7.11742e-08	-1.42634	-0.168342
47776640	chr6:47776640:G:A	5.47465e-07	-1.56452e-10	0.445485
47776724	chr6:47776724:A:T	1.27855e-07	-1.56452e-10	-1.00891
47776907	chr6:47776907:A:G	9.38671e-08	-0.0533616	-1.26457
47776917	chr6:47776917:AAATTTCTG:A	2.21406e-08	-1.63354	-1.12886
47776935	chr6:47776935:TA:T	2.24248e-08	-1.62225	-1.12739
47777314	chr6:47777314:C:T	1.38822e-07	-1.56452e-10	-0.926621
47777326	chr6:47777326:G:A	2.11952e-08	-1.70983	-1.09621
47777339	chr6:47777339:C:A	1.73993e-07	-0.700795	-3.17832e-10
47778009	chr6:47778009:T:A	2.88774e-08	-1.33325	-1.16351
47778410	chr6:47778410:T:G	9.68145e-08	-1.31853	0.0315101
47778653	chr6:47778653:T:C	9.40901e-08	-1.31556	-3.17832e-10
47778672	chr6:47778672:T:C	1.23098e-07	-1.56452e-10	-1.04683
47778708	chr6:47778708:A:G	1.19926e-06	2.40651	-1.17686
47778847	chr6:47778847:G:A	4.45908e-08	-1.06738	-0.994902
47779044	chr6:47779044:A:G	5.37683e-06	-1.56452e-10	2.73004
47779062	chr6:47779062:A:G	2.34432e-08	-1.67216	-1.03307
47779127	chr6:47779127:C:T	1.05065e-07	-1.56452e-10	-1.20523
47779130	chr6:47779130:G:A	6.74202e-08	-1.64887	-3.17832e-10
47779186	chr6:47779186:A:G	1.62876e-07	-0.341927	-0.424894
47779246	chr6:47779246:C:A	3.07231e-07	-1.56452e-10	-0.132213
47779271	chr6:47779271:C:T	6.64457e-08	-1.66343	-3.17832e-10
47779453	chr6:47779453:T:C	6.78777e-08	-1.64211	-3.17832e-10
47780218	chr6:47780218:A:G	6.6595e-07	-1.56452e-10	0.641401
47780273	chr6:47780273:T:A	3.41146e-08	-1.38784	-0.94225
47781009	chr6:47781009:T:C	2.54135e-08	-1.35748	-1.26705
47781217	chr6:47781217:TAAG:T	8.50277e-08	-1.28201	-0.134822
47781331	chr6:47781331:C:G	1.46269e-07	-1.56452e-10	-0.874366
47781584	chr6:47781584:A:C	8.68578e-06	-1.56452e-10	3.20963
47781611	chr6:47781611:G:A	6.40919e-08	-1.69949	-3.17832e-10
47781695	chr6:47781695:A:C	6.28342e-08	-1.71931	-3.17832e-10
47781697	chr6:47781697:A:T	7.93443e-08	-1.39236	-0.0936587
47781803	chr6:47781803:A:G	3.03269e-08	-1.22191	-1.22587
47781992	chr6:47781992:T:G	9.71903e-08	-1.21529	-0.067855
47782703	chr6:47782703:C:T	8.50796e-08	-1.26311	-0.153121
47782783	chr6:47782783:A:T	8.68681e-08	-1.23555	-0.159873
47783309	chr6:47783309:T:G	7.28168e-08	-1.36104	-0.210825
47783744	chr6:47783744:A:G	2.30012e-08	-1.56589	-1.15838
47784144	chr6:47784144:A:G	2.29522e-08	-1.56419	-1.16221
47784307	chr6:47784307:T:A	1.55287e-07	-1.56452e-10	-0.814536
47784365	chr6:47784365:C:T	1.17295e-07	-1.56452e-10	-1.09512
47784406	chr6:47784406:T:C	2.27488e-08	-1.56721	-1.16809
47784788	chr6:47784788:G:A	2.45309e-08	-1.50943	-1.15045
47784812	chr6:47784812:T:C	3.93488e-07	0.115237	-3.17832e-10
47784863	chr6:47784863:C:T	1.1612e-07	-1.56452e-10	-1.10519
47785724	chr6:47785724:C:T	2.27133e-08	-1.57189	-1.16497
47785967	chr6:47785967:G:A	2.28187e-08	-1.57906	-1.15317
47786213	chr6:47786213:T:C	2.24079e-08	-1.57414	-1.17626
47786470	chr6:47786470:C:T	9.67877e-08	-1.56452e-10	-1.28729
47786762	chr6:47786762:A:G	1.21505e-07	-0.239486	-0.820372
47786802	chr6:47786802:T:C	1.85144e-07	-0.314752	-0.323927
47786934	chr6:47786934:T:C	2.16123e-08	-1.49338	-1.29317
47787234	chr6:47787234:G:A	5.84355e-07	-1.56452e-10	0.510696
47787551	chr6:47787551:C:T	1.20671e-07	-0.171691	-0.895057
47787733	chr6:47787733:C:G	1.00302e-07	-0.19968	-1.05195
47787883	chr6:47787883:T:C	2.11359e-08	-1.56419	-1.24465
47787934	chr6:47787934:C:T	2.1026e-08	-1.5718	-1.24226
47789330	chr6:47789330:C:G	5.72911e-07	-1.56452e-10	0.490918
47789450	chr6:47789450:C:T	5.17e-07	-1.56452e-10	0.38823
47789862	chr6:47789862:A:G	3.18062e-08	-1.69151	-0.708638
47790231	chr6:47790231:C:A	1.17109e-07	-1.56452e-10	-1.09671
47790596	chr6:47790596:T:A	1.18814e-07	-1.56452e-10	-1.08225
47790950	chr6:47790950:C:A	5.52252e-07	-1.56452e-10	0.454191
47791387	chr6:47791387:A:C	6.24185e-08	-1.72595	-3.17832e-10
47791710	chr6:47791710:C:T	2.78723e-08	-1.38454	-1.14764
47792570	chr6:47792570:A:C	2.5937e-08	-1.37284	-1.2313
47794015	chr6:47794015:A:G	3.08109e-08	-1.21782	-1.21412
47794100	chr6:47794100:T:G	1.52319e-07	0.112761	-0.946595
47795725	chr6:47795725:C:A	9.54798e-08	-1.56452e-10	-1.3009
47795956	chr6:47795956:G:A	1.01375e-07	-1.56452e-10	-1.24098
47796492	chr6:47796492:C:A	3.37213e-07	-1.56452e-10	-0.0390975
47796541	chr6:47796541:A:T	2.50227e-08	-1.40386	-1.23617
47796729	chr6:47796729:A:G	2.68286e-08	-1.35049	-1.21985
47796947	chr6:47796947:G:A	2.69776e-08	-1.33641	-1.22839
47797057	chr6:47797057:A:G	2.63377e-08	-1.35837	-1.23044
47797554	chr6:47797554:A:G	2.62006e-08	-1.36732	-1.22671
47797615	chr6:47797615:A:G	7.25996e-07	0.632322	0.0954089
47797764	chr6:47797764:T:G	2.96269e-06	-1.56452e-10	2.13404
47797829	chr6:47797829:A:T	8.50787e-07	0.727903	0.158445
47797964	chr6:47797964:C:T	2.62526e-08	-1.35503	-1.23702
47798124	chr6:47798124:A:T	2.59525e-08	-1.37375	-1.22979
47798389	chr6:47798389:C:T	2.68482e-08	-1.31645	-1.25317
47798569	chr6:47798569:T:C	1.87513e-07	0.20715	-0.833115
47798962	chr6:47798962:A:C	2.35604e-08	-1.40998	-1.29026
47799104	chr6:47799104:G:A	2.7387e-08	-1.3268	-1.22294
47799160	chr6:47799160:G:T	8.15431e-08	-1.45868	-3.17832e-10
47799219	chr6:47799219:C:T	4.95381e-08	-0.702008	-1.25506
47799568	chr6:47799568:T:G	2.6876e-08	-1.26641	-1.30217
47799614	chr6:47799614:G:A	3.59888e-08	-0.974901	-1.3017
47799716	chr6:47799716:C:T	1.85082e-08	-1.67163	-1.26997
47799726	chr6:47799726:G:C	7.66014e-08	-1.2319	-0.289297
47800224	chr6:47800224:A:T	4.66287e-07	1.20232	-0.917332
47800707	chr6:47800707:G:A	1.78062e-08	-1.68306	-1.29721
47800746	chr6:47800746:T:C	1.24093e-07	-1.56452e-10	-1.03878
47802923	chr6:47802923:T:C	2.5826e-06	-1.56452e-10	1.99674
47803331	chr6:47803331:G:A	2.67488e-08	-1.3082	-1.26512
47804062	chr6:47804062:T:A	7.30287e-07	0.413062	0.320563
47804343	chr6:47804343:A:G	8.94154e-08	-0.233341	-1.13318
47805287	chr6:47805287:C:T	9.58261e-08	-1.56452e-10	-1.29728
47805698	chr6:47805698:A:G	2.61681e-08	-1.32629	-1.26898
47805861	chr6:47805861:C:T	2.66718e-08	-1.31214	-1.26407
47805962	chr6:47805962:G:A	2.6722e-08	-1.31461	-1.25971
47806429	chr6:47806429:A:G	2.58968e-08	-1.34267	-1.26303
47806671	chr6:47806671:G:A	1.82518e-08	-1.66925	-1.28629
47806779	chr6:47806779:C:T	3.32246e-07	-1.56452e-10	-0.0539384
47806861	chr6:47806861:T:A	3.19963e-08	-1.18506	-1.20914
47807168	chr6:47807168:C:T	1.43404e-07	-1.3645	0.470353
47807353	chr6:47807353:T:C	1.07178e-07	-1.56452e-10	-1.18533
47807667	chr6:47807667:G:T	3.47935e-08	-1.3653	-0.945084
47807856	chr6:47807856:A:G	3.28199e-08	-1.45533	-0.913445
47807882	chr6:47807882:G:A	5.08979e-07	-1.56452e-10	0.372594
47808619	chr6:47808619:C:T	1.05351e-07	-1.56452e-10	-1.20252
47808683	chr6:47808683:G:A	9.49094e-08	-1.56452e-10	-1.30689
47808767	chr6:47808767:TTG:T	2.48231e-08	-1.62165	-1.02639
47809165	chr6:47809165:T:C	2.60931e-08	-1.29392	-1.30422
47809199	chr6:47809199:C:A	1.32174e-07	-1.44555	0.469859
47809200	chr6:47809200:C:G	1.35063e-07	-1.41906	0.464989
47809770	chr6:47809770:G:A	2.7078e-07	-1.56452e-10	-0.258506
47809793	chr6:47809793:A:G	3.53535e-08	-1.41088	-0.883533
47810001	chr6:47810001:G:A	2.67735e-08	-1.27531	-1.29709
47810535	chr6:47810535:C:T	2.81232e-07	-0.220633	-3.17832e-10
47810876	chr6:47810876:C:A	1.82334e-08	-1.71953	-1.23703
47810917	chr6:47810917:A:G	1.37537e-07	-1.56452e-10	-0.935922
47811016	chr6:47811016:G:A	4.63691e-07	-1.56452e-10	0.279406
47812345	chr6:47812345:T:C	2.67534e-08	-1.26793	-1.30523
47812685	chr6:47812685:G:A	1.84479e-08	-1.72763	-1.21723
47813094	chr6:47813094:AC:A	4.40518e-07	-1.56452e-10	0.228139
47813486	chr6:47813486:G:A	9.96581e-08	-1.56452e-10	-1.25807
47813533	chr6:47813533:T:C	1.56932e-07	-0.803998	-3.17832e-10
47814063	chr6:47814063:G:A	1.97438e-07	-1.56452e-10	-0.574387
47814564	chr6:47814564:G:T	3.62721e-08	-1.33433	-0.934439
47815222	chr6:47815222:C:T	3.76805e-08	-1.31758	-0.913093
47815233	chr6:47815233:G:T	3.37301e-07	1.26961	-1.30845
47815664	chr6:47815664:G:A	3.6591e-08	-1.32614	-0.933874
47815882	chr6:47815882:G:A	1.83474e-07	-1.56452e-10	-0.647737
47816454	chr6:47816454:A:G	1.88774e-07	-1.56452e-10	-0.619264
47816641	chr6:47816641:G:A	1.66941e-07	-0.742172	-3.17832e-10
47817198	chr6:47817198:A:G	1.83426e-07	-1.56452e-10	-0.648004
47817276	chr6:47817276:CT:C	1.97772e-07	-1.56452e-10	-0.572699
47817341	chr6:47817341:C:T	1.83452e-07	-1.56452e-10	-0.647859
47817469	chr6:47817469:G:A	1.85993e-07	-1.56452e-10	-0.634106
47817589	chr6:47817589:G:C	1.84768e-07	-1.56452e-10	-0.64071
47817712	chr6:47817712:A:G	1.04306e-07	-1.56452e-10	-1.21249
47817770	chr6:47817770:T:C	2.3741e-07	-1.56452e-10	-0.390024
47818414	chr6:47818414:C:T	1.03494e-07	-1.56452e-10	-1.2203
47818725	chr6:47818725:A:T	6.34206e-08	-1.71002	-3.17832e-10
47818855	chr6:47818855:G:A	1.41608e-07	-1.56452e-10	-0.906747
47819273	chr6:47819273:G:A	1.04852e-07	-1.56452e-10	-1.20727
47819787	chr6:47819787:T:C	1.05731e-07	-1.56452e-10	-1.19892
47820079	chr6:47820079:A:T	2.26455e-08	-1.70012	-1.03973
47820351	chr6:47820351:A:G	6.88931e-08	-1.45935	-0.167907
47820628	chr6:47820628:G:A	5.08179e-08	-1.38014	-0.551421
47821126	chr6:47821126:G:A	5.29076e-08	-1.3753	-0.515964
47821386	chr6:47821386:C:T	4.853e-08	-1.37717	-0.600461
47822819	chr6:47822819:A:G	6.08558e-07	-1.30368	1.85496
47823112	chr6:47823112:T:C	4.0841e-07	0.152459	-3.17832e-10
47823469	chr6:47823469:G:A	2.63289e-08	-1.29316	-1.29599
47824405	chr6:47824405:G:T	1.88408e-08	-1.72667	-1.19712
47824635	chr6:47824635:A:G	2.51488e-08	-1.32823	-1.30677
47825089	chr6:47825089:A:G	1.90031e-08	-1.69814	-1.21707
47825952	chr6:47825952:C:A	6.26576e-08	-1.72213	-3.17832e-10
47826277	chr6:47826277:A:G	1.09558e-07	-1.16336	-3.17832e-10
47826904	chr6:47826904:C:A	6.25473e-08	-1.72389	-3.17832e-10
47827009	chr6:47827009:G:A	4.36219e-07	-1.56452e-10	0.218331
47827011	chr6:47827011:A:C	6.82555e-08	-1.37364	-0.262917
47827422	chr6:47827422:C:A	7.49793e-08	-1.33857	-0.204035
47827469	chr6:47827469:A:T	1.04317e-07	-1.21237	-3.17832e-10
47827708	chr6:47827708:TG:T	8.12501e-08	-1.46228	-3.17832e-10
47827783	chr6:47827783:A:G	3.26504e-08	-1.64608	-0.727874
47828092	chr6:47828092:C:A	6.44705e-08	-1.69361	-3.17832e-10
47828213	chr6:47828213:C:T	7.49645e-08	-1.38631	-0.156483
47828741	chr6:47828741:G:A	4.44777e-07	-1.56452e-10	0.23776
47829085	chr6:47829085:C:T	3.00704e-07	-1.56452e-10	-0.153687
47829179	chr6:47829179:A:C	2.48878e-08	-1.33707	-1.30837
47829463	chr6:47829463:T:C	6.4692e-08	-1.69018	-3.17832e-10
47829636	chr6:47829636:G:A	9.5141e-08	-1.56452e-10	-1.30445
47830051	chr6:47830051:C:A	1.52862e-07	-1.3245	0.49422
47830533	chr6:47830533:A:G	1.08901e-07	-1.56452e-10	-1.16937
47830666	chr6:47830666:G:A	6.27817e-08	-1.71209	-0.00805882
47830682	chr6:47830682:G:T	1.24389e-07	-1.56452e-10	-1.0364
47830713	chr6:47830713:T:C	2.3847e-08	-1.38735	-1.3008
47831512	chr6:47831512:G:A	1.73191e-08	-1.7308	-1.2772
47831905	chr6:47831905:T:C	2.26304e-08	-1.73083	-1.00969
47831937	chr6:47831937:A:G	9.76865e-08	-1.72219	0.44414
47832341	chr6:47832341:T:C	1.45444e-07	-1.56452e-10	-0.88002
47832464	chr6:47832464:A:G	4.90324e-07	-1.56452e-10	0.335254
47833390	chr6:47833390:A:G	1.36297e-07	-1.56452e-10	-0.944977
47833696	chr6:47833696:G:T	1.14051e-07	-1.72463	0.601465
47833719	chr6:47833719:A:G	5.00542e-07	-1.56452e-10	0.355879
47834949	chr6:47834949:T:C	4.87101e-07	-1.56452e-10	0.328658
47835456	chr6:47835456:T:A	1.18755e-07	0.210184	-1.29293
47835694	chr6:47835694:G:A	1.06992e-07	-1.72029	0.533224
47835743	chr6:47835743:C:T	6.88844e-07	-1.56452e-10	0.675201
47836160	chr6:47836160:T:G	2.40232e-08	-1.70307	-0.977719
47836700	chr6:47836700:A:G	1.23172e-07	-1.72614	0.679914
47837123	chr6:47837123:T:C	1.01422e-07	-1.56452e-10	-1.24052
47837655	chr6:47837655:C:T	3.18756e-08	-1.65925	-0.738725
47837833	chr6:47837833:G:A	1.26755e-07	-1.72694	0.709385
47837993	chr6:47837993:C:A	2.63849e-08	-1.27968	-1.30734
47838031	chr6:47838031:C:T	1.98356e-07	-1.56452e-10	-0.569749
47838164	chr6:47838164:A:C	1.22625e-07	-1.72691	0.67623
47839159	chr6:47839159:A:G	7.80756e-08	-0.198805	-1.30333
47839300	chr6:47839300:T:A	4.85235e-07	-1.56452e-10	0.32482
47839426	chr6:47839426:A:G	9.52315e-08	-1.56452e-10	-1.3035
47839725	chr6:47839725:A:G	1.16816e-07	-1.09921	-3.17832e-10
47839969	chr6:47839969:G:A	1.82638e-08	-1.69774	-1.25716
47841172	chr6:47841172:G:T	1.1504e-07	-1.56452e-10	-1.11453
47841728	chr6:47841728:C:T	5.38271e-07	-1.56452e-10	0.42855
47841742	chr6:47841742:T:C	2.99051e-08	-1.1725	-1.28929
47841836	chr6:47841836:C:T	2.71438e-07	-1.56452e-10	-0.25608
47841988	chr6:47841988:G:A	1.08619e-07	-1.56452e-10	-1.17197
47842213	chr6:47842213:T:C	3.20472e-08	-1.0914	-1.3012
47842279	chr6:47842279:G:A	4.353e-07	-1.56452e-10	0.216223
47842418	chr6:47842418:CCA:C	5.98439e-08	-0.487955	-1.28012
47843099	chr6:47843099:C:T	1.9764e-07	-1.56452e-10	-0.573366
47843263	chr6:47843263:G:A	3.01525e-08	-1.14902	-1.30452
47843536	chr6:47843536:C:T	3.06177e-08	-1.12986	-1.30838
47843762	chr6:47843762:C:T	9.71822e-08	-1.56452e-10	-1.28323
47843855	chr6:47843855:T:C	8.34027e-08	-1.43613	-3.17832e-10
47843895	chr6:47843895:G:A	2.95439e-08	-1.17058	-1.30336
47845363	chr6:47845363:T:C	2.97274e-08	-1.16307	-1.30467
47845392	chr6:47845392:T:G	1.05578e-07	-1.56452e-10	-1.20036
47845622	chr6:47845622:T:C	7.57675e-08	-1.53214	-3.17832e-10
47845628	chr6:47845628:A:T	3.07738e-08	-1.131	-1.30214
47845719	chr6:47845719:C:A	3.02733e-08	-1.14571	-1.30384
47845766	chr6:47845766:T:A	4.44199e-08	-0.924827	-1.1413
47846092	chr6:47846092:A:G	1.15384e-07	-1.56452e-10	-1.11155
47846202	chr6:47846202:G:A	1.01189e-07	-1.56452e-10	-1.24282
47846497	chr6:47846497:G:A	1.07742e-07	-1.56452e-10	-1.18007
47847217	chr6:47847217:G:T	5.17571e-07	-1.56452e-10	0.389333
47847298	chr6:47847298:G:T	4.40177e-08	-0.941664	-1.13356
47847397	chr6:47847397:TA:T	4.54575e-08	-0.907129	-1.13591
47847515	chr6:47847515:C:T	1.09147e-07	-1.72873	0.561612
47847581	chr6:47847581:T:G	6.52132e-08	-0.390054	-1.2921
47847670	chr6:47847670:G:A	1.47401e-07	-1.72354	0.856888
47847811	chr6:47847811:C:G	3.54581e-08	-0.983785	-1.30768
47848425	chr6:47848425:A:G	2.2916e-06	-1.56452e-10	1.87719
47848569	chr6:47848569:A:C	1.76664e-07	-1.56452e-10	-0.685565
47848609	chr6:47848609:C:T	3.96086e-07	-1.56452e-10	0.121819
47848841	chr6:47848841:A:T	1.73217e-08	-1.71584	-1.29201
47849382	chr6:47849382:T:G	1.93289e-08	-1.73058	-1.16763
47849679	chr6:47849679:T:C	1.94263e-07	-1.56452e-10	-0.5906
47850076	chr6:47850076:C:T	9.55027e-08	-1.56452e-10	-1.30066
47850187	chr6:47850187:T:C	9.81394e-08	-1.56452e-10	-1.27342
47850883	chr6:47850883:C:T	9.48751e-08	-1.56452e-10	-1.30725
47851137	chr6:47851137:T:C	6.62024e-08	-0.695754	-0.971343
47851405	chr6:47851405:G:A	3.25596e-08	-1.13418	-1.24256
47851527	chr6:47851527:A:T	2.21637e-07	-1.56452e-10	-0.458773
47851678	chr6:47851678:G:A	1.98594e-07	-1.56452e-10	-0.568548
47851849	chr6:47851849:G:C	1.63669e-07	-1.56452e-10	-0.761966
47851893	chr6:47851893:A:G	3.06162e-08	-1.13822	-1.30006
47852062	chr6:47852062:C:T	2.11879e-07	-1.56452e-10	-0.503797
47852118	chr6:47852118:T:G	1.92266e-08	-1.72865	-1.17487
47852535	chr6:47852535:C:T	1.11529e-07	-1.56452e-10	-1.14553
47852628	chr6:47852628:T:C	1.05304e-06	-1.72974	2.82937
47852713	chr6:47852713:A:G	2.16001e-07	-1.56452e-10	-0.484531
47852766	chr6:47852766:C:T	3.74278e-08	-0.932544	-1.30486
47852790	chr6:47852790:T:C	3.06205e-08	-1.14563	-1.29251
47853067	chr6:47853067:G:A	1.7905e-08	-1.72944	-1.24529
47853189	chr6:47853189:T:C	5.98321e-07	-1.56452e-10	0.534314
47853242	chr6:47853242:A:G	6.25361e-08	-1.72407	-3.17832e-10
47853447	chr6:47853447:A:G	4.8611e-08	-0.667527	-1.30844
47853712	chr6:47853712:G:A	1.10038e-07	-1.56452e-10	-1.15899
47853795	chr6:47853795:A:G	9.65678e-08	-1.56452e-10	-1.28957
47853840	chr6:47853840:G:A	9.48172e-08	-1.56452e-10	-1.30786
47854083	chr6:47854083:C:T	1.82526e-08	-1.72913	-1.22638
47854182	chr6:47854182:C:T	1.81888e-08	-1.73064	-1.22836
47854369	chr6:47854369:A:G	3.05698e-08	-1.15	-1.2898
47854945	chr6:47854945:T:C	8.20618e-08	-0.230786	-1.22155
47855171	chr6:47855171:A:T	3.16536e-08	-1.16585	-1.23911
47855243	chr6:47855243:C:G	2.99966e-08	-1.16743	-1.2913
47855350	chr6:47855350:G:C	3.06152e-08	-1.14689	-1.29142
47855683	chr6:47855683:G:C	2.99633e-08	-1.18467	-1.27517
47855724	chr6:47855724:T:C	8.68928e-08	-1.39514	-3.17832e-10
47855725	chr6:47855725:T:C	1.09375e-07	-1.56452e-10	-1.16503
47855831	chr6:47855831:T:C	5.88437e-07	-1.56452e-10	0.517657
47855986	chr6:47855986:C:G	7.99734e-08	-1.47812	-3.17832e-10
47856144	chr6:47856144:T:C	1.08582e-06	-1.72634	2.85662
47856191	chr6:47856191:T:C	1.33052e-07	-0.969071	-3.17832e-10
47857571	chr6:47857571:C:A	6.21269e-08	-1.73063	-3.17832e-10
47857609	chr6:47857609:C:T	2.89902e-08	-1.18501	-1.30785
47857841	chr6:47857841:TTAACATC:T	5.61334e-06	-1.56452e-10	2.77309
47857962	chr6:47857962:A:G	2.25547e-07	-1.56452e-10	-0.441284
47858289	chr6:47858289:A:G	1.7514e-08	-1.72964	-1.26717
47858403	chr6:47858403:G:C	2.21465e-07	-1.56452e-10	-0.459546
47858642	chr6:47858642:G:A	5.44728e-08	-0.580178	-1.28193
47858943	chr6:47858943:A:G	1.87104e-07	-1.56452e-10	-0.628148
47859517	chr6:47859517:C:T	1.14233e-07	-1.56452e-10	-1.12157
47859644	chr6:47859644:T:A	3.86838e-08	-1.13295	-1.07144
47859682	chr6:47859682:A:C	1.74727e-08	-1.73011	-1.26907
47859827	chr6:47859827:C:A	3.95421e-08	-1.1178	-1.06465
47859873	chr6:47859873:C:T	9.20211e-08	-1.3378	-3.17832e-10
47859962	chr6:47859962:G:A	3.79578e-08	-1.15089	-1.07244
47859993	chr6:47859993:G:A	8.5824e-08	-0.856009	-0.551505
47860433	chr6:47860433:G:A	3.7815e-08	-1.68475	-0.542352
47860611	chr6:47860611:G:A	4.6355e-08	-1.50118	-0.522301
47860612	chr6:47860612:T:C	2.43716e-08	-1.59963	-1.06677
47860784	chr6:47860784:G:T	3.46848e-08	-1.29683	-1.01669
47861183	chr6:47861183:C:T	2.97927e-08	-1.26834	-1.19721
47861314	chr6:47861314:A:T	1.12681e-07	-1.56452e-10	-1.13525
47861405	chr6:47861405:T:G	2.47759e-08	-1.34241	-1.30753
47861640	chr6:47861640:C:T	3.27131e-07	-1.56452e-10	-0.0694508
47861720	chr6:47861720:C:T	3.55051e-08	-1.28938	-1.00076
47862751	chr6:47862751:G:T	1.00536e-07	-1.56452e-10	-1.24929
47863376	chr6:47863376:G:A	3.47715e-08	-1.00889	-1.30212
47863590	chr6:47863590:G:T	3.39669e-08	-1.29268	-1.04175
47863713	chr6:47863713:C:G	1.25255e-07	-1.56452e-10	-1.02946
47863727	chr6:47863727:G:A	6.74538e-08	-1.64837	-3.17832e-10
47863827	chr6:47863827:T:C	8.21271e-08	-1.45154	-3.17832e-10
47863984	chr6:47863984:A:T	1.23493e-07	-1.56452e-10	-1.04363
47864685	chr6:47864685:CTG:C	3.57108e-08	-1.26944	-1.01492
47864921	chr6:47864921:TCTTTATG:T	3.58229e-08	-1.2572	-1.02403
47864935	chr6:47864935:TA:T	3.63889e-08	-1.25901	-1.00654
47865395	chr6:47865395:T:C	8.29653e-08	-0.847777	-0.593614
47865420	chr6:47865420:C:T	3.56643e-08	-1.26699	-1.01867
47865479	chr6:47865479:A:G	1.74907e-08	-1.73051	-1.26763
47865751	chr6:47865751:G:C	2.50172e-08	-1.33365	-1.30661
47866170	chr6:47866170:C:T	9.50388e-08	-1.56452e-10	-1.30553
47866248	chr6:47866248:G:T	1.75084e-08	-1.72997	-1.26717
47866811	chr6:47866811:G:A	4.63792e-08	-1.67813	-0.34483
47867068	chr6:47867068:G:A	3.12578e-08	-1.23993	-1.17761
47867263	chr6:47867263:G:A	3.65127e-08	-1.27175	-0.990402
47867418	chr6:47867418:G:A	1.83279e-07	-1.6858	1.037
47867438	chr6:47867438:C:T	9.73357e-08	-1.56452e-10	-1.28165
47868164	chr6:47868164:C:T	3.49584e-08	-1.29778	-1.00787
47868249	chr6:47868249:C:T	9.40505e-08	-1.68751	0.371534
47868250	chr6:47868250:C:T	3.16604e-08	-1.23093	-1.17382
47868290	chr6:47868290:C:T	1.82498e-08	-1.72404	-1.23162
47868814	chr6:47868814:T:C	4.08883e-08	-1.6796	-0.46937
47869135	chr6:47869135:G:A	3.55103e-08	-1.28912	-1.00087
47869910	chr6:47869910:T:C	3.45709e-08	-1.26823	-1.04857
47869957	chr6:47869957:A:G	3.07761e-08	-1.22152	-1.21155
47871437	chr6:47871437:G:A	3.57071e-08	-1.2669	-1.01756
47871575	chr6:47871575:T:C	1.06353e-07	-1.56452e-10	-1.19305
47871812	chr6:47871812:C:T	3.57904e-08	-1.25709	-1.02505
47872317	chr6:47872317:G:A	2.41265e-07	-0.373916	-3.17832e-10
47872355	chr6:47872355:T:C	3.10861e-08	-1.26368	-1.15937
47872655	chr6:47872655:G:C	3.51958e-08	-1.33255	-0.966335
47873336	chr6:47873336:T:C	7.68477e-08	-1.70626	0.188274
47873389	chr6:47873389:T:A	1.67818e-07	-1.56452e-10	-0.736935
47873451	chr6:47873451:T:A	3.4232e-08	-1.30437	-1.02228
47873679	chr6:47873679:G:C	5.60073e-08	-0.623597	-1.21073
47873740	chr6:47873740:T:C	2.43556e-08	-1.36081	-1.30624
47873869	chr6:47873869:G:T	3.37259e-08	-1.31693	-1.02462
47874018	chr6:47874018:T:C	1.02295e-07	-1.56452e-10	-1.23195
47874156	chr6:47874156:T:C	4.06409e-08	-1.67014	-0.484895
47874217	chr6:47874217:G:T	5.54813e-08	-0.62866	-1.21511
47874239	chr6:47874239:A:G	1.69967e-07	-1.56452e-10	-0.724211
47874552	chr6:47874552:C:G	1.84681e-08	-1.72934	-1.21443
47874723	chr6:47874723:G:A	1.6524e-07	-1.69212	0.939707
47874743	chr6:47874743:T:TACA	3.35746e-08	-1.3087	-1.03734
47874810	chr6:47874810:A:C	2.93266e-08	-1.2879	-1.19341
47874917	chr6:47874917:C:T	6.23019e-08	-1.72782	-3.17832e-10
47875437	chr6:47875437:T:C	3.24969e-08	-1.72946	-0.649212
47875551	chr6:47875551:G:A	5.31918e-08	-0.662733	-1.22318
47875748	chr6:47875748:A:G	3.15792e-08	-1.10529	-1.30203
47876082	chr6:47876082:T:C	3.48346e-08	-1.29494	-1.01426
47876129	chr6:47876129:A:T	9.71367e-08	-1.56452e-10	-1.28369
47876611	chr6:47876611:A:G	1.10817e-06	-1.56452e-10	1.15065
47876733	chr6:47876733:G:A	2.30468e-08	-1.41521	-1.30708
47876902	chr6:47876902:T:C	9.16814e-08	-1.34149	-3.17832e-10
47876931	chr6:47876931:G:A	3.31137e-08	-1.31802	-1.04184
47877116	chr6:47877116:C:T	3.51869e-08	-1.2827	-1.01644
47877133	chr6:47877133:T:C	1.92628e-07	-0.599054	-3.17832e-10
47877163	chr6:47877163:A:C	6.09268e-08	-0.817324	-0.932816
47877415	chr6:47877415:C:T	3.60143e-08	-1.24466	-1.03124
47878273	chr6:47878273:A:G	3.1808e-08	-1.68671	-0.713388
47878867	chr6:47878867:C:T	2.02718e-08	-1.72644	-1.12415
47879443	chr6:47879443:A:G	7.27404e-08	-0.944314	-0.628602
47879665	chr6:47879665:A:G	2.56114e-08	-1.30963	-1.30715
47879947	chr6:47879947:A:T	2.77406e-08	-1.23078	-1.30614
47880181	chr6:47880181:A:G	1.59725e-07	-1.56452e-10	-0.786357
47880764	chr6:47880764:C:T	1.53514e-07	-1.56452e-10	-0.826021
47880826	chr6:47880826:T:C	2.9685e-08	-1.26575	-1.20342
47880846	chr6:47880846:C:CT	2.14056e-07	-1.56452e-10	-0.493575
47881104	chr6:47881104:A:T	7.68554e-08	-1.51789	-3.17832e-10
47881358	chr6:47881358:C:T	6.37849e-08	-1.7043	-3.17832e-10
47881440	chr6:47881440:T:C	1.46465e-07	-1.56452e-10	-0.873028
47881459	chr6:47881459:C:A	5.26482e-08	-1.46355	-0.432625
47881489	chr6:47881489:C:T	4.19555e-08	-1.67075	-0.452455
47881815	chr6:47881815:C:T	2.60419e-08	-1.29246	-1.30764
47882614	chr6:47882614:T:G	1.47276e-07	-1.68797	0.820462
47883002	chr6:47883002:C:A	5.81051e-08	-0.582311	-1.21525
47883154	chr6:47883154:A:G	1.02306e-07	-1.56452e-10	-1.23185
47883231	chr6:47883231:C:A	2.59339e-08	-1.31839	-1.28587
47883576	chr6:47883576:A:G	7.42442e-08	-1.55245	-3.17832e-10
47883852	chr6:47883852:T:C	4.31697e-07	-1.56452e-10	0.207911
47884020	chr6:47884020:G:A	1.87813e-07	-1.56452e-10	-0.624367
47884532	chr6:47884532:T:C	1.36462e-07	-1.70038	0.756614
47884901	chr6:47884901:C:A	9.8387e-08	-1.56452e-10	-1.2709
47885016	chr6:47885016:T:C	2.78127e-08	-1.22823	-1.30609
47885297	chr6:47885297:C:T	9.5111e-07	-1.56452e-10	0.997817
47885635	chr6:47885635:C:A	2.68008e-07	-1.56452e-10	-0.268794
47885639	chr6:47885639:A:G	3.3151e-08	-1.28395	-1.07479
47885938	chr6:47885938:C:T	2.91844e-08	-1.22766	-1.25852
47885959	chr6:47885959:C:T	1.00145e-07	-1.56452e-10	-1.25319
47886112	chr6:47886112:T:C	3.4373e-08	-1.13045	-1.19209
47886169	chr6:47886169:C:A	3.63686e-08	-1.12424	-1.14187
47886356	chr6:47886356:T:A	2.21924e-08	-1.72871	-1.03136
47886482	chr6:47886482:G:GT	1.93624e-07	-1.56452e-10	-0.593893
47886607	chr6:47886607:C:T	2.79312e-08	-1.26953	-1.26054
47886647	chr6:47886647:A:T	6.2179e-08	-1.7298	-3.17832e-10
47887162	chr6:47887162:A:T	2.22027e-08	-1.72987	-1.02973
47887350	chr6:47887350:T:A	2.92606e-08	-1.24071	-1.24286
47887438	chr6:47887438:A:G	2.88785e-08	-1.2458	-1.25091
47887496	chr6:47887496:T:A	9.81879e-08	-0.705808	-0.567122
47887703	chr6:47887703:A:G	1.37266e-07	-1.56452e-10	-0.937891
47887726	chr6:47887726:C:T	2.96133e-07	-1.56452e-10	-0.169005
47889662	chr6:47889662:C:T	7.46521e-08	-0.911206	-0.635769
47889949	chr6:47889949:T:C	2.60329e-07	-1.56452e-10	-0.297865
47890085	chr6:47890085:AC:A	5.64859e-08	-0.841128	-0.984694
47890320	chr6:47890320:T:C	3.38043e-08	-1.03697	-1.30225
47890773	chr6:47890773:G:T	2.17041e-08	-1.73044	-1.05187
47891383	chr6:47891383:C:A	9.53011e-08	-1.56452e-10	-1.30277
47891746	chr6:47891746:C:G	6.29651e-07	-1.56452e-10	0.585353
47891932	chr6:47891932:G:A	2.09682e-08	-1.72854	-1.08827
47891973	chr6:47891973:G:C	5.89716e-07	-1.56452e-10	0.519828
47892270	chr6:47892270:T:C	3.2163e-08	-1.68104	-0.707962
47892721	chr6:47892721:G:A	2.95679e-08	-1.20868	-1.26444
47893423	chr6:47893423:T:C	1.34439e-07	-1.56452e-10	-0.958703
47893793	chr6:47893793:C:T	5.24274e-07	-1.56452e-10	0.402202
47893802	chr6:47893802:G:C	1.48181e-07	-1.69432	0.83294
47894174	chr6:47894174:A:G	6.09411e-07	-1.56452e-10	0.55268
47894257	chr6:47894257:C:T	1.63734e-07	-1.56452e-10	-0.761571
47894356	chr6:47894356:A:G	8.0152e-08	-0.833325	-0.642563
47894369	chr6:47894369:A:G	3.28625e-07	-1.56452e-10	-0.0648952
47894378	chr6:47894378:G:A	2.90239e-07	-1.56452e-10	-0.189107
47894413	chr6:47894413:G:A	9.16933e-08	-0.719888	-0.621476
47894502	chr6:47894502:A:T	5.76449e-07	-1.56452e-10	0.497073
47894638	chr6:47894638:G:A	1.71272e-07	-0.716557	-3.17832e-10
47894907	chr6:47894907:G:A	1.86179e-08	-1.67867	-1.25702
47895184	chr6:47895184:A:T	2.99134e-08	-1.19232	-1.26919
47895345	chr6:47895345:T:C	1.22083e-07	-1.6916	0.636493
47895658	chr6:47895658:C:T	1.01925e-07	-1.56452e-10	-1.23558
47895908	chr6:47895908:T:C	1.78722e-07	-0.673982	-3.17832e-10
47896112	chr6:47896112:A:T	1.14319e-07	-1.56452e-10	-1.12082
47896177	chr6:47896177:C:G	5.42022e-07	-1.56452e-10	0.435494
47896322	chr6:47896322:C:T	8.93661e-07	-1.56452e-10	0.935514
47896357	chr6:47896357:T:C	1.45849e-07	-0.877239	-3.17832e-10
47896376	chr6:47896376:T:C	9.57262e-08	-0.687243	-0.611078
47896485	chr6:47896485:G:A	2.96335e-08	-1.16407	-1.30684
47896624	chr6:47896624:T:C	1.37725e-07	-1.56452e-10	-0.934552
47896703	chr6:47896703:C:T	6.20373e-07	-1.56452e-10	0.570507
47896785	chr6:47896785:T:C	9.75996e-08	-1.56452e-10	-1.27894
47897095	chr6:47897095:G:A	2.79856e-08	-1.32072	-1.2074
47897174	chr6:47897174:A:T	6.46322e-08	-1.06469	-0.626406
47897297	chr6:47897297:C:G	1.0013e-07	-1.56452e-10	-1.25334
47897310	chr6:47897310:T:G	9.61375e-08	-1.56452e-10	-1.29403
47897454	chr6:47897454:A:C	2.12303e-07	-1.56452e-10	-0.5018
47897485	chr6:47897485:C:T	1.50183e-07	-0.847958	-3.17832e-10
47897593	chr6:47897593:A:G	8.10442e-08	-0.852092	-0.612726
47897632	chr6:47897632:A:T	3.38538e-08	-1.68387	-0.653888
47897687	chr6:47897687:C:A	6.66136e-08	-1.06118	-0.599728
47898351	chr6:47898351:A:T	5.40726e-07	-1.56452e-10	0.433101
47898658	chr6:47898658:G:A	4.81096e-07	-1.56452e-10	0.316254
47898672	chr6:47898672:A:G	5.56305e-07	-1.56452e-10	0.461503
47898681	chr6:47898681:C:T	5.33469e-07	-1.56452e-10	0.419588
47898854	chr6:47898854:A:C	8.75596e-08	-1.38749	-3.17832e-10
47899004	chr6:47899004:C:A	7.0047e-08	-1.61065	-3.17832e-10
47899131	chr6:47899131:T:C	2.6916e-08	-1.37316	-1.19393
47899148	chr6:47899148:G:A	5.29036e-07	-1.56452e-10	0.411244
47899298	chr6:47899298:T:C	2.78159e-08	-1.31837	-1.21583
47899493	chr6:47899493:A:T	2.70808e-08	-1.38593	-1.17506
47899517	chr6:47899517:T:TG	5.96512e-07	-1.56452e-10	0.531287
47899741	chr6:47899741:A:C	6.60799e-08	-1.08953	-0.579413
47900221	chr6:47900221:G:A	5.88875e-07	-1.56452e-10	0.518402
47900535	chr6:47900535:A:G	1.04639e-07	-1.2093	-3.17832e-10
47900758	chr6:47900758:C:G	1.56326e-07	-1.56452e-10	-0.80787
47901095	chr6:47901095:A:G	2.93269e-08	-1.72871	-0.7526
47901108	chr6:47901108:T:C	3.75516e-07	-1.56452e-10	0.0684888
47901148	chr6:47901148:A:G	4.38618e-08	-0.805764	-1.273
47901198	chr6:47901198:A:T	1.09059e-07	-1.56452e-10	-1.16792
47901408	chr6:47901408:C:T	6.55282e-08	-1.12282	-0.554517
47901627	chr6:47901627:A:C	6.23278e-07	-1.56452e-10	0.575181
47901690	chr6:47901690:A:G	6.93851e-08	-0.939133	-0.681007
47901712	chr6:47901712:G:A	2.68872e-08	-1.35394	-1.21422
47902321	chr6:47902321:T:C	2.72787e-08	-1.41526	-1.13845
47902347	chr6:47902347:A:G	2.80237e-08	-1.41071	-1.11605
47902859	chr6:47902859:A:G	1.069e-07	-1.68863	0.500717
47902942	chr6:47902942:A:G	9.96061e-08	-1.56452e-10	-1.25859
47903026	chr6:47903026:A:T	2.65185e-08	-1.35294	-1.22903
47903054	chr6:47903054:C:T	2.74301e-08	-1.40674	-1.14143
47903431	chr6:47903431:C:T	4.99593e-08	-0.645572	-1.30303
47903526	chr6:47903526:G:C	2.78543e-08	-1.32099	-1.21183
47903878	chr6:47903878:G:A	2.07141e-08	-1.66892	-1.16008
47904797	chr6:47904797:C:T	3.19418e-07	-1.56452e-10	-0.0933125
47904934	chr6:47904934:G:T	3.77372e-08	-1.64825	-0.58092
47905379	chr6:47905379:C:T	2.49337e-07	-1.56452e-10	-0.341008
47905544	chr6:47905544:A:T	2.62875e-08	-1.36175	-1.22897
47905689	chr6:47905689:T:C	2.45557e-08	-1.35044	-1.30843
47905985	chr6:47905985:G:A	1.03464e-07	-1.56452e-10	-1.22059
47906385	chr6:47906385:C:T	1.94225e-08	-1.67653	-1.21686
47906469	chr6:47906469:C:T	5.83283e-07	-1.56452e-10	0.508859
47907192	chr6:47907192:A:T	5.60241e-07	-1.56452e-10	0.468554
47907328	chr6:47907328:T:C	8.06466e-08	-1.67852	0.208786
47907661	chr6:47907661:T:A	5.72337e-07	-1.56452e-10	0.489914
47907738	chr6:47907738:C:T	2.64119e-08	-1.37653	-1.20947
47907790	chr6:47907790:A:G	2.30345e-08	-1.61751	-1.10531
47907856	chr6:47907856:C:T	2.61395e-08	-1.3868	-1.20957
47908184	chr6:47908184:C:T	6.54227e-07	-1.56452e-10	0.623642
47908374	chr6:47908374:T:A	1.77906e-08	-1.67841	-1.30274
47908830	chr6:47908830:T:C	3.32359e-08	-1.73047	-0.625715
47909003	chr6:47909003:C:T	3.67141e-08	-1.71366	-0.542993
47909296	chr6:47909296:C:A	1.93603e-08	-1.69615	-1.20044
47910090	chr6:47910090:G:A	2.89348e-08	-1.41656	-1.0782
47910165	chr6:47910165:C:T	9.85071e-08	-1.26968	-3.17832e-10
47910317	chr6:47910317:T:C	3.04119e-08	-1.37836	-1.06662
47910355	chr6:47910355:C:T	8.9776e-08	-1.35917	-0.00332631
47910421	chr6:47910421:T:A	2.16272e-08	-1.52608	-1.25978
47910945	chr6:47910945:G:A	4.7422e-08	-1.20323	-0.797494
47910965	chr6:47910965:G:A	3.04643e-08	-1.38257	-1.06068
47911142	chr6:47911142:A:C	5.12473e-07	-1.56452e-10	0.379434
47911302	chr6:47911302:T:C	3.06553e-08	-1.39619	-1.04081
47911330	chr6:47911330:C:G	4.81577e-07	-1.56452e-10	0.317253
47911353	chr6:47911353:C:G	3.05773e-08	-1.39238	-1.04718
47911488	chr6:47911488:C:T	9.77258e-08	-1.56452e-10	-1.27765
47911618	chr6:47911618:A:G	3.00239e-08	-1.4058	-1.05202
47911711	chr6:47911711:A:C	3.08454e-08	-1.39259	-1.03824
47911714	chr6:47911714:G:A	3.02557e-08	-1.38112	-1.069
47912238	chr6:47912238:C:A	3.72617e-08	-1.29321	-0.948632
47912358	chr6:47912358:T:C	1.14825e-07	-1.56452e-10	-1.1164
47912528	chr6:47912528:T:C	3.02693e-08	-1.29653	-1.15315
47912574	chr6:47912574:C:T	1.12721e-07	-1.56452e-10	-1.1349
47912595	chr6:47912595:T:A	2.72895e-08	-1.73035	-0.822959
47912647	chr6:47912647:A:G	2.70044e-08	-1.73091	-0.832898
47912884	chr6:47912884:C:T	4.29324e-08	-1.4083	-0.691885
47912903	chr6:47912903:T:C	3.4097e-08	-1.73021	-0.600397
47913024	chr6:47913024:C:G	9.60805e-08	-1.56452e-10	-1.29463
47913663	chr6:47913663:A:G	4.61635e-08	-1.34833	-0.679294
47913806	chr6:47913806:G:A	2.63813e-08	-1.73082	-0.856341
47913838	chr6:47913838:A:G	2.86988e-08	-1.20188	-1.30108
47913932	chr6:47913932:A:G	4.35734e-08	-1.40352	-0.681846
47914517	chr6:47914517:A:T	9.49082e-08	-1.56452e-10	-1.3069
47914724	chr6:47914724:A:G	3.22467e-08	-1.27424	-1.11215
47914870	chr6:47914870:G:A	1.7642e-08	-1.73091	-1.25862
47914914	chr6:47914914:T:A	4.38683e-08	-1.39444	-0.684179
47914930	chr6:47914930:T:C	1.98164e-07	-1.56452e-10	-0.570716
47915072	chr6:47915072:A:G	4.42866e-08	-1.37802	-0.691111
47915119	chr6:47915119:T:A	4.66262e-08	-1.28419	-0.733457
47915200	chr6:47915200:T:A	4.45702e-08	-1.37437	-0.688383
47915261	chr6:47915261:C:CAT	4.5583e-08	-1.35026	-0.690021
47915718	chr6:47915718:A:G	6.80845e-08	-1.63906	-3.17832e-10
47915783	chr6:47915783:C:T	4.14942e-08	-1.39378	-0.740478
47916139	chr6:47916139:T:C	1.28708e-07	-1.56452e-10	-1.00227
47916158	chr6:47916158:G:A	1.82918e-07	-1.56452e-10	-0.650777
47916321	chr6:47916321:G:A	4.11211e-08	-1.41581	-0.72748
47916323	chr6:47916323:C:T	4.12652e-08	-1.41231	-0.72748
47916707	chr6:47916707:T:C	1.83238e-07	-1.56452e-10	-0.649027
47916970	chr6:47916970:TA:T	2.61757e-08	-1.4091	-1.18588
47917121	chr6:47917121:A:G	4.43452e-08	-1.3286	-0.739212
47917123	chr6:47917123:C:T	1.92357e-07	-1.56452e-10	-0.600462
47917184	chr6:47917184:T:G	3.46148e-08	-1.73089	-0.584636
47917206	chr6:47917206:C:T	1.99611e-08	-1.73088	-1.13515
47917280	chr6:47917280:C:A	2.63337e-08	-1.41069	-1.17827
47917480	chr6:47917480:A:G	2.54959e-08	-1.43133	-1.18996
47917638	chr6:47917638:C:T	1.25944e-07	-1.56452e-10	-1.02397
47918176	chr6:47918176:G:T	3.14002e-07	-1.56452e-10	-0.110415
47918235	chr6:47918235:A:AAGG	5.09043e-08	-1.2358	-0.694062
47918833	chr6:47918833:G:A	1.03162e-07	-1.56452e-10	-1.22351
47919327	chr6:47919327:C:T	6.47419e-08	-1.6894	-3.17832e-10
47919996	chr6:47919996:G:A	5.66949e-08	-0.813731	-1.0084
47920040	chr6:47920040:A:G	6.45235e-08	-1.69278	-3.17832e-10
47920045	chr6:47920045:A:G	3.25631e-08	-1.32057	-1.05606
47920454	chr6:47920454:A:G	2.96288e-07	-1.56452e-10	-0.16848
47920649	chr6:47920649:G:A	1.39537e-07	-1.56452e-10	-0.92148
47920713	chr6:47920713:T:A	1.47667e-07	-0.55654	-0.308316
47920972	chr6:47920972:T:C	1.66477e-07	-1.56452e-10	-0.744957
47921309	chr6:47921309:T:C	3.34469e-07	-1.56452e-10	-0.0472674
47921315	chr6:47921315:T:C	8.88749e-07	-0.573271	1.50327
47921427	chr6:47921427:T:C	2.15611e-08	-1.73087	-1.05805
47921603	chr6:47921603:C:T	1.74662e-07	-1.56452e-10	-0.696961
47921608	chr6:47921608:C:G	1.89775e-08	-1.66012	-1.25645
47922677	chr6:47922677:T:C	1.22576e-07	-1.56452e-10	-1.05108
47923077	chr6:47923077:A:G	8.2227e-08	-1.29472	-0.155611
47923325	chr6:47923325:A:G	3.74367e-07	-1.56452e-10	0.0654248
47923468	chr6:47923468:C:T	9.94564e-08	-1.56452e-10	-1.26009
47923830	chr6:47923830:A:T	9.54985e-08	-1.56452e-10	-1.3007
47924352	chr6:47924352:T:C	2.32353e-08	-1.45802	-1.25613
47924381	chr6:47924381:G:A	3.66522e-07	-1.56452e-10	0.0442463
47924511	chr6:47924511:T:C	9.06225e-08	-1.33976	-0.0133519
47924788	chr6:47924788:T:G	2.00702e-07	-1.56452e-10	-0.557993
47925605	chr6:47925605:G:A	1.73971e-07	-1.56452e-10	-0.700923
47926076	chr6:47926076:C:T	1.3784e-07	-1.56452e-10	-0.933721
47926885	chr6:47926885:A:G	1.23495e-07	-1.56452e-10	-1.04361
47926993	chr6:47926993:G:A	2.61302e-08	-1.51782	-1.0789
47927039	chr6:47927039:C:T	8.51216e-08	-1.36461	-0.0511244
47927058	chr6:47927058:C:T	3.71855e-07	-1.56452e-10	0.0586921
47927084	chr6:47927084:T:A	1.15714e-07	-1.56452e-10	-1.10869
47927384	chr6:47927384:T:C	1.44854e-07	-1.56452e-10	-0.884084
47927561	chr6:47927561:C:T	2.70241e-08	-1.49208	-1.071
47927851	chr6:47927851:G:A	3.50936e-07	-1.56452e-10	0.00079097
47927918	chr6:47927918:C:A	9.55124e-08	-1.56452e-10	-1.30056
47927940	chr6:47927940:T:A	8.40812e-08	-1.33982	-0.0882087
47928011	chr6:47928011:T:C	1.47804e-07	-0.863924	-3.17832e-10
47928097	chr6:47928097:A:G	6.31324e-08	-1.71458	-3.17832e-10
47928221	chr6:47928221:A:G	9.48357e-08	-1.56452e-10	-1.30767
47928357	chr6:47928357:T:C	2.35712e-08	-1.45351	-1.24628
47928593	chr6:47928593:T:C	1.21598e-07	-1.56452e-10	-1.05909
47928611	chr6:47928611:G:T	1.26247e-07	-1.56452e-10	-1.02157
47928723	chr6:47928723:G:A	3.32523e-07	-0.0531028	-3.17832e-10
47928791	chr6:47928791:T:TCCCA	1.16766e-07	-1.56452e-10	-1.09964
47928792	chr6:47928792:G:GGGACTA	1.17347e-07	-1.56452e-10	-1.09468
47929002	chr6:47929002:G:T	2.03893e-08	-1.55816	-1.28665
47929046	chr6:47929046:A:AT	2.31389e-08	-1.46188	-1.25642
47929561	chr6:47929561:A:G	1.19479e-07	-1.56452e-10	-1.07667
47929612	chr6:47929612:T:C	1.26652e-07	-1.56452e-10	-1.01837
47929746	chr6:47929746:G:T	5.8856e-08	-1.4467	-0.338023
47929854	chr6:47929854:C:A	1.34136e-07	-1.56452e-10	-0.960961
47929906	chr6:47929906:C:T	3.58752e-07	-1.56452e-10	0.0228172
47929988	chr6:47929988:A:G	1.34046e-07	-1.56452e-10	-0.961633
47929989	chr6:47929989:T:C	1.0298e-07	-1.56452e-10	-1.22528
47930087	chr6:47930087:T:G	3.58411e-07	-1.56452e-10	0.0218662
47930201	chr6:47930201:C:T	2.40625e-08	-1.43934	-1.23982
47931034	chr6:47931034:C:T	1.21013e-07	-1.56452e-10	-1.06392
47931036	chr6:47931036:C:T	6.36569e-08	-1.7063	-3.17832e-10
47931322	chr6:47931322:A:G	1.23929e-07	-1.56452e-10	-1.0401
47931329	chr6:47931329:G:C	1.84937e-07	-1.56452e-10	-0.639798
47931334	chr6:47931334:C:T	1.61641e-07	-0.774433	-3.17832e-10
47931669	chr6:47931669:G:A	1.21745e-07	-1.56452e-10	-1.05788
47931673	chr6:47931673:G:A	1.338e-07	-1.56452e-10	-0.96347
47931742	chr6:47931742:ACAAGTGTATTATTAGCATAATAATGGCACACAATAGCAGGG:A	6.64447e-08	-1.66344	-3.17832e-10
47931838	chr6:47931838:G:A	1.63072e-07	-1.56452e-10	-0.765618
47931922	chr6:47931922:A:G	5.45731e-07	-1.56452e-10	0.442313
47931999	chr6:47931999:A:C	1.01038e-06	-1.56452e-10	1.05827
47932025	chr6:47932025:T:C	1.83739e-07	-1.56452e-10	-0.646297
47932104	chr6:47932104:C:T	9.78395e-08	-1.56452e-10	-1.27648
47932109	chr6:47932109:C:T	3.80292e-07	-1.56452e-10	0.0811262
47932527	chr6:47932527:C:T	1.12201e-07	-1.13952	-3.17832e-10
47932585	chr6:47932585:T:A	1.02676e-07	-1.56452e-10	-1.22824
47932669	chr6:47932669:AAC:A	1.49548e-07	-1.56452e-10	-0.852196
47933016	chr6:47933016:C:T	9.8349e-08	-1.56452e-10	-1.27129
47933035	chr6:47933035:T:G	9.86325e-08	-1.26841	-3.17832e-10
47933670	chr6:47933670:G:A	1.21767e-07	-1.56452e-10	-1.05771
47933813	chr6:47933813:C:A	6.3114e-08	-1.43862	-0.276254
47933855	chr6:47933855:G:T	5.86438e-08	-1.50554	-0.282792
47933897	chr6:47933897:C:T	1.34035e-07	-1.56452e-10	-0.961708
47933979	chr6:47933979:T:C	6.37771e-08	-1.70442	-3.17832e-10
47934376	chr6:47934376:C:G	2.26857e-07	-1.56452e-10	-0.435493
47934727	chr6:47934727:TC:T	9.48231e-08	-1.56452e-10	-1.3078
47934729	chr6:47934729:A:T	9.48346e-08	-1.56452e-10	-1.30768
47935152	chr6:47935152:C:G	1.88973e-08	-1.71191	-1.20889
47935775	chr6:47935775:T:C	9.36905e-08	-1.34821	0.0283951
47935818	chr6:47935818:A:G	1.00474e-07	-1.56452e-10	-1.24991
47935972	chr6:47935972:C:T	1.3281e-07	-1.56452e-10	-0.970893
47936070	chr6:47936070:AG:A	9.57e-08	-1.56452e-10	-1.29859
47936135	chr6:47936135:T:C	1.44246e-07	-1.56452e-10	-0.888296
47936345	chr6:47936345:T:G	9.92e-08	-1.26267	-3.17832e-10
47936924	chr6:47936924:G:A	2.63278e-08	-1.47001	-1.11918
47937345	chr6:47937345:G:A	6.32979e-08	-1.71196	-3.17832e-10
47937498	chr6:47937498:G:A	1.29385e-07	-1.56452e-10	-0.997021
47937714	chr6:47937714:T:C	6.87112e-08	-1.6299	-3.17832e-10
47938235	chr6:47938235:G:A	3.14638e-08	-1.60352	-0.807461
47938824	chr6:47938824:T:A	9.75472e-08	-1.56452e-10	-1.27948
47938850	chr6:47938850:C:T	1.56618e-07	-1.56452e-10	-0.806001
47940226	chr6:47940226:A:G	1.05968e-07	-1.19668	-3.17832e-10
47940619	chr6:47940619:T:A	8.69145e-07	-1.56452e-10	0.907697
47940695	chr6:47940695:T:C	5.1191e-07	-1.56452e-10	0.378335
47940871	chr6:47940871:A:G	6.41807e-08	-1.69811	-3.17832e-10
47940928	chr6:47940928:C:T	7.45045e-08	-1.54895	-3.17832e-10
47941243	chr6:47941243:G:A	5.10351e-08	-1.31192	-0.615381
47941309	chr6:47941309:A:T	9.76503e-08	-1.56452e-10	-1.27842
47941387	chr6:47941387:T:C	2.8951e-08	-1.19877	-1.29544
47941560	chr6:47941560:G:A	6.21812e-08	-1.72976	-3.17832e-10
47941882	chr6:47941882:G:A	9.77471e-08	-1.56452e-10	-1.27743
47942282	chr6:47942282:A:G	1.11152e-06	-1.56452e-10	1.15367
47942284	chr6:47942284:G:A	2.08496e-08	-1.72668	-1.0958
47942329	chr6:47942329:T:C	1.25394e-07	-1.02836	-3.17832e-10
47942331	chr6:47942331:C:T	1.70801e-07	-1.56452e-10	-0.719313
47942347	chr6:47942347:A:T	5.01149e-08	-1.33011	-0.615381
47942547	chr6:47942547:C:CT	1.05603e-07	-1.56452e-10	-1.20013
47942628	chr6:47942628:C:A	4.92799e-08	-1.28852	-0.673774
47942708	chr6:47942708:A:G	2.29547e-08	-1.72814	-0.998148
47942980	chr6:47942980:C:A	6.36288e-08	-1.70675	-3.17832e-10
47943066	chr6:47943066:G:A	8.85695e-08	-1.70324	0.327218
47943346	chr6:47943346:C:G	2.17339e-08	-1.50043	-1.28052
47943644	chr6:47943644:A:C	1.25459e-06	-1.56452e-10	1.27475
47944017	chr6:47944017:C:T	1.16558e-07	-1.10142	-3.17832e-10
47945052	chr6:47945052:C:T	2.64828e-08	-1.71558	-0.867741
47945096	chr6:47945096:T:C	9.54698e-08	-1.56452e-10	-1.301
47945588	chr6:47945588:C:G	8.81629e-07	-1.56452e-10	0.921958
47945599	chr6:47945599:T:A	1.26421e-07	-1.56452e-10	-1.0202
47945731	chr6:47945731:A:G	1.00325e-07	-1.56452e-10	-1.2514
47945736	chr6:47945736:G:A	1.36045e-07	-1.56452e-10	-0.946827
47946288	chr6:47946288:G:T	3.94198e-07	-1.56452e-10	0.117041
47946628	chr6:47946628:C:A	1.1928e-07	-1.56452e-10	-1.07834
47946866	chr6:47946866:T:G	5.64825e-08	-1.19006	-0.635823
47947259	chr6:47947259:T:C	2.64991e-08	-1.54263	-1.04007
47947416	chr6:47947416:C:T	2.67661e-08	-1.70601	-0.866664
47947998	chr6:47947998:C:A	9.55843e-08	-1.56452e-10	-1.2998
47948196	chr6:47948196:A:G	2.68239e-08	-1.70745	-0.863068
47948489	chr6:47948489:A:G	1.81509e-08	-1.70711	-1.25398
47948647	chr6:47948647:T:C	6.03671e-07	-1.56452e-10	0.543217
47948908	chr6:47948908:C:A	1.83494e-08	-1.73091	-1.2193
47949139	chr6:47949139:C:T	3.38422e-07	-1.56452e-10	-0.0355189
47949291	chr6:47949291:G:C	2.61936e-08	-1.71472	-0.879582
47949506	chr6:47949506:G:A	5.12792e-08	-1.26013	-0.662394
47949703	chr6:47949703:G:A	1.08999e-07	-1.56452e-10	-1.16847
47950055	chr6:47950055:G:A	7.63766e-07	-1.56452e-10	0.778449
47950060	chr6:47950060:G:A	3.78527e-08	-1.46147	-0.764637
47950227	chr6:47950227:A:G	4.9518e-08	-1.26359	-0.693884
47950612	chr6:47950612:G:A	3.38422e-07	-1.56452e-10	-0.0355189
47950845	chr6:47950845:G:A	2.62015e-08	-1.71578	-0.878214
47950963	chr6:47950963:T:C	5.15484e-08	-1.25065	-0.666643
47951123	chr6:47951123:G:A	4.10369e-07	-1.56452e-10	0.157244
47951175	chr6:47951175:T:C	2.64347e-08	-1.71456	-0.870576
47951247	chr6:47951247:G:A	5.22031e-08	-1.23219	-0.672476
47951417	chr6:47951417:T:C	5.0995e-08	-1.24388	-0.684201
47952122	chr6:47952122:T:C	1.08019e-07	-1.56452e-10	-1.1775
47952717	chr6:47952717:G:T	1.2389e-07	-1.56452e-10	-1.04042
47953050	chr6:47953050:G:GA	2.60277e-08	-1.68367	-0.916977
47953108	chr6:47953108:G:T	6.9727e-08	-1.61522	-3.17832e-10
47953201	chr6:47953201:A:G	5.05293e-08	-1.23328	-0.703981
47953204	chr6:47953204:CA:C	1.02979e-06	-1.56452e-10	1.0773
47954077	chr6:47954077:G:A	3.48871e-07	-1.56452e-10	-0.0051104
47954487	chr6:47954487:T:C	7.86059e-07	-1.56452e-10	0.807219
47954900	chr6:47954900:C:T	2.23311e-08	-1.5177	-1.23613
47956192	chr6:47956192:T:G	1.28219e-07	-1.56452e-10	-1.00607
47956236	chr6:47956236:A:G	8.43127e-08	-1.71322	0.287942
47956269	chr6:47956269:CTTCTG:C	7.85778e-07	-1.56452e-10	0.806862
47956642	chr6:47956642:T:C	7.77796e-08	-1.71426	0.208324
47957689	chr6:47957689:C:T	1.0105e-07	-1.56452e-10	-1.24419
47957719	chr6:47957719:G:A	1.2316e-06	-1.56452e-10	1.25626
47957748	chr6:47957748:C:T	3.6507e-07	-1.56452e-10	0.0402767
47957883	chr6:47957883:C:T	2.43755e-07	-0.363649	-3.17832e-10
47958062	chr6:47958062:G:C	1.25886e-07	-1.56452e-10	-1.02443
47958338	chr6:47958338:G:A	1.32458e-07	-1.56452e-10	-0.973548
47958542	chr6:47958542:G:C	8.18553e-08	-1.45486	-3.17832e-10
47959320	chr6:47959320:C:T	1.25685e-07	-1.56452e-10	-1.02604
47959679	chr6:47959679:T:C	8.28666e-08	-1.69551	0.252933
47960005	chr6:47960005:G:A	2.36829e-08	-1.71462	-0.980434
47960406	chr6:47960406:G:A	7.32918e-07	-1.56452e-10	0.737221
47960449	chr6:47960449:T:A	2.82776e-08	-1.71426	-0.803481
47960529	chr6:47960529:C:T	7.05486e-07	-1.56452e-10	0.699074
47960963	chr6:47960963:A:T	7.88233e-08	-1.4926	-3.17832e-10
47961246	chr6:47961246:A:G	4.43956e-07	-1.56452e-10	0.235912
47961414	chr6:47961414:T:C	2.65878e-08	-1.70522	-0.874142
47961701	chr6:47961701:A:T	2.97661e-08	-1.72509	-0.741351
47961793	chr6:47961793:T:A	1.75643e-07	-1.56452e-10	-0.691359
47962637	chr6:47962637:C:T	7.65352e-07	0.780523	-3.17832e-10
47962925	chr6:47962925:C:T	1.24108e-07	-1.56452e-10	-1.03866
47962955	chr6:47962955:T:C	2.31721e-08	-1.7211	-0.995768
47962958	chr6:47962958:A:G	1.83305e-08	-1.70318	-1.24807
47963202	chr6:47963202:C:T	9.52346e-08	-1.56452e-10	-1.30347
47963335	chr6:47963335:G:C	7.71119e-07	-1.56452e-10	0.78803
47963371	chr6:47963371:C:G	4.404e-07	-1.56452e-10	0.22787
47963645	chr6:47963645:A:C	4.57303e-07	-1.56452e-10	0.265534
47963856	chr6:47963856:G:A	1.50985e-07	-1.56452e-10	-0.842633
47963979	chr6:47963979:A:G	6.41717e-08	-1.69825	-3.17832e-10
47964086	chr6:47964086:A:G	8.33271e-07	-1.56452e-10	0.865546
47964420	chr6:47964420:A:G	6.32636e-07	-1.56452e-10	0.590082
47964469	chr6:47964469:A:G	1.8238e-08	-1.6762	-1.2801
47964632	chr6:47964632:C:T	8.98307e-07	-1.56452e-10	0.940699
47964942	chr6:47964942:G:A	8.33477e-07	-1.56452e-10	0.865793
47965108	chr6:47965108:C:G	2.2714e-07	-1.56452e-10	-0.434245
47965217	chr6:47965217:C:T	6.04907e-07	-1.56452e-10	0.545262
47965379	chr6:47965379:T:A	6.08094e-08	-1.6892	-0.0628731
47965837	chr6:47965837:C:T	1.0227e-07	-1.56452e-10	-1.2322
47966005	chr6:47966005:G:A	2.08935e-08	-1.70976	-1.11062
47966175	chr6:47966175:C:T	1.80576e-07	-0.663663	-3.17832e-10
47966590	chr6:47966590:G:A	1.16278e-07	-1.69769	0.593866
47966874	chr6:47966874:C:A	9.374e-08	-1.31929	-3.17832e-10
47966906	chr6:47966906:G:A	1.19584e-07	-1.56452e-10	-1.07579
47966916	chr6:47966916:C:T	1.72908e-08	-1.73045	-1.27919
47967357	chr6:47967357:G:A	1.92285e-07	-0.600832	-3.17832e-10
47967386	chr6:47967386:C:A	1.19935e-07	-1.64906	0.576197
47967458	chr6:47967458:A:C	1.34671e-07	-1.56452e-10	-0.956976
47967607	chr6:47967607:T:C	4.7171e-07	-1.56452e-10	0.296551
47967825	chr6:47967825:A:C	1.73716e-07	-1.56452e-10	-0.70239
47967829	chr6:47967829:T:G	2.88069e-07	-1.56452e-10	-0.196613
47968215	chr6:47968215:TG:T	3.91682e-07	-1.56452e-10	0.110638
47968440	chr6:47968440:A:G	4.33561e-07	-1.56452e-10	0.21222
47968444	chr6:47968444:C:T	1.16019e-07	-1.56452e-10	-1.10606
47968771	chr6:47968771:A:G	8.65632e-08	-1.39894	-3.17832e-10
47968774	chr6:47968774:C:A	8.51732e-08	-1.41513	-3.17832e-10
47969253	chr6:47969253:C:T	4.2836e-07	-1.56452e-10	0.200151
47969412	chr6:47969412:C:T	3.81343e-07	-1.56452e-10	0.0838856
47969413	chr6:47969413:G:A	9.52464e-08	-1.56452e-10	-1.30335
47969424	chr6:47969424:T:A	3.81728e-07	-1.56452e-10	0.0848967
47969500	chr6:47969500:T:C	4.68868e-08	-1.72564	-0.286435
47969505	chr6:47969505:A:G	2.11994e-08	-1.53229	-1.27355
47969626	chr6:47969626:C:T	1.00497e-07	-1.56452e-10	-1.24968
47969922	chr6:47969922:T:C	1.38741e-07	-1.56452e-10	-0.927207
47970137	chr6:47970137:A:T	1.20081e-07	-1.56452e-10	-1.07164
47970163	chr6:47970163:G:A	2.33636e-07	-1.66936	1.26331
47970270	chr6:47970270:T:C	9.73832e-08	-1.56452e-10	-1.28116
47970423	chr6:47970423:T:C	1.43524e-06	-1.56452e-10	1.40928
47971091	chr6:47971091:C:G	1.72484e-08	-1.73091	-1.28118
47971348	chr6:47971348:C:T	2.52568e-07	-1.56452e-10	-0.328134
47971387	chr6:47971387:A:G	2.29403e-08	-1.67097	-1.05595
47971691	chr6:47971691:T:C	1.97376e-08	-1.68597	-1.19132
47972761	chr6:47972761:AT:A	1.80227e-08	-1.66011	-1.30807
47972776	chr6:47972776:C:T	3.4937e-07	-1.56452e-10	-0.00368175
47973041	chr6:47973041:A:G	1.33953e-07	-1.6207	0.658378
47973101	chr6:47973101:T:C	1.86093e-08	-1.67739	-1.25876
47973528	chr6:47973528:A:G	3.7253e-08	-0.979081	-1.263
47973560	chr6:47973560:G:A	2.40912e-08	-1.72366	-0.954305
47973603	chr6:47973603:G:A	1.7225e-08	-1.73082	-1.28264
47973772	chr6:47973772:C:G	1.00443e-07	-1.56452e-10	-1.25022
47974087	chr6:47974087:A:C	1.20314e-07	-1.56452e-10	-1.06971
47974259	chr6:47974259:A:C	1.00151e-07	-1.56452e-10	-1.25313
47974964	chr6:47974964:G:A	1.60721e-06	-1.56452e-10	1.52245
47975077	chr6:47975077:G:A	4.07234e-07	-1.56452e-10	0.149574
47975637	chr6:47975637:C:T	1.02894e-07	-1.65696	0.430843
47976312	chr6:47976312:C:A	3.60217e-08	-1.72824	-0.547449
47976473	chr6:47976473:T:C	1.684e-06	-1.56452e-10	1.56912
47977710	chr6:47977710:T:A	2.14216e-08	-1.69748	-1.09793
47977802	chr6:47977802:G:A	8.19307e-08	-1.45394	-3.17832e-10
47978061	chr6:47978061:A:G	1.00373e-07	-1.56452e-10	-1.25092
47978364	chr6:47978364:T:C	1.56871e-06	-1.56452e-10	1.4982
47978445	chr6:47978445:C:T	1.06972e-07	-1.6765	0.48926
47978871	chr6:47978871:G:A	5.37539e-08	-1.37137	-0.504022
47979087	chr6:47979087:T:C	1.77543e-08	-1.70549	-1.27769
47979171	chr6:47979171:G:A	2.02999e-08	-1.72371	-1.12549
47979890	chr6:47979890:T:C	5.31199e-08	-1.62144	-0.265822
47979956	chr6:47979956:C:T	1.14014e-07	-1.56452e-10	-1.1235
47980187	chr6:47980187:A:G	1.74026e-08	-1.73032	-1.27288
47980266	chr6:47980266:CA:C	9.8761e-08	-1.56452e-10	-1.26711
47980374	chr6:47980374:T:TAC	2.03313e-08	-1.68556	-1.16209
47981199	chr6:47981199:T:A	1.03015e-07	-1.56452e-10	-1.22494
47981647	chr6:47981647:T:A	1.59688e-06	-1.56452e-10	1.51599
47981757	chr6:47981757:T:C	2.26819e-08	-1.65882	-1.07942
47982145	chr6:47982145:C:T	3.57369e-08	-0.975827	-1.3078
47982232	chr6:47982232:A:T	1.00409e-07	-1.56452e-10	-1.25056
47982314	chr6:47982314:C:T	1.93697e-06	-1.56452e-10	1.70907
47982664	chr6:47982664:T:C	6.21741e-08	-1.72987	-3.17832e-10
47982730	chr6:47982730:G:A	1.79791e-07	-1.56452e-10	-0.668017
47982938	chr6:47982938:T:C	1.09752e-07	-1.56452e-10	-1.16159
47983078	chr6:47983078:G:T	1.74091e-08	-1.69551	-1.30731
47983102	chr6:47983102:T:A	2.01009e-08	-1.70954	-1.14951
47983347	chr6:47983347:C:G	1.58337e-07	-1.63276	0.837672
47983458	chr6:47983458:C:A	2.01856e-08	-1.70352	-1.15133
47984456	chr6:47984456:C:T	1.88942e-08	-1.71938	-1.20158
47984796	chr6:47984796:A:C	1.00488e-07	-1.56452e-10	-1.24978
47984801	chr6:47984801:T:C	1.42029e-07	-1.56452e-10	-0.903782
47985621	chr6:47985621:C:T	9.70584e-08	-1.56452e-10	-1.2845
47985832	chr6:47985832:C:A	3.57733e-07	-1.56452e-10	0.0199748
47985851	chr6:47985851:C:T	4.06324e-07	-1.56452e-10	0.147337
47985867	chr6:47985867:T:C	1.71314e-08	-1.71312	-1.30578
47985986	chr6:47985986:GATATA:G	1.72425e-08	-1.73064	-1.2818
47986065	chr6:47986065:A:G	6.49333e-07	0.616133	-3.17832e-10
47986300	chr6:47986300:A:G	1.29868e-07	-1.65011	0.656817
47986500	chr6:47986500:T:C	2.29426e-08	-1.66673	-1.06009
47986698	chr6:47986698:A:T	2.05052e-08	-1.71305	-1.12608
47986746	chr6:47986746:T:C	1.74131e-08	-1.73072	-1.27187
47986905	chr6:47986905:C:T	3.28341e-07	-1.56452e-10	-0.0657608
47986941	chr6:47986941:A:G	3.57923e-07	-1.56452e-10	0.0205043
47986981	chr6:47986981:G:A	2.07484e-08	-1.57101	-1.25633
47986986	chr6:47986986:C:A	1.74153e-08	-1.72975	-1.27272
47987300	chr6:47987300:C:T	2.1445e-08	-1.65235	-1.14198
47987326	chr6:47987326:G:A	2.52039e-06	-1.56452e-10	1.97236
47987368	chr6:47987368:T:G	4.09431e-07	-1.56452e-10	0.154957
47987602	chr6:47987602:T:C	9.70891e-08	-1.28418	-3.17832e-10
47987708	chr6:47987708:T:C	1.98161e-08	-1.59985	-1.27347
47987838	chr6:47987838:G:A	7.06257e-07	-1.56452e-10	0.700166
47988857	chr6:47988857:T:G	2.28042e-08	-1.63638	-1.09648
47989027	chr6:47989027:C:T	8.917e-08	-1.36927	-3.17832e-10
47989370	chr6:47989370:T:A	1.10266e-07	-1.56452e-10	-1.15692
47989389	chr6:47989389:A:G	1.09054e-07	-1.59804	0.430067
47989439	chr6:47989439:C:T	3.58033e-07	-1.56452e-10	0.0208125
47989526	chr6:47989526:T:G	2.33386e-08	-1.4169	-1.29281
47989626	chr6:47989626:A:G	2.99368e-08	-1.73014	-0.730587
47989832	chr6:47989832:G:A	1.29481e-06	-1.56452e-10	1.30631
47989856	chr6:47989856:C:T	2.44911e-06	-1.56452e-10	1.94367
47989976	chr6:47989976:C:G	2.1979e-08	-1.64488	-1.12484
47990258	chr6:47990258:G:A	7.96459e-08	-1.48222	-3.17832e-10
47990444	chr6:47990444:G:A	1.73797e-08	-1.69819	-1.30632
47991024	chr6:47991024:A:G	1.62684e-07	-0.768001	-3.17832e-10
47991062	chr6:47991062:CAA:C	1.314e-07	-1.63892	0.65735
47991445	chr6:47991445:C:A	1.95701e-08	-1.67659	-1.20921
47991700	chr6:47991700:C:G	1.32172e-07	-1.6384	0.662691
47991722	chr6:47991722:TTA:T	1.73108e-08	-1.70012	-1.30837
47991996	chr6:47991996:A:G	2.53872e-08	-1.72329	-0.902276
47992130	chr6:47992130:C:T	1.12382e-07	-1.56452e-10	-1.13791
47992159	chr6:47992159:A:G	2.14022e-08	-1.68378	-1.11254
47992617	chr6:47992617:A:G	1.72934e-08	-1.7274	-1.28209
47993168	chr6:47993168:A:T	3.83284e-07	-1.56452e-10	0.088963
47993283	chr6:47993283:A:G	2.09461e-08	-1.538	-1.27986
47993764	chr6:47993764:T:A	8.08496e-07	-1.56452e-10	0.835363
47994085	chr6:47994085:C:T	1.72298e-08	-1.72475	-1.28843
47994107	chr6:47994107:T:C	1.04432e-07	-1.56452e-10	-1.21128
47994887	chr6:47994887:G:A	1.20064e-07	-1.56452e-10	-1.07179
47994996	chr6:47994996:C:T	1.49171e-07	-1.56452e-10	-0.854719
47995031	chr6:47995031:C:T	2.02929e-08	-1.66015	-1.18939
47995167	chr6:47995167:A:G	3.89992e-08	-0.887824	-1.30845
47995242	chr6:47995242:G:A	9.9725e-08	-1.2574	-3.17832e-10
47995292	chr6:47995292:C:T	8.71888e-08	-1.39174	-3.17832e-10
47995513	chr6:47995513:T:C	1.79044e-08	-1.66641	-1.30835
47996444	chr6:47996444:C:CGGG	1.72138e-08	-1.72682	-1.28728
47997026	chr6:47997026:T:C	1.89202e-08	-1.72932	-1.19026
47997264	chr6:47997264:GC:G	1.88768e-08	-1.72935	-1.19252
47997609	chr6:47997609:G:A	1.11982e-07	-1.14147	-3.17832e-10
47997632	chr6:47997632:G:T	1.89446e-08	-1.72695	-1.19135
47997643	chr6:47997643:T:C	2.33095e-06	-1.56452e-10	1.89422
47998865	chr6:47998865:C:A	4.75119e-07	-1.56452e-10	0.303753
47998997	chr6:47998997:A:T	1.06973e-07	-1.56452e-10	-1.18724
47999118	chr6:47999118:A:C	1.34427e-07	-1.63759	0.678794
47999225	chr6:47999225:T:C	7.79142e-08	-1.5042	-3.17832e-10
47999280	chr6:47999280:T:C	1.07649e-07	-1.56452e-10	-1.18094
47999293	chr6:47999293:A:G	2.03242e-08	-1.72654	-1.12146
47999714	chr6:47999714:A:G	1.75805e-08	-1.68589	-1.30713
48000190	chr6:48000190:A:T	9.47786e-08	-1.56452e-10	-1.30827
48000736	chr6:48000736:A:G	5.69395e-08	-1.28349	-0.53433
48000916	chr6:48000916:G:A	1.14432e-07	-1.56452e-10	-1.11983
48001376	chr6:48001376:A:G	3.63593e-07	-1.56452e-10	0.0362229
48001614	chr6:48001614:C:T	5.02048e-08	-0.641448	-1.30226
48001832	chr6:48001832:A:G	1.38416e-07	-1.56452e-10	-0.929548
48002257	chr6:48002257:G:C	1.22124e-07	-1.6577	0.602926
48002862	chr6:48002862:C:T	1.03175e-07	-1.56452e-10	-1.22339
48003188	chr6:48003188:T:C	1.71946e-08	-1.72477	-1.29045
48003346	chr6:48003346:G:T	1.91227e-08	-1.7301	-1.17883
48003439	chr6:48003439:T:C	5.74757e-08	-1.70457	-0.103877
48003591	chr6:48003591:C:T	2.43657e-07	-1.56452e-10	-0.364052
48003802	chr6:48003802:G:C	3.49015e-08	-1.03883	-1.26845
48003814	chr6:48003814:T:C	5.54032e-07	-1.37063	1.82804
48004238	chr6:48004238:A:G	3.81345e-07	-1.56452e-10	0.0838904
48004423	chr6:48004423:T:A	1.76101e-08	-1.71893	-1.2724
48004724	chr6:48004724:C:T	1.74585e-08	-1.7309	-1.26909
48004769	chr6:48004769:T:A	1.71325e-08	-1.72371	-1.29513
48004789	chr6:48004789:C:T	1.17333e-07	-1.56452e-10	-1.09479
48004970	chr6:48004970:G:C	1.73137e-08	-1.72304	-1.28528
48005127	chr6:48005127:C:CTGTATTCTCAAAG	1.745e-08	-1.73092	-1.26956
48005311	chr6:48005311:G:C	6.23369e-08	-1.72726	-3.17832e-10
48005570	chr6:48005570:C:T	3.3702e-07	-1.56452e-10	-0.0396697
48005759	chr6:48005759:A:G	8.75685e-08	-1.66842	0.281028
48005873	chr6:48005873:T:A	2.11246e-08	-1.72643	-1.08294
48006029	chr6:48006029:C:T	3.50911e-08	-0.993601	-1.30827
48006060	chr6:48006060:G:T	3.40786e-08	-1.02367	-1.30747
48006181	chr6:48006181:G:A	2.1516e-08	-1.72872	-1.06229
48006317	chr6:48006317:C:CG	3.60429e-07	-1.56452e-10	0.0274818
48006372	chr6:48006372:C:G	1.74438e-08	-1.6924	-1.30843
48006813	chr6:48006813:A:T	8.52126e-08	-1.67867	0.264005
48007013	chr6:48007013:T:C	9.48706e-08	-1.56452e-10	-1.3073
48007083	chr6:48007083:A:G	1.23004e-07	-0.975958	-0.0716408
48007111	chr6:48007111:G:A	3.48896e-08	-1.00052	-1.3071
48007168	chr6:48007168:C:T	9.48685e-08	-1.56452e-10	-1.30732
48007169	chr6:48007169:A:G	3.35955e-08	-1.03901	-1.30641
48007293	chr6:48007293:A:G	1.74403e-08	-1.71579	-1.28524
48007298	chr6:48007298:T:C	2.0861e-07	-1.56452e-10	-0.519345
48007328	chr6:48007328:C:T	9.65624e-08	-1.28962	-3.17832e-10
48007522	chr6:48007522:T:A	1.75123e-08	-1.72052	-1.27639
48007729	chr6:48007729:C:T	9.02851e-08	-1.67395	0.317109
48007810	chr6:48007810:T:C	8.61967e-08	-1.6751	0.271922
48007815	chr6:48007815:A:T	3.44484e-08	-1.01335	-1.307
48008102	chr6:48008102:A:G	9.48702e-08	-1.56452e-10	-1.3073
48008625	chr6:48008625:G:T	2.3959e-07	-0.380885	-3.17832e-10
48008847	chr6:48008847:G:A	2.96514e-07	-1.56452e-10	-0.16772
48009282	chr6:48009282:C:A	1.73649e-08	-1.71414	-1.29122
48009284	chr6:48009284:T:C	9.57178e-08	-1.56452e-10	-1.29841
48009377	chr6:48009377:A:C	9.51566e-08	-1.56452e-10	-1.30429
48009400	chr6:48009400:C:T	8.48023e-08	-1.68101	0.261522
48009403	chr6:48009403:G:A	1.42011e-07	-0.90391	-3.17832e-10
48009592	chr6:48009592:G:C	5.50389e-08	-0.572282	-1.27949
48009745	chr6:48009745:T:C	2.80113e-08	-1.33279	-1.19441
48009815	chr6:48009815:C:A	3.37079e-07	-1.56452e-10	-0.0394962
48009971	chr6:48009971:G:A	3.35506e-08	-1.03902	-1.30774
48010042	chr6:48010042:G:A	3.34322e-08	-1.04204	-1.30826
48010438	chr6:48010438:A:G	3.44382e-08	-1.01511	-1.30553
48010886	chr6:48010886:G:C	3.38326e-07	-1.56452e-10	-0.0358016
48010934	chr6:48010934:T:C	1.71555e-06	-1.56452e-10	1.58768
48011150	chr6:48011150:CCA:C	1.78117e-08	-1.70878	-1.27118
48011455	chr6:48011455:A:G	3.87943e-07	-1.56452e-10	0.101046
48011551	chr6:48011551:T:G	1.76886e-08	-1.70324	-1.28366
48011670	chr6:48011670:T:C	3.37079e-07	-1.56452e-10	-0.0394962
48012247	chr6:48012247:C:T	1.01184e-07	-1.56452e-10	-1.24287
48012251	chr6:48012251:T:C	4.3454e-08	-0.780247	-1.30786
48012312	chr6:48012312:T:C	9.60315e-08	-1.56452e-10	-1.29514
48012500	chr6:48012500:A:G	1.19806e-06	-1.56452e-10	1.22865
48012572	chr6:48012572:TC:T	4.74337e-07	-1.56452e-10	0.302106
48012765	chr6:48012765:A:G	3.10049e-08	-1.18815	-1.23752
48012853	chr6:48012853:CTGTT:C	1.78497e-08	-1.72912	-1.2487
48012879	chr6:48012879:T:A	3.31912e-08	-1.04955	-1.30798
48013004	chr6:48013004:T:C	3.60353e-07	-1.56452e-10	0.0272714
48013108	chr6:48013108:T:A	3.30494e-07	-1.56452e-10	-0.0592248
48013131	chr6:48013131:G:A	4.79058e-08	-0.710962	-1.27962
48013182	chr6:48013182:C:T	8.59249e-08	-1.68767	0.281333
48013629	chr6:48013629:C:T	5.8742e-08	-1.70173	-0.0849242
48013767	chr6:48013767:C:T	9.51566e-08	-1.56452e-10	-1.30429
48013950	chr6:48013950:T:C	1.74716e-08	-1.71973	-1.27951
48014110	chr6:48014110:A:T	2.7589e-08	-1.33814	-1.20425
48014259	chr6:48014259:A:G	8.39202e-08	-1.69223	0.262283
48014581	chr6:48014581:A:G	2.00705e-08	-1.71411	-1.14645
48014620	chr6:48014620:G:C	3.17008e-08	-1.09633	-1.30714
48014899	chr6:48014899:G:A	1.38832e-07	-0.934433	0.00788346
48015093	chr6:48015093:T:C	8.35982e-08	-1.43379	-3.17832e-10
48015277	chr6:48015277:C:G	1.7716e-08	-1.72217	-1.26317
48015295	chr6:48015295:C:CTATT	9.48101e-08	-1.56452e-10	-1.30794
48015496	chr6:48015496:C:T	2.76934e-08	-1.23465	-1.30397
48015718	chr6:48015718:T:A	1.15872e-07	-1.56452e-10	-1.10733
48016325	chr6:48016325:C:T	1.77921e-07	-1.56452e-10	-0.678474
48016334	chr6:48016334:A:G	1.80646e-08	-1.7302	-1.23566
48016443	chr6:48016443:A:T	2.87327e-08	-1.19346	-1.30831
48016887	chr6:48016887:C:T	3.62327e-08	-0.962901	-1.30695
48017035	chr6:48017035:G:A	3.46764e-07	-1.56452e-10	-0.0111676
48017041	chr6:48017041:T:C	7.43858e-08	-0.653643	-0.896905
48017484	chr6:48017484:A:G	9.79083e-08	-1.56452e-10	-1.27578
48017727	chr6:48017727:A:G	9.49157e-08	-1.56452e-10	-1.30682
48017964	chr6:48017964:T:C	6.22412e-08	-1.7288	-3.17832e-10
48018148	chr6:48018148:T:C	9.50864e-08	-1.56452e-10	-1.30503
48018225	chr6:48018225:C:T	9.47887e-08	-1.56452e-10	-1.30816
48018489	chr6:48018489:T:A	6.46553e-08	-1.69074	-3.17832e-10
48018994	chr6:48018994:T:C	1.80302e-08	-1.72439	-1.24338
48018998	chr6:48018998:A:G	9.56579e-08	-1.56452e-10	-1.29904
48019131	chr6:48019131:G:A	9.49678e-08	-1.56452e-10	-1.30627
48019336	chr6:48019336:A:G	9.66094e-08	-1.56452e-10	-1.28914
48019594	chr6:48019594:G:A	9.50137e-08	-1.56452e-10	-1.30579
48019601	chr6:48019601:T:TG	1.41492e-07	-1.56452e-10	-0.90757
48019613	chr6:48019613:G:A	8.33857e-08	-1.64218	0.205846
48019629	chr6:48019629:G:A	2.94136e-07	-1.56452e-10	-0.175771
48019749	chr6:48019749:AT:A	9.5125e-08	-1.56452e-10	-1.30462
48020128	chr6:48020128:C:T	3.83471e-07	-1.56452e-10	0.0894508
48020158	chr6:48020158:T:C	1.02309e-07	-1.56452e-10	-1.23181
48020167	chr6:48020167:G:A	1.74673e-08	-1.6997	-1.29978
48020438	chr6:48020438:A:G	3.47162e-07	-0.010022	-3.17832e-10
48020542	chr6:48020542:A:C	2.34758e-07	-1.56452e-10	-0.401259
48020575	chr6:48020575:T:C	4.81696e-08	-1.18749	-0.7976
48020787	chr6:48020787:A:G	4.61957e-08	-1.71592	-0.311004
48020997	chr6:48020997:C:T	1.13989e-07	-1.56452e-10	-1.12371
48021351	chr6:48021351:C:T	6.39658e-08	-1.70146	-3.17832e-10
48021528	chr6:48021528:G:T	3.86075e-07	-1.56452e-10	0.0962178
48021594	chr6:48021594:C:T	5.30339e-07	0.413703	-3.17832e-10
48021913	chr6:48021913:G:A	6.40164e-08	-1.70067	-3.17832e-10
48022029	chr6:48022029:G:A	4.46143e-08	-1.72381	-0.337943
48022345	chr6:48022345:A:T	9.5492e-08	-1.56452e-10	-1.30077
48023337	chr6:48023337:C:T	3.0965e-08	-1.3061	-1.12086
48023364	chr6:48023364:T:C	1.4614e-07	-1.56452e-10	-0.875245
48023671	chr6:48023671:A:G	5.20409e-07	-1.56452e-10	0.394802
48023828	chr6:48023828:T:G	1.00327e-07	-1.56452e-10	-1.25137
48023933	chr6:48023933:G:A	1.46826e-07	-1.56452e-10	-0.870566
48024036	chr6:48024036:G:C	1.54178e-07	-1.56452e-10	-0.821706
48024960	chr6:48024960:C:T	9.95133e-08	-1.56452e-10	-1.25952
48025020	chr6:48025020:C:T	2.37055e-08	-1.41042	-1.28369
48025025	chr6:48025025:C:T	5.32816e-07	1.0536	-0.635233
48025969	chr6:48025969:C:CAGCA	1.52449e-07	-1.56452e-10	-0.832984
48026125	chr6:48026125:T:C	5.29767e-07	-1.56452e-10	0.412625
48026216	chr6:48026216:C:T	7.35157e-08	-1.56231	-3.17832e-10
48026362	chr6:48026362:G:C	1.29438e-07	-1.56452e-10	-0.996612
48026751	chr6:48026751:G:T	1.01502e-07	-1.56452e-10	-1.23973
48026849	chr6:48026849:A:G	1.11496e-07	-1.56452e-10	-1.14583
48026870	chr6:48026870:C:G	4.9325e-08	-1.3303	-0.631079
48027214	chr6:48027214:A:G	2.31838e-07	-1.56452e-10	-0.413772
48027259	chr6:48027259:C:T	2.87922e-08	-1.69127	-0.808434
48027261	chr6:48027261:A:G	1.88599e-07	-1.56452e-10	-0.620191
48027466	chr6:48027466:T:C	9.56961e-08	-1.56452e-10	-1.29864
48027731	chr6:48027731:A:G	5.3417e-07	-1.56452e-10	0.420901
48027765	chr6:48027765:T:C	1.03255e-07	-1.56452e-10	-1.22261
48027825	chr6:48027825:G:A	1.61809e-07	-1.56452e-10	-0.773397
48027968	chr6:48027968:G:A	1.34189e-07	-1.56452e-10	-0.960564
48028026	chr6:48028026:C:T	2.9897e-08	-1.24555	-1.2165
48028097	chr6:48028097:A:G	9.49743e-08	-1.56452e-10	-1.30621
48028162	chr6:48028162:C:T	6.36947e-07	-1.56452e-10	0.596874
48028373	chr6:48028373:G:A	9.49649e-08	-1.56452e-10	-1.30631
48028713	chr6:48028713:T:C	9.4922e-08	-1.56452e-10	-1.30676
48028771	chr6:48028771:C:T	4.16424e-08	-1.4556	-0.675098
48029060	chr6:48029060:T:A	3.04768e-08	-1.31375	-1.1291
48029069	chr6:48029069:T:C	9.82777e-08	-1.56452e-10	-1.27202
48030271	chr6:48030271:G:A	4.19567e-07	-1.56452e-10	0.179411
48030933	chr6:48030933:A:G	1.3239e-07	-1.56452e-10	-0.974064
48031018	chr6:48031018:T:C	5.98812e-07	0.535135	-3.17832e-10
48031334	chr6:48031334:ACCCTGCT:A	1.11478e-07	-1.56452e-10	-1.14599
48031561	chr6:48031561:A:G	2.02269e-07	0.750901	-1.30112
48031613	chr6:48031613:C:A	2.94676e-08	-1.31339	-1.16313
48031729	chr6:48031729:A:G	2.9839e-08	-1.29492	-1.16907
48032023	chr6:48032023:A:G	1.0867e-07	-1.56452e-10	-1.1715
48032068	chr6:48032068:C:A	3.98241e-08	-1.38361	-0.791732
48032179	chr6:48032179:AC:A	1.69591e-07	-1.56452e-10	-0.726424
48032188	chr6:48032188:T:C	5.50967e-07	-1.56452e-10	0.451862
48032362	chr6:48032362:G:A	1.80369e-08	-1.70775	-1.25964
48032453	chr6:48032453:T:C	5.15377e-08	-1.35412	-0.563376
48032454	chr6:48032454:G:A	1.00733e-07	-1.56452e-10	-1.24734
48032661	chr6:48032661:A:G	1.1141e-07	-1.56452e-10	-1.1466
48033097	chr6:48033097:A:G	1.70252e-07	-1.56452e-10	-0.722536
48033115	chr6:48033115:T:C	4.91376e-07	-1.56452e-10	0.337397
48033734	chr6:48033734:A:T	1.18665e-07	-1.56452e-10	-1.08351
48033770	chr6:48033770:T:C	4.81914e-07	0.317952	-3.17832e-10
48033833	chr6:48033833:T:C	4.21975e-08	-1.4465	-0.670954
48034971	chr6:48034971:C:T	3.03467e-08	-1.32035	-1.12678
48035025	chr6:48035025:G:T	1.98528e-08	-1.5736	-1.29787
48035445	chr6:48035445:A:T	5.95735e-08	-1.71798	-0.0546231
48035701	chr6:48035701:A:C	7.05604e-07	-1.56452e-10	0.699241
48035788	chr6:48035788:T:C	5.52321e-07	-1.56452e-10	0.454316
48035940	chr6:48035940:T:C	1.6702e-07	-1.56452e-10	-0.741698
48035974	chr6:48035974:A:C	9.58524e-08	-1.56452e-10	-1.297
48036225	chr6:48036225:A:G	1.78054e-08	-1.71921	-1.2611
48036249	chr6:48036249:T:G	1.3466e-07	-1.56452e-10	-0.957063
48036338	chr6:48036338:C:A	6.8528e-07	-1.56452e-10	0.670014
48036415	chr6:48036415:C:T	4.6178e-08	-1.34308	-0.684234
48036631	chr6:48036631:C:T	5.40078e-07	-1.56452e-10	0.431901
48036854	chr6:48036854:C:G	1.08022e-07	-1.56452e-10	-1.17748
48037061	chr6:48037061:G:T	1.6974e-07	-1.56452e-10	-0.725542
48037719	chr6:48037719:C:T	1.11731e-07	-1.56452e-10	-1.14372
48038043	chr6:48038043:C:T	1.67419e-07	-1.56452e-10	-0.739316
48038143	chr6:48038143:G:A	1.76628e-08	-1.71977	-1.26858
48038318	chr6:48038318:G:A	3.00324e-08	-1.35526	-1.10227
48038407	chr6:48038407:C:T	2.91917e-08	-1.28056	-1.20537
48038470	chr6:48038470:C:A	4.88807e-07	-1.56452e-10	0.332155
48038541	chr6:48038541:G:A	6.80338e-08	-1.63981	-3.17832e-10
48038765	chr6:48038765:A:G	9.96049e-08	-1.56452e-10	-1.2586
48038884	chr6:48038884:G:A	9.80807e-08	-1.56452e-10	-1.27402
48039241	chr6:48039241:A:G	1.1827e-07	-1.56452e-10	-1.08684
48039610	chr6:48039610:A:G	3.14043e-08	-1.30622	-1.10665
48039756	chr6:48039756:T:G	3.03523e-08	-1.32789	-1.11905
48040037	chr6:48040037:C:T	1.01521e-07	-1.56452e-10	-1.23955
48040254	chr6:48040254:T:C	1.74648e-08	-1.71742	-1.28221
48040566	chr6:48040566:C:T	1.03384e-07	-1.56452e-10	-1.22136
48040771	chr6:48040771:A:G	3.01827e-08	-1.3297	-1.12285
48041020	chr6:48041020:C:T	1.09046e-07	-1.56452e-10	-1.16804
48041163	chr6:48041163:G:T	1.76096e-08	-1.71502	-1.27635
48041585	chr6:48041585:G:A	2.92053e-08	-1.35867	-1.1268
48041669	chr6:48041669:A:G	9.51167e-08	-1.56452e-10	-1.30471
48041690	chr6:48041690:C:T	2.84187e-08	-1.29877	-1.214
48041694	chr6:48041694:C:T	7.336e-08	-1.56443	-3.17832e-10
48042453	chr6:48042453:A:G	3.01539e-08	-1.32105	-1.13245
48042491	chr6:48042491:T:C	1.03467e-07	-1.56452e-10	-1.22056
48042973	chr6:48042973:A:G	4.30072e-08	-1.34506	-0.753391
48043494	chr6:48043494:T:C	1.03467e-07	-1.56452e-10	-1.22056
48044095	chr6:48044095:T:C	9.50956e-08	-1.56452e-10	-1.30493
48044254	chr6:48044254:T:C	9.79599e-08	-1.56452e-10	-1.27525
48044324	chr6:48044324:G:A	3.93737e-08	-1.40993	-0.776785
48044535	chr6:48044535:T:G	6.13783e-08	-0.905187	-0.837569
48044649	chr6:48044649:C:T	4.18926e-08	-1.35165	-0.773057
48045053	chr6:48045053:C:T	3.48593e-07	-1.56452e-10	-0.00590783
48045076	chr6:48045076:A:C	9.70719e-08	-1.56452e-10	-1.28436
48045114	chr6:48045114:A:G	9.79412e-08	-1.56452e-10	-1.27545
48045173	chr6:48045173:A:C	1.14892e-07	-1.56452e-10	-1.11582
48045632	chr6:48045632:A:G	4.99246e-07	-1.56452e-10	0.353286
48045823	chr6:48045823:T:C	9.49541e-08	-1.56452e-10	-1.30642
48045833	chr6:48045833:C:T	6.76614e-08	-1.6453	-3.17832e-10
48046339	chr6:48046339:G:A	3.73629e-07	-1.56452e-10	0.0634515
48046832	chr6:48046832:T:C	6.55577e-08	-1.67688	-3.17832e-10
48046894	chr6:48046894:T:A	4.0347e-07	1.30611	-1.16582
48047210	chr6:48047210:T:C	6.61848e-08	-0.362295	-1.30507
48047301	chr6:48047301:C:T	4.28459e-08	-1.72724	-0.374965
48047559	chr6:48047559:T:G	4.68422e-07	1.13245	-0.842897
48047687	chr6:48047687:A:G	4.45692e-07	1.15182	-0.912002
48047797	chr6:48047797:C:T	3.28873e-08	-1.1306	-1.23613
48048257	chr6:48048257:T:C	3.08748e-07	0.82783	-0.955117
48048535	chr6:48048535:A:G	3.3678e-07	0.907735	-0.948118
48048650	chr6:48048650:T:A	2.14871e-08	-1.48392	-1.30844
48048899	chr6:48048899:T:C	3.47132e-07	0.947206	-0.957315
48049145	chr6:48049145:G:A	3.33038e-07	0.889005	-0.940562
48049333	chr6:48049333:CAT:C	2.7537e-07	0.85486	-1.09656
48049680	chr6:48049680:A:C	3.29967e-07	0.880425	-0.941247
48049911	chr6:48049911:CCA:C	9.51327e-08	-1.56452e-10	-1.30454
48050194	chr6:48050194:C:A	3.46946e-07	0.922846	-0.933491
48050611	chr6:48050611:A:G	1.05167e-07	-1.56452e-10	-1.20426
48050637	chr6:48050637:C:T	2.82972e-07	0.556482	-0.770946
48051046	chr6:48051046:T:A	2.12912e-07	0.76391	-1.26284
48052095	chr6:48052095:G:A	2.59729e-07	0.8038	-1.10398
48053116	chr6:48053116:T:C	3.28261e-07	0.834981	-0.900986
48053129	chr6:48053129:G:T	2.3169e-07	-1.56452e-10	-0.414414
48053203	chr6:48053203:C:T	2.31434e-07	-1.56452e-10	-0.41552
48053517	chr6:48053517:CAA:C	3.20692e-07	0.822853	-0.912183
48053644	chr6:48053644:C:T	1.04438e-07	-1.56452e-10	-1.21122
48053985	chr6:48053985:G:A	9.48146e-08	-1.56452e-10	-1.30789
48054711	chr6:48054711:A:G	1.12385e-07	-1.56452e-10	-1.13788
48055119	chr6:48055119:G:A	6.49372e-08	-1.68639	-3.17832e-10
48055203	chr6:48055203:T:A	3.02108e-07	0.609708	-0.758737
48055566	chr6:48055566:C:T	1.22277e-07	-1.56452e-10	-1.05353
48055609	chr6:48055609:A:T	2.26571e-07	-1.56452e-10	-0.436755
48055715	chr6:48055715:T:G	1.05117e-07	-1.56452e-10	-1.20474
48056022	chr6:48056022:T:C	9.48883e-08	-1.56452e-10	-1.30711
48056252	chr6:48056252:T:C	1.25218e-07	-1.56452e-10	-1.02976
48056494	chr6:48056494:T:C	3.39303e-07	0.882684	-0.915602
48056691	chr6:48056691:T:C	1.77863e-07	-1.56452e-10	-0.678799
48057149	chr6:48057149:C:T	6.95336e-08	-1.618	-3.17832e-10
48057267	chr6:48057267:C:T	4.87105e-07	0.831661	-0.502994
48057454	chr6:48057454:A:G	3.30612e-07	0.870379	-0.929245
48057457	chr6:48057457:C:T	1.09642e-07	-1.56452e-10	-1.16259
48057942	chr6:48057942:G:A	3.40583e-07	0.89988	-0.929034
48057959	chr6:48057959:T:C	8.59271e-08	-1.40631	-3.17832e-10
48058043	chr6:48058043:T:G	6.37093e-08	-1.70548	-3.17832e-10
48058149	chr6:48058149:T:C	3.41439e-07	0.903822	-0.930467
48058269	chr6:48058269:A:C	1.20405e-07	-1.56452e-10	-1.06895
48058641	chr6:48058641:A:G	2.19383e-08	-1.47436	-1.29722
48058866	chr6:48058866:G:A	9.48881e-08	-1.56452e-10	-1.30711
48059112	chr6:48059112:T:C	2.6658e-07	1.03391	-1.30805
48060007	chr6:48060007:A:G	2.20524e-08	-1.73028	-1.03611
48061364	chr6:48061364:C:A	1.11688e-07	-1.56452e-10	-1.14411
48061531	chr6:48061531:C:T	2.12063e-07	-1.56452e-10	-0.50293
48061994	chr6:48061994:T:A	2.83381e-07	1.09538	-1.3084
48061995	chr6:48061995:A:C	2.81832e-07	1.08936	-1.30786
48062033	chr6:48062033:G:A	1.00197e-07	-1.56452e-10	-1.25267
48062111	chr6:48062111:C:T	1.106e-07	0.153547	-1.30744
48062676	chr6:48062676:C:T	1.01466e-07	-1.56452e-10	-1.24009
48063384	chr6:48063384:C:G	3.68916e-07	1.33956	-1.2888
48063808	chr6:48063808:G:A	4.7012e-08	-1.72985	-0.279557
48064083	chr6:48064083:G:T	2.95256e-07	1.13626	-1.30823
48064394	chr6:48064394:A:G	2.26778e-07	-1.56452e-10	-0.435842
48064412	chr6:48064412:A:C	4.37759e-08	-0.809736	-1.27099
48065105	chr6:48065105:G:T	9.47871e-08	-1.56452e-10	-1.30818
48065148	chr6:48065148:G:A	1.53904e-07	-0.823485	-3.17832e-10
48065428	chr6:48065428:A:G	1.10221e-07	-1.56452e-10	-1.15733
48065431	chr6:48065431:A:C	2.88922e-07	1.11341	-1.30706
48065458	chr6:48065458:G:A	1.41279e-07	-1.56452e-10	-0.909076
48065890	chr6:48065890:G:C	3.05267e-07	1.16865	-1.30728
48066098	chr6:48066098:A:AC	7.10397e-08	-1.34739	-0.249182
48066266	chr6:48066266:C:T	2.10189e-07	0.785425	-1.29723
48068770	chr6:48068770:C:A	1.38151e-07	-1.56452e-10	-0.931464
48069287	chr6:48069287:T:C	2.21498e-07	-1.56452e-10	-0.459399
48069585	chr6:48069585:C:G	1.18765e-07	-1.56452e-10	-1.08266
48069715	chr6:48069715:T:G	9.60034e-08	-1.56452e-10	-1.29543
48069750	chr6:48069750:T:C	4.14133e-08	-0.912249	-1.22396
48070159	chr6:48070159:A:G	1.25319e-07	-1.56452e-10	-1.02895
48070343	chr6:48070343:A:C	2.83017e-08	-1.22283	-1.29406
48071056	chr6:48071056:T:C	9.55831e-08	-1.56452e-10	-1.29982
48071371	chr6:48071371:A:G	1.38043e-07	-1.56452e-10	-0.93225
48071401	chr6:48071401:G:A	6.35527e-08	-1.70794	-3.17832e-10
48071555	chr6:48071555:G:A	4.54351e-07	1.56677	-1.30772
48071919	chr6:48071919:G:T	9.49135e-08	-1.56452e-10	-1.30685
48072146	chr6:48072146:T:G	1.02262e-07	-1.56452e-10	-1.23227
48072327	chr6:48072327:G:A	8.51754e-08	-1.4151	-3.17832e-10
48072530	chr6:48072530:C:A	1.89725e-07	-1.56452e-10	-0.614235
48072668	chr6:48072668:T:C	9.49192e-08	-1.56452e-10	-1.30679
48072698	chr6:48072698:C:T	9.68601e-08	-1.56452e-10	-1.28655
48073217	chr6:48073217:G:A	2.96209e-07	1.10009	-1.26884
48073541	chr6:48073541:C:T	9.49128e-08	-1.56452e-10	-1.30685
48073716	chr6:48073716:T:C	5.79495e-07	1.75543	-1.25309
48074236	chr6:48074236:T:A	1.18129e-07	-1.08803	-3.17832e-10
48074508	chr6:48074508:C:T	1.09576e-07	-1.56452e-10	-1.1632
48074836	chr6:48074836:G:A	3.3111e-08	-1.36992	-0.990023
48074924	chr6:48074924:A:G	6.80851e-08	-1.63905	-3.17832e-10
48075096	chr6:48075096:G:A	4.29089e-07	1.50804	-1.30619
48075193	chr6:48075193:A:G	5.04037e-07	1.64378	-1.28095
48075284	chr6:48075284:A:G	4.68393e-07	-1.56452e-10	0.289495
48076068	chr6:48076068:T:G	3.97991e-07	1.42821	-1.30159
48076743	chr6:48076743:C:T	1.30032e-06	1.31056	-3.17832e-10
48076839	chr6:48076839:C:T	2.53929e-08	-1.73084	-0.894509
48076973	chr6:48076973:T:C	1.65151e-07	0.538101	-1.29106
48077238	chr6:48077238:G:A	1.67151e-06	-1.56452e-10	1.56167
48077712	chr6:48077712:T:C	9.49265e-08	-1.56452e-10	-1.30671
48078075	chr6:48078075:G:A	7.74672e-08	-1.50996	-3.17832e-10
48078274	chr6:48078274:G:A	2.76304e-08	-1.45896	-1.08194
48078278	chr6:48078278:A:T	5.37477e-07	1.73191	-1.30484
48078819	chr6:48078819:T:C	9.49141e-08	-1.56452e-10	-1.30684
48079633	chr6:48079633:G:A	2.43117e-08	-1.72824	-0.940612
48079821	chr6:48079821:G:C	6.29876e-08	-1.71687	-3.17832e-10
48080359	chr6:48080359:G:A	3.40383e-07	1.27869	-1.30844
48080399	chr6:48080399:A:T	9.14282e-08	-1.34426	-3.17832e-10
48080783	chr6:48080783:A:AT	9.47632e-08	-1.56452e-10	-1.30843
48081990	chr6:48081990:T:C	3.43061e-07	1.28268	-1.30458
48082487	chr6:48082487:A:G	9.83039e-08	-1.56452e-10	-1.27175
48082495	chr6:48082495:A:G	3.44692e-07	-1.56452e-10	-0.0171603
48082513	chr6:48082513:C:G	3.97959e-08	-1.72972	-0.446332
48082563	chr6:48082563:C:T	2.29805e-08	-1.67597	-1.04919
48082576	chr6:48082576:C:T	3.35711e-07	-0.0435608	-3.17832e-10
48082669	chr6:48082669:C:T	2.57234e-07	0.974234	-1.28406
48082766	chr6:48082766:A:G	2.94042e-07	1.12652	-1.30261
48083115	chr6:48083115:C:T	2.48438e-07	0.963828	-1.30845
48083513	chr6:48083513:A:G	9.47617e-08	-1.56452e-10	-1.30845
48083918	chr6:48083918:A:G	1.27127e-07	-1.56452e-10	-1.01462
48084917	chr6:48084917:G:A	9.47656e-08	-1.56452e-10	-1.30841
48086043	chr6:48086043:C:G	5.70444e-08	-1.69421	-0.121771
48086077	chr6:48086077:T:A	1.89706e-07	-1.56452e-10	-0.614338
48086237	chr6:48086237:G:C	2.19564e-07	0.838785	-1.30695
48086427	chr6:48086427:G:T	1.53815e-07	0.484125	-1.30819
48086573	chr6:48086573:A:C	4.54478e-07	-1.56452e-10	0.259336
48086657	chr6:48086657:G:A	2.90175e-07	1.11899	-1.30832
48087827	chr6:48087827:G:A	2.63271e-07	1.00819	-1.29482
48088660	chr6:48088660:T:C	6.31925e-08	-1.71363	-3.17832e-10
48088667	chr6:48088667:G:A	9.59356e-08	-1.56452e-10	-1.29614
48088786	chr6:48088786:G:A	6.2111e-08	-1.73089	-3.17832e-10
48089066	chr6:48089066:A:G	1.09876e-06	-1.56452e-10	1.14213
48089166	chr6:48089166:A:G	1.84859e-08	-1.71215	-1.23065
48089439	chr6:48089439:T:C	9.55706e-08	-1.56452e-10	-1.29995
48089539	chr6:48089539:A:G	3.04632e-07	1.16537	-1.30608
48089563	chr6:48089563:T:C	2.95831e-07	1.13545	-1.30547
48089996	chr6:48089996:G:A	4.22534e-07	1.47384	-1.28738
48090114	chr6:48090114:G:C	9.21884e-08	-1.33598	-3.17832e-10
48090198	chr6:48090198:A:G	3.12059e-07	1.18924	-1.30586
48090211	chr6:48090211:A:G	5.26826e-08	-0.860743	-1.03478
48090933	chr6:48090933:T:C	4.03442e-07	-1.56452e-10	0.140221
48091079	chr6:48091079:G:T	4.08156e-07	-1.56452e-10	0.151837
48091309	chr6:48091309:A:C	9.58683e-08	-1.56452e-10	-1.29684
48092163	chr6:48092163:C:T	2.80389e-07	1.07921	-1.30284
48095411	chr6:48095411:C:T	4.36711e-07	-1.56452e-10	0.219458
48095952	chr6:48095952:A:G	3.89254e-08	-1.72634	-0.47183
48096378	chr6:48096378:G:A	1.17061e-07	-1.56452e-10	-1.09711
48097335	chr6:48097335:G:A	7.24247e-08	-1.6994	0.122134
48098013	chr6:48098013:A:T	1.05618e-07	-1.56452e-10	-1.19998
48098038	chr6:48098038:G:A	3.92066e-08	-1.72057	-0.470397
48098184	chr6:48098184:C:G	1.64154e-07	-1.56452e-10	-0.759006
48098347	chr6:48098347:T:C	1.00756e-07	-1.56452e-10	-1.24711
48098630	chr6:48098630:C:A	3.27084e-07	-1.56452e-10	-0.0695959
48098802	chr6:48098802:T:A	2.06264e-08	-1.72346	-1.10978
48099458	chr6:48099458:C:T	1.10177e-07	-1.56452e-10	-1.15772
48099816	chr6:48099816:G:T	9.1064e-08	-1.34825	-3.17832e-10
48100598	chr6:48100598:T:G	1.01293e-07	-1.56452e-10	-1.2418
48101138	chr6:48101138:T:C	1.88677e-08	-1.71717	-1.20519
48101975	chr6:48101975:A:T	3.5319e-07	0.00719341	-3.17832e-10
48101987	chr6:48101987:C:T	5.64194e-07	1.6585	-1.18292
48102084	chr6:48102084:C:T	1.01255e-07	-1.56452e-10	-1.24217
48102267	chr6:48102267:A:C	1.74667e-08	-1.72576	-1.27376
48102475	chr6:48102475:T:C	4.15977e-07	1.39164	-1.22082
48103319	chr6:48103319:T:C	2.09839e-07	0.218691	-0.732165
48103454	chr6:48103454:C:T	4.44151e-07	1.46206	-1.22571
48103589	chr6:48103589:A:G	4.16899e-07	1.41872	-1.24568
48103863	chr6:48103863:G:A	3.22508e-07	-1.56452e-10	-0.0836834
48103867	chr6:48103867:T:C	4.62719e-07	1.51061	-1.2333
48103881	chr6:48103881:T:C	2.39658e-07	0.247764	-0.628362
48104086	chr6:48104086:G:A	4.60138e-07	1.4814	-1.20969
48104380	chr6:48104380:A:C	1.0424e-07	-1.56452e-10	-1.21311
48104433	chr6:48104433:A:C	1.45443e-07	-1.56452e-10	-0.880027
48104539	chr6:48104539:C:T	6.09892e-07	1.72491	-1.17144
48104899	chr6:48104899:T:A	6.07437e-07	1.73731	-1.18788
48105184	chr6:48105184:T:C	1.59533e-07	-1.56452e-10	-0.787564
48105536	chr6:48105536:A:T	9.76589e-08	-1.56452e-10	-1.27833
48105875	chr6:48105875:A:G	1.15583e-07	-1.56452e-10	-1.10983
48106254	chr6:48106254:T:C	1.01657e-07	-1.56452e-10	-1.23821
48106286	chr6:48106286:C:G	7.21787e-07	1.83652	-1.1146
48106315	chr6:48106315:G:A	1.04202e-07	-1.56452e-10	-1.21348
48106432	chr6:48106432:G:A	4.57212e-07	0.265334	-3.17832e-10
48106941	chr6:48106941:A:G	1.09104e-07	-1.56452e-10	-1.16752
48107079	chr6:48107079:G:T	4.10334e-07	1.36698	-1.20982
48107102	chr6:48107102:TTA:T	7.94248e-07	0.817584	-3.17832e-10
48107309	chr6:48107309:T:C	1.10042e-07	-1.56452e-10	-1.15895
48107436	chr6:48107436:T:C	1.73847e-08	-1.7207	-1.28352
48107600	chr6:48107600:G:A	1.17591e-07	-1.56452e-10	-1.0926
48107719	chr6:48107719:T:A	2.48344e-07	-1.56452e-10	-0.345
48107976	chr6:48107976:A:C	9.60273e-08	-1.56452e-10	-1.29518
48108036	chr6:48108036:A:G	6.02921e-08	-1.04015	-0.720467
48108353	chr6:48108353:A:C	1.0213e-07	-1.56452e-10	-1.23356
48108368	chr6:48108368:C:T	1.05353e-07	-1.56452e-10	-1.2025
48108476	chr6:48108476:T:G	7.28206e-08	-1.69613	0.124312
48108488	chr6:48108488:G:A	7.11443e-08	-1.69601	0.100907
48108697	chr6:48108697:G:A	2.93039e-07	-1.56452e-10	-0.179506
48108796	chr6:48108796:G:T	3.44862e-07	1.20021	-1.21687
48109334	chr6:48109334:A:T	3.38731e-08	-1.34474	-0.992451
48109389	chr6:48109389:T:C	1.00272e-07	-1.56452e-10	-1.25193
48110105	chr6:48110105:A:G	5.85403e-07	-1.56452e-10	0.512487
48110876	chr6:48110876:G:A	7.11713e-08	-0.340636	-1.25409
48111282	chr6:48111282:T:C	1.21485e-07	0.211482	-1.27151
48111351	chr6:48111351:C:A	1.3649e-07	0.0488487	-0.992413
48111358	chr6:48111358:C:T	1.64392e-07	0.254812	-1.01237
48111413	chr6:48111413:G:A	1.18115e-07	-1.56452e-10	-1.08816
48111440	chr6:48111440:C:T	2.67294e-08	-1.71142	-0.862631
48112754	chr6:48112754:C:A	2.24366e-07	-1.56452e-10	-0.446533
48112762	chr6:48112762:T:A	1.28871e-07	-0.0683248	-0.932677
48113330	chr6:48113330:C:T	2.20299e-08	-1.72859	-1.03883
48113417	chr6:48113417:G:C	9.63417e-08	-1.56452e-10	-1.29191
48113582	chr6:48113582:C:T	3.80779e-07	0.269869	-0.187464
48113728	chr6:48113728:C:T	1.18115e-06	-1.73087	2.9453
48113770	chr6:48113770:C:T	9.6752e-08	-1.56452e-10	-1.28766
48114777	chr6:48114777:C:T	9.56155e-08	-1.56452e-10	-1.29948
48114779	chr6:48114779:A:G	1.09836e-07	-1.56452e-10	-1.16083
48115002	chr6:48115002:A:G	2.17349e-07	0.201827	-0.680137
48115272	chr6:48115272:G:A	2.17506e-07	0.224895	-0.702482
48115580	chr6:48115580:T:C	1.0348e-07	-0.117146	-1.10329
48115630	chr6:48115630:G:A	3.57587e-07	-1.72735	1.74692
48115747	chr6:48115747:A:G	2.36444e-07	0.322921	-0.717023
48115821	chr6:48115821:A:G	9.5857e-08	-1.56452e-10	-1.29696
48116062	chr6:48116062:G:A	1.47686e-07	-1.56452e-10	-0.864722
48116470	chr6:48116470:T:C	9.68655e-08	-1.56452e-10	-1.28649
48117372	chr6:48117372:T:A	3.26347e-07	0.659317	-0.731168
48117448	chr6:48117448:G:T	1.16571e-07	-1.56452e-10	-1.10131
48117502	chr6:48117502:A:T	3.183e-07	0.193409	-0.290229
48117677	chr6:48117677:T:G	3.22181e-07	0.156568	-0.241267
48117902	chr6:48117902:A:G	1.25479e-07	-1.56452e-10	-1.02767
48118234	chr6:48118234:C:T	9.62299e-08	-1.56452e-10	-1.29307
48118251	chr6:48118251:A:T	3.49902e-07	0.202527	-0.204687
48118303	chr6:48118303:A:G	1.02162e-07	-1.56452e-10	-1.23325
48118422	chr6:48118422:C:T	2.96081e-06	2.69727	-0.563862
48118585	chr6:48118585:C:T	1.85894e-08	-1.72499	-1.21223
48118881	chr6:48118881:C:T	2.78477e-07	0.730141	-0.96062
48119360	chr6:48119360:A:G	3.05083e-06	-1.56452e-10	2.16336
48119667	chr6:48119667:C:T	4.01038e-06	2.63872	-0.201889
48119851	chr6:48119851:G:A	1.64212e-07	-1.56452e-10	-0.758653
48120076	chr6:48120076:G:C	1.72123e-08	-1.72706	-1.28713
48120165	chr6:48120165:AG:A	3.5081e-07	0.718219	-0.717788
48120404	chr6:48120404:T:G	1.69904e-07	0.362458	-1.08704
48120444	chr6:48120444:C:T	3.71078e-06	2.60719	-0.248004
48120458	chr6:48120458:C:T	9.71637e-08	-1.56452e-10	-1.28342
48120504	chr6:48120504:T:C	3.43522e-07	0.719071	-0.739631
48121159	chr6:48121159:T:A	3.26246e-07	0.233143	-0.305304
48121214	chr6:48121214:T:C	3.2273e-07	0.226754	-0.309751
48121305	chr6:48121305:C:T	9.95018e-08	-1.56452e-10	-1.25964
48121326	chr6:48121326:G:T	3.18107e-07	0.204946	-0.302372
48121421	chr6:48121421:T:G	9.62505e-08	-1.56452e-10	-1.29286
48121486	chr6:48121486:C:A	3.51402e-07	0.722992	-0.720872
48122296	chr6:48122296:G:A	3.78122e-07	0.795566	-0.720161
48122448	chr6:48122448:A:G	3.67788e-07	0.769313	-0.721618
48122659	chr6:48122659:C:G	9.58704e-08	-1.56452e-10	-1.29682
48123128	chr6:48123128:T:C	9.47647e-08	-1.56452e-10	-1.30842
48123233	chr6:48123233:C:T	3.14306e-07	0.201563	-0.311008
48123892	chr6:48123892:A:G	3.01648e-07	0.184302	-0.334854
48124908	chr6:48124908:T:C	5.17566e-07	0.654268	-0.264944
48125278	chr6:48125278:G:A	1.81646e-08	-1.71712	-1.24321
48125518	chr6:48125518:G:A	5.23056e-07	0.559711	-0.159834
48126132	chr6:48126132:C:T	1.8278e-08	-1.72374	-1.23037
48126403	chr6:48126403:G:A	2.16233e-06	3.11482	-1.29569
48126413	chr6:48126413:G:C	2.27798e-08	-1.60297	-1.13097
48126509	chr6:48126509:C:T	7.25803e-07	1.45418	-0.726716
48126812	chr6:48126812:C:T	6.71784e-07	1.36941	-0.719284
48127968	chr6:48127968:C:T	7.64167e-07	-1.56452e-10	0.778974
48128110	chr6:48128110:G:A	4.86099e-07	0.450593	-0.123994
48128312	chr6:48128312:T:C	5.49335e-07	0.655354	-0.206458
48128646	chr6:48128646:T:C	2.06033e-06	3.00505	-1.23424
48128775	chr6:48128775:G:A	5.15986e-07	0.574254	-0.187986
48128921	chr6:48128921:GC:G	1.74153e-08	-1.72931	-1.27315
48129197	chr6:48129197:A:T	1.65399e-07	-1.56452e-10	-0.751451
48129340	chr6:48129340:C:T	7.48412e-08	-1.54444	-3.17832e-10
48129471	chr6:48129471:T:G	9.49347e-08	-1.56452e-10	-1.30662
48129497	chr6:48129497:C:A	8.48738e-08	-1.41865	-3.17832e-10
48130944	chr6:48130944:A:C	1.03469e-07	-1.52685	0.306307
48130973	chr6:48130973:T:C	1.9174e-08	-1.66605	-1.24021
48131193	chr6:48131193:A:G	1.96485e-07	-0.579226	-3.17832e-10
48131303	chr6:48131303:G:T	1.00973e-07	-1.52621	0.281252
48131425	chr6:48131425:T:C	9.5501e-08	-1.56452e-10	-1.30068
48131427	chr6:48131427:G:T	1.29152e-07	-1.56452e-10	-0.998824
48131762	chr6:48131762:C:A	1.20489e-07	-1.56452e-10	-1.06826
48131784	chr6:48131784:T:C	9.94634e-08	-1.56452e-10	-1.26002
48131820	chr6:48131820:A:G	9.14206e-08	-1.5214	0.177058
48132279	chr6:48132279:TA:T	9.52395e-08	-1.56452e-10	-1.30342
48132282	chr6:48132282:T:G	9.5225e-08	-1.56452e-10	-1.30357
48132325	chr6:48132325:A:G	1.55129e-07	-1.36298	0.547425
48132375	chr6:48132375:C:T	9.03519e-08	-1.52779	0.171686
48132504	chr6:48132504:A:G	7.64535e-08	-1.52313	-3.17832e-10
48133001	chr6:48133001:A:T	7.72091e-08	-1.56088	0.0475818
48133323	chr6:48133323:A:G	6.57182e-08	-1.67444	-3.17832e-10
48133615	chr6:48133615:G:A	7.26104e-08	-1.5747	-3.17832e-10
48134298	chr6:48134298:C:T	7.62213e-08	-1.56549	0.039317
48134452	chr6:48134452:T:C	9.60076e-08	-1.56452e-10	-1.29539
48134702	chr6:48134702:T:C	1.51523e-07	-1.56452e-10	-0.839074
48135183	chr6:48135183:G:A	1.23809e-07	-1.56452e-10	-1.04107
48135210	chr6:48135210:A:T	8.60013e-08	-1.54818	0.142731
48135241	chr6:48135241:T:A	7.45541e-08	-1.52965	-0.0186368
48135275	chr6:48135275:T:C	1.19931e-07	-1.56452e-10	-1.0729
48135321	chr6:48135321:A:C	1.10179e-07	-1.56452e-10	-1.1577
48135439	chr6:48135439:C:T	9.62588e-08	-1.56452e-10	-1.29277
48136081	chr6:48136081:T:C	9.56415e-08	-1.47058	0.171376
48136232	chr6:48136232:C:T	1.10619e-07	-1.56452e-10	-1.15373
48136274	chr6:48136274:T:C	9.77782e-08	-1.56452e-10	-1.27711
48136400	chr6:48136400:GT:G	1.15063e-07	-1.46842	0.354091
48136522	chr6:48136522:A:G	1.101e-07	-1.60483	0.446401
48136572	chr6:48136572:C:T	8.28515e-08	-1.65897	0.216205
48137026	chr6:48137026:C:T	7.47496e-08	-1.54567	-3.17832e-10
48137336	chr6:48137336:G:A	1.18113e-07	-1.56452e-10	-1.08817
48137634	chr6:48137634:C:T	2.40697e-08	-1.60751	-1.07135
48137699	chr6:48137699:A:G	9.94002e-08	-1.5433	0.282642
48137874	chr6:48137874:A:G	2.38231e-07	-1.56452e-10	-0.386573
48138129	chr6:48138129:A:C	2.04667e-07	-0.538428	-3.17832e-10
48138279	chr6:48138279:A:G	1.0997e-07	-1.63399	0.474387
48138663	chr6:48138663:T:G	1.23725e-07	-1.56452e-10	-1.04175
48138972	chr6:48138972:C:A	9.74521e-08	-1.54816	0.267713
```
