## Supplementary material for "Characterization of shared and ancestry-specific signals driving complex traits using multi-ancestry fine-mapping": susiex_nc3.cs80.snp

```
BP	SNP	PIP(CS1)	LogBF(CS1,Pop1)	LogBF(CS1,Pop2)
47139268	chr6:47139268:A:C	3.11548e-08	-1.18089	-1.19123
47139287	chr6:47139287:A:G	4.78795e-07	-1.56452e-10	0.360185
47139309	chr6:47139309:A:G	2.13158e-08	-1.54652	-1.20512
47139601	chr6:47139601:A:G	1.03801e-07	-1.56452e-10	-1.16861
47140167	chr6:47140167:A:T	1.14103e-07	-1.57489	0.500901
47140222	chr6:47140222:AG:A	9.03734e-08	-1.56452e-10	-1.30714
47140228	chr6:47140228:C:A	5.98207e-08	-1.71974	-3.17832e-10
47140280	chr6:47140280:A:C	1.42217e-07	-1.56452e-10	-0.853736
47140399	chr6:47140399:A:G	8.21932e-07	-1.56452e-10	0.900571
47140557	chr6:47140557:G:A	2.25961e-08	-1.52654	-1.16678
47140568	chr6:47140568:A:C	9.1525e-08	-1.56452e-10	-1.29448
47141130	chr6:47141130:T:C	9.39545e-08	-1.56452e-10	-1.26828
47141211	chr6:47141211:T:C	1.40134e-07	-1.56452e-10	-0.868487
47141652	chr6:47141652:A:G	1.8968e-08	-1.59517	-1.27316
47141962	chr6:47141962:T:A	2.99736e-07	-1.56452e-10	-0.108184
47142140	chr6:47142140:C:T	1.98536e-08	-1.67374	-1.14896
47142209	chr6:47142209:C:A	2.0043e-08	-1.59686	-1.21635
47142785	chr6:47142785:T:C	2.73213e-08	-1.24218	-1.26124
47142888	chr6:47142888:G:A	4.63138e-08	-0.825166	-1.15048
47143065	chr6:47143065:T:TCC	6.32213e-08	-1.66445	-3.17832e-10
47143286	chr6:47143286:A:G	9.56047e-08	-1.56452e-10	-1.25087
47143491	chr6:47143491:GC:G	5.96437e-08	-1.7227	-3.17832e-10
47143591	chr6:47143591:G:A	9.03559e-08	-1.56452e-10	-1.30733
47144106	chr6:47144106:A:G	1.97415e-08	-1.62721	-1.20115
47144193	chr6:47144193:C:A	1.018e-07	-1.56452e-10	-1.18808
47144260	chr6:47144260:C:G	2.04475e-07	-1.56452e-10	-0.490641
47144266	chr6:47144266:C:T	5.96141e-08	-1.7232	-3.17832e-10
47144844	chr6:47144844:A:G	1.41042e-07	-1.56452e-10	-0.862031
47145026	chr6:47145026:CTT:C	2.54393e-08	-1.4261	-1.1487
47145142	chr6:47145142:A:G	2.04288e-08	-1.59002	-1.20412
47145257	chr6:47145257:G:C	4.82654e-07	-1.56452e-10	0.368212
47145303	chr6:47145303:C:G	4.61802e-08	-0.816868	-1.16167
47145753	chr6:47145753:A:G	1.88585e-07	-1.56452e-10	-0.57154
47146090	chr6:47146090:A:G	9.48728e-08	-1.56452e-10	-1.25855
47146167	chr6:47146167:AC:A	5.95109e-08	-1.72493	-3.17832e-10
47146272	chr6:47146272:A:G	9.16691e-08	-1.56452e-10	-1.2929
47146673	chr6:47146673:A:G	2.6847e-08	-1.30882	-1.21211
47147066	chr6:47147066:C:T	9.02584e-08	-1.56452e-10	-1.30841
47147067	chr6:47147067:A:G	1.49172e-07	-1.56452e-10	-0.805985
47147106	chr6:47147106:C:A	9.07671e-08	-1.56452e-10	-1.30279
47147214	chr6:47147214:C:T	2.09945e-08	-1.46774	-1.29909
47147321	chr6:47147321:G:T	1.29989e-07	-1.56452e-10	-0.94364
47147418	chr6:47147418:C:T	1.23832e-07	-0.992162	-3.17832e-10
47147476	chr6:47147476:T:C	6.00012e-08	-1.71672	-3.17832e-10
47147721	chr6:47147721:A:G	1.15461e-07	-1.56452e-10	-1.06215
47148183	chr6:47148183:T:C	1.04364e-07	-1.56452e-10	-1.1632
47148745	chr6:47148745:G:A	9.86536e-08	-1.56452e-10	-1.21947
47149211	chr6:47149211:C:T	1.22159e-07	-1.56452e-10	-1.00576
47149621	chr6:47149621:A:G	1.12375e-07	-1.56452e-10	-1.08925
47149729	chr6:47149729:A:C	2.33811e-08	-1.39359	-1.26557
47150036	chr6:47150036:T:G	2.66785e-07	-1.56452e-10	-0.224643
47150058	chr6:47150058:A:G	9.02636e-08	-1.56452e-10	-1.30835
47150462	chr6:47150462:T:C	6.12642e-07	-1.56452e-10	0.606693
47150477	chr6:47150477:A:G	9.27368e-08	-1.56452e-10	-1.28132
47150931	chr6:47150931:C:T	6.17078e-08	-1.68868	-3.17832e-10
47150956	chr6:47150956:C:T	3.75956e-07	1.25611	-1.13773
47151050	chr6:47151050:G:A	3.03933e-08	-1.19508	-1.20179
47151219	chr6:47151219:A:C	9.03216e-08	-1.56452e-10	-1.30771
47151360	chr6:47151360:C:T	1.1493e-07	-1.56452e-10	-1.06677
47151419	chr6:47151419:T:A	1.98608e-08	-1.70012	-1.12221
47151793	chr6:47151793:C:T	6.3498e-08	-1.66008	-3.17832e-10
47151826	chr6:47151826:T:G	2.88676e-07	-1.56452e-10	-0.145782
47151843	chr6:47151843:T:A	5.83983e-07	1.73981	-1.18102
47151924	chr6:47151924:A:T	6.26741e-08	-0.380775	-1.29236
47152121	chr6:47152121:A:G	2.75008e-08	-1.54087	-0.956001
47152545	chr6:47152545:T:C	2.65225e-08	-1.55326	-0.979832
47152554	chr6:47152554:A:G	9.61314e-08	-1.56452e-10	-1.24537
47152633	chr6:47152633:A:AC	9.03066e-08	-1.56452e-10	-1.30788
47152831	chr6:47152831:C:T	1.32418e-07	-1.56452e-10	-0.925127
47152854	chr6:47152854:G:C	2.90102e-07	-1.56452e-10	-0.140856
47152928	chr6:47152928:T:G	9.89277e-08	-1.56452e-10	-1.2167
47152951	chr6:47152951:C:T	9.81284e-08	-1.56452e-10	-1.22481
47152985	chr6:47152985:C:T	6.09674e-08	-1.70075	-3.17832e-10
47153017	chr6:47153017:A:G	1.95783e-08	-1.70319	-1.13348
47153114	chr6:47153114:C:T	2.45149e-08	-1.68326	-0.928548
47153186	chr6:47153186:A:G	1.06598e-07	-1.56452e-10	-1.14202
47153539	chr6:47153539:A:G	9.49476e-07	2.2666	-1.22177
47153664	chr6:47153664:A:G	9.84426e-08	-1.56452e-10	-1.22161
47153710	chr6:47153710:T:C	9.07845e-08	-1.56452e-10	-1.3026
47153841	chr6:47153841:G:A	9.05945e-08	-1.56452e-10	-1.30469
47153914	chr6:47153914:G:T	9.05203e-08	-1.56452e-10	-1.30551
47154012	chr6:47154012:C:T	2.90254e-08	-1.67579	-0.767124
47154076	chr6:47154076:G:A	9.25379e-08	-1.56452e-10	-1.28347
47154131	chr6:47154131:C:T	3.12963e-08	-1.21119	-1.1564
47154509	chr6:47154509:C:T	3.81435e-08	-0.87788	-1.29185
47154607	chr6:47154607:G:A	4.40533e-08	-0.833733	-1.19195
47154734	chr6:47154734:T:G	3.36781e-07	-1.56452e-10	0.0083451
47155029	chr6:47155029:G:A	1.0773e-07	-1.56452e-10	-1.13146
47155797	chr6:47155797:G:A	1.54734e-07	-1.56452e-10	-0.76938
47155854	chr6:47155854:T:C	7.73823e-08	-1.46233	-3.17832e-10
47156115	chr6:47156115:A:T	1.48213e-07	-1.56452e-10	-0.812435
47156320	chr6:47156320:A:C	2.55949e-08	-1.366	-1.2027
47156901	chr6:47156901:G:A	9.21251e-08	-1.56452e-10	-1.28794
47157251	chr6:47157251:G:A	2.04193e-08	-1.70302	-1.09159
47157536	chr6:47157536:C:T	2.29692e-08	-1.37184	-1.3051
47157587	chr6:47157587:T:C	3.32469e-08	-1.00911	-1.29802
47157599	chr6:47157599:A:G	6.14655e-08	-1.69261	-3.17832e-10
47157706	chr6:47157706:C:T	6.93576e-08	-1.57181	-3.17832e-10
47157725	chr6:47157725:C:T	6.08231e-08	-1.70312	-3.17832e-10
47157883	chr6:47157883:G:A	2.61743e-08	-1.45605	-1.09026
47158210	chr6:47158210:A:G	3.84937e-08	-1.34036	-0.820231
47158323	chr6:47158323:A:G	3.13261e-08	-1.56717	-0.799471
47158633	chr6:47158633:G:A	2.65107e-08	-1.59935	-0.934192
47158665	chr6:47158665:C:A	6.41269e-08	-1.65022	-3.17832e-10
47158699	chr6:47158699:G:A	9.58297e-08	-1.56452e-10	-1.24852
47158769	chr6:47158769:C:T	1.16275e-07	-1.56452e-10	-1.05513
47158825	chr6:47158825:T:A	7.94786e-07	1.61854	-0.751551
47159101	chr6:47159101:C:T	1.01012e-07	-1.56452e-10	-1.19585
47159930	chr6:47159930:A:T	7.87747e-08	-1.4445	-3.17832e-10
47160131	chr6:47160131:G:A	6.1019e-08	-1.6999	-3.17832e-10
47160465	chr6:47160465:G:A	9.32986e-08	-1.56452e-10	-1.27528
47160745	chr6:47160745:A:AAGAACC	6.33373e-08	-1.66261	-3.17832e-10
47160748	chr6:47160748:T:TAAA	6.3275e-08	-1.6636	-3.17832e-10
47160750	chr6:47160750:C:A	6.3261e-08	-1.66382	-3.17832e-10
47160861	chr6:47160861:C:G	2.83206e-08	-1.68071	-0.786782
47160913	chr6:47160913:A:C	2.34276e-08	-1.70037	-0.956807
47160956	chr6:47160956:G:A	6.1515e-08	-1.69181	-3.17832e-10
47160993	chr6:47160993:A:G	2.94522e-08	-1.30631	-1.12201
47161157	chr6:47161157:C:T	3.2195e-08	-1.03444	-1.30484
47161174	chr6:47161174:C:T	4.69659e-08	-1.72896	-0.232709
47161943	chr6:47161943:A:T	1.02066e-07	-1.56452e-10	-1.18547
47162283	chr6:47162283:T:C	9.24353e-08	-1.56452e-10	-1.28458
47162799	chr6:47162799:C:T	9.14661e-08	-1.56452e-10	-1.29512
47163089	chr6:47163089:A:G	2.37189e-07	-1.56452e-10	-0.342229
47163174	chr6:47163174:G:A	3.64783e-08	-1.13193	-1.08244
47163252	chr6:47163252:A:G	8.19839e-07	1.95298	-1.05496
47163342	chr6:47163342:G:C	1.06312e-07	-1.56452e-10	-1.14471
47163352	chr6:47163352:T:C	1.00117e-07	-1.56452e-10	-1.20475
47163397	chr6:47163397:C:A	3.11897e-07	-1.56452e-10	-0.0684143
47163438	chr6:47163438:T:C	6.83632e-08	-0.831478	-0.754775
47163462	chr6:47163462:G:T	1.16508e-07	-1.56452e-10	-1.05313
47164077	chr6:47164077:G:A	1.30388e-07	-0.747092	-0.193477
47164766	chr6:47164766:T:C	9.5972e-08	-1.56452e-10	-1.24703
47164796	chr6:47164796:T:C	4.05336e-07	0.193628	-3.17832e-10
47165056	chr6:47165056:T:C	1.00258e-07	-1.56452e-10	-1.20334
47165469	chr6:47165469:C:T	1.56014e-07	-1.56452e-10	-0.761141
47165625	chr6:47165625:G:A	1.51208e-07	-1.56452e-10	-0.79243
47165809	chr6:47165809:G:A	1.57891e-07	-1.56452e-10	-0.74918
47165870	chr6:47165870:A:C	1.0095e-07	-1.56452e-10	-1.19646
47166056	chr6:47166056:A:G	1.00258e-07	-1.56452e-10	-1.20334
47166737	chr6:47166737:T:C	1.16315e-07	0.0952682	-1.15005
47166771	chr6:47166771:C:T	1.13638e-07	-1.66086	0.582794
47167948	chr6:47167948:GA:G	1.97386e-07	-1.56452e-10	-0.525928
47168105	chr6:47168105:T:C	2.68375e-07	-0.644903	0.4262
47168175	chr6:47168175:A:G	1.51199e-07	-1.56452e-10	-0.79249
47168248	chr6:47168248:G:A	9.18514e-08	-1.56452e-10	-1.29092
47168389	chr6:47168389:G:A	7.50652e-07	0.334809	0.475046
47168708	chr6:47168708:C:T	1.12438e-07	-1.08869	-3.17832e-10
47168737	chr6:47168737:A:G	5.65105e-07	-1.56452e-10	0.525924
47169230	chr6:47169230:C:T	1.65786e-07	0.185408	-0.885798
47169368	chr6:47169368:C:G	9.55151e-08	-1.56452e-10	-1.2518
47169440	chr6:47169440:G:A	9.90973e-08	-1.56452e-10	-1.21499
47169741	chr6:47169741:C:T	8.16487e-08	-1.40866	-3.17832e-10
47169770	chr6:47169770:G:A	2.6234e-08	-1.67286	-0.871166
47169942	chr6:47169942:A:C	1.33872e-07	-1.56452e-10	-0.9142
47169999	chr6:47169999:T:G	1.28241e-06	0.656612	0.688793
47170060	chr6:47170060:G:A	4.63569e-08	-1.01195	-0.96277
47170153	chr6:47170153:A:C	9.02957e-08	-1.56452e-10	-1.308
47170260	chr6:47170260:A:C	9.25029e-08	-1.56452e-10	-1.28385
47170607	chr6:47170607:T:A	1.05748e-07	-1.56452e-10	-1.15003
47170608	chr6:47170608:C:A	1.05724e-07	-1.56452e-10	-1.15026
47171091	chr6:47171091:CTG:C	9.71692e-08	-1.56452e-10	-1.23463
47171419	chr6:47171419:A:G	2.19019e-07	0.386844	-0.808775
47171509	chr6:47171509:A:G	1.16597e-07	-1.56452e-10	-1.05236
47171808	chr6:47171808:T:C	1.11401e-07	-1.56452e-10	-1.09795
47171809	chr6:47171809:G:T	1.42934e-07	-1.56452e-10	-0.848708
47171835	chr6:47171835:A:G	1.94319e-07	0.353912	-0.895498
47171839	chr6:47171839:G:A	1.03899e-07	-1.56452e-10	-1.16767
47172436	chr6:47172436:T:C	2.62201e-08	-1.63907	-0.905486
47172493	chr6:47172493:G:A	9.02535e-08	-1.56452e-10	-1.30846
47172536	chr6:47172536:G:A	2.85583e-08	-1.6547	-0.804442
47172887	chr6:47172887:A:C	4.82221e-07	0.367316	-3.17832e-10
47173103	chr6:47173103:A:C	9.96021e-08	-1.56452e-10	-1.2099
47173112	chr6:47173112:A:G	9.42674e-08	-1.56452e-10	-1.26495
47173217	chr6:47173217:C:T	3.43134e-08	-1.57738	-0.698168
47173244	chr6:47173244:G:A	4.82735e-08	-0.789312	-1.14489
47173301	chr6:47173301:A:C	9.15448e-08	-1.56452e-10	-1.29426
47173310	chr6:47173310:C:T	3.9022e-08	-0.975384	-1.17158
47173634	chr6:47173634:G:A	9.24009e-08	-1.56452e-10	-1.28495
47173659	chr6:47173659:C:A	9.41997e-08	-1.56452e-10	-1.26567
47173968	chr6:47173968:G:C	9.42146e-08	-1.56452e-10	-1.26551
47174158	chr6:47174158:A:G	1.53354e-07	-1.56452e-10	-0.778341
47174167	chr6:47174167:T:C	2.59114e-07	-1.56452e-10	-0.253821
47174293	chr6:47174293:G:A	9.82504e-08	-1.56452e-10	-1.22357
47174471	chr6:47174471:C:T	9.40113e-08	-1.56452e-10	-1.26767
47174695	chr6:47174695:G:A	9.17544e-08	-1.56452e-10	-1.29197
47174757	chr6:47174757:A:G	2.27809e-07	0.438078	-0.820658
47174770	chr6:47174770:A:G	2.46872e-07	-0.664613	0.362393
47175007	chr6:47175007:G:A	9.19493e-08	-1.56452e-10	-1.28985
47175129	chr6:47175129:C:T	2.90797e-07	-1.56452e-10	-0.138463
47175567	chr6:47175567:C:T	2.27901e-08	-1.64681	-1.03795
47175827	chr6:47175827:A:G	5.29731e-08	-0.875087	-0.966216
47175831	chr6:47175831:A:G	4.35241e-07	-1.56452e-10	0.264812
47176084	chr6:47176084:G:T	3.85784e-08	-0.984638	-1.17376
47176691	chr6:47176691:A:G	9.8757e-08	-1.56452e-10	-1.21843
47176700	chr6:47176700:G:C	2.72738e-07	-1.56452e-10	-0.202575
47176779	chr6:47176779:C:T	5.0277e-08	-1.68954	-0.204002
47177005	chr6:47177005:T:C	2.50214e-07	-1.56452e-10	-0.288769
47177185	chr6:47177185:T:C	8.49618e-08	-1.50997	0.141085
47177269	chr6:47177269:C:T	9.25581e-08	-1.56452e-10	-1.28325
47177450	chr6:47177450:A:G	5.65456e-08	-0.634536	-1.1415
47177636	chr6:47177636:C:T	7.03012e-07	0.744287	-3.17832e-10
47177724	chr6:47177724:C:T	1.44932e-07	-1.56452e-10	-0.834826
47177819	chr6:47177819:T:C	1.52325e-07	-1.56452e-10	-0.785072
47177876	chr6:47177876:A:G	8.69542e-08	-1.34571	-3.17832e-10
47177894	chr6:47177894:A:G	6.53031e-08	-1.63205	-3.17832e-10
47178233	chr6:47178233:G:C	2.72738e-07	-1.56452e-10	-0.202575
47178277	chr6:47178277:G:C	7.83867e-07	-1.56452e-10	0.853151
47178452	chr6:47178452:C:T	9.25581e-08	-1.56452e-10	-1.28325
47178465	chr6:47178465:G:A	9.23056e-08	-1.56452e-10	-1.28598
47178488	chr6:47178488:T:G	1.01539e-07	-1.56452e-10	-1.19065
47179123	chr6:47179123:G:A	1.29116e-07	-1.56452e-10	-0.950377
47179213	chr6:47179213:A:T	9.61552e-08	-1.56452e-10	-1.24512
47179295	chr6:47179295:A:T	1.18815e-06	-1.56452e-10	1.26907
47179501	chr6:47179501:C:T	1.48449e-07	-1.56452e-10	-0.810849
47179826	chr6:47179826:C:T	4.77421e-08	-1.69134	-0.253937
47179883	chr6:47179883:C:T	3.31398e-07	0.417529	-0.425295
47180224	chr6:47180224:A:C	2.74252e-07	-1.56452e-10	-0.197042
47180231	chr6:47180231:TG:T	1.18621e-06	-1.56452e-10	1.26743
47180368	chr6:47180368:G:C	1.46288e-07	-0.825508	-3.17832e-10
47180666	chr6:47180666:C:A	2.5303e-07	-0.424275	0.146695
47180719	chr6:47180719:G:A	6.56811e-08	-1.7186	0.0923219
47180887	chr6:47180887:T:C	5.92942e-08	-1.72858	-3.17832e-10
47181022	chr6:47181022:A:G	1.48203e-07	-1.56452e-10	-0.812505
47181047	chr6:47181047:T:C	2.89333e-07	-1.56452e-10	-0.143511
47181561	chr6:47181561:T:C	4.12525e-08	-0.918118	-1.17326
47181932	chr6:47181932:C:T	1.00953e-07	-1.56452e-10	-1.19643
47181992	chr6:47181992:G:A	2.70886e-07	-1.56452e-10	-0.209388
47182141	chr6:47182141:A:G	2.65123e-08	-1.23357	-1.29991
47182158	chr6:47182158:C:T	1.52311e-06	1.08602	0.431399
47182162	chr6:47182162:G:T	1.0384e-07	-1.56452e-10	-1.16823
47182475	chr6:47182475:G:A	6.19903e-08	-1.68411	-3.17832e-10
47182576	chr6:47182576:G:A	5.23947e-07	-1.56452e-10	0.450303
47182932	chr6:47182932:C:T	6.50689e-08	-0.404856	-1.23079
47183003	chr6:47183003:C:A	7.91145e-08	-1.44019	-3.17832e-10
47183144	chr6:47183144:C:T	2.15026e-08	-1.55519	-1.18772
47183236	chr6:47183236:C:G	3.08004e-07	0.280531	-0.361507
47183685	chr6:47183685:A:C	3.12472e-07	0.414962	-0.481534
47183800	chr6:47183800:G:A	9.68973e-08	-1.56452e-10	-1.23744
47183941	chr6:47183941:A:C	2.35327e-07	-1.56452e-10	-0.350112
47183943	chr6:47183943:G:A	1.01317e-07	-1.56452e-10	-1.19283
47184137	chr6:47184137:A:G	4.85534e-08	-0.964182	-0.964241
47184159	chr6:47184159:T:C	2.13021e-08	-1.5768	-1.17548
47184345	chr6:47184345:A:C	1.09682e-07	-1.56452e-10	-1.1135
47184542	chr6:47184542:A:G	2.25247e-08	-1.53974	-1.15674
47184593	chr6:47184593:T:C	1.02195e-07	-1.56452e-10	-1.1842
47184741	chr6:47184741:A:G	1.6706e-07	0.530818	-1.22355
47185429	chr6:47185429:G:C	2.95123e-07	0.42659	-0.550285
47185431	chr6:47185431:A:G	3.04159e-07	0.437706	-0.531244
47185465	chr6:47185465:T:A	1.12805e-07	-1.56452e-10	-1.08543
47185484	chr6:47185484:G:A	9.25581e-08	-1.56452e-10	-1.28325
47186003	chr6:47186003:A:G	5.57313e-08	-0.842502	-0.948045
47186133	chr6:47186133:G:T	2.17614e-08	-1.5761	-1.15484
47186204	chr6:47186204:G:C	1.36392e-07	-1.56452e-10	-0.895556
47186634	chr6:47186634:T:C	9.25581e-08	-1.56452e-10	-1.28325
47187539	chr6:47187539:G:A	2.34156e-07	-1.56452e-10	-0.3551
47188779	chr6:47188779:G:A	1.13519e-07	-1.56452e-10	-1.07912
47188823	chr6:47188823:C:A	1.18273e-07	-1.56452e-10	-1.03809
47189011	chr6:47189011:A:T	9.70555e-08	-1.56452e-10	-1.2358
47189108	chr6:47189108:G:A	3.7458e-07	0.701138	-0.586421
47189151	chr6:47189151:C:T	2.10113e-07	-1.56452e-10	-0.463442
47189185	chr6:47189185:G:A	2.96324e-08	-1.18148	-1.24074
47189188	chr6:47189188:T:C	9.03376e-08	-1.48008	0.172542
47189367	chr6:47189367:G:A	6.12368e-08	-1.18437	-0.511974
47189609	chr6:47189609:A:T	2.64341e-08	-1.23657	-1.29986
47189615	chr6:47189615:C:A	2.67488e-08	-1.22493	-1.29967
47189640	chr6:47189640:C:T	9.36877e-08	-1.56452e-10	-1.27112
47189746	chr6:47189746:C:T	3.69678e-07	0.739857	-0.638313
47190064	chr6:47190064:G:A	5.08684e-08	-0.600672	-1.28117
47190191	chr6:47190191:C:T	5.11656e-08	-0.608837	-1.26718
47190290	chr6:47190290:A:G	2.05873e-07	-1.56452e-10	-0.483829
47190535	chr6:47190535:T:G	1.63284e-08	-1.71551	-1.30267
47190711	chr6:47190711:G:A	2.93621e-07	1.06078	-1.18958
47190936	chr6:47190936:G:A	9.92782e-08	-1.56452e-10	-1.21316
47191082	chr6:47191082:C:T	1.11739e-07	-1.56452e-10	-1.09492
47191588	chr6:47191588:C:G	9.10048e-08	-1.56452e-10	-1.30017
47191636	chr6:47191636:T:G	2.34424e-07	0.930215	-1.28417
47191681	chr6:47191681:C:T	1.9139e-07	-1.56452e-10	-0.556776
47191729	chr6:47191729:C:T	2.67375e-07	-1.56452e-10	-0.222437
47191730	chr6:47191730:C:T	3.83709e-07	0.767514	-0.628717
47191869	chr6:47191869:G:A	3.13225e-08	-1.6821	-0.684648
47191906	chr6:47191906:G:A	2.12509e-07	0.670092	-1.12219
47192018	chr6:47192018:A:C	1.56355e-07	-0.467727	-0.291232
47192352	chr6:47192352:A:G	6.45368e-08	-1.64385	-3.17832e-10
47192759	chr6:47192759:G:C	9.25533e-08	-1.56452e-10	-1.2833
47193382	chr6:47193382:G:A	4.20658e-07	0.894777	-0.664045
47193404	chr6:47193404:A:G	1.36208e-07	-1.56452e-10	-0.896905
47193473	chr6:47193473:TCTTA:T	3.92542e-08	-0.921433	-1.2196
47193546	chr6:47193546:CT:C	9.91431e-08	-1.56452e-10	-1.21452
47193809	chr6:47193809:C:T	8.64598e-08	-1.35141	-3.17832e-10
47193998	chr6:47193998:C:T	3.24134e-07	-0.0299293	-3.17832e-10
47194022	chr6:47194022:G:T	1.28517e-07	-1.56452e-10	-0.955026
47194059	chr6:47194059:T:C	9.09915e-08	-1.56452e-10	-1.30032
47194711	chr6:47194711:A:C	6.33517e-08	-1.66239	-3.17832e-10
47194845	chr6:47194845:G:C	6.43701e-08	-0.338298	-1.30814
47195157	chr6:47195157:A:G	9.15316e-08	-1.56452e-10	-1.2944
47195218	chr6:47195218:T:C	5.92581e-08	-0.721255	-1.00793
47195246	chr6:47195246:C:T	4.27382e-07	-1.56452e-10	0.24659
47195277	chr6:47195277:C:T	4.06268e-08	-1.0546	-1.05206
47195286	chr6:47195286:T:C	2.10214e-07	-0.248396	-0.214566
47195383	chr6:47195383:G:C	9.93166e-08	-1.56452e-10	-1.21277
47195530	chr6:47195530:T:C	1.10542e-07	-1.56452e-10	-1.1057
47196052	chr6:47196052:C:T	2.7981e-08	-1.22567	-1.25389
47196061	chr6:47196061:C:T	4.01949e-07	-1.56452e-10	0.185237
47196131	chr6:47196131:T:G	9.86364e-07	-1.56452e-10	1.08294
47196274	chr6:47196274:A:G	6.3666e-08	-0.67254	-0.984897
47196379	chr6:47196379:C:T	3.03879e-08	-1.23579	-1.16125
47196384	chr6:47196384:A:G	7.41159e-08	-0.242671	-1.26279
47196398	chr6:47196398:C:T	1.1626e-07	-1.05526	-3.17832e-10
47196703	chr6:47196703:A:G	1.41137e-07	-1.50973	0.648375
47196732	chr6:47196732:T:C	1.04864e-07	-1.56452e-10	-1.15842
47196736	chr6:47196736:T:C	1.33324e-07	-1.5342	0.615896
47196744	chr6:47196744:T:A	2.17434e-07	-1.56452e-10	-0.429193
47196782	chr6:47196782:G:A	7.11492e-08	-0.626672	-0.919637
47197082	chr6:47197082:T:C	2.50697e-07	0.957397	-1.24424
47197216	chr6:47197216:G:T	9.12562e-08	-1.56452e-10	-1.29742
47197262	chr6:47197262:A:AT	4.02686e-07	-1.56452e-10	0.187071
47197263	chr6:47197263:A:T	2.78335e-07	-1.56452e-10	-0.182264
47197428	chr6:47197428:A:G	9.0638e-08	-1.56452e-10	-1.30421
47197539	chr6:47197539:A:G	2.62494e-07	-1.56452e-10	-0.24086
47198349	chr6:47198349:C:T	9.88639e-08	-1.56452e-10	-1.21734
47198447	chr6:47198447:C:T	7.3065e-08	-0.255673	-1.26406
47198451	chr6:47198451:A:G	6.12567e-08	-1.69601	-3.17832e-10
47198696	chr6:47198696:G:T	9.48356e-08	-1.56452e-10	-1.25894
47198770	chr6:47198770:GA:G	1.99247e-07	-1.56452e-10	-0.516543
47198912	chr6:47198912:T:A	9.12363e-08	-1.56452e-10	-1.29764
47199182	chr6:47199182:T:C	2.28085e-07	0.854359	-1.23573
47199189	chr6:47199189:A:T	2.71785e-08	-1.70365	-0.805011
47199281	chr6:47199281:T:G	1.01156e-07	-1.56452e-10	-1.19443
47199307	chr6:47199307:C:T	9.97017e-07	-1.56452e-10	1.09368
47199457	chr6:47199457:A:G	4.01618e-07	-1.56452e-10	0.184414
47199565	chr6:47199565:A:T	3.60922e-08	-1.0824	-1.14261
47200017	chr6:47200017:A:G	1.15789e-07	-1.57328	0.513962
47200123	chr6:47200123:G:A	2.14776e-07	-1.56452e-10	-0.44149
47200180	chr6:47200180:G:A	7.79465e-08	-0.192724	-1.26234
47200259	chr6:47200259:G:A	3.66997e-08	-1.07166	-1.13666
47200304	chr6:47200304:G:A	2.91319e-07	-0.56341	0.42674
47200336	chr6:47200336:A:G	7.42663e-07	-1.56452e-10	0.799154
47200368	chr6:47200368:A:G	1.16093e-07	-1.57498	0.518288
47200701	chr6:47200701:T:C	1.12615e-07	-1.56402	0.476902
47200844	chr6:47200844:A:G	1.00634e-07	-1.56452e-10	-1.19959
47200940	chr6:47200940:G:T	2.17398e-08	-1.72354	-1.00841
47201204	chr6:47201204:A:C	7.46267e-08	-0.248343	-1.25025
47201400	chr6:47201400:T:C	9.87362e-08	-1.56452e-10	-1.21864
47201810	chr6:47201810:T:C	1.16705e-07	-1.56452e-10	-1.05144
47201824	chr6:47201824:A:T	2.19387e-07	-1.56452e-10	-0.420249
47202063	chr6:47202063:G:A	1.15415e-07	-1.56452e-10	-1.06256
47202173	chr6:47202173:C:T	2.8598e-08	-1.24315	-1.2146
47202294	chr6:47202294:A:G	7.77393e-08	-1.45773	-3.17832e-10
47202378	chr6:47202378:G:A	1.26226e-07	-1.56452e-10	-0.973011
47202708	chr6:47202708:TC:T	1.43923e-07	-1.56452e-10	-0.841809
47203133	chr6:47203133:C:T	1.16175e-07	-1.56452e-10	-1.05599
47203602	chr6:47203602:A:G	2.43613e-07	-1.56452e-10	-0.315507
47203617	chr6:47203617:C:T	2.78311e-08	-1.70819	-0.776746
47203898	chr6:47203898:C:A	1.21573e-07	-1.56452e-10	-1.01057
47204074	chr6:47204074:G:A	8.63827e-08	-0.130068	-1.22223
47204079	chr6:47204079:C:T	6.54321e-08	-1.63007	-3.17832e-10
47204327	chr6:47204327:G:A	3.3564e-07	-1.56452e-10	0.00495186
47204663	chr6:47204663:T:A	2.84728e-07	-1.56452e-10	-0.159552
47204736	chr6:47204736:C:T	1.01569e-07	-1.56452e-10	-1.19035
47204829	chr6:47204829:C:T	4.45834e-07	0.901345	-0.612485
47204894	chr6:47204894:C:T	2.10366e-07	-1.56452e-10	-0.462237
47204906	chr6:47204906:G:A	2.65717e-07	-1.56452e-10	-0.228655
47205071	chr6:47205071:A:G	1.15153e-07	-1.56452e-10	-1.06483
47205191	chr6:47205191:A:G	2.15734e-07	0.862711	-1.29975
47205403	chr6:47205403:A:G	1.28178e-07	-1.56452e-10	-0.957666
47205601	chr6:47205601:T:C	1.55098e-07	-1.56452e-10	-0.76703
47205920	chr6:47205920:C:T	3.27798e-07	-1.56452e-10	-0.0186895
47205993	chr6:47205993:A:G	1.01433e-07	-1.56452e-10	-1.19169
47206485	chr6:47206485:A:G	1.00031e-06	0.0037234	1.09325
47206745	chr6:47206745:C:T	3.53088e-07	-1.56452e-10	0.0556292
47207826	chr6:47207826:A:AT	6.97627e-08	-0.305968	-1.26002
47208035	chr6:47208035:C:T	1.19427e-07	-1.56452e-10	-1.02838
47208395	chr6:47208395:T:C	6.23805e-08	-1.72585	0.0480146
47209064	chr6:47209064:G:A	6.26306e-08	-1.72842	0.0545915
47209209	chr6:47209209:C:T	1.11112e-07	-1.56452e-10	-1.10055
47209232	chr6:47209232:C:T	9.05414e-08	-1.56452e-10	-1.30528
47209275	chr6:47209275:C:T	2.35157e-07	-1.56452e-10	-0.350833
47209649	chr6:47209649:C:G	7.43306e-08	-0.27106	-1.2315
47209871	chr6:47209871:C:A	2.64446e-07	-0.233451	-3.17832e-10
47209985	chr6:47209985:G:A	1.1068e-07	-1.56452e-10	-1.10444
47209994	chr6:47209994:C:T	6.78968e-08	-0.351946	-1.24115
47210271	chr6:47210271:C:T	5.92915e-08	-1.72862	-3.17832e-10
47210806	chr6:47210806:T:G	1.09964e-07	-1.72112	0.610186
47210949	chr6:47210949:C:T	1.03697e-07	-1.56452e-10	-1.16962
47210978	chr6:47210978:T:G	1.20655e-07	-1.56452e-10	-1.01815
47211128	chr6:47211128:G:A	1.15072e-07	-1.56452e-10	-1.06553
47211510	chr6:47211510:G:A	1.20712e-07	-1.71947	0.701793
47211732	chr6:47211732:TC:T	1.35273e-07	-1.56452e-10	-0.903795
47211797	chr6:47211797:G:A	5.37999e-08	-1.58292	-0.242891
47211920	chr6:47211920:AAG:A	1.05917e-07	-1.72136	0.572932
47212087	chr6:47212087:C:T	1.10257e-06	1.02578	0.168531
47212353	chr6:47212353:T:C	1.13955e-07	-1.72331	0.648022
47213043	chr6:47213043:C:T	1.00912e-07	-1.56452e-10	-1.19684
47213083	chr6:47213083:T:C	2.49855e-08	-1.73031	-0.862482
47213228	chr6:47213228:C:T	2.20887e-07	-1.56452e-10	-0.413437
47213433	chr6:47213433:T:C	9.77265e-08	-1.56452e-10	-1.22891
47213697	chr6:47213697:C:G	8.21411e-07	1.00542	-0.10548
47213827	chr6:47213827:G:A	1.50568e-07	-1.71331	0.916643
47214094	chr6:47214094:T:C	1.08937e-07	-1.72159	0.601268
47214209	chr6:47214209:A:G	1.02979e-07	-1.56452e-10	-1.17656
47214302	chr6:47214302:C:T	1.11859e-07	-1.56452e-10	-1.09385
47214425	chr6:47214425:C:T	3.73757e-08	-1.72623	-0.463831
47214767	chr6:47214767:G:A	9.69872e-07	1.08508	-0.0190016
47214816	chr6:47214816:T:C	1.03054e-07	-1.56452e-10	-1.17583
47214883	chr6:47214883:A:T	6.62511e-08	-0.339243	-1.27839
47214961	chr6:47214961:G:C	8.95583e-07	1.09993	-0.113539
47215019	chr6:47215019:T:G	3.77218e-08	-1.72807	-0.452775
47215111	chr6:47215111:A:G	9.56376e-08	-1.56452e-10	-1.25052
47215375	chr6:47215375:C:T	9.14403e-07	1.09061	-0.0834223
47215425	chr6:47215425:T:C	1.50345e-07	-1.56452e-10	-0.798154
47215448	chr6:47215448:C:A	5.35591e-08	-0.820061	-1.01024
47215676	chr6:47215676:C:A	2.32399e-07	-1.56452e-10	-0.362632
47215937	chr6:47215937:C:T	6.57534e-08	-0.397508	-1.22767
47215968	chr6:47215968:T:C	2.57405e-07	-1.56452e-10	-0.260436
47216060	chr6:47216060:A:AG	1.08345e-07	-1.72585	0.60008
47216221	chr6:47216221:G:A	1.6295e-07	-1.56452e-10	-0.717647
47216281	chr6:47216281:C:A	3.73873e-08	-1.73041	-0.459345
47216543	chr6:47216543:A:C	1.25019e-07	-1.56452e-10	-0.982625
47216547	chr6:47216547:C:T	2.54569e-08	-1.70901	-0.865087
47216731	chr6:47216731:G:A	1.07668e-07	-1.56452e-10	-1.13203
47216849	chr6:47216849:G:A	1.02604e-07	-1.56452e-10	-1.18021
47216894	chr6:47216894:C:A	2.14822e-07	-1.56452e-10	-0.441278
47217051	chr6:47217051:A:C	7.38463e-08	-0.271426	-1.23768
47217127	chr6:47217127:C:T	6.79215e-08	-0.363767	-1.22897
47217170	chr6:47217170:G:A	1.22878e-07	-1.56452e-10	-0.999896
47217388	chr6:47217388:A:G	1.1029e-07	-1.72529	0.617313
47217645	chr6:47217645:T:C	1.06127e-07	-1.56452e-10	-1.14645
47217651	chr6:47217651:A:G	9.03085e-08	-1.56452e-10	-1.30786
47217845	chr6:47217845:A:G	1.02923e-07	-1.56452e-10	-1.1771
47217918	chr6:47217918:T:C	1.22226e-07	-1.56452e-10	-1.00521
47218041	chr6:47218041:C:A	3.8544e-08	-1.73044	-0.428847
47218070	chr6:47218070:C:T	1.87216e-07	-1.56452e-10	-0.578825
47218143	chr6:47218143:G:A	1.01848e-07	-1.56452e-10	-1.1876
47218251	chr6:47218251:T:C	3.45027e-07	-1.16727	1.19981
47218349	chr6:47218349:G:A	1.20248e-07	-1.56452e-10	-1.02153
47218374	chr6:47218374:G:T	3.9903e-07	1.37978	-1.20183
47218480	chr6:47218480:G:T	1.03085e-07	-1.56452e-10	-1.17554
47218512	chr6:47218512:T:G	1.23151e-07	-1.71799	0.720314
47218880	chr6:47218880:C:A	1.11073e-07	-1.56452e-10	-1.1009
47219049	chr6:47219049:T:G	9.73171e-08	-1.56452e-10	-1.23311
47219158	chr6:47219158:A:G	7.79225e-08	-0.205707	-1.24967
47219184	chr6:47219184:C:T	9.10859e-08	-1.71439	0.41511
47219381	chr6:47219381:AG:A	5.96006e-08	-1.72342	-3.17832e-10
47219551	chr6:47219551:A:T	9.07277e-08	-1.56452e-10	-1.30322
47219575	chr6:47219575:C:T	2.42071e-07	-1.56452e-10	-0.321856
47219610	chr6:47219610:G:A	1.10916e-07	-1.72012	0.617814
47219670	chr6:47219670:G:A	4.83813e-07	-1.56452e-10	0.370611
47219756	chr6:47219756:AC:A	7.2616e-08	-0.266699	-1.2592
47219835	chr6:47219835:C:T	1.25343e-07	-1.56452e-10	-0.980032
47219981	chr6:47219981:A:G	1.70802e-07	-1.56452e-10	-0.670581
47220102	chr6:47220102:A:G	2.23417e-07	-0.549865	0.147816
47220179	chr6:47220179:T:C	3.1559e-07	-1.56452e-10	-0.0566445
47220225	chr6:47220225:A:T	4.1365e-07	0.213933	-3.17832e-10
47220268	chr6:47220268:A:T	6.58072e-08	-1.62436	-3.17832e-10
47220513	chr6:47220513:G:A	1.10998e-07	-1.56452e-10	-1.10158
47220559	chr6:47220559:T:C	9.14779e-08	-1.56452e-10	-1.29499
47220629	chr6:47220629:T:G	6.03019e-07	1.12903	-0.53817
47221121	chr6:47221121:G:T	2.61527e-07	-0.244551	-3.17832e-10
47221237	chr6:47221237:G:C	1.02908e-07	-1.56452e-10	-1.17726
47221393	chr6:47221393:A:C	2.37406e-08	-1.71817	-0.925732
47221587	chr6:47221587:G:A	9.29837e-08	-1.56452e-10	-1.27866
47221637	chr6:47221637:A:G	1.5194e-06	1.37738	0.137609
47221854	chr6:47221854:C:A	1.01539e-07	-1.56452e-10	-1.19064
47221882	chr6:47221882:C:T	1.03807e-07	-1.56452e-10	-1.16856
47222092	chr6:47222092:C:T	1.034e-07	-1.56452e-10	-1.17248
47222566	chr6:47222566:A:T	1.13107e-07	-1.56452e-10	-1.08276
47223721	chr6:47223721:A:G	6.07291e-08	-1.70466	-3.17832e-10
47223864	chr6:47223864:C:T	1.02582e-07	-1.56452e-10	-1.18042
47223865	chr6:47223865:G:A	4.2987e-07	1.15349	-0.901094
47224128	chr6:47224128:A:G	1.09179e-07	-1.56452e-10	-1.1181
47224253	chr6:47224253:G:A	5.62966e-07	-1.56452e-10	0.522131
47224294	chr6:47224294:C:A	2.99929e-07	-1.56452e-10	-0.107541
47224297	chr6:47224297:G:T	1.27305e-07	-1.56452e-10	-0.964503
47224328	chr6:47224328:T:TAA	1.84059e-07	-0.214682	-0.38115
47224409	chr6:47224409:G:A	1.02758e-07	-1.56452e-10	-1.17871
47224475	chr6:47224475:T:C	2.4013e-07	-1.56452e-10	-0.329907
47224507	chr6:47224507:T:C	9.0425e-08	-1.56452e-10	-1.30657
47224602	chr6:47224602:AT:A	1.69969e-07	-1.56452e-10	-0.675469
47224702	chr6:47224702:T:C	3.76184e-08	-1.06603	-1.11756
47224723	chr6:47224723:G:A	6.63458e-07	-1.56452e-10	0.686377
47224739	chr6:47224739:G:A	9.70517e-08	-1.56452e-10	-1.23584
47224821	chr6:47224821:TCA:T	6.94244e-08	-1.57085	-3.17832e-10
47225104	chr6:47225104:C:T	1.0809e-07	-1.56452e-10	-1.12812
47225487	chr6:47225487:A:G	1.81258e-07	0.101001	-0.712167
47225570	chr6:47225570:A:G	1.11065e-07	-1.56452e-10	-1.10097
47225602	chr6:47225602:C:T	1.86021e-08	-1.72509	-1.16272
47225978	chr6:47225978:G:T	1.087e-07	-1.56452e-10	-1.1225
47226069	chr6:47226069:A:AC	1.86213e-07	-1.56452e-10	-0.584197
47226070	chr6:47226070:A:C	1.93929e-07	-1.56452e-10	-0.543595
47226157	chr6:47226157:C:T	2.4043e-08	-1.72165	-0.909593
47226174	chr6:47226174:T:A	9.54428e-08	0.00707346	-1.25963
47226547	chr6:47226547:T:C	1.85639e-07	-1.56452e-10	-0.587285
47226672	chr6:47226672:G:T	2.15008e-07	-1.56452e-10	-0.440413
47226713	chr6:47226713:A:T	5.08627e-07	1.20748	-0.786853
47227025	chr6:47227025:C:G	1.65848e-07	-0.112853	-0.587161
47227292	chr6:47227292:C:T	1.02567e-07	-1.56452e-10	-1.18057
47227619	chr6:47227619:A:C	9.21929e-08	-1.56452e-10	-1.2872
47227628	chr6:47227628:A:T	7.98245e-08	-0.168291	-1.26297
47228289	chr6:47228289:A:G	9.91504e-08	-1.56452e-10	-1.21445
47228315	chr6:47228315:C:T	1.4076e-07	-0.166777	-0.697256
47228691	chr6:47228691:A:T	2.37263e-07	-1.56452e-10	-0.341918
47228854	chr6:47228854:G:T	1.03711e-07	-0.0584447	-1.11103
47229641	chr6:47229641:G:A	2.07252e-07	-1.56452e-10	-0.477154
47229941	chr6:47229941:A:C	6.24788e-08	-1.67626	-3.17832e-10
47229975	chr6:47229975:A:C	3.68757e-07	-1.56452e-10	0.0990494
47230899	chr6:47230899:G:A	1.74448e-06	2.24936	-0.596236
47231372	chr6:47231372:C:T	1.12204e-07	-1.56452e-10	-1.09077
47231505	chr6:47231505:C:T	1.18263e-07	-1.56452e-10	-1.03818
47231507	chr6:47231507:A:G	1.13746e-07	-1.56452e-10	-1.07712
47232354	chr6:47232354:GAAGTT:G	6.94723e-07	1.51783	-0.785403
47232443	chr6:47232443:T:C	3.69323e-07	-1.56452e-10	0.100585
47233260	chr6:47233260:G:A	1.56162e-07	-1.56452e-10	-0.760196
47233275	chr6:47233275:A:G	3.95714e-07	0.0673544	0.102251
47233589	chr6:47233589:G:C	1.31443e-07	-1.56452e-10	-0.932512
47233676	chr6:47233676:A:AT	1.22254e-06	1.52181	-0.22421
47234041	chr6:47234041:G:C	9.13323e-08	-1.56452e-10	-1.29658
47234405	chr6:47234405:G:T	1.08074e-07	-1.56452e-10	-1.12827
47234922	chr6:47234922:T:A	1.30253e-07	-1.56452e-10	-0.941608
47235084	chr6:47235084:T:A	1.11623e-07	-1.56452e-10	-1.09596
47235169	chr6:47235169:G:A	1.57753e-07	-1.56452e-10	-0.750054
47235237	chr6:47235237:G:A	9.26694e-08	-1.56452e-10	-1.28205
47235291	chr6:47235291:T:G	1.10367e-07	-1.56452e-10	-1.10728
47235342	chr6:47235342:G:GT	6.7044e-08	-1.60574	-3.17832e-10
47235612	chr6:47235612:G:C	3.31962e-06	2.06907	0.227443
47235676	chr6:47235676:A:G	5.96216e-07	0.173355	0.406161
47235884	chr6:47235884:A:G	5.37485e-07	1.61268	-1.13687
47236021	chr6:47236021:A:G	5.69993e-07	0.191829	0.342708
47236107	chr6:47236107:A:G	2.79908e-08	-1.71583	-0.763382
47236352	chr6:47236352:C:T	2.92306e-08	-1.6815	-0.754372
47236425	chr6:47236425:C:T	4.30079e-06	2.51927	0.0361944
47236675	chr6:47236675:T:A	4.01384e-08	-1.66878	-0.449976
47236979	chr6:47236979:C:T	2.46739e-07	-0.225708	-0.07705
47237322	chr6:47237322:G:A	6.41601e-08	-1.64971	-3.17832e-10
47237630	chr6:47237630:TATAAA:T	2.41866e-08	-1.3376	-1.28769
47237668	chr6:47237668:T:C	6.07834e-07	0.177599	0.421216
47238132	chr6:47238132:G:A	2.33783e-08	-1.3586	-1.30068
47238176	chr6:47238176:T:C	3.64801e-06	2.29651	0.0943366
47238247	chr6:47238247:C:G	2.37464e-08	-1.36038	-1.28328
47238297	chr6:47238297:G:A	4.52863e-06	2.5288	0.0782849
47238819	chr6:47238819:C:T	1.08093e-07	-1.56452e-10	-1.12809
47239810	chr6:47239810:T:C	2.48719e-08	-1.43382	-1.16353
47240684	chr6:47240684:G:A	1.3678e-07	-1.56452e-10	-0.892716
47240934	chr6:47240934:C:T	1.28375e-07	-1.56452e-10	-0.956132
47241071	chr6:47241071:A:G	2.35491e-08	-1.50823	-1.14377
47241181	chr6:47241181:T:G	6.30941e-08	-1.66646	-3.17832e-10
47241353	chr6:47241353:C:T	4.91761e-07	0.320789	0.0661177
47241462	chr6:47241462:C:T	5.70877e-06	3.00303	-0.164355
47242406	chr6:47242406:C:T	1.15302e-07	-1.56452e-10	-1.06353
47242481	chr6:47242481:T:C	9.12757e-08	-1.56452e-10	-1.2972
47242542	chr6:47242542:T:G	1.28533e-07	-1.56452e-10	-0.954905
47242612	chr6:47242612:C:T	1.33806e-07	-1.56452e-10	-0.914693
47243130	chr6:47243130:T:C	1.09417e-07	0.0719551	-1.18788
47243185	chr6:47243185:C:T	5.44419e-08	-1.44485	-0.369098
47243247	chr6:47243247:C:T	4.02026e-08	-1.66554	-0.451612
47243681	chr6:47243681:G:A	1.39842e-07	-1.56452e-10	-0.870573
47243722	chr6:47243722:A:G	5.43531e-07	1.57339	-1.08639
47244043	chr6:47244043:T:C	1.38514e-07	-1.56452e-10	-0.880113
47244097	chr6:47244097:G:A	1.15256e-07	-1.56452e-10	-1.06393
47244239	chr6:47244239:G:A	1.0486e-07	-1.56452e-10	-1.15846
47244428	chr6:47244428:T:C	1.45124e-07	-0.833501	-3.17832e-10
47244442	chr6:47244442:C:G	1.64013e-07	0.483418	-1.19456
47244676	chr6:47244676:C:G	9.41859e-08	-1.56452e-10	-1.26582
47244795	chr6:47244795:C:T	9.46096e-08	-1.56452e-10	-1.26133
47245002	chr6:47245002:C:T	1.30948e-07	-1.56452e-10	-0.936288
47245142	chr6:47245142:C:G	9.45892e-08	-1.56452e-10	-1.26154
47245186	chr6:47245186:C:A	9.30054e-08	-1.56452e-10	-1.27843
47245692	chr6:47245692:A:G	5.82349e-07	1.53638	-0.980402
47246084	chr6:47246084:G:A	4.1325e-08	-1.72856	-0.36106
47246255	chr6:47246255:A:G	1.20686e-07	-1.56452e-10	-1.0179
47246733	chr6:47246733:AG:A	1.56785e-07	-1.56452e-10	-0.756213
47247004	chr6:47247004:G:A	1.52254e-07	-1.56452e-10	-0.785537
47247140	chr6:47247140:A:C	9.47496e-08	-1.56452e-10	-1.25985
47247178	chr6:47247178:G:A	1.14372e-07	-1.56452e-10	-1.07163
47247488	chr6:47247488:T:C	7.0913e-08	-1.73071	0.181075
47247906	chr6:47247906:T:G	1.74975e-07	-1.56452e-10	-0.646446
47248398	chr6:47248398:C:T	1.26844e-07	-1.56452e-10	-0.968127
47248636	chr6:47248636:C:T	1.28533e-07	-1.56452e-10	-0.954905
47248826	chr6:47248826:G:A	1.10939e-07	-1.56452e-10	-1.10211
47249044	chr6:47249044:C:T	1.3909e-07	-1.56452e-10	-0.875968
47249153	chr6:47249153:C:T	6.15697e-08	-1.69092	-3.17832e-10
47249546	chr6:47249546:G:A	1.21555e-07	-1.56452e-10	-1.01072
47249819	chr6:47249819:A:G	1.21489e-07	-1.56452e-10	-1.01127
47249893	chr6:47249893:T:G	6.25864e-08	-1.67454	-3.17832e-10
47251035	chr6:47251035:T:C	5.39445e-08	-1.68004	-0.143096
47251110	chr6:47251110:G:A	1.2459e-07	-1.56452e-10	-0.986055
47251479	chr6:47251479:G:A	1.13071e-07	-1.56452e-10	-1.08307
47251519	chr6:47251519:T:C	6.2278e-08	-1.67948	-3.17832e-10
47251708	chr6:47251708:T:G	2.7701e-08	-1.71327	-0.77635
47251888	chr6:47251888:G:A	1.14419e-07	-1.56452e-10	-1.07122
47252280	chr6:47252280:G:C	2.18604e-08	-1.47005	-1.25637
47252969	chr6:47252969:C:T	2.67415e-08	-1.70714	-0.817737
47253001	chr6:47253001:G:GTGAC	6.04497e-07	0.59331	-3.17832e-10
47253167	chr6:47253167:T:C	9.1066e-08	-1.56452e-10	-1.2995
47253661	chr6:47253661:A:G	5.30034e-07	1.25409	-0.792238
47255580	chr6:47255580:C:T	6.1087e-08	-1.69879	-3.17832e-10
47255663	chr6:47255663:G:A	9.88615e-08	-1.56452e-10	-1.21737
47255923	chr6:47255923:G:T	9.72913e-08	-1.56452e-10	-1.23338
47255988	chr6:47255988:A:G	1.64568e-07	-1.56452e-10	-0.707764
47256022	chr6:47256022:T:C	1.74646e-07	-1.56452e-10	-0.648326
47256234	chr6:47256234:A:C	4.93542e-07	1.19852	-0.807997
47256265	chr6:47256265:C:T	1.45625e-07	0.375196	-1.20525
47256708	chr6:47256708:A:G	9.80748e-08	-1.56452e-10	-1.22536
47256900	chr6:47256900:T:A	1.76642e-07	-0.636961	-3.17832e-10
47257167	chr6:47257167:C:A	1.82813e-08	-1.70492	-1.20029
47257890	chr6:47257890:G:A	1.86491e-08	-1.69917	-1.18612
47257910	chr6:47257910:A:G	2.58094e-06	1.12345	0.921368
47257987	chr6:47257987:A:G	1.48477e-07	-1.56452e-10	-0.810656
47258048	chr6:47258048:G:T	9.20598e-08	-1.56452e-10	-1.28865
47258332	chr6:47258332:C:T	1.97545e-08	-1.68069	-1.14702
47258396	chr6:47258396:TG:T	2.26647e-08	-1.7217	-0.968581
47258709	chr6:47258709:G:A	1.82191e-08	-1.71533	-1.19329
47259386	chr6:47259386:T:C	9.11428e-08	-1.56452e-10	-1.29866
47259579	chr6:47259579:T:C	1.33376e-07	-1.56452e-10	-0.917914
47259644	chr6:47259644:G:A	7.38956e-08	-1.50843	-3.17832e-10
47260093	chr6:47260093:T:C	2.19937e-06	1.3564	0.528444
47260179	chr6:47260179:T:C	2.15019e-07	0.837856	-1.27822
47260208	chr6:47260208:G:A	3.68998e-07	-0.288383	0.388086
47260268	chr6:47260268:CAGG:C	1.7853e-06	1.27384	0.40241
47260540	chr6:47260540:A:G	1.14208e-07	-1.56452e-10	-1.07306
47260589	chr6:47260589:A:C	9.02795e-08	-1.56452e-10	-1.30818
47260827	chr6:47260827:T:C	1.375e-07	-1.56452e-10	-0.887466
47261176	chr6:47261176:G:A	2.94064e-08	-1.3473	-1.08257
47261493	chr6:47261493:A:G	4.56448e-07	1.39863	-1.08624
47261645	chr6:47261645:G:T	9.65759e-08	-1.56452e-10	-1.24076
47262006	chr6:47262006:A:C	9.3955e-08	-1.56452e-10	-1.26827
47262154	chr6:47262154:C:G	9.2813e-08	-1.30809	0.0275873
47262174	chr6:47262174:T:A	6.1192e-07	-1.09012	1.69564
47262370	chr6:47262370:G:A	1.55946e-07	-1.15021	0.388633
47262460	chr6:47262460:T:A	1.24438e-07	-1.20137	0.214083
47263222	chr6:47263222:C:T	5.92803e-08	-1.72881	-3.17832e-10
47263288	chr6:47263288:A:G	5.84619e-07	-1.56452e-10	0.559873
47263444	chr6:47263444:T:C	1.29356e-07	-1.56452e-10	-0.948517
47263634	chr6:47263634:A:C	8.15828e-08	-0.817387	-0.592082
47263820	chr6:47263820:C:T	7.96385e-08	-0.936785	-0.496805
47264250	chr6:47264250:G:A	2.53303e-07	-1.56452e-10	-0.276501
47264412	chr6:47264412:A:G	5.74626e-08	-0.920937	-0.839017
47264455	chr6:47264455:C:T	6.55532e-07	-1.56452e-10	0.67436
47264610	chr6:47264610:C:T	3.16131e-07	-0.42884	0.373911
47264722	chr6:47264722:A:G	9.32335e-08	-1.56452e-10	-1.27598
47264876	chr6:47264876:A:G	3.2897e-08	-1.20059	-1.11711
47266381	chr6:47266381:T:C	8.54877e-07	-0.212985	1.15286
47266509	chr6:47266509:T:A	3.58451e-08	-1.2661	-0.965781
47266948	chr6:47266948:T:C	2.63782e-07	-1.56452e-10	-0.235964
47267307	chr6:47267307:C:A	9.50763e-08	-1.56452e-10	-1.25641
47267324	chr6:47267324:T:A	8.87324e-07	-0.0450807	1.0222
47267379	chr6:47267379:C:T	1.00925e-07	-1.56452e-10	-1.19671
47267750	chr6:47267750:A:T	9.12392e-08	-1.56452e-10	-1.2976
47268058	chr6:47268058:C:T	1.43073e-07	-1.56452e-10	-0.847731
47268336	chr6:47268336:C:T	1.42665e-07	-1.56452e-10	-0.850587
47268584	chr6:47268584:C:T	9.10881e-08	-1.56452e-10	-1.29926
47268809	chr6:47268809:C:A	6.0871e-08	-1.34976	-0.352567
47268907	chr6:47268907:G:A	2.30989e-07	-0.368715	-3.17832e-10
47269099	chr6:47269099:T:C	2.89508e-08	-1.31165	-1.13384
47269108	chr6:47269108:C:T	1.3874e-07	-1.56452e-10	-0.878483
47269144	chr6:47269144:A:G	6.50466e-08	-1.31895	-0.317035
47269181	chr6:47269181:C:T	6.53643e-08	-1.63111	-3.17832e-10
47269215	chr6:47269215:A:G	1.34204e-07	-1.56452e-10	-0.911727
47269260	chr6:47269260:C:T	9.03475e-08	-1.56452e-10	-1.30742
47269524	chr6:47269524:C:A	9.14684e-08	-1.56452e-10	-1.29509
47269548	chr6:47269548:T:C	6.77359e-08	-1.59547	-3.17832e-10
47269722	chr6:47269722:T:A	2.44736e-07	-1.56452e-10	-0.310906
47269965	chr6:47269965:G:A	9.58964e-08	-1.56452e-10	-1.24782
47269968	chr6:47269968:C:T	1.4568e-07	-1.56452e-10	-0.829675
47270256	chr6:47270256:T:C	2.93358e-08	-1.27201	-1.16027
47270307	chr6:47270307:C:G	6.46453e-08	-1.64217	-3.17832e-10
47270385	chr6:47270385:C:A	6.07482e-08	-1.27348	-0.430871
47270452	chr6:47270452:A:G	1.35503e-07	-1.56452e-10	-0.902094
47270948	chr6:47270948:G:A	2.55717e-07	-1.56452e-10	-0.267015
47271168	chr6:47271168:A:G	9.18596e-08	-1.56452e-10	-1.29083
47271169	chr6:47271169:C:G	9.1528e-08	-1.56452e-10	-1.29444
47271374	chr6:47271374:A:G	2.64905e-07	-1.56452e-10	-0.231718
47271683	chr6:47271683:T:C	2.68802e-07	-1.56452e-10	-0.217112
47271727	chr6:47271727:AT:A	1.41046e-07	-1.56452e-10	-0.861999
47271734	chr6:47271734:G:A	1.86711e-07	-1.56452e-10	-0.581527
47271938	chr6:47271938:A:C	2.83084e-08	-1.1615	-1.30643
47272485	chr6:47272485:G:A	8.60414e-07	-1.56452e-10	0.946326
47272637	chr6:47272637:C:T	8.42166e-07	-1.56452e-10	0.924889
47272653	chr6:47272653:A:G	1.04559e-07	-1.56452e-10	-1.16134
47272772	chr6:47272772:G:GA	1.81396e-07	-0.610402	-3.17832e-10
47272788	chr6:47272788:G:T	2.26517e-07	-0.164047	-0.22422
47272819	chr6:47272819:T:C	9.23451e-08	-1.56452e-10	-1.28555
47273146	chr6:47273146:C:A	1.50811e-07	-1.56452e-10	-0.795061
47273224	chr6:47273224:T:C	9.13376e-08	-1.56452e-10	-1.29652
47273478	chr6:47273478:A:C	6.83514e-08	-0.834993	-0.751432
47273595	chr6:47273595:A:C	7.23503e-08	-0.811127	-0.71844
47273976	chr6:47273976:C:T	9.44597e-08	-1.56452e-10	-1.26291
47274071	chr6:47274071:T:C	2.78913e-08	-1.31849	-1.16429
47274118	chr6:47274118:G:A	1.15073e-07	-1.56452e-10	-1.06552
47274166	chr6:47274166:C:T	5.65343e-08	-1.35462	-0.421624
47274246	chr6:47274246:G:A	1.14451e-07	-1.56452e-10	-1.07094
47274391	chr6:47274391:G:C	2.47474e-07	-1.56452e-10	-0.299784
47274478	chr6:47274478:A:G	1.2887e-07	-0.792215	-0.160072
47274666	chr6:47274666:C:T	9.59217e-08	-1.56452e-10	-1.24755
47275513	chr6:47275513:G:A	1.54877e-07	-1.56452e-10	-0.768453
47275683	chr6:47275683:T:C	9.61051e-08	-1.56452e-10	-1.24565
47275845	chr6:47275845:G:C	6.0921e-08	-1.28531	-0.416199
47276062	chr6:47276062:T:C	7.93431e-08	-0.80174	-0.635566
47276263	chr6:47276263:G:A	2.73297e-08	-1.40185	-1.10127
47276376	chr6:47276376:C:A	1.47728e-07	-1.56452e-10	-0.815716
47277048	chr6:47277048:C:A	9.14684e-08	-1.56452e-10	-1.29509
47277734	chr6:47277734:A:G	9.08065e-08	-1.56452e-10	-1.30236
47278016	chr6:47278016:T:A	9.0439e-08	-1.56452e-10	-1.30641
47278255	chr6:47278255:C:G	3.54486e-07	-1.56452e-10	0.0595808
47278821	chr6:47278821:G:A	1.05985e-07	-1.56452e-10	-1.14779
47279372	chr6:47279372:T:C	1.4404e-07	-1.56452e-10	-0.840994
47279401	chr6:47279401:G:A	9.09004e-08	-1.56452e-10	-1.30132
47279416	chr6:47279416:C:A	1.4703e-07	-1.56452e-10	-0.820451
47279453	chr6:47279453:G:A	9.10273e-08	-1.56452e-10	-1.29993
47279596	chr6:47279596:C:G	9.07187e-08	-1.56452e-10	-1.30332
47279790	chr6:47279790:AC:A	2.59872e-07	-0.250899	-3.17832e-10
47279955	chr6:47279955:G:A	2.21667e-07	-1.56452e-10	-0.40991
47279988	chr6:47279988:T:C	2.16357e-07	-1.56452e-10	-0.434159
47280164	chr6:47280164:G:T	4.69952e-07	-1.56452e-10	0.341544
47280430	chr6:47280430:A:T	2.93486e-07	-1.56452e-10	-0.129259
47280459	chr6:47280459:T:C	3.82427e-07	-1.56452e-10	0.13545
47280490	chr6:47280490:C:T	1.01803e-07	-1.56452e-10	-1.18805
47280602	chr6:47280602:T:A	9.14602e-08	-1.56452e-10	-1.29518
47280681	chr6:47280681:T:C	3.57652e-07	-1.56452e-10	0.0684743
47281551	chr6:47281551:C:T	9.09747e-08	-1.56452e-10	-1.30051
47281819	chr6:47281819:A:AAATAATT	9.03545e-08	-1.56452e-10	-1.30735
47281820	chr6:47281820:C:CCAAATAAATA	9.03135e-08	-1.56452e-10	-1.3078
47282282	chr6:47282282:G:A	3.17709e-07	-1.56452e-10	-0.0499518
47282287	chr6:47282287:A:G	9.24006e-08	-1.56452e-10	-1.28495
47282316	chr6:47282316:T:TG	9.19172e-08	-1.56452e-10	-1.2902
47282358	chr6:47282358:T:C	9.11393e-08	-1.56452e-10	-1.2987
47282394	chr6:47282394:AT:A	6.20065e-08	-1.68385	-3.17832e-10
47282930	chr6:47282930:T:C	9.04995e-08	-1.56452e-10	-1.30574
47282981	chr6:47282981:T:C	1.32997e-07	-0.920761	-3.17832e-10
47283034	chr6:47283034:G:A	9.96515e-08	-1.56452e-10	-1.20941
47283230	chr6:47283230:T:C	1.58874e-07	-1.56452e-10	-0.742974
47283317	chr6:47283317:G:C	9.06288e-08	-1.56452e-10	-1.30431
47283371	chr6:47283371:T:G	1.0724e-07	-1.56452e-10	-1.13602
47283430	chr6:47283430:C:T	9.02776e-08	-1.56452e-10	-1.3082
47283880	chr6:47283880:G:C	9.64545e-08	-1.56452e-10	-1.24202
47283921	chr6:47283921:G:A	9.20189e-08	-1.56452e-10	-1.28909
47284022	chr6:47284022:C:T	9.19947e-08	-1.56452e-10	-1.28936
47284642	chr6:47284642:C:T	1.31448e-07	-0.932479	-3.17832e-10
47285012	chr6:47285012:T:C	1.68217e-07	-1.56452e-10	-0.685832
47285020	chr6:47285020:T:A	4.27876e-07	-1.56452e-10	0.247746
47285450	chr6:47285450:T:G	1.13812e-07	-1.56452e-10	-1.07654
47285598	chr6:47285598:T:C	8.20701e-07	-1.56452e-10	0.899072
47285775	chr6:47285775:T:A	1.95177e-08	-1.5998	-1.23997
47285895	chr6:47285895:A:G	2.99689e-08	-1.71986	-0.69107
47286970	chr6:47286970:G:A	1.17539e-07	-1.56452e-10	-1.04432
47287145	chr6:47287145:G:A	9.14686e-08	-1.56452e-10	-1.29509
47287222	chr6:47287222:G:A	9.92752e-08	-1.56452e-10	-1.21319
47287826	chr6:47287826:G:A	3.22959e-07	-1.56452e-10	-0.033562
47288582	chr6:47288582:AAAAG:A	9.7158e-08	-1.56452e-10	-1.23475
47288626	chr6:47288626:C:T	1.41926e-06	1.4468	-3.17832e-10
47289144	chr6:47289144:T:C	3.15455e-07	-1.56452e-10	-0.0570721
47289256	chr6:47289256:C:T	1.38813e-07	-1.56452e-10	-0.877962
47289317	chr6:47289317:C:T	1.93603e-07	-1.56452e-10	-0.545277
47289424	chr6:47289424:G:A	5.9304e-07	-1.56452e-10	0.574174
47289646	chr6:47289646:C:T	9.85766e-08	-1.56452e-10	-1.22025
47289885	chr6:47289885:T:C	1.78155e-07	-1.56452e-10	-0.628432
47290101	chr6:47290101:G:A	9.02606e-08	-1.56452e-10	-1.30839
47290138	chr6:47290138:A:G	1.46075e-07	-1.56452e-10	-0.826967
47290450	chr6:47290450:C:T	1.11098e-07	-1.56452e-10	-1.10068
47290645	chr6:47290645:C:A	3.53204e-07	-1.56452e-10	0.0559594
47290987	chr6:47290987:A:G	9.24609e-08	-1.56452e-10	-1.2843
47291424	chr6:47291424:GA:G	1.36027e-07	-1.56452e-10	-0.898231
47291866	chr6:47291866:C:T	2.48984e-08	-1.38809	-1.20819
47291947	chr6:47291947:T:G	6.19125e-08	-0.452381	-1.23298
47292104	chr6:47292104:G:A	7.22044e-08	-1.53159	-3.17832e-10
47292320	chr6:47292320:G:A	1.76846e-07	-0.635806	-3.17832e-10
47292920	chr6:47292920:G:A	2.02557e-07	-1.56452e-10	-0.500064
47293225	chr6:47293225:G:A	1.00912e-07	-1.19684	-3.17832e-10
47294422	chr6:47294422:G:A	1.03474e-07	-1.56452e-10	-1.17177
47294505	chr6:47294505:C:T	1.2173e-06	-1.56452e-10	1.2933
47294700	chr6:47294700:T:C	9.37002e-08	-1.56452e-10	-1.27099
47295345	chr6:47295345:T:C	1.05429e-07	-1.56452e-10	-1.15305
47295783	chr6:47295783:T:C	3.05644e-07	-1.56452e-10	-0.0886676
47295862	chr6:47295862:T:C	9.12703e-08	-1.56452e-10	-1.29726
47296824	chr6:47296824:T:C	1.45477e-07	-1.56452e-10	-0.83107
47297185	chr6:47297185:G:A	1.08504e-07	-1.1243	-3.17832e-10
47297417	chr6:47297417:C:T	6.07239e-08	-1.70475	-3.17832e-10
47298105	chr6:47298105:A:G	9.47493e-08	-1.48199	0.222141
47298516	chr6:47298516:T:G	6.68562e-08	-1.60854	-3.17832e-10
47298522	chr6:47298522:C:T	9.46428e-08	-1.56452e-10	-1.26098
47298960	chr6:47298960:A:C	2.20801e-08	-1.67214	-1.04427
47299480	chr6:47299480:G:A	5.1062e-07	0.424538	-3.17832e-10
47299546	chr6:47299546:A:G	8.90618e-08	-1.44846	0.126705
47299741	chr6:47299741:T:C	2.00923e-07	-1.56452e-10	-0.508168
47300843	chr6:47300843:T:C	9.28432e-08	-1.56452e-10	-1.28018
47301129	chr6:47301129:C:T	1.34869e-07	-1.56452e-10	-0.906786
47301162	chr6:47301162:A:G	8.66473e-08	-1.34924	-3.17832e-10
47301334	chr6:47301334:C:T	8.68249e-08	-1.34719	-3.17832e-10
47301634	chr6:47301634:C:T	2.62524e-08	-1.25892	-1.28442
47301850	chr6:47301850:C:G	2.3019e-08	-1.73024	-0.944528
47302412	chr6:47302412:A:G	9.32008e-08	-1.56452e-10	-1.27633
47302660	chr6:47302660:C:G	1.25959e-07	-1.56452e-10	-0.975133
47303876	chr6:47303876:A:G	8.33171e-08	-1.38843	-3.17832e-10
47304002	chr6:47304002:T:G	6.5255e-08	-1.63279	-3.17832e-10
47304632	chr6:47304632:CTT:C	2.55713e-06	-1.56452e-10	2.03555
47304953	chr6:47304953:T:G	2.60123e-08	-1.30299	-1.24952
47305028	chr6:47305028:G:GT	1.42488e-07	-1.56452e-10	-0.851827
47305149	chr6:47305149:C:T	1.36322e-07	-1.56452e-10	-0.896069
47305257	chr6:47305257:C:T	1.50249e-07	-0.798794	-3.17832e-10
47305302	chr6:47305302:A:G	7.03427e-08	-1.55771	-3.17832e-10
47305600	chr6:47305600:G:A	6.0715e-08	-1.7049	-3.17832e-10
47305604	chr6:47305604:T:C	1.20116e-07	-1.56452e-10	-1.02263
47305677	chr6:47305677:A:G	2.38669e-08	-1.7208	-0.917795
47305846	chr6:47305846:C:T	1.16908e-07	-1.56452e-10	-1.0497
47306010	chr6:47306010:T:A	6.45761e-08	-1.64324	-3.17832e-10
47306029	chr6:47306029:A:G	9.23588e-08	-1.56452e-10	-1.28541
47306712	chr6:47306712:G:A	7.38696e-08	-1.50879	-3.17832e-10
47306779	chr6:47306779:A:C	4.27063e-08	-1.71456	-0.342178
47306827	chr6:47306827:T:C	7.10578e-07	-1.56452e-10	0.754992
47306943	chr6:47306943:T:G	1.0362e-07	-1.56452e-10	-1.17036
47307036	chr6:47307036:T:C	2.31944e-07	-1.56452e-10	-0.36459
47307243	chr6:47307243:T:C	1.48826e-07	-1.56452e-10	-0.808312
47307413	chr6:47307413:C:CT	2.17813e-07	-1.56452e-10	-0.427449
47307521	chr6:47307521:G:A	8.08788e-08	-1.41814	-3.17832e-10
47308374	chr6:47308374:C:T	4.85744e-08	-0.984683	-0.943309
47308768	chr6:47308768:G:A	8.10614e-08	-1.41588	-3.17832e-10
47308915	chr6:47308915:C:A	9.04253e-08	-1.56452e-10	-1.30656
47309002	chr6:47309002:G:C	2.52048e-08	-1.27566	-1.30839
47309246	chr6:47309246:T:G	9.06576e-08	-1.56452e-10	-1.304
47309582	chr6:47309582:A:T	1.82457e-07	-1.56452e-10	-0.604574
47309593	chr6:47309593:C:G	8.06134e-08	-1.42142	-3.17832e-10
47309788	chr6:47309788:G:C	1.85668e-07	-1.56452e-10	-0.587128
47309955	chr6:47309955:C:T	6.58904e-08	-1.62309	-3.17832e-10
47310272	chr6:47310272:G:A	1.35613e-07	-1.56452e-10	-0.901284
47310357	chr6:47310357:G:C	8.20858e-08	-1.40332	-3.17832e-10
47310413	chr6:47310413:C:T	1.37951e-07	-0.884187	-3.17832e-10
47310521	chr6:47310521:A:G	3.92903e-08	-1.51027	-0.629836
47310753	chr6:47310753:TG:T	1.4284e-07	-1.56452e-10	-0.849362
47311093	chr6:47311093:T:C	3.84408e-08	-1.14409	-1.01788
47311231	chr6:47311231:G:T	8.23609e-08	-1.39998	-3.17832e-10
47311493	chr6:47311493:G:T	1.07731e-07	-1.13145	-3.17832e-10
47311631	chr6:47311631:T:A	8.14429e-08	-1.41119	-3.17832e-10
47312126	chr6:47312126:T:G	1.08914e-07	-1.56452e-10	-1.12053
47312205	chr6:47312205:C:T	9.03359e-08	-1.56452e-10	-1.30755
47312242	chr6:47312242:C:G	1.05238e-07	-1.56452e-10	-1.15487
47312273	chr6:47312273:G:C	8.64221e-08	-1.35184	-3.17832e-10
47312405	chr6:47312405:GAAGAAATCACCAGAGATTGCGCCACTGCAGTCCGCAGTCCGACCTGGGCGACAGAGCGAGACTCCGTCTCAAAAAAAAAAAAAAAAAAAAAAA:G	6.49616e-08	-0.348955	-1.28834
47312553	chr6:47312553:A:C	9.36141e-08	-1.56452e-10	-1.27191
47312663	chr6:47312663:G:A	1.18401e-07	-1.56452e-10	-1.03701
47312984	chr6:47312984:G:A	1.89997e-07	-1.56452e-10	-0.564079
47313022	chr6:47313022:T:C	1.42261e-07	-1.56452e-10	-0.853427
47313055	chr6:47313055:T:C	9.71599e-08	-1.56452e-10	-1.23473
47313152	chr6:47313152:T:C	1.02867e-07	-1.56452e-10	-1.17765
47313571	chr6:47313571:G:A	2.0586e-08	-1.71329	-1.07319
47313669	chr6:47313669:C:T	1.1099e-07	-1.56452e-10	-1.10164
47313819	chr6:47313819:T:A	1.01873e-07	-1.56452e-10	-1.18736
47314036	chr6:47314036:T:C	1.84453e-07	-1.56452e-10	-0.593693
47314042	chr6:47314042:C:T	9.29544e-08	-1.56452e-10	-1.27898
47314551	chr6:47314551:G:T	1.6191e-07	-1.56452e-10	-0.724048
47314678	chr6:47314678:A:G	1.40223e-07	-1.48948	0.621627
47314782	chr6:47314782:T:C	9.19741e-08	-1.56452e-10	-1.28958
47314790	chr6:47314790:G:A	8.3584e-08	-1.70609	0.320853
47314809	chr6:47314809:C:T	1.46508e-07	-1.56452e-10	-0.824006
47315173	chr6:47315173:G:A	1.4218e-07	-1.56452e-10	-0.853992
47315262	chr6:47315262:A:G	7.25149e-08	-1.71372	0.186423
47315478	chr6:47315478:G:C	1.05654e-07	-1.56452e-10	-1.15092
47315808	chr6:47315808:G:T	8.09604e-08	-1.41713	-3.17832e-10
47315894	chr6:47315894:T:C	9.29959e-08	-1.56452e-10	-1.27853
47315945	chr6:47315945:G:T	2.33287e-08	-1.39475	-1.26666
47316126	chr6:47316126:A:G	9.45011e-08	-1.28129	0.0188116
47316273	chr6:47316273:A:C	5.7953e-07	-1.56452e-10	0.551129
47316603	chr6:47316603:C:T	1.87132e-06	-1.56452e-10	1.72331
47316806	chr6:47316806:A:G	5.66925e-07	-1.56452e-10	0.52914
47317475	chr6:47317475:T:C	9.61686e-08	-1.56452e-10	-1.24498
47317641	chr6:47317641:C:T	9.25486e-08	-1.56452e-10	-1.28335
47317793	chr6:47317793:C:A	5.60305e-07	-1.56452e-10	0.517393
47317843	chr6:47317843:G:A	4.38329e-08	-1.42069	-0.610008
47318522	chr6:47318522:C:A	9.43278e-08	-1.56452e-10	-1.26431
47319111	chr6:47319111:G:A	9.17936e-08	-1.56452e-10	-1.29155
47319472	chr6:47319472:AG:A	6.62621e-08	-1.31778	-0.299692
47319965	chr6:47319965:G:T	1.38105e-07	-1.56452e-10	-0.883076
47320033	chr6:47320033:C:T	9.6812e-08	0.070134	-1.30845
47320218	chr6:47320218:G:C	4.36225e-07	-1.56452e-10	0.267071
47320473	chr6:47320473:C:T	1.01936e-07	-1.56452e-10	-1.18674
47320488	chr6:47320488:G:A	1.73461e-06	-1.56452e-10	1.64745
47320889	chr6:47320889:T:C	4.52052e-07	-1.56452e-10	0.30271
47321360	chr6:47321360:C:T	9.16929e-08	-1.56452e-10	-1.29264
47321415	chr6:47321415:C:T	8.47828e-08	-1.371	-3.17832e-10
47321433	chr6:47321433:T:C	9.078e-08	-1.56452e-10	-1.30265
47321530	chr6:47321530:G:A	7.86319e-08	-1.44631	-3.17832e-10
47321580	chr6:47321580:T:C	4.49139e-07	-1.56452e-10	0.296246
47321609	chr6:47321609:C:T	8.06765e-08	-1.42064	-3.17832e-10
47322037	chr6:47322037:A:G	5.83459e-07	-1.56452e-10	0.557887
47322324	chr6:47322324:A:G	7.70929e-08	-0.172534	-1.29354
47322452	chr6:47322452:A:G	9.13525e-08	-1.56452e-10	-1.29636
47322541	chr6:47322541:T:G	5.93547e-08	-1.72756	-3.17832e-10
47322774	chr6:47322774:C:T	1.67695e-07	-1.56452e-10	-0.688942
47322989	chr6:47322989:C:G	9.03977e-08	-1.56452e-10	-1.30687
47323038	chr6:47323038:C:T	1.609e-07	-1.56452e-10	-0.730302
47323412	chr6:47323412:C:T	7.88188e-08	-1.44394	-3.17832e-10
47323554	chr6:47323554:G:A	1.162e-07	-1.56452e-10	-1.05578
47324310	chr6:47324310:A:G	7.97904e-08	-1.43168	-3.17832e-10
47324318	chr6:47324318:T:G	6.03612e-08	-1.71074	-3.17832e-10
47324394	chr6:47324394:A:C	3.73445e-07	-1.56452e-10	0.111684
47324527	chr6:47324527:G:A	9.33703e-08	-1.56452e-10	-1.27451
47324608	chr6:47324608:G:A	2.17922e-08	-1.42929	-1.30024
47324848	chr6:47324848:C:T	8.34511e-08	-1.38683	-3.17832e-10
47324855	chr6:47324855:G:A	1.60878e-07	-1.56452e-10	-0.730441
47325295	chr6:47325295:C:G	3.15047e-08	-1.21486	-1.14609
47325399	chr6:47325399:T:G	1.74092e-06	-1.56452e-10	1.65108
47325661	chr6:47325661:A:G	5.41966e-07	-1.56452e-10	0.484115
47325811	chr6:47325811:C:T	5.93472e-08	-1.72768	-3.17832e-10
47326078	chr6:47326078:T:C	9.02019e-08	-0.164228	-1.14481
47326132	chr6:47326132:G:A	9.27702e-08	-1.56452e-10	-1.28096
47326151	chr6:47326151:A:C	9.46464e-08	-1.56452e-10	-1.26094
47326456	chr6:47326456:G:A	5.77815e-08	-1.70998	-0.044441
47326459	chr6:47326459:C:T	8.03605e-08	-1.42457	-3.17832e-10
47326643	chr6:47326643:C:T	2.30726e-08	-1.71801	-0.95443
47326817	chr6:47326817:G:T	1.02e-07	-1.56452e-10	-1.18612
47327130	chr6:47327130:A:G	8.09308e-08	-1.41749	-3.17832e-10
47327997	chr6:47327997:G:A	2.38892e-08	-1.37886	-1.25879
47328035	chr6:47328035:G:A	6.40135e-08	-1.71675	0.064756
47328491	chr6:47328491:A:G	3.37935e-08	-1.68813	-0.602694
47328792	chr6:47328792:A:G	3.30933e-08	-1.69067	-0.621088
47328846	chr6:47328846:C:A	1.67178e-07	-1.56452e-10	-0.692027
47328978	chr6:47328978:A:G	3.41489e-08	-1.72839	-0.551971
47329108	chr6:47329108:T:A	1.8418e-08	-1.68495	-1.21281
47329111	chr6:47329111:A:G	9.15874e-08	-1.56452e-10	-1.29379
47329572	chr6:47329572:G:T	9.5631e-08	-1.56452e-10	-1.25059
47329882	chr6:47329882:C:T	6.00672e-08	-0.407683	-1.30794
47330008	chr6:47330008:G:T	1.05972e-07	-1.56452e-10	-1.14791
47330081	chr6:47330081:C:T	3.54046e-07	-1.56452e-10	0.0583401
47330114	chr6:47330114:A:G	9.22265e-08	-1.56452e-10	-1.28684
47330274	chr6:47330274:A:G	4.6782e-07	-1.56452e-10	0.336997
47330838	chr6:47330838:A:C	8.2409e-08	-1.39939	-3.17832e-10
47330883	chr6:47330883:G:A	9.14747e-08	-1.56452e-10	-1.29502
47331170	chr6:47331170:G:T	1.77248e-08	-1.6938	-1.24232
47331182	chr6:47331182:A:G	1.77892e-08	-1.69585	-1.23665
47331413	chr6:47331413:G:A	5.02216e-07	-1.56452e-10	0.407943
47331456	chr6:47331456:A:G	5.92822e-08	-1.72878	-3.17832e-10
47331796	chr6:47331796:A:G	1.16834e-07	-1.56452e-10	-1.05033
47331818	chr6:47331818:A:G	8.35521e-08	-1.71943	0.33381
47332294	chr6:47332294:C:T	1.96646e-08	-1.7018	-1.13047
47332355	chr6:47332355:A:G	9.31438e-08	-1.56452e-10	-1.27694
47332391	chr6:47332391:T:A	7.49334e-07	-1.56452e-10	0.808098
47332548	chr6:47332548:C:T	5.2819e-08	-0.550007	-1.29421
47332772	chr6:47332772:G:A	1.81041e-08	-1.69176	-1.22319
47333382	chr6:47333382:G:A	3.37001e-08	-1.72488	-0.568708
47333416	chr6:47333416:G:A	3.58922e-08	-1.68975	-0.54082
47333669	chr6:47333669:G:A	1.97178e-07	-1.56452e-10	-0.526983
47333748	chr6:47333748:G:A	8.02052e-08	-1.40737	-0.0191301
47333790	chr6:47333790:G:A	1.94711e-07	-1.56452e-10	-0.539571
47334544	chr6:47334544:G:A	9.1075e-08	-1.56452e-10	-1.2994
47334607	chr6:47334607:C:T	2.22707e-08	-1.40872	-1.2991
47334820	chr6:47334820:T:A	1.1939e-07	-1.49855	0.469854
47334831	chr6:47334831:GAC:G	1.2999e-07	-1.5169	0.573265
47334910	chr6:47334910:C:CT	9.13259e-08	-1.56452e-10	-1.29665
47334941	chr6:47334941:G:T	9.0906e-08	-1.56452e-10	-1.30126
47335275	chr6:47335275:T:G	1.94062e-08	-1.63087	-1.21462
47335335	chr6:47335335:T:A	9.41381e-08	-1.56452e-10	-1.26632
47336109	chr6:47336109:A:T	6.52112e-08	-0.326156	-1.3073
47336226	chr6:47336226:A:G	1.05451e-07	-1.56452e-10	-1.15284
47336375	chr6:47336375:G:T	8.51265e-08	-1.36695	-3.17832e-10
47336544	chr6:47336544:C:G	9.24903e-08	-1.56452e-10	-1.28398
47336554	chr6:47336554:C:T	6.75772e-08	-0.319779	-1.27804
47336840	chr6:47336840:A:T	1.12854e-07	-1.56452e-10	-1.08499
47336987	chr6:47336987:T:C	1.07825e-07	-1.56452e-10	-1.13058
47337159	chr6:47337159:T:C	4.80699e-08	-1.68473	-0.2537
47337165	chr6:47337165:T:C	2.85444e-08	-1.22051	-1.23912
47337372	chr6:47337372:A:T	9.7822e-08	-1.56452e-10	-1.22794
47337381	chr6:47337381:G:A	9.06802e-08	-1.56452e-10	-1.30375
47337565	chr6:47337565:T:C	1.12449e-07	0.177926	-1.26651
47338068	chr6:47338068:T:C	3.0446e-08	-1.16558	-1.22955
47338069	chr6:47338069:G:A	5.05923e-08	-1.70369	-0.183595
47338305	chr6:47338305:A:G	2.89179e-08	-1.21929	-1.22733
47338357	chr6:47338357:T:C	5.15584e-08	-0.560718	-1.30765
47338395	chr6:47338395:C:A	1.8952e-07	-1.31673	0.75014
47338430	chr6:47338430:C:T	2.91666e-08	-1.21496	-1.22311
47338438	chr6:47338438:G:A	1.32636e-07	-1.56452e-10	-0.923482
47338633	chr6:47338633:A:G	7.6787e-08	-1.47005	-3.17832e-10
47338693	chr6:47338693:A:G	2.55308e-08	-1.72725	-0.843959
47338865	chr6:47338865:G:A	9.59535e-08	-1.56452e-10	-1.24722
47339002	chr6:47339002:T:C	1.16699e-07	-1.05149	-3.17832e-10
47339123	chr6:47339123:C:T	9.22018e-08	-1.56452e-10	-1.28711
47339334	chr6:47339334:G:A	9.57942e-08	-1.56452e-10	-1.24889
47340274	chr6:47340274:C:T	1.5719e-07	-1.56452e-10	-0.753629
47340596	chr6:47340596:C:T	2.52689e-08	-1.31889	-1.26263
47340796	chr6:47340796:T:C	3.65657e-06	-1.56452e-10	2.39319
47340827	chr6:47340827:G:A	1.76885e-07	-1.4461	0.810506
47340882	chr6:47340882:C:T	4.93503e-08	-0.603813	-1.30833
47340941	chr6:47340941:C:T	1.1274e-07	-1.56452e-10	-1.086
47341023	chr6:47341023:C:T	6.46668e-08	-1.64184	-3.17832e-10
47341394	chr6:47341394:T:A	3.08791e-08	-1.70235	-0.678657
47341943	chr6:47341943:G:A	7.63536e-08	-1.47571	-3.17832e-10
47341972	chr6:47341972:A:G	1.0338e-07	-1.56452e-10	-1.17268
47342101	chr6:47342101:C:T	1.83781e-07	-1.56452e-10	-0.597342
47342114	chr6:47342114:T:G	4.05193e-07	-1.56452e-10	0.193275
47342191	chr6:47342191:A:G	7.5512e-07	-1.56452e-10	0.815789
47342273	chr6:47342273:T:G	7.15077e-08	-1.54128	-3.17832e-10
47342294	chr6:47342294:A:G	8.99336e-08	-0.0379392	-1.27408
47342728	chr6:47342728:G:A	3.95214e-08	-1.42568	-0.708568
47342831	chr6:47342831:A:T	4.23688e-08	-1.49601	-0.568665
47342936	chr6:47342936:T:C	7.31579e-08	-1.12129	-0.397178
47342937	chr6:47342937:G:T	7.16298e-08	-1.13928	-0.400294
47343097	chr6:47343097:C:T	8.88304e-08	-1.32436	-3.17832e-10
47343269	chr6:47343269:T:G	3.22877e-08	-1.61878	-0.717627
47343333	chr6:47343333:TGAG:T	2.09415e-07	-1.56452e-10	-0.466771
47343412	chr6:47343412:A:G	2.47056e-08	-1.44247	-1.16159
47343472	chr6:47343472:A:T	1.88655e-08	-1.59992	-1.27383
47343512	chr6:47343512:C:T	4.07742e-08	-0.795997	-1.30704
47343518	chr6:47343518:G:A	1.85522e-08	-1.66561	-1.22489
47343568	chr6:47343568:G:A	4.17041e-07	1.09037	-0.868276
47343673	chr6:47343673:G:A	4.26583e-08	-0.770742	-1.28712
47343875	chr6:47343875:A:G	1.85391e-08	-1.62633	-1.26488
47343965	chr6:47343965:A:G	9.24467e-08	-1.56452e-10	-1.28446
47344062	chr6:47344062:C:T	2.8962e-07	-1.56452e-10	-0.142519
47344078	chr6:47344078:C:T	2.44092e-07	-1.56452e-10	-0.313543
47344162	chr6:47344162:T:C	1.40213e-07	-1.56452e-10	-0.867924
47344282	chr6:47344282:C:T	7.14724e-08	-1.54178	-3.17832e-10
47344292	chr6:47344292:G:A	9.04585e-08	-1.56452e-10	-1.3062
47344414	chr6:47344414:G:A	1.81542e-07	-1.56452e-10	-0.609601
47344494	chr6:47344494:G:C	2.41051e-07	-1.56452e-10	-0.326078
47344672	chr6:47344672:T:C	1.4073e-06	2.71618	-1.27785
47345563	chr6:47345563:G:A	1.41959e-07	-1.56452e-10	-0.855547
47345662	chr6:47345662:T:C	9.98714e-08	-1.56452e-10	-1.2072
47345754	chr6:47345754:C:T	9.21436e-08	-1.56452e-10	-1.28774
47346551	chr6:47346551:T:C	2.48927e-07	-1.72755	1.43362
47347073	chr6:47347073:C:A	1.19856e-07	-1.56452e-10	-1.0248
47347222	chr6:47347222:C:A	1.09893e-07	0.191395	-1.30297
47347353	chr6:47347353:T:C	1.9944e-07	-1.56452e-10	-0.515572
47347434	chr6:47347434:A:T	1.2748e-07	-1.56452e-10	-0.963126
47347444	chr6:47347444:T:G	4.77844e-07	0.707038	-0.348841
47347576	chr6:47347576:T:C	1.05155e-06	0.967626	0.179309
47348026	chr6:47348026:C:T	5.92142e-08	-1.72993	-3.17832e-10
47348653	chr6:47348653:T:C	3.46093e-07	-1.72467	1.76029
47349023	chr6:47349023:T:C	5.15013e-07	0.0588024	0.374303
47349189	chr6:47349189:T:C	6.13372e-07	-1.56452e-10	0.607885
47349723	chr6:47349723:T:G	5.6487e-07	0.779635	-0.254126
47350034	chr6:47350034:G:A	1.4788e-07	-1.56452e-10	-0.814689
47350189	chr6:47350189:C:A	6.94092e-07	0.907879	-0.176362
47350528	chr6:47350528:C:T	9.09923e-08	-1.56452e-10	-1.30031
47350818	chr6:47350818:T:G	3.63542e-07	-1.71941	1.80422
47350826	chr6:47350826:C:G	6.31055e-07	0.857884	-0.221578
47350860	chr6:47350860:G:T	1.04658e-07	-1.56452e-10	-1.16039
47350996	chr6:47350996:G:A	1.62205e-07	-1.56452e-10	-0.722229
47351082	chr6:47351082:G:A	1.33494e-07	-1.56452e-10	-0.917032
47351149	chr6:47351149:G:A	3.305e-07	-1.71321	1.70273
47351330	chr6:47351330:C:A	1.07691e-06	2.47252	-1.30175
47351818	chr6:47351818:T:C	2.44074e-07	-0.313614	-3.17832e-10
47351988	chr6:47351988:A:G	1.84015e-07	-1.56452e-10	-0.59607
47352096	chr6:47352096:G:C	1.13217e-07	-1.56452e-10	-1.08178
47352291	chr6:47352291:G:T	6.15951e-07	0.910403	-0.298322
47352508	chr6:47352508:G:A	1.42294e-07	-1.56452e-10	-0.853194
47352510	chr6:47352510:G:A	1.12202e-07	-1.56452e-10	-1.09078
47352535	chr6:47352535:A:G	1.19319e-07	-1.56452e-10	-1.02928
47352650	chr6:47352650:G:A	7.44571e-07	2.04338	-1.24166
47352914	chr6:47352914:G:A	1.04655e-07	-1.56452e-10	-1.16042
47353059	chr6:47353059:C:T	1.42315e-07	-1.56452e-10	-0.853041
47353274	chr6:47353274:C:T	1.49177e-07	-1.56452e-10	-0.805955
47353344	chr6:47353344:G:A	6.9851e-07	0.969494	-0.231632
47353362	chr6:47353362:T:C	1.03066e-07	-1.56452e-10	-1.17572
47353389	chr6:47353389:A:G	1.06026e-06	2.42589	-1.27071
47354036	chr6:47354036:G:A	9.19246e-08	-1.56452e-10	-1.29012
47354347	chr6:47354347:AT:A	1.24042e-07	-1.56452e-10	-0.99047
47354457	chr6:47354457:G:A	3.07412e-07	-1.56452e-10	-0.0828985
47354618	chr6:47354618:C:T	5.16846e-07	-0.00289238	0.439551
47354801	chr6:47354801:A:T	8.36515e-07	2.20097	-1.28281
47354923	chr6:47354923:A:G	8.49798e-07	2.2167	-1.28279
47355064	chr6:47355064:G:T	9.30027e-08	-1.56452e-10	-1.27846
47355077	chr6:47355077:A:G	1.05957e-06	1.24785	-0.0933172
47355157	chr6:47355157:A:G	6.62064e-07	0.868905	-0.184631
47355270	chr6:47355270:A:G	9.36075e-08	-1.56452e-10	-1.27198
47355842	chr6:47355842:A:G	9.37586e-08	-1.56452e-10	-1.27036
47356435	chr6:47356435:A:C	9.14182e-08	-1.56452e-10	-1.29564
47356812	chr6:47356812:C:T	1.06099e-07	-1.56452e-10	-1.14671
47356815	chr6:47356815:C:T	2.2995e-07	-0.373226	-3.17832e-10
47357190	chr6:47357190:G:A	6.73193e-07	0.90806	-0.207115
47357425	chr6:47357425:C:T	3.12689e-07	-1.56452e-10	-0.0658779
47357451	chr6:47357451:A:G	9.90754e-08	-1.56452e-10	-1.21521
47357705	chr6:47357705:A:G	3.53799e-07	-1.67416	1.7318
47357875	chr6:47357875:A:T	4.58965e-07	-1.56452e-10	0.317886
47357877	chr6:47357877:G:T	9.16423e-08	-1.56452e-10	-1.29319
47357949	chr6:47357949:A:C	9.28164e-08	-1.56452e-10	-1.28046
47358429	chr6:47358429:T:TATC	5.8975e-07	1.4603	-0.891693
47358441	chr6:47358441:A:C	9.84462e-08	-1.56452e-10	-1.22158
47358618	chr6:47358618:G:A	9.43504e-08	-1.56452e-10	-1.26407
47358829	chr6:47358829:A:G	6.9978e-07	1.97367	-1.23399
47359021	chr6:47359021:C:T	1.08919e-07	-1.56452e-10	-1.12048
47359295	chr6:47359295:T:C	4.87862e-07	1.04399	-0.66505
47359343	chr6:47359343:C:T	3.67887e-07	-1.56452e-10	0.0966892
47359557	chr6:47359557:A:G	9.12768e-08	-1.56452e-10	-1.29719
47359658	chr6:47359658:G:A	1.45188e-07	-1.56452e-10	-0.833061
47359760	chr6:47359760:T:C	1.39967e-06	2.70993	-1.27702
47359936	chr6:47359936:G:C	9.14465e-08	-1.56452e-10	-1.29533
47360368	chr6:47360368:T:C	2.24671e-08	-1.67772	-1.02132
47360409	chr6:47360409:C:T	9.20117e-08	-1.56452e-10	-1.28917
47360681	chr6:47360681:C:T	5.84893e-07	1.78913	-1.22878
47360914	chr6:47360914:T:C	1.63084e-07	-1.56452e-10	-0.716822
47361040	chr6:47361040:T:A	9.29378e-08	-1.56452e-10	-1.27916
47361228	chr6:47361228:A:G	1.50063e-07	-1.56452e-10	-0.800036
47361287	chr6:47361287:C:A	5.76602e-07	1.83463	-1.28856
47361365	chr6:47361365:C:T	1.38027e-07	-1.56452e-10	-0.883637
47361390	chr6:47361390:G:C	9.69478e-08	-1.56452e-10	-1.23691
47361419	chr6:47361419:C:T	6.1427e-07	-1.56452e-10	0.609347
47361872	chr6:47361872:A:G	6.13107e-07	1.88973	-1.28228
47361893	chr6:47361893:G:A	6.73955e-08	-1.60051	-3.17832e-10
47363006	chr6:47363006:G:T	9.19005e-08	-1.56452e-10	-1.29038
47363306	chr6:47363306:G:A	3.21431e-07	0.287342	-0.325647
47363434	chr6:47363434:C:T	6.01074e-08	-1.71495	-3.17832e-10
47364343	chr6:47364343:A:G	9.11447e-08	-1.56452e-10	-1.29864
47364885	chr6:47364885:A:G	1.16736e-07	-1.56452e-10	-1.05117
47365179	chr6:47365179:A:G	3.85029e-07	-1.56452e-10	0.142231
47365281	chr6:47365281:A:G	6.68351e-08	-1.60886	-3.17832e-10
47365901	chr6:47365901:G:A	2.48792e-07	-1.72324	1.42877
47366316	chr6:47366316:A:G	1.09376e-07	-1.56452e-10	-1.1163
47366433	chr6:47366433:G:A	9.11993e-08	-1.56452e-10	-1.29804
47366459	chr6:47366459:G:A	1.1565e-07	-1.56452e-10	-1.06052
47366598	chr6:47366598:C:T	1.34222e-07	-1.72321	0.811618
47366630	chr6:47366630:T:G	9.09556e-08	-1.56452e-10	-1.30072
47366786	chr6:47366786:C:T	1.16866e-07	-1.56452e-10	-1.05006
47366889	chr6:47366889:C:A	8.55411e-07	2.23335	-1.29286
47366977	chr6:47366977:T:C	4.35716e-07	-1.56452e-10	0.265902
47367089	chr6:47367089:A:G	6.53578e-07	-0.0644219	0.735796
47367480	chr6:47367480:A:G	4.14789e-07	-1.56452e-10	0.216683
47367531	chr6:47367531:T:C	9.21928e-07	2.28304	-1.26766
47367625	chr6:47367625:A:G	6.35954e-07	-0.152389	0.796428
47368028	chr6:47368028:G:T	1.07129e-07	-1.56452e-10	-1.13706
47368280	chr6:47368280:C:T	4.28572e-07	-1.56452e-10	0.249371
47368318	chr6:47368318:G:A	6.06022e-08	-1.70676	-3.17832e-10
47368646	chr6:47368646:T:A	2.50436e-07	0.171427	-0.45931
47369373	chr6:47369373:C:T	1.19408e-07	-1.56452e-10	-1.02854
47369993	chr6:47369993:T:C	8.66973e-07	2.25919	-1.30527
47370243	chr6:47370243:A:G	9.11965e-08	-1.56452e-10	-1.29807
47370849	chr6:47370849:A:C	4.68347e-07	-1.56452e-10	0.338122
47370994	chr6:47370994:G:T	7.46304e-07	1.9934	-1.18935
47371033	chr6:47371033:A:C	1.18321e-07	-1.56452e-10	-1.03769
47371146	chr6:47371146:C:T	4.80912e-06	-1.56452e-10	2.66718
47371503	chr6:47371503:A:G	8.81244e-07	-0.0571625	1.02741
47372430	chr6:47372430:T:A	9.08427e-08	-1.56452e-10	-1.30196
47372462	chr6:47372462:T:C	9.03108e-08	-1.56452e-10	-1.30783
47372963	chr6:47372963:TC:T	4.41891e-07	0.750872	-0.470896
47373047	chr6:47373047:A:C	5.16615e-07	0.390612	0.0455985
47373274	chr6:47373274:C:A	9.24786e-08	-1.56452e-10	-1.28411
47373466	chr6:47373466:T:C	1.52884e-06	-1.55678	3.07796
47373552	chr6:47373552:T:C	1.68037e-07	-1.56452e-10	-0.686906
47373572	chr6:47373572:T:G	1.32031e-06	-1.57178	2.94631
47373706	chr6:47373706:C:T	8.88057e-07	-1.60962	2.58757
47373848	chr6:47373848:T:A	9.53585e-07	1.7434	-0.694264
47374685	chr6:47374685:A:G	1.35864e-07	-1.56452e-10	-0.899431
47374896	chr6:47374896:G:C	6.37262e-08	-1.65649	-3.17832e-10
47375514	chr6:47375514:C:T	1.08137e-07	-1.56452e-10	-1.12768
47375528	chr6:47375528:C:T	2.35173e-07	-0.350767	-3.17832e-10
47375535	chr6:47375535:C:G	3.58177e-07	0.497481	-0.427541
47375633	chr6:47375633:C:T	1.3997e-07	-1.56452e-10	-0.869661
47375656	chr6:47375656:C:T	3.76031e-07	0.507753	-0.389168
47375825	chr6:47375825:T:C	9.91961e-08	-1.56452e-10	-1.21399
47376073	chr6:47376073:G:A	9.92806e-07	1.81298	-0.723533
47376309	chr6:47376309:A:G	2.60275e-07	-1.56452e-10	-0.249349
47376446	chr6:47376446:T:TTA	1.22439e-07	-1.56452e-10	-1.00347
47376539	chr6:47376539:T:C	1.81604e-07	-1.56452e-10	-0.609259
47376544	chr6:47376544:C:T	2.18886e-07	-1.56452e-10	-0.422535
47376716	chr6:47376716:G:A	9.58876e-07	1.54347	-0.488793
47376728	chr6:47376728:A:T	1.06657e-06	-1.633	2.79411
47377855	chr6:47377855:T:A	1.72136e-07	-1.56452e-10	-0.662804
47377878	chr6:47377878:T:C	1.13526e-07	-1.56452e-10	-1.07905
47378043	chr6:47378043:AG:A	3.51858e-07	-1.56452e-10	0.0521411
47378111	chr6:47378111:C:T	9.082e-07	-1.54385	2.54423
47378207	chr6:47378207:A:G	2.02727e-06	-1.5464	3.34975
47378338	chr6:47378338:A:T	6.98856e-07	1.04667	-0.308311
47378921	chr6:47378921:G:A	2.46636e-07	-1.56452e-10	-0.303175
47379301	chr6:47379301:A:T	9.17019e-08	-1.56452e-10	-1.29254
47379973	chr6:47379973:T:C	2.11047e-08	-1.73078	-1.03081
47380202	chr6:47380202:C:T	2.78851e-07	-1.56452e-10	-0.18041
47380325	chr6:47380325:G:A	3.69885e-06	2.51388	-0.109187
47380443	chr6:47380443:C:T	1.13857e-07	-1.07615	-3.17832e-10
47380522	chr6:47380522:T:C	9.13838e-08	-1.56452e-10	-1.29602
47380552	chr6:47380552:C:T	1.56306e-06	2.1817	-0.638387
47380819	chr6:47380819:C:T	1.42682e-06	1.42879	0.0233186
47381047	chr6:47381047:G:C	1.63372e-07	-1.56452e-10	-0.715059
47381225	chr6:47381225:C:T	1.44306e-06	1.44265	0.0207858
47381431	chr6:47381431:A:G	1.13292e-06	1.30144	-0.0799719
47382224	chr6:47382224:T:C	6.5416e-08	-0.373746	-1.25657
47382474	chr6:47382474:G:A	1.49348e-06	2.622	-1.12422
47382762	chr6:47382762:C:T	1.04506e-07	-1.56452e-10	-1.16184
47382920	chr6:47382920:A:C	4.84855e-07	1.66274	-1.28998
47383125	chr6:47383125:G:A	3.33669e-07	-1.56452e-10	-0.00093832
47383227	chr6:47383227:A:G	9.57128e-08	-1.56452e-10	-1.24974
47383498	chr6:47383498:C:T	3.41623e-08	-0.971518	-1.30845
47383647	chr6:47383647:C:G	2.86182e-07	-1.56452e-10	-0.154458
47383968	chr6:47383968:T:C	1.14753e-07	-1.56452e-10	-1.06831
47384625	chr6:47384625:T:C	3.02655e-07	-1.56452e-10	-0.098493
47384663	chr6:47384663:T:G	1.11134e-07	-1.56452e-10	-1.10035
47384887	chr6:47384887:T:C	4.60346e-07	-1.55672	1.87761
47385148	chr6:47385148:G:A	2.9253e-07	-1.56452e-10	-0.13252
47386776	chr6:47386776:G:T	2.53571e-07	-1.43466	1.15921
47387123	chr6:47387123:C:T	9.05854e-08	-1.56452e-10	-1.30479
47387509	chr6:47387509:T:C	3.51734e-06	-1.56452e-10	2.35437
47387560	chr6:47387560:C:T	3.51998e-06	-1.56452e-10	2.35512
47387757	chr6:47387757:G:A	9.03644e-07	-1.56452e-10	0.995348
47387891	chr6:47387891:T:C	1.06727e-07	-1.56452e-10	-1.14081
47388280	chr6:47388280:A:G	1.57545e-07	-1.72579	0.974419
47388468	chr6:47388468:C:T	9.99839e-08	-1.56452e-10	-1.20608
47388578	chr6:47388578:T:C	3.62197e-07	-1.57466	1.65576
47388720	chr6:47388720:G:A	1.02775e-07	-1.56452e-10	-1.17855
47388814	chr6:47388814:C:G	4.10998e-07	1.02657	-0.819067
47389083	chr6:47389083:G:A	2.6568e-07	-1.56452e-10	-0.228795
47389734	chr6:47389734:A:G	1.72961e-06	2.84487	-1.20031
47389761	chr6:47389761:T:A	1.99862e-08	-1.71918	-1.09686
47390016	chr6:47390016:G:C	6.66695e-08	-1.61134	-3.17832e-10
47390252	chr6:47390252:G:C	6.34621e-07	-1.51652	2.15846
47390256	chr6:47390256:G:C	3.33082e-07	-1.56452e-10	-0.00269872
47390581	chr6:47390581:T:C	8.37451e-07	-1.56784	2.48711
47390789	chr6:47390789:A:G	6.12146e-07	-1.57735	2.18324
47390924	chr6:47390924:T:G	9.22156e-07	1.28666	-0.271031
47391263	chr6:47391263:C:A	4.40195e-07	-1.56452e-10	0.276131
47392112	chr6:47392112:G:A	9.80176e-08	-1.56452e-10	-1.22594
47392467	chr6:47392467:A:G	1.60008e-06	2.8016	-1.23488
47392598	chr6:47392598:C:A	4.47136e-07	1.1024	-0.810622
47392601	chr6:47392601:C:A	1.55123e-06	2.78195	-1.24624
47392952	chr6:47392952:G:A	9.07056e-08	-1.56452e-10	-1.30347
47393348	chr6:47393348:CA:C	6.04492e-07	-1.61018	2.20348
47393813	chr6:47393813:A:T	3.66572e-08	-1.67596	-0.533512
47393881	chr6:47393881:C:T	9.1067e-08	-1.56452e-10	-1.29949
47394393	chr6:47394393:G:A	1.13725e-07	-1.56452e-10	-1.07731
47394478	chr6:47394478:C:T	7.12877e-07	-1.23614	1.99436
47394703	chr6:47394703:C:T	1.95447e-07	0.461807	-0.997604
47394756	chr6:47394756:T:A	4.01361e-08	-0.827557	-1.29125
47394873	chr6:47394873:C:T	2.25558e-07	-1.56452e-10	-0.392509
47394976	chr6:47394976:C:A	4.3933e-08	-1.5791	-0.44932
47395477	chr6:47395477:A:C	4.63705e-08	-1.54916	-0.425263
47395750	chr6:47395750:G:A	4.66858e-08	-1.56087	-0.406779
47396460	chr6:47396460:T:C	1.4506e-07	-1.56452e-10	-0.83394
47396777	chr6:47396777:G:A	4.26469e-08	-1.5417	-0.516427
47398539	chr6:47398539:C:T	1.69439e-06	-1.56452e-10	1.62399
47399039	chr6:47399039:G:T	2.8595e-07	0.249287	-0.404559
47399148	chr6:47399148:T:C	4.9762e-08	-1.53529	-0.368548
47399262	chr6:47399262:A:G	1.07556e-07	-1.56452e-10	-1.13308
47399414	chr6:47399414:T:G	1.81175e-08	-1.67242	-1.24179
47399475	chr6:47399475:T:C	4.65348e-08	-0.832245	-1.13864
47399558	chr6:47399558:T:C	9.74378e-08	-1.56452e-10	-1.23187
47399578	chr6:47399578:T:C	2.03572e-07	-1.56452e-10	-0.495066
47400490	chr6:47400490:A:C	9.65158e-08	-1.56452e-10	-1.24138
47400522	chr6:47400522:A:T	1.80733e-08	-1.6902	-1.22645
47400527	chr6:47400527:C:T	9.20581e-08	-1.56452e-10	-1.28867
47400581	chr6:47400581:A:G	4.82273e-08	-0.735804	-1.19936
47400611	chr6:47400611:C:T	9.88869e-08	-1.56452e-10	-1.21711
47401203	chr6:47401203:A:G	9.44843e-08	-1.56452e-10	-1.26265
47401466	chr6:47401466:C:A	4.62997e-08	-1.52624	-0.449714
47401605	chr6:47401605:G:A	3.26421e-08	-1.18918	-1.13631
47401895	chr6:47401895:C:A	3.69691e-07	-1.56452e-10	0.10158
47402152	chr6:47402152:C:T	3.62731e-07	-1.56452e-10	0.0825732
47402598	chr6:47402598:C:T	3.30214e-08	-1.16759	-1.14634
47402798	chr6:47402798:T:C	1.15446e-06	-1.56452e-10	1.2403
47402999	chr6:47402999:C:A	1.13793e-07	-1.56452e-10	-1.07671
47403532	chr6:47403532:T:C	4.74959e-08	-1.50187	-0.448571
47403722	chr6:47403722:T:G	1.9727e-07	-1.56452e-10	-0.526516
47403945	chr6:47403945:C:T	6.48638e-07	0.663787	-3.17832e-10
47404049	chr6:47404049:T:C	1.69688e-06	-1.56452e-10	1.62546
47404156	chr6:47404156:C:T	4.46964e-08	-1.73071	-0.280484
47404272	chr6:47404272:C:T	9.20705e-08	-1.56452e-10	-1.28853
47404393	chr6:47404393:C:T	3.86506e-08	-1.05148	-1.10505
47404516	chr6:47404516:T:G	1.5213e-07	-1.56452e-10	-0.786351
47404678	chr6:47404678:T:C	1.53684e-07	-1.56452e-10	-0.77619
47404898	chr6:47404898:A:G	9.53092e-08	-1.56452e-10	-1.25396
47405103	chr6:47405103:C:T	1.06644e-06	-1.56452e-10	1.16099
47405116	chr6:47405116:G:A	1.14305e-07	-1.56452e-10	-1.07221
47405211	chr6:47405211:A:G	9.43544e-08	-1.56452e-10	-1.26403
47405373	chr6:47405373:T:G	9.53092e-08	-1.56452e-10	-1.25396
47405405	chr6:47405405:A:G	9.53645e-08	-1.56452e-10	-1.25338
47405566	chr6:47405566:G:A	3.40487e-08	-1.35625	-0.927049
47405895	chr6:47405895:G:A	2.53158e-08	-1.64759	-0.932065
47406265	chr6:47406265:A:G	1.11478e-07	-1.56452e-10	-1.09726
47406599	chr6:47406599:T:C	1.02988e-07	-1.56452e-10	-1.17648
47406776	chr6:47406776:A:G	1.63482e-07	-1.56452e-10	-0.714385
47407686	chr6:47407686:C:T	9.02596e-08	-1.56452e-10	-1.3084
47408293	chr6:47408293:T:C	1.00359e-07	-1.56452e-10	-1.20233
47408636	chr6:47408636:A:G	7.93522e-07	-1.56452e-10	0.865394
47408660	chr6:47408660:G:C	1.36725e-07	-1.56452e-10	-0.893117
47410341	chr6:47410341:G:A	2.07767e-06	3.12156	-1.29364
47410533	chr6:47410533:A:G	1.12426e-07	-1.56452e-10	-1.0888
47410654	chr6:47410654:G:A	8.65155e-07	-1.69696	2.64878
47410945	chr6:47410945:A:G	9.86325e-08	-1.56452e-10	-1.21969
47411171	chr6:47411171:T:G	1.42414e-07	-1.19	0.337651
47411288	chr6:47411288:C:G	9.64499e-08	-1.56452e-10	-1.24206
47411715	chr6:47411715:A:G	9.882e-07	-1.67929	2.76409
47411796	chr6:47411796:C:T	9.83455e-08	-1.56452e-10	-1.2226
47411941	chr6:47411941:A:G	9.80822e-08	-1.56452e-10	-1.22528
47412107	chr6:47412107:C:T	1.21201e-07	-0.139554	-0.874082
47412166	chr6:47412166:AG:A	1.14343e-07	-1.56452e-10	-1.07188
47412203	chr6:47412203:G:C	9.7797e-08	-1.56452e-10	-1.22819
47412384	chr6:47412384:T:A	9.88818e-08	-1.56452e-10	-1.21716
47413023	chr6:47413023:C:G	9.84197e-07	-1.71291	2.79365
47413043	chr6:47413043:C:T	1.56626e-06	-1.72212	3.26748
47413571	chr6:47413571:A:G	9.56707e-08	-1.56452e-10	-1.25018
47413844	chr6:47413844:CAG:GAG	3.88045e-08	-1.6541	-0.498451
47414147	chr6:47414147:A:G	9.32066e-08	-1.56452e-10	-1.27627
47414236	chr6:47414236:A:G	3.00488e-08	-1.47607	-0.932193
47414519	chr6:47414519:C:T	5.94376e-08	-1.72616	-3.17832e-10
47414642	chr6:47414642:T:C	4.53957e-08	-1.66194	-0.333734
47415233	chr6:47415233:T:C	9.05118e-08	-1.56452e-10	-1.30561
47415501	chr6:47415501:A:G	3.13212e-07	-1.72314	1.65893
47416120	chr6:47416120:G:A	1.06252e-07	-1.14527	-3.17832e-10
47416154	chr6:47416154:A:G	1.71997e-07	0.28017	-0.943779
47416161	chr6:47416161:A:G	1.11639e-07	-1.56452e-10	-1.09582
47416425	chr6:47416425:G:A	9.03529e-08	-1.56452e-10	-1.30736
47417688	chr6:47417688:G:A	4.99215e-08	-1.12549	-0.775148
47417725	chr6:47417725:G:A	3.23121e-07	-1.7234	1.69034
47417752	chr6:47417752:GTT:G	3.28321e-07	-1.72423	1.70714
47417873	chr6:47417873:G:A	1.02116e-07	-1.56452e-10	-1.18498
47418067	chr6:47418067:G:A	5.18605e-08	-1.11685	-0.745683
47418263	chr6:47418263:A:G	6.94759e-08	-0.786971	-0.783137
47418375	chr6:47418375:T:C	6.94686e-08	-0.809448	-0.760765
47418546	chr6:47418546:C:T	4.62217e-08	-1.64819	-0.329447
47418643	chr6:47418643:A:G	3.21175e-07	-1.71959	1.68049
47419017	chr6:47419017:T:C	1.14768e-07	-1.56452e-10	-1.06817
47419035	chr6:47419035:G:A	6.58059e-08	-0.812571	-0.811808
47419036	chr6:47419036:C:T	9.89096e-08	-1.56452e-10	-1.21688
47419081	chr6:47419081:T:C	9.04469e-08	-1.56452e-10	-1.30632
47419212	chr6:47419212:G:A	1.68893e-07	-1.39821	0.716381
47419265	chr6:47419265:T:C	6.07411e-08	-0.911487	-0.792979
47419411	chr6:47419411:C:T	6.7866e-08	-0.790377	-0.803175
47419537	chr6:47419537:G:A	6.67242e-08	-0.822359	-0.788162
47419719	chr6:47419719:T:C	6.48108e-08	-0.837888	-0.801727
47419764	chr6:47419764:G:C	1.72662e-07	-0.659754	-3.17832e-10
47419809	chr6:47419809:G:C	1.96527e-07	-0.530288	-3.17832e-10
47419824	chr6:47419824:T:C	6.63294e-08	-0.820468	-0.795987
47419936	chr6:47419936:A:G	6.73313e-08	-0.814592	-0.78687
47419941	chr6:47419941:A:G	6.50207e-08	-0.858742	-0.77764
47419953	chr6:47419953:A:G	6.29871e-08	-0.8903	-0.777858
47420024	chr6:47420024:T:C	6.32837e-08	-0.871577	-0.791883
47420026	chr6:47420026:C:T	6.41173e-08	-0.85384	-0.796534
47420137	chr6:47420137:C:T	9.08692e-08	-1.56452e-10	-1.30167
47420313	chr6:47420313:T:A	6.49676e-08	-0.816692	-0.820507
47420458	chr6:47420458:G:A	9.42746e-08	-1.56452e-10	-1.26488
47420464	chr6:47420464:T:A	6.68222e-08	-0.747048	-0.862003
47420473	chr6:47420473:G:A	2.67834e-07	-1.72897	1.50825
47420576	chr6:47420576:A:G	6.35996e-08	-0.846187	-0.812293
47420915	chr6:47420915:T:C	9.36932e-08	-1.56452e-10	-1.27106
47421017	chr6:47421017:G:A	4.65004e-08	-1.66248	-0.30915
47421058	chr6:47421058:T:C	2.8726e-07	-1.72442	1.57373
47421202	chr6:47421202:C:T	2.82631e-08	-1.72911	-0.740418
47421218	chr6:47421218:C:T	3.09784e-07	-1.72731	1.65209
47421226	chr6:47421226:A:G	6.47235e-08	-0.829953	-0.81101
47421247	chr6:47421247:C:T	6.62797e-08	-0.809509	-0.807696
47421286	chr6:47421286:A:G	6.34672e-08	-0.81626	-0.844304
47421298	chr6:47421298:C:G	6.58223e-08	-0.810742	-0.813387
47421478	chr6:47421478:C:T	9.98889e-08	-1.56452e-10	-1.20703
47421666	chr6:47421666:G:A	1.03603e-07	-1.56452e-10	-1.17052
47422005	chr6:47422005:G:A	1.18249e-07	-1.649	0.610705
47422730	chr6:47422730:C:G	6.85668e-08	-0.783471	-0.799809
47422800	chr6:47422800:T:C	4.28399e-08	-1.58852	-0.4651
47423080	chr6:47423080:A:G	3.63668e-08	-1.7014	-0.51603
47423279	chr6:47423279:C:T	3.32862e-08	-1.60757	-0.698376
47423351	chr6:47423351:A:G	2.75065e-08	-1.73077	-0.7659
47423383	chr6:47423383:C:T	2.91924e-08	-1.73007	-0.707107
47423744	chr6:47423744:T:C	1.4608e-07	0.145207	-0.972139
47423912	chr6:47423912:G:A	5.0555e-08	-1.65167	-0.236358
47423972	chr6:47423972:T:G	1.40497e-07	-1.56452e-10	-0.865905
47423973	chr6:47423973:G:T	6.66817e-08	-1.61116	-3.17832e-10
47424137	chr6:47424137:G:A	6.34888e-08	-1.49579	-0.164431
47424695	chr6:47424695:C:T	9.05443e-08	-1.56452e-10	-1.30525
47424758	chr6:47424758:T:C	5.15859e-08	-1.36586	-0.50198
47424807	chr6:47424807:T:A	5.60185e-08	-1.57576	-0.209642
47424831	chr6:47424831:G:C	2.11061e-08	-1.69495	-1.06657
47424832	chr6:47424832:G:A	1.17341e-07	-1.56452e-10	-1.046
47425070	chr6:47425070:C:T	1.65752e-08	-1.69927	-1.3039
47425097	chr6:47425097:T:C	6.2005e-08	-1.42337	-0.260501
47425225	chr6:47425225:G:A	2.152e-08	-1.68634	-1.05576
47425373	chr6:47425373:C:T	4.4305e-08	-1.60402	-0.415973
47425646	chr6:47425646:G:A	5.51728e-08	-1.72306	-0.0775611
47425652	chr6:47425652:G:C	9.41747e-08	-1.56452e-10	-1.26594
47425867	chr6:47425867:C:T	9.74172e-08	-1.56452e-10	-1.23209
47426053	chr6:47426053:C:T	1.22946e-07	-1.01217	0.0128269
47426089	chr6:47426089:A:AAGATTT	2.86885e-08	-1.65668	-0.797908
47426461	chr6:47426461:A:G	9.26745e-08	-1.56452e-10	-1.28199
47426926	chr6:47426926:T:C	1.00015e-07	-1.20577	-3.17832e-10
47427100	chr6:47427100:T:G	2.30482e-08	-1.49143	-1.18207
47427276	chr6:47427276:T:C	2.78223e-08	-1.69441	-0.790837
47427342	chr6:47427342:T:C	2.88559e-08	-1.67754	-0.77123
47427352	chr6:47427352:A:G	2.90158e-08	-1.68047	-0.762781
47427546	chr6:47427546:T:C	1.04438e-07	-1.56452e-10	-1.16249
47427663	chr6:47427663:T:C	9.2626e-08	-1.56452e-10	-1.28252
47427800	chr6:47427800:C:T	1.89907e-08	-1.70594	-1.16119
47427921	chr6:47427921:C:T	1.04411e-07	-1.56452e-10	-1.16276
47428338	chr6:47428338:T:A	2.89593e-08	-1.68509	-0.760108
47428523	chr6:47428523:C:T	3.74032e-08	-1.54161	-0.647723
47428556	chr6:47428556:A:G	2.85627e-08	-1.6825	-0.776484
47428616	chr6:47428616:G:A	2.81486e-08	-1.68352	-0.790074
47428741	chr6:47428741:C:T	2.86403e-08	-1.68723	-0.769037
47429443	chr6:47429443:C:T	2.18131e-08	-1.57013	-1.15845
47429691	chr6:47429691:C:A	2.32889e-08	-1.50814	-1.15497
47429699	chr6:47429699:ACT:A	1.12912e-07	-1.56452e-10	-1.08447
47429889	chr6:47429889:T:C	2.33639e-08	-1.51054	-1.14935
47429926	chr6:47429926:A:G	2.44633e-07	-0.911621	0.600292
47430010	chr6:47430010:G:A	2.27584e-08	-1.52563	-1.16052
47431386	chr6:47431386:G:A	1.15641e-07	-0.993769	-0.0668264
47431544	chr6:47431544:T:C	4.68142e-08	-1.56395	-0.400952
47431564	chr6:47431564:T:C	6.15931e-08	-1.69054	-3.17832e-10
47431786	chr6:47431786:C:T	5.38617e-08	-1.41606	-0.408604
47431936	chr6:47431936:C:T	1.53815e-07	-1.56452e-10	-0.775335
47432394	chr6:47432394:AATCTT:A	4.73799e-08	-1.58824	-0.364647
47432408	chr6:47432408:A:G	3.92033e-07	-1.56452e-10	0.160259
47432727	chr6:47432727:C:T	2.49567e-08	-1.50819	-1.08575
47432930	chr6:47432930:C:T	9.61148e-08	-0.835738	-0.409806
47433066	chr6:47433066:G:A	6.31113e-08	-1.49543	-0.170761
47433083	chr6:47433083:C:T	5.56847e-08	-1.4288	-0.362579
47433308	chr6:47433308:A:G	2.15433e-07	-0.80296	0.364525
47433544	chr6:47433544:G:A	1.99879e-07	-0.836944	0.323567
47433915	chr6:47433915:T:C	9.04955e-08	-1.56452e-10	-1.30579
47434050	chr6:47434050:T:TTA	9.37904e-07	1.03256	-3.17832e-10
47434710	chr6:47434710:A:G	1.12031e-07	-1.56452e-10	-1.09231
47435180	chr6:47435180:A:G	9.07923e-08	-1.56452e-10	-1.30251
47435182	chr6:47435182:T:C	9.04945e-08	-1.56452e-10	-1.3058
47435401	chr6:47435401:T:C	1.04088e-07	-0.656133	-0.509714
47435494	chr6:47435494:G:A	5.27518e-08	-1.326	-0.51949
47435902	chr6:47435902:G:T	3.44943e-08	-1.49945	-0.77084
47437150	chr6:47437150:T:C	6.68443e-08	-1.60872	-3.17832e-10
47437654	chr6:47437654:A:C	6.56394e-08	-1.62691	-3.17832e-10
47437719	chr6:47437719:T:C	1.23804e-07	-1.56452e-10	-0.992388
47438308	chr6:47438308:A:G	1.0163e-07	-1.56452e-10	-1.18975
47438472	chr6:47438472:T:C	1.72611e-07	-1.56452e-10	-0.660046
47438601	chr6:47438601:C:T	2.00882e-07	-0.968204	0.459837
47439150	chr6:47439150:A:G	9.04168e-08	-1.56452e-10	-1.30666
47439156	chr6:47439156:CAAG:C	1.96887e-08	-1.71668	-1.11436
47439580	chr6:47439580:C:T	7.61161e-08	-1.728	0.249177
47440244	chr6:47440244:T:C	3.27329e-08	-1.53209	-0.790621
47440689	chr6:47440689:T:C	1.86976e-08	-1.72913	-1.15356
47440772	chr6:47440772:A:C	1.87635e-08	-1.72969	-1.14948
47441012	chr6:47441012:G:A	6.29796e-08	-1.66828	-3.17832e-10
47441067	chr6:47441067:G:A	1.87872e-08	-1.73025	-1.14766
47441331	chr6:47441331:C:T	2.0145e-07	-1.56452e-10	-0.505546
47441333	chr6:47441333:G:A	2.26148e-07	-0.389898	-3.17832e-10
47441437	chr6:47441437:G:T	2.02236e-08	-1.67624	-1.128
47441500	chr6:47441500:G:A	1.88185e-08	-1.73024	-1.14601
47441699	chr6:47441699:A:ACATTTTAT	1.87099e-08	-1.73025	-1.15178
47441717	chr6:47441717:T:C	1.88268e-08	-1.72921	-1.1466
47441963	chr6:47441963:G:A	1.31153e-07	-1.56452e-10	-0.934719
47441975	chr6:47441975:A:G	1.77013e-08	-1.7303	-1.20715
47441990	chr6:47441990:G:A	6.56206e-08	-0.319224	-1.30797
47442176	chr6:47442176:G:A	9.04819e-08	-1.56452e-10	-1.30594
47442300	chr6:47442300:T:C	1.75541e-08	-1.73075	-1.21505
47442339	chr6:47442339:C:T	6.62569e-08	-1.61755	-3.17832e-10
47442465	chr6:47442465:A:C	1.85077e-08	-1.72773	-1.16517
47442627	chr6:47442627:C:T	9.46943e-08	-1.56452e-10	-1.26043
47442742	chr6:47442742:A:G	2.80517e-08	-1.7198	-0.757242
47442812	chr6:47442812:G:A	1.83566e-08	-1.72678	-1.17432
47442824	chr6:47442824:C:T	9.03228e-08	-1.56452e-10	-1.3077
47443006	chr6:47443006:T:A	3.01663e-07	-0.900644	0.798868
47443042	chr6:47443042:A:G	1.85593e-08	-1.72921	-1.1609
47443122	chr6:47443122:C:T	6.65585e-08	-0.305408	-1.3076
47443300	chr6:47443300:C:T	7.38691e-08	-1.42908	-0.0797142
47443340	chr6:47443340:A:C	1.76515e-08	-1.7294	-1.21087
47443430	chr6:47443430:A:G	4.59038e-08	-1.33867	-0.645871
47443829	chr6:47443829:C:T	9.03394e-08	-1.56452e-10	-1.30751
47443888	chr6:47443888:G:T	1.01083e-07	-1.56452e-10	-1.19515
47443927	chr6:47443927:T:C	6.05289e-08	-1.70797	-3.17832e-10
47444150	chr6:47444150:G:A	1.46688e-07	-1.56452e-10	-0.822778
47444456	chr6:47444456:A:G	1.8756e-08	-1.73022	-1.14935
47444500	chr6:47444500:G:T	4.16249e-07	-1.56452e-10	0.220196
47444507	chr6:47444507:G:A	1.59272e-07	-1.56452e-10	-0.740476
47444783	chr6:47444783:G:A	1.85939e-08	-1.7298	-1.15845
47444890	chr6:47444890:A:T	1.84313e-08	-1.73027	-1.16677
47445062	chr6:47445062:A:G	1.82239e-08	-1.72809	-1.18027
47445479	chr6:47445479:A:G	1.86945e-08	-1.7299	-1.15296
47445490	chr6:47445490:A:T	4.73438e-08	-1.57129	-0.382363
47445807	chr6:47445807:C:G	1.13651e-07	-1.56452e-10	-1.07796
47445983	chr6:47445983:C:A	8.59933e-08	-1.35682	-3.17832e-10
47446041	chr6:47446041:T:A	6.2618e-08	-0.457883	-1.21615
47446546	chr6:47446546:A:G	4.6615e-08	-1.58488	-0.384285
47446580	chr6:47446580:C:A	7.19805e-08	-0.535186	-0.999505
47446611	chr6:47446611:T:C	9.77688e-08	-1.56452e-10	-1.22848
47446756	chr6:47446756:G:A	1.82232e-08	-1.73071	-1.17768
47446931	chr6:47446931:GT:G	1.82409e-08	-1.73082	-1.1766
47447105	chr6:47447105:T:C	9.22825e-08	-1.56452e-10	-1.28623
47447183	chr6:47447183:C:T	1.82765e-08	-1.72904	-1.17643
47447249	chr6:47447249:GT:G	9.03458e-08	-1.56452e-10	-1.30744
47447528	chr6:47447528:G:A	9.66428e-08	-1.43577	0.195707
47447583	chr6:47447583:G:C	1.82201e-08	-1.73077	-1.17779
47448116	chr6:47448116:T:C	9.19273e-08	-1.56452e-10	-1.29009
47448338	chr6:47448338:G:A	3.06123e-07	-1.56452e-10	-0.0870989
47449216	chr6:47449216:C:T	9.17003e-08	-1.56452e-10	-1.29256
47449335	chr6:47449335:T:A	5.29249e-08	-1.72832	-0.113892
47449852	chr6:47449852:C:T	1.58278e-07	-1.26526	0.51853
47449922	chr6:47449922:T:A	1.58885e-07	-1.56452e-10	-0.742907
47450015	chr6:47450015:G:A	7.79437e-08	-1.5052	0.0501031
47450032	chr6:47450032:A:G	2.61827e-07	-0.885756	0.642353
47450504	chr6:47450504:G:A	5.1075e-07	-1.56452e-10	0.424793
47450660	chr6:47450660:C:T	6.78789e-08	-1.57974	-0.0136204
47450667	chr6:47450667:T:G	1.03037e-07	-1.56452e-10	-1.176
47450863	chr6:47450863:T:C	4.47645e-08	-1.59245	-0.417221
47451228	chr6:47451228:A:G	1.81985e-08	-1.72969	-1.18006
47451378	chr6:47451378:C:T	6.50028e-08	-1.63666	-3.17832e-10
47451401	chr6:47451401:C:T	9.07889e-08	-1.56452e-10	-1.30255
47451704	chr6:47451704:T:C	1.16256e-07	-1.56452e-10	-1.05529
47451754	chr6:47451754:C:A	2.53405e-07	-0.917449	0.64135
47453452	chr6:47453452:A:G	6.16907e-08	-0.908096	-0.780859
47454621	chr6:47454621:T:A	5.9355e-08	-0.889141	-0.83841
47454641	chr6:47454641:G:A	7.33399e-08	-1.59703	0.0810431
47456297	chr6:47456297:T:C	2.87704e-07	-0.149155	-3.17832e-10
47456956	chr6:47456956:T:C	1.68237e-07	-1.56452e-10	-0.685714
47457133	chr6:47457133:C:A	5.91621e-08	-1.73081	-3.17832e-10
47457723	chr6:47457723:T:C	3.08241e-08	-1.15472	-1.22807
47457724	chr6:47457724:C:T	1.02929e-07	-1.56452e-10	-1.17705
47457993	chr6:47457993:A:T	1.40415e-07	-1.40087	0.534387
47458387	chr6:47458387:A:G	9.16753e-08	-1.56452e-10	-1.29283
47458772	chr6:47458772:T:C	1.36225e-07	-1.56452e-10	-0.896777
47458810	chr6:47458810:C:T	1.50695e-07	-1.3509	0.555073
47458988	chr6:47458988:A:G	8.33178e-08	-1.38842	-3.17832e-10
47459410	chr6:47459410:A:G	6.01906e-08	-1.71357	-3.17832e-10
47459545	chr6:47459545:T:A	5.95965e-06	3.27028	-0.388605
47459547	chr6:47459547:G:C	1.13712e-07	0.198483	-1.2759
47459735	chr6:47459735:C:A	1.77939e-08	-1.65464	-1.27759
47459738	chr6:47459738:T:C	9.19869e-08	-1.56452e-10	-1.28944
47460026	chr6:47460026:A:G	1.5516e-07	-1.56452e-10	-0.766628
47460254	chr6:47460254:C:T	8.74051e-08	-1.43363	0.0930934
47460325	chr6:47460325:G:A	1.27781e-07	-1.56452e-10	-0.960767
47461096	chr6:47461096:G:A	1.64433e-07	-0.708585	-3.17832e-10
47461340	chr6:47461340:A:G	1.08616e-07	-1.56452e-10	-1.12326
47461623	chr6:47461623:C:T	1.21576e-07	-1.56452e-10	-1.01055
47462031	chr6:47462031:C:A	3.76323e-06	3.08114	-0.659193
47462313	chr6:47462313:A:G	1.30395e-07	-1.56452e-10	-0.94052
47462554	chr6:47462554:A:T	1.97352e-07	-0.526098	-3.17832e-10
47462913	chr6:47462913:A:G	1.30708e-07	-1.56452e-10	-0.938124
47463119	chr6:47463119:C:T	1.30265e-07	-0.427976	-0.513539
47463378	chr6:47463378:G:C	2.88563e-08	-1.31665	-1.13211
47463790	chr6:47463790:C:G	9.42354e-08	-1.56452e-10	-1.26529
47464078	chr6:47464078:C:G	1.3322e-07	-1.56452e-10	-0.919083
47464162	chr6:47464162:T:C	8.82318e-08	-1.42271	0.0915912
47464761	chr6:47464761:G:A	1.01072e-07	-1.35055	0.155302
47465363	chr6:47465363:T:C	5.92298e-08	-1.72966	-3.17832e-10
47466015	chr6:47466015:A:C	4.41218e-06	3.171	-0.589966
47467567	chr6:47467567:A:G	5.63248e-08	-0.646674	-1.13328
47467684	chr6:47467684:C:T	7.25367e-08	-0.318345	-1.20865
47467724	chr6:47467724:C:T	1.27142e-07	-1.56452e-10	-0.965787
47468159	chr6:47468159:G:A	9.69276e-08	-1.56452e-10	-1.23712
47468202	chr6:47468202:T:G	1.36055e-07	-1.56452e-10	-0.898025
47468249	chr6:47468249:A:T	3.3385e-07	1.27378	-1.27417
47468901	chr6:47468901:G:A	1.2617e-07	-1.56452e-10	-0.973455
47469096	chr6:47469096:T:C	1.37695e-07	-1.56452e-10	-0.886047
47469185	chr6:47469185:G:A	1.6915e-07	-0.680303	-3.17832e-10
47469230	chr6:47469230:TTC:T	2.92923e-07	1.17279	-1.30397
47469611	chr6:47469611:A:G	5.98068e-08	-0.715021	-1.00495
47470860	chr6:47470860:T:C	3.50134e-07	1.24532	-1.19809
47471641	chr6:47471641:G:A	8.57448e-08	-0.849442	-0.510271
47471692	chr6:47471692:A:G	2.35857e-07	-0.566478	0.218618
47471728	chr6:47471728:C:T	1.67661e-07	-1.56452e-10	-0.689143
47472178	chr6:47472178:AG:A	9.05584e-08	-1.56452e-10	-1.30509
47472419	chr6:47472419:A:C	6.72518e-08	-0.379879	-1.22277
47472829	chr6:47472829:C:A	5.00031e-06	3.34469	-0.638517
47472977	chr6:47472977:G:A	9.97553e-08	-1.56452e-10	-1.20837
47473113	chr6:47473113:C:T	7.48141e-08	-0.380453	-1.11563
47473749	chr6:47473749:C:T	4.09769e-08	-0.884469	-1.21361
47474418	chr6:47474418:TA:T	3.63604e-06	3.24136	-0.853794
47474509	chr6:47474509:C:T	9.28656e-08	-1.56452e-10	-1.27993
47474603	chr6:47474603:G:T	9.32609e-08	-1.56452e-10	-1.27569
47474639	chr6:47474639:A:G	1.3682e-07	-1.56452e-10	-0.892419
47474641	chr6:47474641:C:T	3.63956e-06	3.27167	-0.883143
47474721	chr6:47474721:A:C	9.04214e-08	-1.56452e-10	-1.30661
47475578	chr6:47475578:T:C	3.01894e-07	1.05715	-1.15816
47475827	chr6:47475827:C:A	7.22287e-08	-0.338833	-1.19242
47475909	chr6:47475909:C:T	4.21021e-08	-0.820705	-1.25029
47476037	chr6:47476037:A:G	9.29225e-08	-1.56452e-10	-1.27932
47476070	chr6:47476070:A:G	5.43272e-06	3.4058	-0.61669
47476334	chr6:47476334:T:C	9.37844e-08	-0.423213	-0.846876
47476569	chr6:47476569:A:C	3.39169e-07	0.0154107	-3.17832e-10
47477246	chr6:47477246:G:A	1.48524e-07	-0.261249	-0.549093
47477281	chr6:47477281:C:T	6.36036e-06	3.23001	-0.283252
47478053	chr6:47478053:A:C	1.15291e-07	-0.534496	-0.529135
47478626	chr6:47478626:A:T	9.10762e-08	-1.56452e-10	-1.29939
47479039	chr6:47479039:G:C	1.26628e-07	-1.56452e-10	-0.969833
47479059	chr6:47479059:C:T	9.07994e-08	-1.56452e-10	-1.30243
47479305	chr6:47479305:T:A	5.55679e-06	3.59275	-0.781062
47479674	chr6:47479674:T:A	9.30234e-08	-1.56452e-10	-1.27824
47479679	chr6:47479679:C:T	1.07378e-07	-1.56452e-10	-1.13473
47479707	chr6:47479707:A:G	2.02901e-06	-1.56452e-10	1.80421
47480094	chr6:47480094:C:T	2.19373e-07	-1.01537	0.595058
47480177	chr6:47480177:T:G	3.74725e-07	1.31216	-1.19705
47480589	chr6:47480589:C:G	1.07674e-07	-1.56452e-10	-1.13198
47480600	chr6:47480600:A:G	7.23021e-06	3.66081	-0.585877
47481118	chr6:47481118:A:C	9.13709e-08	-1.56452e-10	-1.29616
47481574	chr6:47481574:G:A	7.3391e-08	-0.260015	-1.25527
47481846	chr6:47481846:A:G	2.66497e-07	-0.926898	0.701174
47482191	chr6:47482191:T:G	1.26628e-07	-1.56452e-10	-0.969833
47482472	chr6:47482472:G:A	5.9164e-08	-1.73077	-3.17832e-10
47482554	chr6:47482554:G:A	3.89664e-08	-1.2758	-0.872593
47482745	chr6:47482745:A:G	1.01521e-07	-1.56452e-10	-1.19082
47482806	chr6:47482806:T:A	1.10021e-07	-0.0944704	-1.01595
47482861	chr6:47482861:G:A	4.95367e-08	-0.880922	-1.02745
47482882	chr6:47482882:G:A	7.00615e-06	3.62605	-0.582591
47483139	chr6:47483139:A:T	1.04095e-07	-1.56452e-10	-1.16578
47483353	chr6:47483353:G:A	1.04123e-07	-1.56452e-10	-1.16551
47484147	chr6:47484147:C:T	7.92562e-06	3.69881	-0.532041
47484223	chr6:47484223:G:C	1.18607e-07	-1.56452e-10	-1.03527
47484370	chr6:47484370:T:C	1.0026e-07	-1.56452e-10	-1.20332
47484408	chr6:47484408:A:G	9.072e-08	-1.56452e-10	-1.30331
47484499	chr6:47484499:A:T	4.2177e-08	-0.892933	-1.17628
47484534	chr6:47484534:T:C	6.94743e-06	3.64199	-0.606947
47485642	chr6:47485642:G:C	9.84776e-06	3.57768	-0.193772
47485967	chr6:47485967:C:T	9.06097e-08	-1.56452e-10	-1.30453
47486369	chr6:47486369:G:A	9.07906e-08	-1.56452e-10	-1.30253
47486449	chr6:47486449:G:A	3.73381e-08	-1.29142	-0.899656
47486562	chr6:47486562:ATACTGAG:A	9.07629e-08	-1.56452e-10	-1.30284
47486595	chr6:47486595:T:A	3.91779e-08	-0.883004	-1.25997
47487416	chr6:47487416:C:T	1.45162e-07	-1.56452e-10	-0.833237
47487418	chr6:47487418:C:T	2.22928e-06	-1.56452e-10	1.89835
47487563	chr6:47487563:G:A	9.29394e-08	-1.56452e-10	-1.27914
47487604	chr6:47487604:G:A	7.98523e-08	-0.364599	-1.06631
47488133	chr6:47488133:A:G	4.44577e-07	1.444	-1.15796
47488172	chr6:47488172:TATAA:T	1.04474e-07	-1.56452e-10	-1.16215
47488200	chr6:47488200:G:A	1.55208e-07	-1.56452e-10	-0.766323
47488382	chr6:47488382:A:G	3.36728e-06	3.44012	-1.12935
47488412	chr6:47488412:A:G	9.08117e-08	-1.56452e-10	-1.3023
47488882	chr6:47488882:C:CT	1.25735e-07	-1.56452e-10	-0.976914
47489292	chr6:47489292:T:C	5.36744e-08	-0.647518	-1.18063
47489504	chr6:47489504:G:A	9.09055e-08	-1.56452e-10	-1.30127
47489584	chr6:47489584:A:C	9.11448e-08	-1.29864	-3.17832e-10
47489587	chr6:47489587:T:TA	3.31034e-07	-0.00886679	-3.17832e-10
47489725	chr6:47489725:G:C	1.21355e-07	-0.147081	-0.86529
47490052	chr6:47490052:A:T	1.06466e-07	-0.319193	-0.824066
47492674	chr6:47492674:A:G	1.19892e-07	-0.173858	-0.850636
47493168	chr6:47493168:A:G	1.26826e-07	-1.56452e-10	-0.968275
47493175	chr6:47493175:T:C	1.08604e-07	-1.56452e-10	-1.12338
47493324	chr6:47493324:A:G	1.77823e-06	-1.56452e-10	1.67229
47493531	chr6:47493531:A:G	1.21028e-07	-0.153012	-0.862054
47493837	chr6:47493837:A:G	3.33418e-07	1.25779	-1.25948
47494400	chr6:47494400:G:A	1.45053e-07	-1.56452e-10	-0.833987
47494835	chr6:47494835:G:A	8.24276e-08	-0.614505	-0.784662
47495390	chr6:47495390:G:T	3.35489e-06	3.41741	-1.11032
47495866	chr6:47495866:C:T	4.55443e-08	-0.823312	-1.16909
47495912	chr6:47495912:T:C	1.44069e-07	-0.840792	-3.17832e-10
47495918	chr6:47495918:A:G	1.70945e-07	-0.669746	-3.17832e-10
47496228	chr6:47496228:T:C	1.09664e-07	-0.198671	-0.914997
47496280	chr6:47496280:T:TA	1.11907e-07	-1.56452e-10	-1.09342
47496292	chr6:47496292:T:G	1.10698e-07	-0.250509	-0.853774
47497145	chr6:47497145:G:A	4.31716e-08	-0.865836	-1.18007
47497201	chr6:47497201:C:T	1.23452e-07	-1.56452e-10	-0.995237
47497233	chr6:47497233:CTTTTCCTTTTCTT:C	3.11523e-06	3.43235	-1.19938
47497457	chr6:47497457:G:A	1.63917e-07	-1.56452e-10	-0.711726
47497531	chr6:47497531:T:C	3.24289e-06	3.37107	-1.09793
47497619	chr6:47497619:G:T	9.1008e-08	-1.56452e-10	-1.30014
47498965	chr6:47498965:G:A	1.18607e-07	-1.56452e-10	-1.03527
47499115	chr6:47499115:G:C	1.26455e-07	-1.56452e-10	-0.971201
47499363	chr6:47499363:C:T	9.2186e-08	-1.56452e-10	-1.28728
47499889	chr6:47499889:C:T	9.02802e-08	-1.56452e-10	-1.30817
47500347	chr6:47500347:T:C	1.01019e-07	-1.56452e-10	-1.19577
47500776	chr6:47500776:C:T	9.07806e-08	-1.56452e-10	-1.30264
47500823	chr6:47500823:T:C	1.32993e-07	-1.56452e-10	-0.920792
47501366	chr6:47501366:G:A	8.5115e-07	-1.56452e-10	0.935501
47501537	chr6:47501537:A:G	3.93511e-06	3.55715	-1.09054
47502032	chr6:47502032:G:C	9.08029e-08	-1.56452e-10	-1.3024
47502145	chr6:47502145:A:T	3.91946e-08	-0.952235	-1.19031
47502410	chr6:47502410:T:C	1.21386e-07	-0.117823	-0.894287
47502555	chr6:47502555:A:G	1.31576e-07	-1.56452e-10	-0.931503
47502557	chr6:47502557:G:A	1.55594e-07	-1.56452e-10	-0.763835
47503317	chr6:47503317:T:C	1.44918e-07	-1.56452e-10	-0.834923
47503934	chr6:47503934:C:T	3.75922e-08	-0.980024	-1.20427
47503980	chr6:47503980:CT:C	9.07817e-08	-1.56452e-10	-1.30263
47504420	chr6:47504420:A:G	9.08387e-08	-1.56452e-10	-1.302
47504563	chr6:47504563:C:T	4.31098e-07	1.52142	-1.26617
47504635	chr6:47504635:C:T	9.24796e-08	-1.56452e-10	-1.2841
47504869	chr6:47504869:A:G	4.03812e-08	-0.973938	-1.13878
47505327	chr6:47505327:G:A	1.03047e-07	-1.56452e-10	-1.17591
47506994	chr6:47506994:G:A	4.63768e-08	-0.794467	-1.17982
47507194	chr6:47507194:A:G	2.1679e-07	-0.432159	-3.17832e-10
47507212	chr6:47507212:T:C	3.45576e-07	1.29882	-1.2647
47507226	chr6:47507226:C:T	3.19889e-06	3.35821	-1.09874
47507286	chr6:47507286:T:G	1.20005e-07	-0.12914	-0.894412
47507487	chr6:47507487:T:TG	4.01393e-07	1.36594	-1.18208
47507603	chr6:47507603:G:A	3.67417e-06	3.56627	-1.16827
47508118	chr6:47508118:T:C	3.95618e-08	-1.31367	-0.819556
47508170	chr6:47508170:T:C	9.39303e-08	-1.56452e-10	-1.26853
47509671	chr6:47509671:T:C	4.43709e-08	-1.31354	-0.704966
47509921	chr6:47509921:A:G	1.07532e-07	-1.56452e-10	-1.1333
47510058	chr6:47510058:C:A	4.28105e-08	-1.32248	-0.731823
47510062	chr6:47510062:C:T	8.42841e-08	-1.37689	-3.17832e-10
47510128	chr6:47510128:A:G	9.13928e-08	-1.56452e-10	-1.29592
47510514	chr6:47510514:G:A	3.65136e-08	-0.99326	-1.22014
47510719	chr6:47510719:T:A	1.05379e-07	-1.56452e-10	-1.15352
47511400	chr6:47511400:G:A	1.63375e-05	4.3863	-0.496173
47511921	chr6:47511921:G:A	1.04342e-07	-1.56452e-10	-1.16341
47512090	chr6:47512090:G:A	1.01912e-07	-1.56452e-10	-1.18698
47512330	chr6:47512330:A:C	1.05382e-07	-1.56452e-10	-1.1535
47512354	chr6:47512354:C:T	9.07889e-08	-1.56452e-10	-1.30255
47512940	chr6:47512940:A:G	5.24381e-06	3.58667	-0.832951
47513002	chr6:47513002:TTAG:T	6.77676e-08	-1.595	-3.17832e-10
47513020	chr6:47513020:G:A	1.02812e-07	-1.56452e-10	-1.17819
47513239	chr6:47513239:C:G	3.3092e-06	3.35808	-1.0647
47513292	chr6:47513292:T:C	1.04666e-07	-1.56452e-10	-1.16032
47513552	chr6:47513552:CT:C	1.06151e-07	-1.56452e-10	-1.14622
47514218	chr6:47514218:T:C	1.06162e-07	-1.56452e-10	-1.14612
47514277	chr6:47514277:C:T	1.2441e-07	-1.56452e-10	-0.987509
47514418	chr6:47514418:G:A	4.34798e-08	-0.882947	-1.15584
47514458	chr6:47514458:A:G	1.16824e-07	-0.178958	-0.871465
47514538	chr6:47514538:TAAAAC:T	9.07375e-08	-1.56452e-10	-1.30312
47514583	chr6:47514583:G:A	1.14914e-07	-0.203601	-0.863299
47514720	chr6:47514720:C:T	7.78445e-08	-1.45637	-3.17832e-10
47515047	chr6:47515047:G:A	4.63674e-08	-0.858351	-1.11614
47515151	chr6:47515151:T:C	1.26693e-07	-1.56452e-10	-0.969318
47515163	chr6:47515163:A:G	3.99419e-07	1.37985	-1.20092
47515271	chr6:47515271:G:A	4.31187e-08	-0.863271	-1.18386
47515815	chr6:47515815:A:G	9.19134e-08	-1.56452e-10	-1.29024
47515917	chr6:47515917:C:G	5.66347e-06	3.64938	-0.818675
47516315	chr6:47516315:G:C	1.11924e-07	-0.204752	-0.888515
47517056	chr6:47517056:C:T	1.34122e-07	-1.56452e-10	-0.912339
47517108	chr6:47517108:C:T	9.71851e-08	-1.56452e-10	-1.23447
47517266	chr6:47517266:T:C	3.48819e-06	3.32825	-0.982195
47517386	chr6:47517386:C:G	9.04712e-08	-1.56452e-10	-1.30606
47517390	chr6:47517390:C:T	5.53176e-06	3.63394	-0.826771
47517598	chr6:47517598:CTT:C	1.03734e-07	-1.56452e-10	-1.16926
47519222	chr6:47519222:A:G	4.63958e-08	-0.817768	-1.15611
47519361	chr6:47519361:TGTGATG:T	3.31599e-06	3.41254	-1.11712
47520026	chr6:47520026:A:G	5.42603e-06	3.6304	-0.842524
47520299	chr6:47520299:T:G	1.42073e-07	-1.56452e-10	-0.854745
47520651	chr6:47520651:G:A	1.1109e-07	-0.343992	-0.756759
47521012	chr6:47521012:G:A	9.08331e-08	-1.56452e-10	-1.30206
47521202	chr6:47521202:G:A	3.62939e-06	3.48151	-1.09577
47521368	chr6:47521368:A:G	4.81952e-06	3.50838	-0.839037
47521754	chr6:47521754:G:T	9.51165e-08	-1.56452e-10	-1.25598
47521832	chr6:47521832:G:A	1.22729e-07	-1.56452e-10	-1.00111
47521972	chr6:47521972:G:A	5.24029e-06	3.58724	-0.834193
47521996	chr6:47521996:C:G	6.61571e-08	-0.712893	-0.906162
47522130	chr6:47522130:C:T	3.77362e-08	-0.968787	-1.21168
47522258	chr6:47522258:T:C	1.06385e-07	-1.56452e-10	-1.14402
47522457	chr6:47522457:A:G	3.99937e-08	-0.977808	-1.14456
47522724	chr6:47522724:C:T	1.30908e-07	-1.56452e-10	-0.93659
47522801	chr6:47522801:G:A	1.11708e-07	-1.56452e-10	-1.0952
47522840	chr6:47522840:A:T	5.29262e-08	-0.685901	-1.15629
47523047	chr6:47523047:A:G	7.4098e-08	-0.64506	-0.86064
47524301	chr6:47524301:C:T	5.30821e-08	-0.841073	-0.998175
47524386	chr6:47524386:C:G	1.12858e-07	-0.180843	-0.904111
47525237	chr6:47525237:A:G	9.06519e-08	-1.56452e-10	-1.30406
47525710	chr6:47525710:A:G	1.13809e-07	-0.187338	-0.889229
47525810	chr6:47525810:T:C	4.06799e-08	-0.97048	-1.13488
47526204	chr6:47526204:G:A	2.76866e-06	3.23115	-1.11612
47526982	chr6:47526982:A:C	3.48618e-07	1.34982	-1.30693
47526995	chr6:47526995:T:C	9.02553e-08	-1.56452e-10	-1.30844
47527023	chr6:47527023:A:G	2.53723e-06	3.25749	-1.22975
47527031	chr6:47527031:G:A	1.3324e-07	0.134058	-1.05299
47527181	chr6:47527181:A:G	1.03572e-07	-1.56452e-10	-1.17082
47527398	chr6:47527398:A:G	5.5713e-08	-0.785259	-1.00562
47527988	chr6:47527988:T:G	1.15592e-07	-0.17699	-0.88403
47528542	chr6:47528542:A:G	9.08155e-08	-1.56452e-10	-1.30226
47530024	chr6:47530024:C:T	1.06211e-07	-1.56452e-10	-1.14566
47530309	chr6:47530309:A:G	1.02754e-07	-1.56452e-10	-1.17875
47530503	chr6:47530503:A:G	4.18671e-08	-1.26793	-0.808659
47530551	chr6:47530551:G:A	4.12884e-08	-1.25795	-0.832557
47530665	chr6:47530665:A:G	1.44258e-07	-1.56452e-10	-0.839483
47531673	chr6:47531673:T:C	3.64898e-07	1.28308	-1.19455
47531848	chr6:47531848:A:G	4.1552e-08	-1.25822	-0.825918
47531902	chr6:47531902:G:A	5.96669e-08	-1.72231	-3.17832e-10
47532420	chr6:47532420:C:T	4.86826e-08	-0.843462	-1.0823
47532813	chr6:47532813:A:G	1.31013e-07	-1.56452e-10	-0.935793
47532963	chr6:47532963:G:A	9.42168e-08	-0.431548	-0.833941
47532977	chr6:47532977:G:T	3.57429e-07	1.3364	-1.26855
47533203	chr6:47533203:G:A	3.5002e-07	1.32822	-1.28132
47533258	chr6:47533258:C:T	3.47826e-07	1.26473	-1.22412
47533655	chr6:47533655:A:G	9.07571e-08	-1.56452e-10	-1.3029
47533834	chr6:47533834:T:C	1.56037e-07	-0.760993	-3.17832e-10
47533911	chr6:47533911:A:G	1.48141e-07	-1.56452e-10	-0.812923
47534288	chr6:47534288:G:C	3.30674e-06	3.42004	-1.12741
47534301	chr6:47534301:G:C	1.06514e-07	-0.279306	-0.863503
47534375	chr6:47534375:A:G	9.07424e-08	-1.56452e-10	-1.30306
47534562	chr6:47534562:G:A	2.31716e-08	-1.50408	-1.16408
47534916	chr6:47534916:TACTGA:T	4.27832e-08	-0.894139	-1.1608
47535062	chr6:47535062:G:T	6.59424e-07	-1.56452e-10	0.680279
47535414	chr6:47535414:T:C	3.75186e-07	1.32797	-1.21164
47535567	chr6:47535567:G:A	1.07512e-07	-0.267854	-0.865635
47535761	chr6:47535761:A:T	3.47722e-06	3.47302	-1.13012
47535804	chr6:47535804:C:T	3.84225e-08	-0.960955	-1.20149
47535898	chr6:47535898:A:G	1.05371e-07	-1.56452e-10	-1.1536
47535973	chr6:47535973:A:G	4.85865e-08	-0.798912	-1.12883
47536660	chr6:47536660:A:G	1.11809e-07	-0.198411	-0.895887
47536777	chr6:47536777:A:G	7.42164e-08	-1.5041	-3.17832e-10
47536964	chr6:47536964:C:CA	1.42443e-07	-1.56452e-10	-0.852142
47537019	chr6:47537019:C:G	2.7447e-07	-0.196247	-3.17832e-10
47537274	chr6:47537274:C:T	3.34435e-06	3.43468	-1.13074
47537481	chr6:47537481:G:A	1.09712e-07	-0.231148	-0.882084
47537851	chr6:47537851:A:G	9.06091e-08	-1.56452e-10	-1.30453
47537934	chr6:47537934:AG:A	1.84261e-07	-0.594733	-3.17832e-10
47538179	chr6:47538179:C:T	1.26698e-07	-1.56452e-10	-0.969279
47538197	chr6:47538197:T:G	1.30527e-07	-0.348904	-0.590607
47538452	chr6:47538452:G:C	1.06656e-07	-1.56452e-10	-1.14148
47538566	chr6:47538566:A:G	1.02192e-07	-1.56452e-10	-1.18423
47539055	chr6:47539055:A:G	1.05875e-07	-1.56452e-10	-1.14883
47540044	chr6:47540044:A:G	7.8136e-08	-0.588972	-0.863664
47540274	chr6:47540274:C:CT	1.2623e-07	-1.56452e-10	-0.972983
47540735	chr6:47540735:T:C	3.7466e-07	1.31987	-1.20494
47541209	chr6:47541209:C:T	1.03223e-07	-0.304605	-0.869593
47541376	chr6:47541376:G:A	3.98495e-08	-0.904047	-1.22193
47541379	chr6:47541379:C:T	1.0594e-07	-1.56452e-10	-1.14821
47542704	chr6:47542704:C:T	1.46054e-07	-1.56452e-10	-0.827112
47543353	chr6:47543353:G:A	1.02397e-07	-1.56452e-10	-1.18223
47543448	chr6:47543448:A:G	9.07879e-08	-1.56452e-10	-1.30256
47543891	chr6:47543891:T:C	1.08752e-07	-0.241744	-0.880274
47544110	chr6:47544110:TGA:T	5.18209e-08	-0.857725	-1.00557
47544493	chr6:47544493:C:T	1.07577e-07	-0.270608	-0.862271
47544854	chr6:47544854:C:T	1.05487e-07	-0.294774	-0.857726
47545340	chr6:47545340:A:G	1.05564e-07	-0.258549	-0.893217
47545616	chr6:47545616:T:C	1.09453e-07	-0.246869	-0.868725
47545780	chr6:47545780:C:T	3.6973e-08	-0.983743	-1.21716
47546510	chr6:47546510:T:A	3.34022e-06	3.42204	-1.11934
47546633	chr6:47546633:C:T	9.09598e-08	-1.56452e-10	-1.30067
47547022	chr6:47547022:G:A	2.90805e-06	3.29955	-1.1354
47547462	chr6:47547462:G:A	3.69389e-08	-0.971868	-1.22995
47547523	chr6:47547523:G:A	9.75086e-08	-0.361987	-0.869159
47547870	chr6:47547870:GA:G	6.65908e-08	-1.61252	-3.17832e-10
47547894	chr6:47547894:G:A	3.45913e-06	3.40168	-1.06399
47548075	chr6:47548075:A:G	4.79353e-06	3.49142	-0.827485
47549091	chr6:47549091:A:G	6.17109e-08	-1.68863	-3.17832e-10
47549182	chr6:47549182:A:C	2.97717e-07	-0.114943	-3.17832e-10
47549260	chr6:47549260:A:G	1.38785e-07	-1.56452e-10	-0.878162
47549539	chr6:47549539:C:T	6.67533e-08	-0.738349	-0.871734
47549562	chr6:47549562:A:G	7.02525e-08	-0.667268	-0.891723
47550670	chr6:47550670:A:G	2.16774e-06	1.87035	-3.17832e-10
47550732	chr6:47550732:CAT:C	1.06174e-07	-1.56452e-10	-1.14601
47550735	chr6:47550735:G:A	4.13732e-08	-0.975241	-1.11321
47550793	chr6:47550793:G:A	1.11804e-07	-1.56452e-10	-1.09434
47551277	chr6:47551277:CAT:C	9.0722e-08	-1.56452e-10	-1.30329
47551585	chr6:47551585:G:A	1.1232e-07	-0.254181	-0.835551
47551962	chr6:47551962:C:T	1.06888e-07	-1.56452e-10	-1.13931
47552374	chr6:47552374:CAT:C	1.06293e-07	-1.56452e-10	-1.14489
47553499	chr6:47553499:A:T	8.13382e-08	-1.41247	-3.17832e-10
47554016	chr6:47554016:C:G	3.37285e-08	-1.44448	-0.848259
47554915	chr6:47554915:G:A	1.88491e-07	-1.56452e-10	-0.572039
47556322	chr6:47556322:C:G	3.54001e-08	-1.37465	-0.869725
47556953	chr6:47556953:T:C	1.14679e-07	-0.23986	-0.829093
47557593	chr6:47557593:C:T	1.37152e-07	-1.56452e-10	-0.889994
47558608	chr6:47558608:A:G	4.01608e-06	-1.56452e-10	2.48697
47558771	chr6:47558771:G:C	5.2964e-08	-0.818058	-1.02342
47558895	chr6:47558895:A:G	2.08301e-07	-1.56452e-10	-0.472106
47559109	chr6:47559109:C:T	1.02157e-07	-1.56452e-10	-1.18458
47559261	chr6:47559261:T:G	6.58247e-08	-1.62409	-3.17832e-10
47559301	chr6:47559301:C:T	2.35989e-08	-1.72889	-0.920995
47560027	chr6:47560027:A:G	3.55033e-07	1.26471	-1.20359
47561033	chr6:47561033:G:A	3.6363e-08	-0.987814	-1.22972
47561081	chr6:47561081:T:G	1.27705e-07	-1.56452e-10	-0.961366
47561158	chr6:47561158:C:T	1.56963e-07	-1.56452e-10	-0.755078
47561186	chr6:47561186:A:G	7.90233e-08	-1.44134	-3.17832e-10
47561306	chr6:47561306:A:C	1.38671e-07	-1.56452e-10	-0.878986
47562403	chr6:47562403:G:A	9.32908e-08	-1.56452e-10	-1.27537
47562592	chr6:47562592:T:G	4.74053e-08	-0.818463	-1.13389
47563998	chr6:47563998:T:C	1.11005e-07	-1.56452e-10	-1.10151
47564320	chr6:47564320:A:AGT	4.34838e-07	-1.56452e-10	0.263887
47564896	chr6:47564896:T:C	5.44583e-07	-1.56452e-10	0.488932
47564947	chr6:47564947:T:A	1.11424e-07	-0.236445	-0.861296
47565905	chr6:47565905:T:C	9.30277e-08	-1.56452e-10	-1.27819
47566621	chr6:47566621:C:G	9.24929e-08	-1.56452e-10	-1.28396
47566928	chr6:47566928:C:A	1.06166e-07	-1.56452e-10	-1.14609
47567397	chr6:47567397:A:G	9.25943e-08	-1.56452e-10	-1.28286
47567826	chr6:47567826:G:A	3.87689e-08	-1.30592	-0.847549
47567901	chr6:47567901:A:C	1.06397e-07	-1.56452e-10	-1.14391
47567950	chr6:47567950:G:A	9.46828e-08	-1.56452e-10	-1.26056
47568068	chr6:47568068:G:A	6.94883e-08	-1.56993	-3.17832e-10
47568187	chr6:47568187:G:A	3.68454e-08	-0.974366	-1.22999
47568524	chr6:47568524:A:G	1.02979e-07	-0.29708	-0.87948
47568708	chr6:47568708:C:T	2.56387e-06	3.13728	-1.09909
47568884	chr6:47568884:G:A	9.15118e-08	-1.56452e-10	-1.29462
47569406	chr6:47569406:G:A	2.29725e-08	-1.69106	-0.98573
47569576	chr6:47569576:A:G	9.24796e-08	-1.56452e-10	-1.2841
47570278	chr6:47570278:A:G	1.06016e-07	-1.56452e-10	-1.14749
47570394	chr6:47570394:A:G	4.7212e-08	-0.818215	-1.13822
47570540	chr6:47570540:CT:C	9.48273e-08	-1.56452e-10	-1.25903
47570615	chr6:47570615:TA:T	3.68224e-08	-1.29673	-0.908253
47571013	chr6:47571013:C:G	9.07817e-08	-1.56452e-10	-1.30263
47571389	chr6:47571389:G:A	1.11765e-07	-0.269674	-0.825017
47571566	chr6:47571566:G:T	3.47915e-07	1.30972	-1.26884
47571858	chr6:47571858:TC:T	9.09002e-08	-1.56452e-10	-1.30133
47572754	chr6:47572754:A:G	1.03389e-07	-0.311319	-0.861269
47572813	chr6:47572813:A:G	9.19068e-08	-1.56452e-10	-1.29031
47573119	chr6:47573119:G:A	1.10179e-07	-0.278028	-0.830956
47573645	chr6:47573645:T:C	8.66341e-08	-0.414074	-0.93532
47574399	chr6:47574399:T:G	2.29537e-07	-1.56452e-10	-0.375023
47574943	chr6:47574943:T:C	7.72023e-07	1.92369	-1.08576
47575128	chr6:47575128:C:T	2.64407e-06	3.19224	-1.12326
47575337	chr6:47575337:T:C	1.06144e-07	-1.56452e-10	-1.14629
47575952	chr6:47575952:T:A	9.49551e-08	-0.332909	-0.924774
47576161	chr6:47576161:G:C	4.68535e-08	-1.03968	-0.924378
47576322	chr6:47576322:A:G	1.05904e-07	-1.56452e-10	-1.14855
47576458	chr6:47576458:A:G	1.3807e-07	-1.56452e-10	-0.883329
47576466	chr6:47576466:TA:T	1.07353e-07	-1.56452e-10	-1.13497
47576822	chr6:47576822:TTGAA:T	9.03702e-08	-1.56452e-10	-1.30717
47577264	chr6:47577264:G:A	6.19627e-08	-1.68455	-3.17832e-10
47577322	chr6:47577322:C:T	1.05088e-07	-0.276662	-0.879628
47577668	chr6:47577668:G:C	9.07801e-08	-1.56452e-10	-1.30265
47578041	chr6:47578041:TTTTG:T	3.68272e-08	-1.03129	-1.17356
47578058	chr6:47578058:TAGC:T	1.40703e-07	-1.56452e-10	-0.864433
47578195	chr6:47578195:A:G	3.7095e-06	-1.56452e-10	2.40756
47578360	chr6:47578360:C:T	1.25468e-07	-1.56452e-10	-0.979035
47579020	chr6:47579020:T:G	3.18676e-07	-1.56452e-10	-0.0469128
47579182	chr6:47579182:T:C	1.19077e-07	-1.56452e-10	-1.03132
47579763	chr6:47579763:T:C	9.03953e-08	-1.56452e-10	-1.30689
47579846	chr6:47579846:T:C	3.68887e-06	-1.56452e-10	2.40199
47580084	chr6:47580084:G:A	3.58287e-07	1.33428	-1.26403
47580564	chr6:47580564:T:G	9.03993e-08	-1.56452e-10	-1.30685
47580587	chr6:47580587:T:C	6.52683e-08	-0.5831	-1.04948
47580890	chr6:47580890:T:A	1.42324e-07	-1.56452e-10	-0.852979
47580936	chr6:47580936:C:A	4.05226e-08	-0.939601	-1.16963
47580999	chr6:47580999:TATG:T	1.26628e-07	-1.56452e-10	-0.969833
47581185	chr6:47581185:A:T	1.34126e-07	-1.56452e-10	-0.912307
47581335	chr6:47581335:G:A	2.23688e-06	1.90175	-3.17832e-10
47581390	chr6:47581390:C:T	1.00178e-07	-0.346076	-0.858062
47581718	chr6:47581718:A:T	1.22433e-07	-1.00352	-3.17832e-10
47581759	chr6:47581759:C:T	2.32902e-06	3.05699	-1.11488
47581893	chr6:47581893:A:G	8.14449e-08	-0.673684	-0.737476
47582147	chr6:47582147:T:C	1.09601e-07	-0.265844	-0.848395
47582793	chr6:47582793:TTG:T	5.27208e-07	1.2511	-0.794592
47583446	chr6:47583446:G:A	1.15892e-07	-1.56452e-10	-1.05843
47583850	chr6:47583850:A:C	1.9329e-07	-1.56452e-10	-0.546898
47584125	chr6:47584125:T:C	2.80041e-06	3.23203	-1.10559
47584202	chr6:47584202:G:A	2.71506e-06	3.19697	-1.10149
47584579	chr6:47584579:G:C	1.38574e-07	-1.56452e-10	-0.879686
47585016	chr6:47585016:G:A	3.72814e-07	1.31597	-1.20598
47585081	chr6:47585081:C:A	2.96909e-06	3.31528	-1.13035
47585193	chr6:47585193:C:G	1.05e-07	-1.56452e-10	-1.15713
47585452	chr6:47585452:C:T	1.06212e-07	-1.56452e-10	-1.14565
47585666	chr6:47585666:G:A	1.29324e-05	4.19144	-0.535039
47585748	chr6:47585748:TG:T	4.44101e-08	-0.861557	-1.15606
47586158	chr6:47586158:G:A	3.10457e-08	-1.09519	-1.28043
47586276	chr6:47586276:GA:G	1.07637e-07	-1.56452e-10	-1.13232
47586441	chr6:47586441:G:A	1.31131e-05	4.1799	-0.509619
47587428	chr6:47587428:ACT:A	3.54805e-07	1.27157	-1.21109
47587771	chr6:47587771:A:T	9.32151e-08	-1.56452e-10	-1.27618
47588297	chr6:47588297:G:A	7.21134e-08	-0.289941	-1.24291
47588338	chr6:47588338:T:C	3.73758e-08	-0.985728	-1.20434
47588373	chr6:47588373:C:T	1.06904e-07	-0.290076	-0.849083
47588730	chr6:47588730:A:G	1.54107e-06	-1.56452e-10	1.52915
47588852	chr6:47588852:T:C	9.03577e-08	-1.56452e-10	-1.30731
47588894	chr6:47588894:A:C	2.72818e-06	3.22183	-1.12152
47588923	chr6:47588923:A:T	1.8966e-07	-0.565856	-3.17832e-10
47589204	chr6:47589204:A:G	1.03026e-07	-1.56452e-10	-1.17611
47590713	chr6:47590713:G:A	9.88723e-08	-1.56452e-10	-1.21726
47590842	chr6:47590842:A:G	1.51222e-07	-0.792342	-3.17832e-10
47591033	chr6:47591033:A:G	1.06016e-07	-1.56452e-10	-1.1475
47591251	chr6:47591251:A:G	3.44054e-06	2.87078	-0.538486
47591404	chr6:47591404:T:C	1.29326e-06	2.51891	-1.16508
47591715	chr6:47591715:A:G	2.55719e-06	3.13077	-1.09519
47591808	chr6:47591808:C:T	3.85204e-08	-1.27302	-0.886876
47592231	chr6:47592231:A:G	1.02766e-07	-0.275344	-0.903288
47593061	chr6:47593061:C:A	1.02889e-07	-1.56452e-10	-1.17744
47593842	chr6:47593842:T:C	6.25102e-08	-0.652005	-1.02375
47593920	chr6:47593920:A:G	1.27856e-07	-1.56452e-10	-0.960184
47594095	chr6:47594095:A:G	6.01666e-08	-1.71397	-3.17832e-10
47595030	chr6:47595030:C:T	1.0974e-07	-0.250922	-0.862055
47595179	chr6:47595179:A:G	2.9515e-06	3.26135	-1.08237
47595495	chr6:47595495:C:A	1.42414e-07	-1.56452e-10	-0.852351
47595705	chr6:47595705:TAAA:T	1.73927e-07	-1.56452e-10	-0.652451
47595709	chr6:47595709:A:T	1.73927e-07	-1.56452e-10	-0.652451
47595711	chr6:47595711:A:T	1.73927e-07	-1.56452e-10	-0.652451
47595956	chr6:47595956:C:T	9.36604e-08	-1.56452e-10	-1.27141
47596568	chr6:47596568:C:T	4.13702e-08	-1.28895	-0.799579
47597092	chr6:47597092:C:CTAAG	9.03091e-08	-1.56452e-10	-1.30785
47597788	chr6:47597788:TGTC:T	9.63766e-08	-1.56452e-10	-1.24282
47598190	chr6:47598190:C:T	9.28031e-08	-1.56452e-10	-1.28061
47598225	chr6:47598225:C:T	9.03719e-08	-1.56452e-10	-1.30715
47598365	chr6:47598365:A:G	1.77599e-06	-1.56452e-10	1.67102
47598671	chr6:47598671:C:T	9.51124e-08	-1.56452e-10	-1.25603
47599240	chr6:47599240:C:T	1.57715e-07	-1.56452e-10	-0.750295
47599281	chr6:47599281:G:A	1.28925e-07	-1.56452e-10	-0.951856
47599702	chr6:47599702:C:G	3.33726e-07	1.25738	-1.25815
47600233	chr6:47600233:A:G	1.00283e-07	-1.56452e-10	-1.20309
47600454	chr6:47600454:C:T	3.72978e-07	1.32847	-1.21804
47600842	chr6:47600842:A:G	9.04068e-08	-1.56452e-10	-1.30677
47600960	chr6:47600960:A:G	2.24151e-06	2.9979	-1.09408
47601086	chr6:47601086:G:A	1.07707e-07	-1.56452e-10	-1.13167
47601274	chr6:47601274:T:C	3.97589e-08	-1.28858	-0.83967
47601530	chr6:47601530:T:C	1.06829e-07	-1.56452e-10	-1.13986
47602140	chr6:47602140:G:A	3.48071e-08	-1.00071	-1.26055
47602576	chr6:47602576:G:A	9.03958e-08	-1.56452e-10	-1.30689
47602659	chr6:47602659:G:A	3.42525e-08	-1.01822	-1.25911
47602757	chr6:47602757:T:C	9.04141e-08	-1.56452e-10	-1.30669
47603353	chr6:47603353:T:C	3.65493e-08	-0.997364	-1.21506
47603522	chr6:47603522:T:C	1.34631e-07	-1.56452e-10	-0.908547
47603641	chr6:47603641:G:A	6.92774e-08	-1.57297	-3.17832e-10
47603889	chr6:47603889:G:A	6.71384e-08	-0.556573	-1.04776
47604485	chr6:47604485:T:C	1.09341e-07	-1.11662	-3.17832e-10
47604493	chr6:47604493:C:G	9.04045e-08	-1.56452e-10	-1.30679
47605667	chr6:47605667:A:G	4.32909e-07	-1.56452e-10	0.259439
47606496	chr6:47606496:T:A	2.29757e-08	-1.69137	-0.98528
47606850	chr6:47606850:T:C	1.43606e-07	-1.56452e-10	-0.844017
47606908	chr6:47606908:T:C	1.64055e-08	-1.73036	-1.28311
47607126	chr6:47607126:TGACA:T	1.23615e-07	-1.56452e-10	-0.993914
47607134	chr6:47607134:T:A	1.23183e-07	-1.56452e-10	-0.997414
47607596	chr6:47607596:T:C	3.17639e-06	3.26607	-1.01365
47607661	chr6:47607661:G:A	1.05513e-07	-0.304941	-0.847312
47607894	chr6:47607894:A:G	6.89747e-08	-1.57735	-3.17832e-10
47608036	chr6:47608036:G:T	1.41675e-07	-1.56452e-10	-0.857549
47608139	chr6:47608139:A:G	9.08234e-08	-1.56452e-10	-1.30217
47608365	chr6:47608365:A:G	9.03894e-08	-1.56452e-10	-1.30696
47608631	chr6:47608631:T:C	3.31883e-06	3.40757	-1.11129
47609233	chr6:47609233:T:A	1.37163e-07	-1.56452e-10	-0.889914
47609328	chr6:47609328:G:A	1.11422e-07	-0.254531	-0.843235
47609393	chr6:47609393:G:A	1.066e-07	-1.56452e-10	-1.142
47609489	chr6:47609489:C:T	2.23724e-07	-1.56452e-10	-0.400672
47609647	chr6:47609647:C:T	1.22204e-07	-1.56452e-10	-1.00539
47609787	chr6:47609787:G:T	1.063e-07	-1.56452e-10	-1.14482
47610112	chr6:47610112:A:G	1.06003e-07	-1.56452e-10	-1.14762
47610408	chr6:47610408:G:A	8.47081e-08	-1.37188	-3.17832e-10
47611607	chr6:47611607:TTC:T	1.42323e-07	-1.56452e-10	-0.852991
47611940	chr6:47611940:T:C	1.31226e-07	-1.56452e-10	-0.934166
47612206	chr6:47612206:A:C	1.07531e-07	-1.56452e-10	-1.13331
47612613	chr6:47612613:G:A	9.24523e-08	-1.56452e-10	-1.28439
47612670	chr6:47612670:T:TA	7.58679e-07	-1.56452e-10	0.820491
47612808	chr6:47612808:G:A	9.03924e-08	-1.56452e-10	-1.30693
47612921	chr6:47612921:A:G	2.28573e-06	3.00143	-1.07808
47613586	chr6:47613586:T:C	5.13196e-08	-0.887445	-0.985569
47613667	chr6:47613667:G:C	1.74019e-07	-0.651923	-3.17832e-10
47613770	chr6:47613770:C:T	1.42306e-07	-1.56452e-10	-0.853108
47613856	chr6:47613856:C:T	1.01033e-07	-1.56452e-10	-1.19564
47614105	chr6:47614105:A:G	4.91879e-08	-0.771837	-1.1436
47614408	chr6:47614408:T:G	1.33276e-07	-1.56452e-10	-0.918662
47614640	chr6:47614640:G:A	3.65524e-07	1.31138	-1.22114
47614681	chr6:47614681:A:G	9.03998e-08	-1.56452e-10	-1.30684
47614788	chr6:47614788:C:G	1.20832e-06	-1.56452e-10	1.2859
47615804	chr6:47615804:T:A	1.72767e-07	-1.56452e-10	-0.659143
47615928	chr6:47615928:C:T	2.34765e-05	4.36748	-0.114809
47615975	chr6:47615975:G:C	1.21051e-07	-1.56452e-10	-1.01487
47616018	chr6:47616018:T:C	1.07805e-07	-0.284267	-0.846494
47616029	chr6:47616029:C:T	3.56939e-08	-1.03176	-1.20435
47616355	chr6:47616355:G:A	9.70822e-08	-0.432116	-0.803413
47617032	chr6:47617032:A:G	3.23825e-07	1.26344	-1.29433
47617183	chr6:47617183:T:C	9.28842e-08	-1.56452e-10	-1.27973
47617193	chr6:47617193:G:A	1.03234e-07	-0.333676	-0.840413
47617619	chr6:47617619:C:T	9.29729e-08	-1.56452e-10	-1.27878
47617735	chr6:47617735:GA:G	5.04426e-08	-0.870857	-1.01939
47618176	chr6:47618176:T:C	2.41866e-06	3.10279	-1.12291
47618224	chr6:47618224:G:A	9.03833e-08	-1.56452e-10	-1.30703
47618239	chr6:47618239:G:C	1.05684e-07	-0.313794	-0.836837
47619210	chr6:47619210:C:T	9.30425e-08	-1.56452e-10	-1.27803
47619379	chr6:47619379:A:G	5.92186e-08	-1.72985	-3.17832e-10
47619460	chr6:47619460:G:T	5.98801e-08	-1.27349	-0.445252
47619555	chr6:47619555:A:G	1.3039e-07	-1.56452e-10	-0.940559
47619558	chr6:47619558:ACTT:A	2.05065e-06	2.87452	-1.05969
47620080	chr6:47620080:T:G	4.46402e-08	-0.872881	-1.13957
47621078	chr6:47621078:A:G	1.01634e-07	-1.56452e-10	-1.18971
47621428	chr6:47621428:T:C	4.08251e-07	1.5081	-1.30731
47622095	chr6:47622095:C:A	1.06058e-07	-1.56452e-10	-1.1471
47622463	chr6:47622463:G:A	1.41335e-07	-1.56452e-10	-0.859955
47622740	chr6:47622740:C:T	2.68293e-06	3.1782	-1.09462
47622831	chr6:47622831:G:A	9.48439e-08	-1.25885	-3.17832e-10
47623050	chr6:47623050:C:T	1.27566e-07	-1.56452e-10	-0.962452
47623442	chr6:47623442:C:A	3.35372e-07	1.28896	-1.2848
47623471	chr6:47623471:G:C	6.35697e-08	-0.925468	-0.733482
47623579	chr6:47623579:C:T	3.99125e-08	-1.28468	-0.83972
47623669	chr6:47623669:C:T	1.13828e-07	-0.258572	-0.817824
47623936	chr6:47623936:A:G	1.26628e-07	-1.56452e-10	-0.969833
47624120	chr6:47624120:T:C	4.58311e-08	-0.861405	-1.12472
47624205	chr6:47624205:A:G	9.0452e-08	-1.56452e-10	-1.30627
47624592	chr6:47624592:GT:G	4.22507e-08	-1.22492	-0.842547
47625721	chr6:47625721:T:C	1.48646e-07	-1.56452e-10	-0.80952
47626266	chr6:47626266:T:C	1.2651e-07	-0.237566	-0.733197
47626456	chr6:47626456:C:T	2.37728e-07	-1.56452e-10	-0.339959
47626566	chr6:47626566:T:C	1.00954e-07	-1.56452e-10	-1.19642
47626986	chr6:47626986:G:A	3.22787e-07	1.21171	-1.2458
47627274	chr6:47627274:G:A	9.03684e-08	-1.56452e-10	-1.30719
47627419	chr6:47627419:A:T	1.51759e-05	4.81904	-1.00267
47627829	chr6:47627829:A:G	1.10012e-07	-1.56452e-10	-1.1105
47627983	chr6:47627983:A:G	3.01298e-07	-1.56452e-10	-0.102987
47628234	chr6:47628234:T:C	5.92473e-06	4.1771	-1.3013
47628280	chr6:47628280:A:G	6.1967e-07	1.87461	-1.25651
47629376	chr6:47629376:G:T	6.04195e-08	-0.401319	-1.30846
47629505	chr6:47629505:C:A	1.04094e-07	-0.116573	-1.04922
47630689	chr6:47630689:G:A	8.86616e-08	-0.165164	-1.1611
47630715	chr6:47630715:A:T	1.24071e-07	-1.56452e-10	-0.990233
47631105	chr6:47631105:G:A	1.3269e-06	-1.56452e-10	1.37952
47631203	chr6:47631203:T:C	5.29397e-08	-0.619192	-1.22274
47631605	chr6:47631605:T:C	1.37246e-07	-1.56452e-10	-0.889315
47631936	chr6:47631936:C:T	6.02109e-08	-1.71323	-3.17832e-10
47633017	chr6:47633017:T:C	2.7547e-07	-0.0703277	-0.12228
47633057	chr6:47633057:G:A	3.46944e-08	-0.982141	-1.28237
47633102	chr6:47633102:G:A	2.54738e-07	-0.141403	-0.129447
47633847	chr6:47633847:C:G	9.09849e-08	-1.56452e-10	-1.30039
47634515	chr6:47634515:GAA:G	1.99581e-07	0.686067	-1.20093
47634566	chr6:47634566:G:A	3.01639e-07	1.00553	-1.10739
47634634	chr6:47634634:T:A	2.85974e-07	1.01868	-1.17387
47634741	chr6:47634741:AAAAC:A	2.44349e-07	0.86856	-1.18105
47634784	chr6:47634784:G:T	2.57411e-07	0.902486	-1.1629
47634910	chr6:47634910:T:C	2.80393e-07	0.991408	-1.1663
47635042	chr6:47635042:C:T	6.63852e-08	-1.61561	-3.17832e-10
47635137	chr6:47635137:G:A	2.91516e-07	1.04927	-1.18527
47635140	chr6:47635140:G:A	9.05881e-08	-1.56452e-10	-1.30476
47635301	chr6:47635301:C:T	2.82955e-07	0.963015	-1.12881
47635448	chr6:47635448:G:A	6.241e-07	1.87802	-1.25279
47635824	chr6:47635824:G:A	3.15725e-07	1.12006	-1.17628
47635886	chr6:47635886:A:G	2.28388e-07	0.792074	-1.17211
47636118	chr6:47636118:T:C	2.41336e-07	-1.56452e-10	-0.324896
47636165	chr6:47636165:G:A	2.41593e-07	-1.56452e-10	-0.323832
47636319	chr6:47636319:G:A	2.89391e-07	0.979632	-1.12294
47636404	chr6:47636404:T:C	8.58358e-08	-0.0715369	-1.28711
47636548	chr6:47636548:A:G	3.25858e-07	1.0965	-1.12112
47636829	chr6:47636829:A:T	3.00258e-07	1.01917	-1.12561
47636996	chr6:47636996:A:G	9.53448e-08	0.0212136	-1.2748
47637204	chr6:47637204:G:A	1.00599e-07	0.0788206	-1.27877
47637268	chr6:47637268:C:T	1.12983e-07	-1.56452e-10	-1.08385
47638010	chr6:47638010:G:A	3.71812e-07	-1.56452e-10	0.1073
47638293	chr6:47638293:C:T	0.00873605	9.767	0.404884
47638463	chr6:47638463:C:T	2.642e-07	0.927359	-1.16174
47638792	chr6:47638792:GC:G	2.80917e-07	0.982162	-1.15519
47638840	chr6:47638840:T:C	0.000331664	6.61428	0.286509
47638883	chr6:47638883:G:A	3.61543e-07	-1.56452e-10	0.0792929
47638990	chr6:47638990:G:A	3.38366e-07	-1.56452e-10	0.0130394
47638991	chr6:47638991:A:G	2.83237e-07	0.966538	-1.13134
47639112	chr6:47639112:T:G	2.7821e-07	0.926022	-1.10873
47639156	chr6:47639156:A:G	2.81235e-07	0.969165	-1.14106
47639320	chr6:47639320:C:T	1.84525e-07	-1.56452e-10	-0.593304
47639381	chr6:47639381:C:T	2.7288e-07	0.921105	-1.12316
47639459	chr6:47639459:T:C	5.97858e-08	-1.72032	-3.17832e-10
47639691	chr6:47639691:T:C	1.30777e-07	-0.937591	-3.17832e-10
47639995	chr6:47639995:C:T	5.91554e-07	1.85706	-1.28539
47639996	chr6:47639996:G:A	2.70098e-07	0.936731	-1.14903
47640020	chr6:47640020:T:C	6.66164e-07	0.690448	-3.17832e-10
47640218	chr6:47640218:G:GTGTTTTCC	2.99437e-07	-1.56452e-10	-0.109183
47640755	chr6:47640755:A:G	4.09946e-07	0.204938	-3.17832e-10
47640958	chr6:47640958:T:C	2.91378e-07	0.976408	-1.11287
47641022	chr6:47641022:G:A	2.63544e-07	0.870423	-1.10729
47641330	chr6:47641330:C:T	3.98933e-07	-1.56452e-10	0.177706
47641482	chr6:47641482:C:A	6.58798e-08	-1.62326	-3.17832e-10
47641856	chr6:47641856:A:G	0.00857407	9.73327	0.419895
47642224	chr6:47642224:A:G	2.76974e-07	0.931011	-1.11817
47642437	chr6:47642437:A:T	2.88184e-07	0.962594	-1.11008
47642456	chr6:47642456:A:C	2.83528e-07	0.935895	-1.09967
47642463	chr6:47642463:A:C	4.09921e-07	-1.56452e-10	0.204876
47642789	chr6:47642789:G:A	3.76112e-07	-1.56452e-10	0.118801
47642970	chr6:47642970:G:T	2.97826e-07	1.01034	-1.12492
47643073	chr6:47643073:T:A	9.09085e-08	-1.56452e-10	-1.30123
47643706	chr6:47643706:T:C	3.80419e-07	1.29444	-1.16426
47644376	chr6:47644376:C:T	8.55842e-08	-0.110956	-1.25063
47644466	chr6:47644466:T:C	3.76095e-07	1.24268	-1.12393
47644666	chr6:47644666:C:T	3.80829e-07	1.26369	-1.13242
47644689	chr6:47644689:A:G	4.35516e-07	1.3472	-1.08175
47644714	chr6:47644714:A:G	2.1298e-06	1.8784	-0.0257066
47644759	chr6:47644759:C:T	1.09066e-07	-1.56452e-10	-1.11913
47644820	chr6:47644820:C:T	9.02535e-08	-1.56452e-10	-1.30847
47645138	chr6:47645138:G:T	3.54626e-07	1.20162	-1.14165
47645164	chr6:47645164:G:A	9.0415e-08	-1.56452e-10	-1.30668
47645302	chr6:47645302:T:G	3.36391e-07	1.14986	-1.14267
47645365	chr6:47645365:C:T	7.28446e-06	3.08241	-3.17832e-10
47645477	chr6:47645477:A:G	3.4197e-07	1.22033	-1.19669
47645621	chr6:47645621:T:C	3.03201e-07	1.10388	-1.20057
47645649	chr6:47645649:T:TG	3.25196e-07	1.17066	-1.19732
47645690	chr6:47645690:T:C	3.43223e-07	1.20863	-1.18134
47646035	chr6:47646035:G:A	3.45414e-07	1.21784	-1.18418
47646713	chr6:47646713:A:G	3.387e-07	1.20053	-1.1865
47646759	chr6:47646759:A:G	4.19372e-07	-1.56452e-10	0.227672
47646898	chr6:47646898:G:A	1.31329e-07	-0.933378	-3.17832e-10
47646940	chr6:47646940:C:T	3.81252e-07	1.31786	-1.18549
47647033	chr6:47647033:C:T	9.72568e-08	-1.56452e-10	-1.23373
47647037	chr6:47647037:C:T	9.13323e-08	-1.56452e-10	-1.29658
47647333	chr6:47647333:G:A	6.4948e-08	-1.6375	-3.17832e-10
47647383	chr6:47647383:C:T	2.60524e-07	1.03687	-1.28526
47647672	chr6:47647672:C:T	3.73132e-07	1.38008	-1.26924
47647880	chr6:47647880:T:C	4.27065e-07	-1.56452e-10	0.245849
47648698	chr6:47648698:A:G	2.89618e-07	-1.56452e-10	-0.142526
47648936	chr6:47648936:G:A	1.94049e-08	-1.72673	-1.11883
47649174	chr6:47649174:T:C	2.09033e-07	-1.56452e-10	-0.468594
47649183	chr6:47649183:A:T	9.14851e-08	-1.56452e-10	-1.29491
47649918	chr6:47649918:T:G	4.21286e-07	1.27134	-1.03911
47650314	chr6:47650314:C:T	4.26077e-07	1.12876	-0.885228
47650370	chr6:47650370:T:C	4.46347e-07	1.37201	-1.082
47650435	chr6:47650435:T:C	0.0221019	10.3017	0.798394
47650534	chr6:47650534:C:T	4.83515e-07	1.43362	-1.06362
47650604	chr6:47650604:A:G	9.84686e-08	-1.56452e-10	-1.22135
47651017	chr6:47651017:A:G	4.33603e-07	1.3443	-1.08325
47651655	chr6:47651655:A:G	4.56616e-07	1.38841	-1.07565
47651733	chr6:47651733:G:T	2.17454e-07	-1.56452e-10	-0.429098
47651906	chr6:47651906:G:A	1.91425e-07	-1.56452e-10	-0.556591
47652186	chr6:47652186:G:A	4.73484e-07	1.41203	-1.063
47652440	chr6:47652440:C:A	9.32002e-08	-1.56452e-10	-1.27634
47652788	chr6:47652788:C:T	1.5852e-07	-1.56452e-10	-0.745208
47652789	chr6:47652789:A:G	4.62435e-07	1.39914	-1.07372
47653035	chr6:47653035:C:T	6.23697e-07	-1.56452e-10	0.624577
47653517	chr6:47653517:G:A	9.65765e-08	-1.56452e-10	-1.24075
47653529	chr6:47653529:C:T	3.59581e-07	1.07244	-0.998589
47653776	chr6:47653776:G:A	9.97514e-08	-0.088327	-1.12008
47653790	chr6:47653790:T:C	4.16231e-07	1.29149	-1.07133
47653806	chr6:47653806:T:A	4.58254e-07	1.38824	-1.0719
47653903	chr6:47653903:A:G	4.17637e-07	1.27366	-1.05013
47654168	chr6:47654168:T:A	6.21942e-08	-1.68083	-3.17832e-10
47654433	chr6:47654433:G:C	4.57623e-07	1.3862	-1.07124
47654569	chr6:47654569:T:G	8.87871e-07	2.09388	-1.11614
47654636	chr6:47654636:C:T	4.51524e-07	1.3714	-1.06986
47654657	chr6:47654657:A:C	4.38603e-07	1.32414	-1.05163
47654764	chr6:47654764:G:A	9.64668e-08	-1.56452e-10	-1.24189
47654837	chr6:47654837:A:G	4.55994e-07	1.42934	-1.11795
47655292	chr6:47655292:A:G	4.2386e-07	1.39647	-1.15815
47655388	chr6:47655388:G:A	4.67853e-07	1.50637	-1.1693
47655520	chr6:47655520:C:T	4.75912e-07	1.51941	-1.16526
47655556	chr6:47655556:G:A	4.51304e-07	1.45827	-1.15722
47655587	chr6:47655587:C:T	4.69902e-07	1.50965	-1.16822
47655697	chr6:47655697:G:A	6.02752e-08	-1.71217	-3.17832e-10
47655702	chr6:47655702:C:T	4.75372e-07	1.41719	-1.06418
47655949	chr6:47655949:G:C	3.99281e-07	1.4205	-1.24192
47656155	chr6:47656155:G:A	5.84504e-07	1.34393	-0.784256
47656243	chr6:47656243:T:C	1.084e-06	-1.56452e-10	1.17733
47656379	chr6:47656379:C:T	2.78923e-06	1.9626	0.15983
47656393	chr6:47656393:G:A	4.2151e-07	1.3859	-1.15315
47656574	chr6:47656574:C:T	9.02589e-08	-1.56452e-10	-1.3084
47656643	chr6:47656643:G:A	9.65765e-08	-1.56452e-10	-1.24075
47656716	chr6:47656716:A:G	7.2679e-08	-1.52504	-3.17832e-10
47656897	chr6:47656897:G:A	9.92832e-08	-1.56452e-10	-1.21311
47657252	chr6:47657252:C:T	3.71104e-07	1.28741	-1.18202
47657631	chr6:47657631:A:G	3.7859e-07	1.30694	-1.18157
47657664	chr6:47657664:A:G	3.87016e-07	1.3259	-1.17853
47657674	chr6:47657674:T:C	3.85384e-07	1.32909	-1.18594
47657683	chr6:47657683:G:A	1.71406e-07	-1.56452e-10	-0.667054
47658160	chr6:47658160:T:G	4.49011e-07	1.47133	-1.17537
47658262	chr6:47658262:T:A	3.89236e-07	1.31218	-1.15908
47658274	chr6:47658274:A:C	1.73964e-07	-1.56452e-10	-0.652236
47658413	chr6:47658413:A:G	3.88374e-07	1.32569	-1.17481
47658467	chr6:47658467:A:G	8.17483e-07	-1.56452e-10	0.895143
47658646	chr6:47658646:C:T	3.91449e-07	1.33692	-1.17815
47658754	chr6:47658754:G:C	3.9788e-07	1.33371	-1.15864
47658926	chr6:47658926:G:A	7.29394e-07	-1.56452e-10	0.781127
47659097	chr6:47659097:C:A	9.25694e-08	-0.0470825	-1.23605
47659173	chr6:47659173:C:G	1.88583e-07	-1.56452e-10	-0.571549
47659267	chr6:47659267:G:A	1.76821e-07	-1.56452e-10	-0.635949
47659291	chr6:47659291:A:G	0.0332221	10.3432	1.16443
47659348	chr6:47659348:A:G	9.03674e-08	-1.56452e-10	-1.3072
47659687	chr6:47659687:A:T	1.02074e-06	1.1172	-3.17832e-10
47659731	chr6:47659731:C:T	7.77263e-08	-1.45789	-3.17832e-10
47659749	chr6:47659749:C:T	4.17116e-07	1.30069	-1.07841
47659777	chr6:47659777:G:A	6.19889e-08	-1.68413	-3.17832e-10
47659885	chr6:47659885:T:C	4.04034e-07	1.29073	-1.10032
47659992	chr6:47659992:A:G	5.83828e-07	-1.56452e-10	0.558518
47660355	chr6:47660355:A:T	1.14276e-07	-1.56452e-10	-1.07247
47660650	chr6:47660650:T:C	1.76365e-07	-1.56452e-10	-0.638534
47660822	chr6:47660822:G:A	0.000894688	8.83552	-0.942374
47661015	chr6:47661015:G:A	3.71689e-07	1.21849	-1.11152
47661744	chr6:47661744:C:A	1.14268e-07	-1.56452e-10	-1.07254
47662175	chr6:47662175:A:G	3.93998e-07	1.28247	-1.11721
47662200	chr6:47662200:A:T	6.11618e-08	-1.69757	-3.17832e-10
47662226	chr6:47662226:G:A	4.09983e-07	1.29498	-1.08995
47662341	chr6:47662341:C:T	3.7733e-07	1.22738	-1.10535
47662702	chr6:47662702:G:A	5.98663e-07	-1.56452e-10	0.583612
47663117	chr6:47663117:A:G	9.53582e-08	-1.56452e-10	-1.25345
47663297	chr6:47663297:T:C	1.50724e-07	0.471274	-1.26691
47663340	chr6:47663340:T:C	3.59199e-07	0.0727892	-3.17832e-10
47663462	chr6:47663462:G:C	4.47893e-06	2.31282	0.283229
47663495	chr6:47663495:A:G	2.53785e-06	1.78764	0.240342
47663574	chr6:47663574:C:G	2.53514e-06	1.84143	0.185484
47663676	chr6:47663676:G:A	1.22418e-07	-1.56452e-10	-1.00365
47663886	chr6:47663886:G:T	7.63846e-06	3.12986	-3.17832e-10
47664110	chr6:47664110:C:T	9.1987e-08	-1.56452e-10	-1.28944
47664375	chr6:47664375:T:C	2.42973e-06	1.77443	0.21002
47664664	chr6:47664664:A:T	2.92242e-06	1.85173	0.317349
47664944	chr6:47664944:TG:T	9.9944e-07	-1.56452e-10	1.09611
47665074	chr6:47665074:C:T	3.25509e-06	1.9013	0.375591
47665362	chr6:47665362:C:T	0.851633	13.2282	1.52342
47665639	chr6:47665639:A:AG	9.52951e-08	-1.56452e-10	-1.25411
47665737	chr6:47665737:T:C	1.04985e-07	-1.56452e-10	-1.15727
47665918	chr6:47665918:C:G	3.45422e-06	2.25195	0.0843114
47667034	chr6:47667034:TG:T	0.00916525	9.02401	1.19584
47667089	chr6:47667089:A:C	1.19441e-07	-1.56452e-10	-1.02826
47667247	chr6:47667247:A:G	6.01535e-08	-1.12552	-0.588664
47667900	chr6:47667900:G:A	6.42138e-07	1.60077	-0.947054
47668064	chr6:47668064:T:C	2.00929e-06	1.68115	0.113295
47668222	chr6:47668222:C:A	1.72727e-06	1.75253	-0.109318
47668989	chr6:47668989:G:A	3.86446e-07	0.654413	-0.508507
47669052	chr6:47669052:A:G	4.64719e-08	-0.778821	-1.19342
47669200	chr6:47669200:G:T	2.54805e-06	1.75111	0.280891
47669515	chr6:47669515:C:CAAAA	8.79307e-08	-1.33454	-3.17832e-10
47669746	chr6:47669746:T:G	2.74948e-06	1.75827	0.349814
47670044	chr6:47670044:T:G	2.12209e-06	-1.56452e-10	1.84907
47671552	chr6:47671552:G:A	9.04541e-08	-1.30624	-3.17832e-10
47672361	chr6:47672361:T:C	0.00348081	7.87831	1.37337
47672423	chr6:47672423:T:TA	4.24688e-07	1.06675	-0.826485
47673039	chr6:47673039:T:C	2.36806e-06	1.49051	0.468228
47673119	chr6:47673119:G:A	6.52564e-08	-1.63276	-3.17832e-10
47673137	chr6:47673137:A:G	2.01368e-07	-1.56452e-10	-0.505952
47674045	chr6:47674045:G:A	1.82628e-07	-1.56452e-10	-0.603634
47674976	chr6:47674976:A:G	3.86503e-07	-1.56452e-10	0.146052
47675070	chr6:47675070:C:G	3.94285e-06	1.69691	0.771665
47675542	chr6:47675542:G:A	1.17898e-07	-1.56452e-10	-1.04126
47675633	chr6:47675633:T:C	9.24516e-08	-1.56452e-10	-1.2844
47675644	chr6:47675644:G:T	3.39334e-07	-1.56452e-10	0.0158972
47675783	chr6:47675783:A:G	1.27541e-07	-1.56452e-10	-0.962647
47676404	chr6:47676404:C:T	4.72946e-06	1.65349	0.996985
47677513	chr6:47677513:T:G	3.71692e-06	1.67896	0.730605
47677807	chr6:47677807:T:C	1.2111e-07	-1.56452e-10	-1.01439
47678058	chr6:47678058:T:C	4.55038e-07	1.57036	-1.26107
47678278	chr6:47678278:C:T	1.33073e-07	-1.56452e-10	-0.920188
47678627	chr6:47678627:A:G	8.55429e-08	-1.36207	-3.17832e-10
47678732	chr6:47678732:T:C	4.1886e-06	1.55115	0.977886
47678736	chr6:47678736:C:T	9.90434e-08	-1.56452e-10	-1.21553
47678779	chr6:47678779:A:C	9.02555e-08	-1.56452e-10	-1.30844
47678950	chr6:47678950:C:A	1.19111e-07	-1.56452e-10	-1.03103
47679012	chr6:47679012:T:C	3.24975e-06	3.34734	-1.07209
47679106	chr6:47679106:A:G	3.86387e-06	1.70155	0.746793
47679268	chr6:47679268:C:T	4.82866e-06	1.71466	0.956578
47679417	chr6:47679417:A:G	1.17822e-07	-1.56452e-10	-1.04191
47679485	chr6:47679485:C:T	0.00113423	7.29514	0.835237
47679633	chr6:47679633:C:A	2.1297e-06	1.56639	0.286262
47680297	chr6:47680297:A:G	6.37095e-08	-1.65675	-3.17832e-10
47680581	chr6:47680581:T:C	3.60726e-06	1.6841	0.695517
47680683	chr6:47680683:A:G	3.47629e-06	1.68241	0.660224
47680809	chr6:47680809:A:C	9.02599e-08	-1.56452e-10	-1.30839
47681837	chr6:47681837:C:T	1.75061e-06	1.5466	0.110029
47681838	chr6:47681838:A:G	1.83226e-06	1.56258	0.139635
47681958	chr6:47681958:A:G	4.76407e-06	1.8065	0.851273
47682633	chr6:47682633:C:T	1.27719e-07	-1.56452e-10	-0.961252
47682986	chr6:47682986:T:C	3.50865e-06	1.75099	0.600907
47683685	chr6:47683685:T:G	1.99339e-06	1.63136	0.155147
47683985	chr6:47683985:G:A	3.54597e-06	1.72024	0.642238
47684174	chr6:47684174:G:A	4.30407e-07	0.84407	-0.590425
47684471	chr6:47684471:G:T	4.79593e-07	0.734192	-0.372343
47684630	chr6:47684630:T:A	3.02478e-08	-1.13592	-1.26574
47684720	chr6:47684720:G:A	9.60597e-08	-1.56452e-10	-1.24612
47684755	chr6:47684755:T:C	5.2685e-06	1.65104	1.10737
47684774	chr6:47684774:C:T	0.00688063	7.72302	2.21012
47684797	chr6:47684797:C:T	5.46257e-06	1.69937	1.09522
47684886	chr6:47684886:A:G	8.68368e-08	-1.08465	-0.26241
47684989	chr6:47684989:T:G	5.83802e-06	1.74524	1.11582
47685041	chr6:47685041:A:G	5.42156e-06	1.7105	1.07655
47685103	chr6:47685103:ATTGT:A	4.96089e-06	1.62915	1.0691
47685134	chr6:47685134:C:G	5.29138e-06	1.70768	1.05507
47685190	chr6:47685190:A:G	2.51014e-08	-1.72054	-0.867622
47685312	chr6:47685312:G:A	4.15872e-06	1.66865	0.85322
47685386	chr6:47685386:A:C	4.08563e-06	1.69507	0.809074
47685436	chr6:47685436:A:G	4.09308e-06	1.69658	0.809383
47685453	chr6:47685453:T:G	6.28215e-08	-1.67079	-3.17832e-10
47685504	chr6:47685504:C:A	3.80327e-06	1.68826	0.744268
47685893	chr6:47685893:C:T	0.00302169	7.59176	1.51848
47686076	chr6:47686076:TA:T	4.12427e-06	1.68496	0.828593
47686115	chr6:47686115:T:C	4.05625e-06	1.66993	0.826999
47686162	chr6:47686162:T:C	3.10702e-08	-1.12545	-1.24939
47686270	chr6:47686270:A:G	9.17488e-08	-1.56452e-10	-1.29203
47686312	chr6:47686312:G:C	6.04881e-08	-1.70864	-3.17832e-10
47686323	chr6:47686323:T:A	4.70441e-06	1.75693	0.888235
47686509	chr6:47686509:G:A	4.27406e-06	1.67427	0.874964
47686855	chr6:47686855:G:T	3.86748e-06	1.63141	0.817858
47686926	chr6:47686926:A:G	4.06459e-06	1.69278	0.806198
47687081	chr6:47687081:C:A	3.71247e-06	1.66095	0.747421
47687563	chr6:47687563:C:T	4.10996e-06	1.59835	0.91173
47687594	chr6:47687594:A:T	3.71633e-06	1.54689	0.862511
47687604	chr6:47687604:A:C	4.16599e-06	1.65023	0.873395
47687638	chr6:47687638:A:T	5.91819e-08	-1.73047	-3.17832e-10
47687783	chr6:47687783:G:A	3.89995e-06	1.61199	0.845644
47687800	chr6:47687800:C:G	2.75269e-07	-1.56452e-10	-0.19334
47687866	chr6:47687866:G:A	4.02735e-06	1.57966	0.910112
47687886	chr6:47687886:A:C	4.31189e-06	1.63607	0.92197
47687897	chr6:47687897:A:G	0.0297986	9.38953	2.00935
47687979	chr6:47687979:C:G	1.07236e-07	-1.13606	-3.17832e-10
47688094	chr6:47688094:T:C	3.66413e-06	1.72591	0.669346
47688304	chr6:47688304:A:G	1.90025e-06	1.94567	-0.207022
47688312	chr6:47688312:G:A	4.114e-06	1.66629	0.84477
47688432	chr6:47688432:C:T	3.40904e-07	0.960629	-0.940116
47688462	chr6:47688462:A:G	4.45846e-08	-1.05981	-0.953894
47688496	chr6:47688496:C:A	7.50473e-08	-1.49297	-3.17832e-10
47688523	chr6:47688523:T:C	4.10442e-06	1.6554	0.853333
47688625	chr6:47688625:G:A	3.9763e-06	1.62994	0.847078
47688756	chr6:47688756:G:A	9.08053e-08	-1.56452e-10	-1.30237
47688936	chr6:47688936:C:T	3.42947e-06	1.54369	0.785384
47689032	chr6:47689032:G:A	3.54101e-06	1.59048	0.770597
47689116	chr6:47689116:A:C	0.0071281	7.63895	2.32952
47689272	chr6:47689272:T:C	3.72613e-06	1.67839	0.733645
47689290	chr6:47689290:G:A	3.86735e-06	1.64011	0.809128
47689435	chr6:47689435:A:G	1.00703e-07	-1.56452e-10	-1.19891
47689511	chr6:47689511:C:T	1.18807e-07	-1.56452e-10	-1.03359
47689519	chr6:47689519:GGAA:G	9.06993e-08	-1.56452e-10	-1.30354
47689620	chr6:47689620:C:A	3.27009e-06	1.58584	0.69565
47689772	chr6:47689772:G:A	3.24634e-06	1.56108	0.713113
47689855	chr6:47689855:T:C	4.57318e-06	1.82269	0.794189
47690077	chr6:47690077:T:C	5.93754e-08	-1.72721	-3.17832e-10
47690091	chr6:47690091:C:T	1.68539e-06	-1.56452e-10	1.61867
47690222	chr6:47690222:T:C	3.02211e-06	1.48172	0.720903
47690303	chr6:47690303:T:C	3.25677e-06	1.51222	0.76518
47690335	chr6:47690335:A:G	4.37424e-08	-1.68549	-0.347281
47690452	chr6:47690452:A:C	5.98091e-08	-1.71993	-3.17832e-10
47690601	chr6:47690601:G:A	9.71919e-08	-1.56452e-10	-1.2344
47691001	chr6:47691001:G:A	3.40419e-06	1.49752	0.824153
47691014	chr6:47691014:C:A	3.39605e-06	1.52806	0.791223
47691113	chr6:47691113:G:C	1.05236e-07	-1.56452e-10	-1.15488
47691282	chr6:47691282:A:C	2.73179e-07	-1.56452e-10	-0.20096
47691301	chr6:47691301:C:T	4.82883e-08	-1.04626	-0.887635
47691390	chr6:47691390:G:A	2.66323e-07	-1.56452e-10	-0.226379
47691440	chr6:47691440:T:C	2.92441e-06	1.45494	0.714817
47692080	chr6:47692080:C:A	3.34269e-06	1.55436	0.749085
47692466	chr6:47692466:G:A	2.25731e-06	1.61343	0.297406
47692639	chr6:47692639:C:A	1.00472e-07	-1.56452e-10	-1.20121
47692999	chr6:47692999:T:C	0.0048361	7.49987	2.08067
47693057	chr6:47693057:C:G	3.433e-06	1.41205	0.918053
47693058	chr6:47693058:T:A	3.61236e-06	1.46361	0.917414
47693107	chr6:47693107:T:C	9.11722e-08	-1.56452e-10	-1.29834
47693308	chr6:47693308:A:G	9.11841e-08	-1.56452e-10	-1.29821
47693343	chr6:47693343:G:A	3.16941e-08	-1.05803	-1.29693
47693379	chr6:47693379:T:C	2.71263e-07	-1.56452e-10	-0.208
47693524	chr6:47693524:AC:A	1.94178e-07	-1.56452e-10	-0.54231
47694036	chr6:47694036:T:A	1.64192e-07	-1.56452e-10	-0.710049
47694123	chr6:47694123:C:T	8.72223e-07	1.54564	-0.58568
47694349	chr6:47694349:C:T	0.00159897	6.77537	1.69842
47694489	chr6:47694489:C:T	3.37135e-06	1.5452	0.766776
47694748	chr6:47694748:G:A	0.00399744	7.99222	1.39786
47694790	chr6:47694790:T:G	4.73794e-07	0.652915	-0.30323
47694974	chr6:47694974:G:A	1.52995e-07	-1.56452e-10	-0.780679
47695037	chr6:47695037:T:C	1.71034e-07	-1.56452e-10	-0.669227
47695174	chr6:47695174:C:CAT	1.91184e-07	-1.56452e-10	-0.55785
47695274	chr6:47695274:G:A	1.71034e-07	-1.56452e-10	-0.669227
47695403	chr6:47695403:A:T	4.48448e-07	0.735047	-0.440342
47696050	chr6:47696050:C:T	1.54651e-07	-1.56452e-10	-0.769918
47696059	chr6:47696059:G:A	1.69511e-07	-1.56452e-10	-0.678168
47696248	chr6:47696248:A:T	1.68827e-07	-1.56452e-10	-0.682211
47696499	chr6:47696499:A:G	6.61659e-07	0.732361	-0.0486981
47696602	chr6:47696602:T:C	1.70926e-07	-1.56452e-10	-0.669859
47696616	chr6:47696616:T:C	1.82337e-07	-1.56452e-10	-0.60523
47696663	chr6:47696663:T:C	6.67973e-07	0.719805	-0.0266446
47696721	chr6:47696721:A:G	1.71094e-07	-1.56452e-10	-0.668872
47696777	chr6:47696777:T:C	1.70518e-07	-1.56452e-10	-0.672248
47696913	chr6:47696913:T:C	2.21742e-06	1.0171	0.875917
47696916	chr6:47696916:A:G	2.22937e-07	-1.56452e-10	-0.404198
47697031	chr6:47697031:A:G	1.71034e-07	-1.56452e-10	-0.669227
47697044	chr6:47697044:T:C	1.71593e-07	-1.56452e-10	-0.665965
47697186	chr6:47697186:TG:T	1.71054e-07	-1.56452e-10	-0.669106
47697861	chr6:47697861:G:A	1.58953e-07	-1.56452e-10	-0.742481
47698031	chr6:47698031:AG:A	4.377e-07	0.780529	-0.510083
47698045	chr6:47698045:T:C	1.58149e-07	-1.56452e-10	-0.747553
47698317	chr6:47698317:T:C	1.58896e-07	-1.56452e-10	-0.742838
47698661	chr6:47698661:C:T	1.58722e-07	-1.56452e-10	-0.743935
47698734	chr6:47698734:T:G	1.51765e-07	-1.56452e-10	-0.788753
47698930	chr6:47698930:C:T	1.58722e-07	-1.56452e-10	-0.743935
47699005	chr6:47699005:T:C	1.51451e-07	-1.56452e-10	-0.790825
47699124	chr6:47699124:T:C	1.58761e-07	-1.56452e-10	-0.743688
47699185	chr6:47699185:T:G	1.17655e-07	-1.56452e-10	-1.04333
47699242	chr6:47699242:CA:C	1.58722e-07	-1.56452e-10	-0.743935
47699368	chr6:47699368:T:A	1.58805e-07	-1.56452e-10	-0.743408
47699427	chr6:47699427:A:G	1.59041e-07	-1.56452e-10	-0.741923
47699428	chr6:47699428:C:G	1.59012e-07	-1.56452e-10	-0.742106
47699433	chr6:47699433:G:A	1.5894e-07	-1.56452e-10	-0.742558
47699499	chr6:47699499:A:G	1.58722e-07	-1.56452e-10	-0.743935
47699509	chr6:47699509:T:C	1.58722e-07	-1.56452e-10	-0.743935
47699715	chr6:47699715:T:A	1.55618e-07	-1.56452e-10	-0.763682
47699858	chr6:47699858:AACAG:A	1.51247e-07	-1.56452e-10	-0.792174
47700045	chr6:47700045:G:A	1.58685e-07	-1.56452e-10	-0.744166
47700047	chr6:47700047:A:G	1.58651e-07	-1.56452e-10	-0.744381
47700057	chr6:47700057:T:C	1.58326e-07	-1.56452e-10	-0.746431
47700071	chr6:47700071:A:C	1.58339e-07	-1.56452e-10	-0.746346
47700113	chr6:47700113:C:T	1.41522e-07	-1.56452e-10	-0.858635
47700277	chr6:47700277:T:C	1.58806e-07	-1.56452e-10	-0.743406
47700357	chr6:47700357:A:G	1.85712e-07	-0.586889	-3.17832e-10
47700523	chr6:47700523:T:C	1.58722e-07	-1.56452e-10	-0.743935
47700636	chr6:47700636:C:T	1.58722e-07	-1.56452e-10	-0.743935
47700646	chr6:47700646:CT:C	1.48563e-07	-1.56452e-10	-0.81008
47700761	chr6:47700761:A:C	1.58508e-07	-1.56452e-10	-0.74528
47700985	chr6:47700985:TG:T	1.61717e-07	-1.56452e-10	-0.725241
47701021	chr6:47701021:C:T	1.07538e-07	-1.56452e-10	-1.13324
47701144	chr6:47701144:C:G	1.66722e-07	-1.56452e-10	-0.694761
47701185	chr6:47701185:G:A	3.83536e-08	-0.901483	-1.26276
47701315	chr6:47701315:T:C	1.61915e-07	-1.56452e-10	-0.724019
47701400	chr6:47701400:G:C	1.10134e-07	-1.56452e-10	-1.10939
47701401	chr6:47701401:T:A	1.10089e-07	-1.56452e-10	-1.1098
47701466	chr6:47701466:A:C	2.55907e-06	1.52822	0.508094
47701693	chr6:47701693:A:C	1.58739e-07	-1.56452e-10	-0.743828
47701708	chr6:47701708:G:A	2.55899e-06	1.49645	0.539828
47701750	chr6:47701750:A:T	9.97211e-07	1.14915	-0.0552768
47701937	chr6:47701937:G:A	1.04698e-07	-1.56452e-10	-1.16001
47702026	chr6:47702026:A:G	1.59116e-07	-1.56452e-10	-0.741454
47702058	chr6:47702058:C:G	1.13858e-07	-1.56452e-10	-1.07614
47702201	chr6:47702201:A:G	2.79299e-06	1.51325	0.610535
47702254	chr6:47702254:GTGTGT:G	8.19578e-07	2.14437	-1.24667
47702302	chr6:47702302:T:C	1.59079e-07	-1.56452e-10	-0.741686
47702407	chr6:47702407:G:A	1.67381e-07	-1.56452e-10	-0.690812
47702443	chr6:47702443:C:T	9.97788e-07	1.15496	-0.0605109
47702474	chr6:47702474:T:C	3.8095e-06	1.50554	0.928624
47702533	chr6:47702533:G:A	6.45849e-07	1.45188	-0.792402
47702662	chr6:47702662:T:G	1.58329e-07	-1.56452e-10	-0.746413
47702879	chr6:47702879:G:A	1.55668e-07	-1.56452e-10	-0.763363
47702900	chr6:47702900:A:G	1.59198e-07	-1.56452e-10	-0.740942
47702939	chr6:47702939:G:A	1.58722e-07	-1.56452e-10	-0.743935
47702990	chr6:47702990:T:C	6.19757e-08	-1.68434	-3.17832e-10
47703288	chr6:47703288:C:T	1.08338e-06	1.21316	-0.0364062
47703696	chr6:47703696:A:G	2.98894e-08	-1.60674	-0.806849
47703974	chr6:47703974:C:T	1.58682e-07	-1.56452e-10	-0.744186
47704012	chr6:47704012:A:G	2.77444e-06	1.55373	0.563385
47704089	chr6:47704089:A:G	3.08993e-08	-1.58622	-0.794138
47704187	chr6:47704187:A:G	1.58027e-07	-1.56452e-10	-0.748323
47704280	chr6:47704280:G:A	1.58714e-07	-1.56452e-10	-0.743983
47704327	chr6:47704327:G:A	1.64971e-07	-1.56452e-10	-0.705318
47704453	chr6:47704453:T:C	1.59853e-07	-1.56452e-10	-0.736833
47704505	chr6:47704505:A:G	1.58768e-07	-1.56452e-10	-0.743645
47704797	chr6:47704797:G:A	1.46326e-07	-1.56452e-10	-0.825253
47705072	chr6:47705072:A:G	1.40177e-07	-1.56452e-10	-0.868183
47705079	chr6:47705079:C:T	1.89904e-06	1.73802	-3.17832e-10
47705126	chr6:47705126:C:T	1.58964e-07	-1.56452e-10	-0.742409
47705178	chr6:47705178:C:T	9.03402e-08	-1.56452e-10	-1.3075
47705323	chr6:47705323:G:T	9.86581e-08	-1.56452e-10	-1.21943
47705342	chr6:47705342:T:C	1.58722e-07	-1.56452e-10	-0.743935
47705344	chr6:47705344:G:A	1.58722e-07	-1.56452e-10	-0.743935
47705457	chr6:47705457:T:C	1.58722e-07	-1.56452e-10	-0.743935
47705469	chr6:47705469:T:C	1.58704e-07	-1.56452e-10	-0.744046
47705664	chr6:47705664:A:T	1.58722e-07	-1.56452e-10	-0.743935
47706110	chr6:47706110:A:T	3.37193e-08	-1.51583	-0.777182
47706517	chr6:47706517:C:T	1.584e-07	-1.56452e-10	-0.745961
47706623	chr6:47706623:A:G	6.43597e-07	0.555239	0.100745
47706741	chr6:47706741:G:A	1.58722e-07	-1.56452e-10	-0.743935
47706863	chr6:47706863:A:G	1.58722e-07	-1.56452e-10	-0.743935
47707232	chr6:47707232:G:A	9.2064e-08	-1.56452e-10	-1.2886
47707356	chr6:47707356:C:T	1.58712e-07	-1.56452e-10	-0.743995
47707614	chr6:47707614:C:T	1.58722e-07	-1.56452e-10	-0.743935
47708034	chr6:47708034:G:A	9.0456e-08	-1.56452e-10	-1.30622
47708043	chr6:47708043:C:T	1.55953e-07	-1.56452e-10	-0.761531
47708061	chr6:47708061:A:G	1.58722e-07	-1.56452e-10	-0.743935
47708186	chr6:47708186:C:T	1.28119e-07	-1.56452e-10	-0.958126
47708375	chr6:47708375:C:T	1.52831e-07	-1.56452e-10	-0.781757
47708402	chr6:47708402:C:T	1.58926e-07	-1.56452e-10	-0.742646
47708414	chr6:47708414:C:T	2.65309e-06	1.28631	0.786078
47708513	chr6:47708513:A:G	1.72236e-07	-1.56452e-10	-0.662221
47708660	chr6:47708660:C:G	1.58722e-07	-1.56452e-10	-0.743935
47708707	chr6:47708707:A:T	7.71275e-07	0.773718	0.0632395
47708759	chr6:47708759:G:A	1.58722e-07	-1.56452e-10	-0.743935
47708783	chr6:47708783:T:C	1.58722e-07	-1.56452e-10	-0.743935
47708889	chr6:47708889:T:C	1.58722e-07	-1.56452e-10	-0.743935
47708890	chr6:47708890:T:C	1.59026e-07	-1.56452e-10	-0.742017
47709223	chr6:47709223:T:A	1.93899e-07	-1.56452e-10	-0.543748
47709244	chr6:47709244:A:AGGCTATTCT	1.58722e-07	-1.56452e-10	-0.743935
47709293	chr6:47709293:C:T	1.08245e-07	-1.56452e-10	-1.12669
47709362	chr6:47709362:T:C	0.00130448	6.46137	1.80886
47709502	chr6:47709502:A:G	1.58722e-07	-1.56452e-10	-0.743935
47709582	chr6:47709582:T:C	1.58731e-07	-1.56452e-10	-0.743878
47709639	chr6:47709639:T:A	1.57759e-07	-1.56452e-10	-0.750021
47709710	chr6:47709710:G:A	9.18986e-08	-1.56452e-10	-1.2904
47709969	chr6:47709969:T:C	1.31198e-07	-1.56452e-10	-0.93438
47709980	chr6:47709980:C:T	2.50631e-06	1.27145	0.744027
47710150	chr6:47710150:G:A	8.97111e-07	0.796467	0.191626
47710199	chr6:47710199:A:G	5.4996e-06	1.39993	1.40141
47710393	chr6:47710393:C:T	1.55668e-07	-1.56452e-10	-0.763363
47710446	chr6:47710446:C:T	0.00045102	6.2203	0.987883
47710577	chr6:47710577:C:G	1.58846e-07	-1.56452e-10	-0.743155
47710676	chr6:47710676:A:G	1.58935e-07	-1.56452e-10	-0.742593
47710719	chr6:47710719:CT:C	2.93743e-06	1.38731	0.786889
47710922	chr6:47710922:A:G	1.58593e-07	-1.56452e-10	-0.744744
47710942	chr6:47710942:C:G	3.38998e-08	-1.48183	-0.805845
47710982	chr6:47710982:C:G	8.09406e-07	0.736341	0.148872
47711077	chr6:47711077:T:C	1.59291e-07	-1.56452e-10	-0.740355
47711125	chr6:47711125:A:G	2.68125e-06	1.29691	0.786043
47711240	chr6:47711240:A:G	1.5856e-07	-1.56452e-10	-0.744956
47711280	chr6:47711280:T:C	4.18492e-07	-1.56452e-10	0.22557
47711366	chr6:47711366:A:G	3.1898e-08	-1.51112	-0.837424
47711477	chr6:47711477:G:T	1.25247e-07	-1.56452e-10	-0.980796
47711796	chr6:47711796:G:C	1.58485e-07	-1.56452e-10	-0.745429
47711850	chr6:47711850:A:G	1.58722e-07	-1.56452e-10	-0.743935
47711900	chr6:47711900:AG:A	2.40895e-06	1.24173	0.734128
47712055	chr6:47712055:T:C	1.59209e-07	-1.56452e-10	-0.740869
47712100	chr6:47712100:G:A	3.49783e-07	-1.56452e-10	0.0462268
47712135	chr6:47712135:T:C	1.14142e-07	-1.56452e-10	-1.07365
47712180	chr6:47712180:T:C	1.58722e-07	-1.56452e-10	-0.743935
47712410	chr6:47712410:T:C	1.59165e-07	-1.56452e-10	-0.741145
47712520	chr6:47712520:C:T	1.58704e-07	-1.56452e-10	-0.74405
47712521	chr6:47712521:A:G	1.58532e-07	-1.56452e-10	-0.745128
47712714	chr6:47712714:A:C	9.8157e-07	0.694167	0.383899
47712847	chr6:47712847:G:A	1.58788e-07	-1.56452e-10	-0.743518
47713025	chr6:47713025:G:C	1.60065e-07	-1.56452e-10	-0.73551
47713275	chr6:47713275:A:AT	1.24056e-07	-1.56452e-10	-0.990357
47713505	chr6:47713505:A:G	1.69998e-07	-1.56452e-10	-0.675301
47713553	chr6:47713553:GA:G	1.58722e-07	-1.56452e-10	-0.743935
47713758	chr6:47713758:T:C	2.89643e-08	-1.53324	-0.911779
47714189	chr6:47714189:A:G	1.58929e-07	-1.56452e-10	-0.742629
47714254	chr6:47714254:G:A	9.10598e-08	-1.56452e-10	-1.29957
47714399	chr6:47714399:T:C	1.65124e-07	-1.56452e-10	-0.704394
47714422	chr6:47714422:T:C	1.58472e-07	-1.56452e-10	-0.745512
47714476	chr6:47714476:G:A	1.80575e-06	1.68764	-3.17832e-10
47714523	chr6:47714523:G:A	1.58722e-07	-1.56452e-10	-0.743935
47714531	chr6:47714531:G:A	1.2208e-07	-1.56452e-10	-1.00641
47714937	chr6:47714937:C:T	1.58411e-07	-1.56452e-10	-0.745892
47714943	chr6:47714943:G:A	1.6485e-07	-1.56452e-10	-0.706051
47715321	chr6:47715321:A:G	3.12887e-07	0.692974	-0.758219
47715615	chr6:47715615:A:G	1.51804e-07	-1.56452e-10	-0.788497
47715682	chr6:47715682:C:T	2.84957e-07	-1.56452e-10	-0.158748
47715696	chr6:47715696:G:C	1.58766e-07	-1.56452e-10	-0.743659
47715776	chr6:47715776:A:G	1.58771e-07	-1.56452e-10	-0.743626
47715827	chr6:47715827:T:C	1.58722e-07	-1.56452e-10	-0.743935
47715935	chr6:47715935:A:C	1.58614e-07	-1.56452e-10	-0.744616
47716033	chr6:47716033:C:T	1.84697e-07	-1.56452e-10	-0.592371
47716099	chr6:47716099:T:C	1.58835e-07	-1.56452e-10	-0.743222
47716473	chr6:47716473:T:A	1.53922e-07	-1.56452e-10	-0.77464
47716487	chr6:47716487:C:T	1.67868e-07	-1.56452e-10	-0.687907
47716653	chr6:47716653:C:T	1.55668e-07	-1.56452e-10	-0.763363
47716727	chr6:47716727:T:C	1.58722e-07	-1.56452e-10	-0.743935
47716748	chr6:47716748:A:G	1.58722e-07	-1.56452e-10	-0.743935
47716755	chr6:47716755:G:A	1.58722e-07	-1.56452e-10	-0.743935
47716775	chr6:47716775:T:C	1.58722e-07	-1.56452e-10	-0.743935
47716837	chr6:47716837:T:C	1.58648e-07	-1.56452e-10	-0.744399
47716855	chr6:47716855:G:A	1.87023e-06	0.921185	0.801545
47717191	chr6:47717191:T:C	2.13755e-07	-1.56452e-10	-0.446258
47717339	chr6:47717339:G:C	1.58722e-07	-1.56452e-10	-0.743935
47717421	chr6:47717421:C:T	1.67856e-07	-1.56452e-10	-0.687982
47717549	chr6:47717549:G:A	1.58928e-07	-1.56452e-10	-0.742635
47718129	chr6:47718129:T:A	1.58838e-07	-1.56452e-10	-0.743206
47718215	chr6:47718215:C:T	1.5891e-07	-1.56452e-10	-0.742746
47718635	chr6:47718635:G:T	1.65017e-07	-1.56452e-10	-0.705036
47718661	chr6:47718661:AT:A	1.63567e-06	0.790037	0.798683
47718729	chr6:47718729:A:G	1.62052e-07	-1.56452e-10	-0.723173
47718856	chr6:47718856:C:T	1.20392e-07	-1.56452e-10	-1.02033
47719163	chr6:47719163:T:C	1.87486e-06	0.880309	0.844892
47719271	chr6:47719271:T:C	4.14404e-07	0.677257	-0.461503
47719424	chr6:47719424:G:A	1.91701e-06	0.892935	0.854502
47719657	chr6:47719657:C:A	1.58607e-07	-1.56452e-10	-0.744657
47719666	chr6:47719666:G:T	1.58936e-07	-1.56452e-10	-0.742589
47719794	chr6:47719794:C:G	1.58675e-07	-1.56452e-10	-0.744231
47720188	chr6:47720188:C:T	1.58873e-07	-1.56452e-10	-0.742982
47720205	chr6:47720205:G:A	1.71458e-07	-1.56452e-10	-0.666748
47720279	chr6:47720279:G:T	1.58722e-07	-1.56452e-10	-0.743935
47720380	chr6:47720380:G:A	1.65888e-07	-1.56452e-10	-0.699777
47720392	chr6:47720392:G:C	8.43683e-06	2.61562	0.613659
47720476	chr6:47720476:C:T	1.84486e-08	-1.64267	-1.25343
47720598	chr6:47720598:T:C	9.02917e-08	-1.56452e-10	-1.30804
47720870	chr6:47720870:C:T	5.14882e-07	0.650878	-0.218027
47720933	chr6:47720933:G:A	1.21945e-07	-1.56452e-10	-1.00751
47721117	chr6:47721117:G:A	1.58722e-07	-1.56452e-10	-0.743935
47721186	chr6:47721186:T:A	1.05446e-07	-1.15289	-3.17832e-10
47721328	chr6:47721328:T:C	1.58889e-07	-1.56452e-10	-0.742881
47721349	chr6:47721349:C:T	1.55668e-07	-1.56452e-10	-0.763363
47721640	chr6:47721640:T:C	1.19286e-07	-1.56452e-10	-1.02956
47721641	chr6:47721641:C:T	1.58722e-07	-1.56452e-10	-0.743935
47721692	chr6:47721692:C:T	2.37466e-07	-1.56452e-10	-0.341065
47721738	chr6:47721738:G:A	9.13118e-08	-1.56452e-10	-1.29681
47722074	chr6:47722074:T:C	9.03278e-08	-1.56452e-10	-1.30764
47722256	chr6:47722256:T:C	1.55215e-06	1.33869	0.197612
47722510	chr6:47722510:A:G	6.16997e-08	-1.68881	-3.17832e-10
47722552	chr6:47722552:T:G	1.24119e-07	-1.56452e-10	-0.989848
47722865	chr6:47722865:T:C	2.64098e-08	-1.24106	-1.2963
47722877	chr6:47722877:G:A	1.23578e-07	-1.56452e-10	-0.994213
47722898	chr6:47722898:A:G	2.21625e-07	0.86076	-1.27086
47723472	chr6:47723472:G:A	2.63819e-08	-1.24432	-1.29409
47723826	chr6:47723826:C:T	3.3751e-07	0.399513	-0.389004
47724130	chr6:47724130:G:C	9.66058e-08	-1.56452e-10	-1.24045
47724725	chr6:47724725:C:T	6.38983e-07	1.6332	-0.984414
47724805	chr6:47724805:G:A	3.24682e-05	4.9113	-0.334372
47724806	chr6:47724806:A:G	2.08899e-07	0.802876	-1.27211
47725181	chr6:47725181:G:A	1.26262e-07	-1.56452e-10	-0.97273
47725329	chr6:47725329:C:T	1.52901e-07	-1.56452e-10	-0.7813
47725554	chr6:47725554:G:A	2.08776e-07	0.799836	-1.26966
47725646	chr6:47725646:A:G	6.13414e-08	-0.721468	-0.973164
47726017	chr6:47726017:A:C	3.58576e-05	5.02521	-0.348983
47726461	chr6:47726461:G:C	7.83278e-07	1.64751	-0.79511
47726694	chr6:47726694:A:C	6.65947e-07	1.68324	-0.993118
47726958	chr6:47726958:C:T	5.96486e-08	-1.72262	-3.17832e-10
47727039	chr6:47727039:T:A	6.57503e-07	1.68099	-1.00363
47727116	chr6:47727116:G:A	6.75734e-08	-0.517318	-1.08056
47727148	chr6:47727148:T:C	1.39436e-07	0.262269	-1.13575
47727376	chr6:47727376:T:C	1.73599e-08	-1.73052	-1.22641
47727495	chr6:47727495:C:T	6.81817e-07	1.61889	-0.905218
47727996	chr6:47727996:C:T	3.91584e-05	5.15624	-0.391955
47728373	chr6:47728373:T:C	2.2131e-07	0.866752	-1.27828
47729129	chr6:47729129:G:A	6.07478e-07	1.59234	-0.994115
47729378	chr6:47729378:C:T	6.34306e-07	1.64682	-1.00537
47729419	chr6:47729419:A:G	2.34031e-07	0.913784	-1.26942
47729695	chr6:47729695:A:T	2.13387e-07	0.834676	-1.28266
47730040	chr6:47730040:T:C	1.37405e-07	-1.56452e-10	-0.888153
47730298	chr6:47730298:C:A	2.13782e-07	0.824712	-1.27084
47730355	chr6:47730355:T:C	6.75003e-07	1.81005	-1.10642
47730544	chr6:47730544:G:A	6.34085e-08	-0.579923	-1.08157
47730567	chr6:47730567:C:T	2.59521e-08	-1.5942	-0.960636
47731245	chr6:47731245:T:A	7.00977e-08	-1.5612	-3.17832e-10
47731259	chr6:47731259:A:G	4.48014e-07	1.08694	-0.793205
47731315	chr6:47731315:T:C	3.0177e-08	-1.3042	-1.09981
47731372	chr6:47731372:T:C	1.05116e-07	-1.56452e-10	-1.15602
47731389	chr6:47731389:C:T	2.15089e-07	0.825902	-1.26594
47731636	chr6:47731636:T:A	1.47497e-07	-1.56452e-10	-0.817281
47731661	chr6:47731661:A:T	4.74642e-08	-0.971034	-0.980078
47731666	chr6:47731666:A:T	1.62659e-06	-1.56452e-10	1.58315
47731797	chr6:47731797:A:G	7.72487e-06	2.95496	0.186154
47732015	chr6:47732015:C:T	9.29997e-08	-1.56452e-10	-1.27849
47732090	chr6:47732090:T:A	1.20647e-07	-1.56452e-10	-1.01821
47732572	chr6:47732572:C:T	1.48741e-07	-1.56452e-10	-0.808881
47732924	chr6:47732924:T:A	2.63965e-08	-1.7306	-0.807261
47733009	chr6:47733009:T:C	2.23402e-08	-1.57176	-1.13293
47733435	chr6:47733435:TTTTTG:T	1.74178e-08	-1.73082	-1.22277
47734317	chr6:47734317:A:T	3.96585e-07	1.16068	-0.988878
47734544	chr6:47734544:A:C	3.84682e-07	1.15412	-1.01279
47734635	chr6:47734635:C:T	4.02875e-07	1.18244	-0.994905
47734805	chr6:47734805:C:T	2.75007e-08	-1.68442	-0.812456
47734924	chr6:47734924:A:G	1.08706e-07	-1.56452e-10	-1.12244
47735198	chr6:47735198:T:G	2.5244e-08	-1.40825	-1.17425
47735500	chr6:47735500:T:C	1.27981e-07	-1.56452e-10	-0.959203
47735523	chr6:47735523:T:C	5.29758e-08	-0.586056	-1.2552
47735888	chr6:47735888:T:C	2.29765e-08	-1.5489	-1.12772
47736187	chr6:47736187:T:C	1.27578e-07	-1.56452e-10	-0.96236
47736233	chr6:47736233:A:G	2.33471e-08	-1.54682	-1.1138
47736320	chr6:47736320:C:T	2.68303e-07	-0.218969	-3.17832e-10
47736388	chr6:47736388:C:T	2.31703e-08	-1.54524	-1.12298
47736392	chr6:47736392:C:T	1.19597e-07	-1.56452e-10	-1.02696
47736396	chr6:47736396:C:T	2.36087e-08	-1.53478	-1.11469
47736452	chr6:47736452:T:C	2.06601e-07	0.801813	-1.28211
47736580	chr6:47736580:G:A	2.67722e-08	-1.68119	-0.842534
47736727	chr6:47736727:G:C	1.77869e-08	-1.73077	-1.20186
47736777	chr6:47736777:G:A	9.32987e-08	-1.56452e-10	-1.27528
47736836	chr6:47736836:C:T	3.9954e-05	5.1639	-0.379499
47736837	chr6:47736837:C:T	1.48662e-07	-1.56452e-10	-0.809413
47737000	chr6:47737000:C:T	3.26489e-05	4.96366	-0.381178
47737132	chr6:47737132:T:A	1.77537e-08	-1.73063	-1.20386
47737306	chr6:47737306:A:G	2.31833e-08	-1.55386	-1.11379
47737580	chr6:47737580:C:T	1.87932e-08	-1.72833	-1.14926
47737655	chr6:47737655:T:G	5.92161e-08	-1.72989	-3.17832e-10
47737795	chr6:47737795:T:C	3.89971e-07	1.17139	-1.01641
47737821	chr6:47737821:C:T	2.10783e-07	0.81182	-1.27208
47737887	chr6:47737887:G:A	2.03358e-07	0.763359	-1.25948
47737979	chr6:47737979:C:T	1.01734e-07	-1.56452e-10	-1.18873
47738019	chr6:47738019:C:T	1.19995e-07	-1.3978	0.374155
47738141	chr6:47738141:C:T	1.12646e-07	-1.56452e-10	-1.08684
47738386	chr6:47738386:G:A	2.04974e-08	-1.61886	-1.17193
47738469	chr6:47738469:G:A	3.60184e-05	5.32772	-0.647027
47738494	chr6:47738494:C:T	3.02119e-08	-1.25513	-1.14773
47738943	chr6:47738943:TCTCCTGTA:T	2.01656e-08	-1.51873	-1.28838
47739304	chr6:47739304:A:G	1.47742e-07	-0.312371	-0.503251
47739486	chr6:47739486:T:A	1.98396e-07	0.0139136	-0.534734
47739512	chr6:47739512:G:A	7.61149e-08	-0.314536	-1.16431
47739785	chr6:47739785:A:G	1.60792e-07	-1.56452e-10	-0.730973
47739878	chr6:47739878:G:C	1.31302e-07	-0.249788	-0.683803
47740003	chr6:47740003:T:G	9.60385e-08	-0.281928	-0.964411
47740269	chr6:47740269:G:C	2.41873e-07	-1.56452e-10	-0.322674
47740305	chr6:47740305:G:T	5.34601e-07	0.315478	0.154955
47740374	chr6:47740374:G:A	1.26395e-07	-1.56452e-10	-0.971672
47740598	chr6:47740598:A:G	9.00204e-08	-0.318283	-0.992768
47740652	chr6:47740652:A:T	1.01069e-07	-1.56452e-10	-1.19528
47740695	chr6:47740695:G:A	5.26851e-07	0.297645	0.158186
47740696	chr6:47740696:T:C	1.06985e-07	-1.56452e-10	-1.1384
47741002	chr6:47741002:G:T	1.41855e-07	-1.56452e-10	-0.85628
47741079	chr6:47741079:G:A	3.61263e-06	2.25373	0.127373
47741165	chr6:47741165:G:T	9.1041e-08	-1.56452e-10	-1.29978
47741524	chr6:47741524:C:T	9.1218e-08	-1.56452e-10	-1.29783
47741583	chr6:47741583:G:T	1.93816e-08	-1.56451	-1.28225
47741698	chr6:47741698:G:A	1.01864e-07	-1.56452e-10	-1.18745
47741960	chr6:47741960:C:A	7.20665e-08	-1.37435	-0.159154
47742300	chr6:47742300:A:AT	1.94034e-08	-1.57948	-1.26616
47742696	chr6:47742696:T:C	5.28251e-08	-0.538646	-1.30546
47742853	chr6:47742853:C:T	9.12256e-08	-1.56452e-10	-1.29775
47742931	chr6:47742931:T:C	2.48123e-08	-1.29283	-1.30692
47743119	chr6:47743119:G:A	3.82399e-08	-0.933256	-1.23395
47743181	chr6:47743181:G:A	2.08857e-07	-0.469439	-3.17832e-10
47743353	chr6:47743353:G:C	2.60414e-07	-1.56452e-10	-0.248815
47743591	chr6:47743591:A:G	2.58597e-08	-1.28922	-1.26918
47743864	chr6:47743864:C:T	1.78205e-08	-1.62814	-1.3026
47743926	chr6:47743926:T:A	1.45925e-07	-1.56452e-10	-0.827992
47743989	chr6:47743989:A:C	6.88348e-08	-0.502957	-1.07642
47744540	chr6:47744540:T:C	4.86942e-08	-0.884045	-1.04148
47744577	chr6:47744577:T:G	1.97545e-08	-1.53805	-1.28966
47744625	chr6:47744625:C:T	1.72597e-07	-1.56452e-10	-0.660129
47744738	chr6:47744738:T:C	1.24564e-07	-1.56452e-10	-0.986267
47745783	chr6:47745783:C:G	1.09864e-07	-1.56452e-10	-1.11185
47745965	chr6:47745965:C:T	1.18408e-07	-1.56452e-10	-1.03695
47745989	chr6:47745989:A:G	5.65194e-07	-1.56452e-10	0.526081
47746363	chr6:47746363:C:T	1.10577e-07	-1.56452e-10	-1.10538
47746406	chr6:47746406:A:G	9.09902e-08	-1.56452e-10	-1.30034
47746510	chr6:47746510:A:G	4.09933e-08	-0.816097	-1.28158
47746969	chr6:47746969:C:T	1.33856e-07	-1.56452e-10	-0.914324
47747133	chr6:47747133:C:T	2.11099e-08	-1.51084	-1.2505
47747498	chr6:47747498:T:C	1.1954e-07	-1.56452e-10	-1.02743
47747911	chr6:47747911:C:T	2.61623e-08	-1.70635	-0.840417
47747989	chr6:47747989:T:C	9.05491e-08	-1.56452e-10	-1.30519
47748177	chr6:47748177:T:A	5.22046e-07	-1.56452e-10	0.446668
47748352	chr6:47748352:T:C	2.17108e-08	-1.73063	-1.00264
47748755	chr6:47748755:A:G	2.71324e-08	-1.44119	-1.06917
47748989	chr6:47748989:C:A	9.06672e-08	-1.56452e-10	-1.30389
47749507	chr6:47749507:T:A	5.91662e-08	-1.73074	-3.17832e-10
47749513	chr6:47749513:A:G	9.75138e-08	-1.56452e-10	-1.23109
47749537	chr6:47749537:G:A	1.828e-07	-1.56452e-10	-0.602697
47749987	chr6:47749987:G:A	2.43033e-07	-0.317889	-3.17832e-10
47750084	chr6:47750084:G:A	4.62101e-08	-0.683792	-1.2941
47750481	chr6:47750481:G:A	1.12109e-07	-1.56452e-10	-1.09162
47750632	chr6:47750632:C:A	9.42575e-08	-1.56452e-10	-1.26506
47751566	chr6:47751566:A:T	9.53034e-08	-1.56452e-10	-1.25402
47751993	chr6:47751993:A:C	4.386e-08	-0.731723	-1.29836
47752109	chr6:47752109:C:A	1.06297e-07	-1.56452e-10	-1.14485
47752797	chr6:47752797:G:A	1.94904e-07	-1.56452e-10	-0.538581
47753088	chr6:47753088:A:G	1.07813e-07	-0.0629844	-1.0677
47753133	chr6:47753133:C:T	1.32036e-07	-1.56452e-10	-0.92801
47753516	chr6:47753516:A:G	5.65478e-08	-1.55808	-0.217925
47753680	chr6:47753680:T:C	1.61263e-08	-1.72591	-1.30473
47753700	chr6:47753700:A:G	1.76925e-07	-1.56452e-10	-0.635361
47753864	chr6:47753864:A:G	2.61422e-08	-1.24692	-1.30062
47754310	chr6:47754310:T:C	9.23843e-08	-1.56452e-10	-1.28513
47754393	chr6:47754393:T:A	1.06886e-07	-1.56452e-10	-1.13933
47755497	chr6:47755497:G:A	1.95493e-08	-1.55261	-1.28554
47755825	chr6:47755825:T:G	3.29575e-08	-1.58066	-0.735211
47755941	chr6:47755941:C:T	9.31133e-08	-0.0875816	-1.18969
47755943	chr6:47755943:A:G	1.76394e-07	-1.56452e-10	-0.638367
47756199	chr6:47756199:G:A	4.11612e-08	-0.789711	-1.30388
47756373	chr6:47756373:A:G	9.61306e-08	-1.56452e-10	-1.24538
47756450	chr6:47756450:C:T	1.99778e-07	-1.56452e-10	-0.513878
47756654	chr6:47756654:C:T	1.95839e-07	-1.56452e-10	-0.533793
47757017	chr6:47757017:A:G	1.98979e-08	-1.58586	-1.23462
47757361	chr6:47757361:A:G	1.35565e-07	-1.56452e-10	-0.901633
47758078	chr6:47758078:T:G	1.37227e-07	-1.56452e-10	-0.889452
47758373	chr6:47758373:C:A	4.71803e-08	-0.669444	-1.28767
47759685	chr6:47759685:T:A	5.92946e-08	-1.72857	-3.17832e-10
47759824	chr6:47759824:A:G	9.43319e-08	-1.56452e-10	-1.26427
47759891	chr6:47759891:T:C	2.20719e-07	-1.56452e-10	-0.414195
47760013	chr6:47760013:A:G	2.66592e-07	-1.56452e-10	-0.225367
47760529	chr6:47760529:T:C	2.68175e-08	-1.25611	-1.26592
47761314	chr6:47761314:C:T	2.98042e-08	-1.10831	-1.30813
47761375	chr6:47761375:T:C	1.35915e-07	-1.56452e-10	-0.89906
47762025	chr6:47762025:C:G	1.33327e-07	-1.56452e-10	-0.918281
47762236	chr6:47762236:T:C	2.2769e-08	-1.39368	-1.29201
47762499	chr6:47762499:C:T	1.03389e-07	-1.56452e-10	-1.17259
47762757	chr6:47762757:T:C	1.49902e-07	-1.56452e-10	-0.801103
47762883	chr6:47762883:A:C	8.66801e-07	2.03175	-1.07803
47762897	chr6:47762897:G:A	1.95503e-08	-1.64327	-1.19483
47762929	chr6:47762929:A:G	3.08993e-07	-1.56452e-10	-0.0777681
47763446	chr6:47763446:C:T	2.92084e-08	-1.42192	-1.01472
47763746	chr6:47763746:T:C	2.43729e-07	-1.56452e-10	-0.315032
47764208	chr6:47764208:T:C	9.11152e-08	-1.56452e-10	-1.29896
47764442	chr6:47764442:A:G	1.93652e-08	-1.63124	-1.21637
47764657	chr6:47764657:C:T	2.17302e-08	-1.56178	-1.17061
47764980	chr6:47764980:A:G	2.09034e-08	-1.61153	-1.15964
47765097	chr6:47765097:G:A	1.3168e-07	-1.56452e-10	-0.93071
47765142	chr6:47765142:T:C	2.22446e-07	-1.56452e-10	-0.406404
47765196	chr6:47765196:A:T	7.74422e-08	-1.46156	-3.17832e-10
47765321	chr6:47765321:G:A	1.35028e-07	-1.56452e-10	-0.905608
47765333	chr6:47765333:A:G	1.95283e-07	-1.56452e-10	-0.536638
47765917	chr6:47765917:C:T	1.89302e-07	-1.56452e-10	-0.567743
47766067	chr6:47766067:T:C	6.14366e-08	-1.69308	-3.17832e-10
47766333	chr6:47766333:A:C	2.22904e-08	-1.5837	-1.12323
47766533	chr6:47766533:G:A	7.86155e-08	-1.44652	-3.17832e-10
47766822	chr6:47766822:T:C	1.06428e-07	-1.56452e-10	-1.14362
47766885	chr6:47766885:T:G	1.07214e-07	-1.56452e-10	-1.13626
47767031	chr6:47767031:T:C	3.14194e-08	-1.11617	-1.24749
47767419	chr6:47767419:C:T	2.1459e-08	-1.44796	-1.29699
47767432	chr6:47767432:G:A	9.03196e-08	-1.56452e-10	-1.30773
47767502	chr6:47767502:A:G	1.59632e-07	-1.56452e-10	-0.738218
47768343	chr6:47768343:C:T	1.16271e-07	-1.56452e-10	-1.05517
47768351	chr6:47768351:C:T	1.34025e-07	-1.56452e-10	-0.91306
47768576	chr6:47768576:T:C	9.06648e-08	-1.56452e-10	-1.30392
47768802	chr6:47768802:G:A	1.92198e-07	-1.56452e-10	-0.552559
47769124	chr6:47769124:A:G	4.68196e-07	0.337799	-3.17832e-10
47769283	chr6:47769283:G:A	1.5951e-07	-1.56452e-10	-0.738981
47769311	chr6:47769311:T:C	2.11118e-08	-1.7098	-1.05145
47769625	chr6:47769625:G:C	1.12781e-07	-1.56452e-10	-1.08564
47770437	chr6:47770437:CTG:C	9.6846e-08	0.0700182	-1.30798
47770774	chr6:47770774:TG:T	8.93684e-08	-1.31832	-3.17832e-10
47771175	chr6:47771175:C:T	9.13376e-08	-1.56452e-10	-1.29652
47771278	chr6:47771278:T:C	1.65376e-08	-1.70326	-1.30219
47771643	chr6:47771643:T:C	1.24676e-07	-1.56452e-10	-0.985372
47771728	chr6:47771728:T:C	1.0798e-07	-1.56452e-10	-1.12914
47771979	chr6:47771979:G:A	5.63412e-08	-1.13758	-0.642079
47772049	chr6:47772049:T:C	1.82924e-07	-0.0196616	-0.582356
47772100	chr6:47772100:G:A	2.10569e-07	-1.56452e-10	-0.461273
47772662	chr6:47772662:G:A	3.81779e-07	0.782107	-0.648352
47772759	chr6:47772759:G:C	1.01961e-07	-1.56452e-10	-1.1865
47772811	chr6:47772811:C:T	2.38821e-07	-1.56452e-10	-0.335374
47772842	chr6:47772842:G:A	8.35956e-08	-1.35679	-0.0283106
47772916	chr6:47772916:G:A	2.26327e-07	-1.56452e-10	-0.389108
47773056	chr6:47773056:C:T	5.0725e-08	-1.12977	-0.7549
47773252	chr6:47773252:A:C	1.16239e-07	-0.759378	-0.296057
47773338	chr6:47773338:G:A	9.07978e-08	-1.56452e-10	-1.30245
47773608	chr6:47773608:T:C	5.96209e-08	-1.72308	-3.17832e-10
47774219	chr6:47774219:A:G	8.3675e-08	-1.36972	-0.0144247
47774660	chr6:47774660:C:T	8.89535e-08	-1.24385	-0.0791238
47774747	chr6:47774747:G:T	7.53023e-08	-1.33397	-0.155611
47774791	chr6:47774791:G:A	8.4516e-08	-1.32819	-0.0459598
47775525	chr6:47775525:C:T	3.2124e-08	-1.43282	-0.90867
47775593	chr6:47775593:T:C	7.58807e-08	-1.49323	0.0113074
47775746	chr6:47775746:T:C	8.07513e-08	-1.45699	0.037272
47775812	chr6:47775812:C:T	7.43693e-08	-1.28737	-0.214675
47775958	chr6:47775958:G:A	1.27891e-07	-1.56452e-10	-0.95991
47776231	chr6:47776231:T:A	4.58885e-08	-0.866326	-1.11855
47776345	chr6:47776345:G:C	1.64846e-07	-1.56452e-10	-0.706077
47776348	chr6:47776348:A:G	3.88793e-08	-1.27829	-0.872333
47776587	chr6:47776587:A:G	6.50377e-08	-1.42721	-0.208915
47776640	chr6:47776640:G:A	5.0323e-07	-1.56452e-10	0.40996
47776724	chr6:47776724:A:T	1.20795e-07	-1.56452e-10	-1.01699
47776907	chr6:47776907:A:G	8.77581e-08	-0.0665559	-1.26995
47776917	chr6:47776917:AAATTTCTG:A	2.06784e-08	-1.63394	-1.14806
47776935	chr6:47776935:TA:T	2.09415e-08	-1.62268	-1.14667
47777314	chr6:47777314:C:T	1.33528e-07	-1.56452e-10	-0.916777
47777326	chr6:47777326:G:A	1.99972e-08	-1.7133	-1.10219
47777339	chr6:47777339:C:A	1.51692e-07	-0.789234	-3.17832e-10
47778009	chr6:47778009:T:A	2.74096e-08	-1.32986	-1.17033
47778410	chr6:47778410:T:G	9.18599e-08	-1.31836	0.0275402
47778653	chr6:47778653:T:C	8.99692e-08	-1.31162	-3.17832e-10
47778672	chr6:47778672:T:C	1.15251e-07	-1.56452e-10	-1.06398
47778708	chr6:47778708:A:G	1.11943e-06	2.38206	-1.17257
47778847	chr6:47778847:G:A	4.06025e-08	-1.08925	-1.01801
47779044	chr6:47779044:A:G	3.63656e-06	-1.56452e-10	2.38771
47779062	chr6:47779062:A:G	2.2075e-08	-1.67803	-1.03861
47779127	chr6:47779127:C:T	9.95012e-08	-1.56452e-10	-1.21092
47779130	chr6:47779130:G:A	6.45459e-08	-1.64371	-3.17832e-10
47779186	chr6:47779186:A:G	1.49996e-07	-0.36206	-0.438421
47779246	chr6:47779246:C:A	2.8369e-07	-1.56452e-10	-0.163204
47779271	chr6:47779271:C:T	6.33666e-08	-1.66215	-3.17832e-10
47779453	chr6:47779453:T:C	6.53643e-08	-1.63111	-3.17832e-10
47780218	chr6:47780218:A:G	5.22525e-07	-1.56452e-10	0.447586
47780273	chr6:47780273:T:A	3.30114e-08	-1.38439	-0.929841
47781009	chr6:47781009:T:C	2.45377e-08	-1.35185	-1.25902
47781217	chr6:47781217:TAAG:T	7.51957e-08	-1.29959	-0.191401
47781331	chr6:47781331:C:G	1.40093e-07	-1.56452e-10	-0.868783
47781584	chr6:47781584:A:C	5.766e-06	-1.56452e-10	2.84865
47781611	chr6:47781611:G:A	6.07684e-08	-1.70402	-3.17832e-10
47781695	chr6:47781695:A:C	5.98126e-08	-1.71987	-3.17832e-10
47781697	chr6:47781697:A:T	7.44288e-08	-1.39214	-0.109106
47781803	chr6:47781803:A:G	2.84145e-08	-1.24025	-1.22394
47781992	chr6:47781992:T:G	8.56704e-08	-1.23403	-0.126551
47782703	chr6:47782703:C:T	7.52503e-08	-1.28102	-0.209252
47782783	chr6:47782783:A:T	7.68039e-08	-1.25399	-0.215837
47783309	chr6:47783309:T:G	6.84464e-08	-1.36082	-0.224215
47783744	chr6:47783744:A:G	2.12344e-08	-1.57768	-1.17779
47784144	chr6:47784144:A:G	2.11937e-08	-1.57605	-1.18134
47784307	chr6:47784307:T:A	1.33731e-07	-1.56452e-10	-0.915254
47784365	chr6:47784365:C:T	1.09964e-07	-1.56452e-10	-1.11093
47784406	chr6:47784406:T:C	2.1017e-08	-1.57893	-1.18682
47784788	chr6:47784788:G:A	2.25908e-08	-1.52317	-1.17038
47784812	chr6:47784812:T:C	3.77677e-07	0.122952	-3.17832e-10
47784863	chr6:47784863:C:T	1.08932e-07	-1.56452e-10	-1.12037
47785724	chr6:47785724:C:T	2.09821e-08	-1.58351	-1.18391
47785967	chr6:47785967:G:A	2.10713e-08	-1.59036	-1.17281
47786213	chr6:47786213:T:C	2.07214e-08	-1.5856	-1.19432
47786470	chr6:47786470:C:T	9.23994e-08	-1.56452e-10	-1.28497
47786762	chr6:47786762:A:G	1.13296e-07	-0.25029	-0.830797
47786802	chr6:47786802:T:C	1.70413e-07	-0.335039	-0.337826
47786934	chr6:47786934:T:C	2.05739e-08	-1.4931	-1.29396
47787234	chr6:47787234:G:A	4.75747e-07	-1.56452e-10	0.353798
47787551	chr6:47787551:C:T	1.17591e-07	-0.156276	-0.887598
47787733	chr6:47787733:C:G	9.82953e-08	-0.184778	-1.03833
47787883	chr6:47787883:T:C	1.96614e-08	-1.57611	-1.25632
47787934	chr6:47787934:C:T	1.95598e-08	-1.58344	-1.25417
47789330	chr6:47789330:C:G	4.51757e-07	-1.56452e-10	0.302058
47789450	chr6:47789450:C:T	4.09962e-07	-1.56452e-10	0.204978
47789862	chr6:47789862:A:G	3.0101e-08	-1.68739	-0.719143
47790231	chr6:47790231:C:A	1.10878e-07	-1.56452e-10	-1.10266
47790596	chr6:47790596:T:A	1.13646e-07	-1.56452e-10	-1.078
47790950	chr6:47790950:C:A	4.33977e-07	-1.56452e-10	0.261905
47791387	chr6:47791387:A:C	5.95238e-08	-1.72471	-3.17832e-10
47791710	chr6:47791710:C:T	2.63892e-08	-1.40589	-1.13224
47792570	chr6:47792570:A:C	2.44295e-08	-1.39477	-1.22053
47794015	chr6:47794015:A:G	2.93063e-08	-1.21704	-1.21624
47794100	chr6:47794100:T:G	1.47766e-07	0.116831	-0.932288
47795725	chr6:47795725:C:A	9.06904e-08	-1.56452e-10	-1.30364
47795956	chr6:47795956:G:A	9.66914e-08	-1.56452e-10	-1.23956
47796492	chr6:47796492:C:A	3.14368e-07	-1.56452e-10	-0.0605231
47796541	chr6:47796541:A:T	2.35848e-08	-1.42476	-1.22573
47796729	chr6:47796729:A:G	2.52714e-08	-1.37309	-1.20832
47796947	chr6:47796947:G:A	2.53886e-08	-1.35938	-1.21741
47797057	chr6:47797057:A:G	2.4798e-08	-1.38072	-1.2196
47797554	chr6:47797554:A:G	2.46833e-08	-1.38935	-1.21562
47797615	chr6:47797615:A:G	6.43349e-07	0.583844	0.0717562
47797764	chr6:47797764:T:G	2.06852e-06	-1.56452e-10	1.8235
47797829	chr6:47797829:A:T	7.52862e-07	0.678444	0.13435
47797964	chr6:47797964:C:T	2.47059e-08	-1.37742	-1.22663
47798124	chr6:47798124:A:T	2.44495e-08	-1.39558	-1.2189
47798389	chr6:47798389:C:T	2.52073e-08	-1.34	-1.24395
47798569	chr6:47798569:T:C	1.81906e-07	0.211299	-0.818899
47798962	chr6:47798962:A:C	2.21102e-08	-1.43072	-1.28432
47799104	chr6:47799104:G:A	2.57759e-08	-1.35004	-1.21161
47799160	chr6:47799160:G:T	7.71685e-08	-1.4651	-3.17832e-10
47799219	chr6:47799219:C:T	4.56997e-08	-0.726391	-1.2626
47799568	chr6:47799568:T:G	2.50311e-08	-1.29144	-1.29953
47799614	chr6:47799614:G:A	3.32538e-08	-1.00258	-1.30434
47799716	chr6:47799716:C:T	1.76688e-08	-1.66558	-1.27371
47799726	chr6:47799726:G:C	7.21749e-08	-1.22937	-0.30262
47800224	chr6:47800224:A:T	4.1946e-07	1.15885	-0.930973
47800707	chr6:47800707:G:A	1.70186e-08	-1.67755	-1.29923
47800746	chr6:47800746:T:C	1.18385e-07	-1.56452e-10	-1.03714
47802923	chr6:47802923:T:C	1.81551e-06	-1.56452e-10	1.69303
47803331	chr6:47803331:G:A	2.47449e-08	-1.3322	-1.27027
47804062	chr6:47804062:T:A	6.44554e-07	0.367018	0.290453
47804343	chr6:47804343:A:G	8.39341e-08	-0.2369	-1.14416
47805287	chr6:47805287:C:T	9.11862e-08	-1.56452e-10	-1.29818
47805698	chr6:47805698:A:G	2.42253e-08	-1.34977	-1.27392
47805861	chr6:47805861:C:T	2.46713e-08	-1.33603	-1.26942
47805962	chr6:47805962:G:A	2.47158e-08	-1.33843	-1.26522
47806429	chr6:47806429:A:G	2.39776e-08	-1.36564	-1.26833
47806671	chr6:47806671:G:A	1.74433e-08	-1.66306	-1.28907
47806779	chr6:47806779:C:T	3.08284e-07	-1.56452e-10	-0.080067
47806861	chr6:47806861:T:A	3.00048e-08	-1.20916	-1.20057
47807168	chr6:47807168:C:T	1.35022e-07	-1.35791	0.452261
47807353	chr6:47807353:T:C	1.02168e-07	-1.56452e-10	-1.18447
47807667	chr6:47807667:G:T	3.11724e-08	-1.38791	-0.98364
47807856	chr6:47807856:A:G	2.93183e-08	-1.47452	-0.958361
47807882	chr6:47807882:G:A	4.03581e-07	-1.56452e-10	0.189291
47808619	chr6:47808619:C:T	1.00028e-07	-1.56452e-10	-1.20563
47808683	chr6:47808683:G:A	9.03413e-08	-1.56452e-10	-1.30749
47808767	chr6:47808767:TTG:T	2.37451e-08	-1.62315	-1.02057
47809165	chr6:47809165:T:C	2.44322e-08	-1.31533	-1.29986
47809199	chr6:47809199:C:A	1.24346e-07	-1.43972	0.451706
47809200	chr6:47809200:C:G	1.27098e-07	-1.41298	0.446851
47809770	chr6:47809770:G:A	2.59056e-07	-1.56452e-10	-0.254044
47809793	chr6:47809793:A:G	3.14808e-08	-1.43157	-0.930139
47810001	chr6:47810001:G:A	2.482e-08	-1.29975	-1.29969
47810535	chr6:47810535:C:T	2.64675e-07	-0.232586	-3.17832e-10
47810876	chr6:47810876:C:A	1.75079e-08	-1.71678	-1.23165
47810917	chr6:47810917:A:G	1.32398e-07	-1.56452e-10	-0.925279
47811016	chr6:47811016:G:A	3.67911e-07	-1.56452e-10	0.0967542
47812345	chr6:47812345:T:C	2.48505e-08	-1.29059	-1.30762
47812685	chr6:47812685:G:A	1.74994e-08	-1.72603	-1.22289
47813094	chr6:47813094:AC:A	3.60797e-07	-1.56452e-10	0.0772277
47813486	chr6:47813486:G:A	9.50289e-08	-1.56452e-10	-1.25691
47813533	chr6:47813533:T:C	1.49027e-07	-0.806961	-3.17832e-10
47814063	chr6:47814063:G:A	1.72499e-07	-1.56452e-10	-0.660699
47814564	chr6:47814564:G:T	3.23012e-08	-1.35744	-0.978548
47815222	chr6:47815222:C:T	3.34965e-08	-1.34119	-0.958452
47815233	chr6:47815233:G:T	3.05708e-07	1.21998	-1.30843
47815664	chr6:47815664:G:A	3.25767e-08	-1.3495	-0.977994
47815882	chr6:47815882:G:A	1.61163e-07	-1.56452e-10	-0.72867
47816454	chr6:47816454:A:G	1.65541e-07	-1.56452e-10	-0.701869
47816641	chr6:47816641:G:A	1.46005e-07	-0.827446	-3.17832e-10
47817198	chr6:47817198:A:G	1.61124e-07	-1.56452e-10	-0.728915
47817276	chr6:47817276:CT:C	1.72922e-07	-1.56452e-10	-0.658247
47817341	chr6:47817341:C:T	1.61144e-07	-1.56452e-10	-0.72879
47817469	chr6:47817469:G:A	1.63246e-07	-1.56452e-10	-0.715831
47817589	chr6:47817589:G:C	1.62239e-07	-1.56452e-10	-0.722019
47817712	chr6:47817712:A:G	9.94233e-08	-1.56452e-10	-1.2117
47817770	chr6:47817770:T:C	2.05653e-07	-1.56452e-10	-0.484896
47818414	chr6:47818414:C:T	9.82317e-08	-1.56452e-10	-1.22376
47818725	chr6:47818725:A:T	6.01844e-08	-1.71367	-3.17832e-10
47818855	chr6:47818855:G:A	1.3153e-07	-1.56452e-10	-0.931851
47819273	chr6:47819273:G:A	9.94794e-08	-1.56452e-10	-1.21114
47819787	chr6:47819787:T:C	1.00146e-07	-1.56452e-10	-1.20446
47820079	chr6:47820079:A:T	2.17111e-08	-1.70171	-1.03156
47820351	chr6:47820351:A:G	5.83707e-08	-1.4781	-0.266176
47820628	chr6:47820628:G:A	4.41276e-08	-1.40164	-0.622365
47821126	chr6:47821126:G:A	4.58581e-08	-1.39695	-0.58859
47821386	chr6:47821386:C:T	4.22388e-08	-1.39875	-0.668999
47822819	chr6:47822819:A:G	4.73632e-07	-1.2966	1.64594
47823112	chr6:47823112:T:C	3.9181e-07	0.15969	-3.17832e-10
47823469	chr6:47823469:G:A	2.46248e-08	-1.31429	-1.29304
47824405	chr6:47824405:G:T	1.78918e-08	-1.72649	-1.20025
47824635	chr6:47824635:A:G	2.34996e-08	-1.34841	-1.3057
47825089	chr6:47825089:A:G	1.80942e-08	-1.69354	-1.22195
47825952	chr6:47825952:C:A	5.95424e-08	-1.7244	-3.17832e-10
47826277	chr6:47826277:A:G	1.04131e-07	-1.16544	-3.17832e-10
47826904	chr6:47826904:C:A	5.94536e-08	-1.72589	-3.17832e-10
47827009	chr6:47827009:G:A	3.54475e-07	-1.56452e-10	0.0595506
47827011	chr6:47827011:A:C	5.85855e-08	-1.39533	-0.345269
47827422	chr6:47827422:C:A	6.40585e-08	-1.36131	-0.289981
47827469	chr6:47827469:A:T	9.91612e-08	-1.21434	-3.17832e-10
47827708	chr6:47827708:TG:T	7.7254e-08	-1.46399	-3.17832e-10
47827783	chr6:47827783:A:G	3.02925e-08	-1.64735	-0.752836
47828092	chr6:47828092:C:A	6.14722e-08	-1.6925	-3.17832e-10
47828213	chr6:47828213:C:T	6.40195e-08	-1.40758	-0.244323
47828741	chr6:47828741:G:A	3.60585e-07	-1.56452e-10	0.0766402
47829085	chr6:47829085:C:T	2.44961e-07	-1.56452e-10	-0.309989
47829179	chr6:47829179:A:C	2.3232e-08	-1.3571	-1.30846
47829463	chr6:47829463:T:C	6.19311e-08	-1.68506	-3.17832e-10
47829636	chr6:47829636:G:A	9.05479e-08	-1.56452e-10	-1.30521
47830051	chr6:47830051:C:A	1.44125e-07	-1.31777	0.477358
47830533	chr6:47830533:A:G	1.03813e-07	-1.56452e-10	-1.1685
47830666	chr6:47830666:G:A	5.57838e-08	-1.71252	-0.077082
47830682	chr6:47830682:G:T	1.19157e-07	-1.56452e-10	-1.03064
47830713	chr6:47830713:T:C	2.23167e-08	-1.40601	-1.29974
47831512	chr6:47831512:G:A	1.64193e-08	-1.73081	-1.28182
47831905	chr6:47831905:T:C	2.12695e-08	-1.73082	-1.02299
47831937	chr6:47831937:A:G	8.11877e-08	-1.7234	0.309079
47832341	chr6:47832341:T:C	1.33865e-07	-1.56452e-10	-0.914255
47832464	chr6:47832464:A:G	3.97004e-07	-1.56452e-10	0.172858
47833390	chr6:47833390:A:G	1.27347e-07	-1.56452e-10	-0.964175
47833696	chr6:47833696:G:T	9.42377e-08	-1.72566	0.460394
47833719	chr6:47833719:A:G	4.04852e-07	-1.56452e-10	0.192433
47834949	chr6:47834949:T:C	3.94526e-07	-1.56452e-10	0.166598
47835456	chr6:47835456:T:A	1.07447e-07	0.161344	-1.29544
47835694	chr6:47835694:G:A	8.86073e-08	-1.72166	0.394787
47835743	chr6:47835743:C:T	5.45569e-07	-1.56452e-10	0.490742
47836160	chr6:47836160:T:G	2.25055e-08	-1.7054	-0.99193
47836700	chr6:47836700:A:G	1.0153e-07	-1.72702	0.536288
47837123	chr6:47837123:T:C	9.69354e-08	-1.56452e-10	-1.23704
47837655	chr6:47837655:C:T	3.06277e-08	-1.66188	-0.727302
47837833	chr6:47837833:G:A	1.04378e-07	-1.72773	0.564659
47837993	chr6:47837993:C:A	2.51214e-08	-1.27947	-1.3079
47838031	chr6:47838031:C:T	1.74863e-07	-1.56452e-10	-0.647084
47838164	chr6:47838164:A:C	1.011e-07	-1.7277	0.532723
47839159	chr6:47839159:A:G	7.13781e-08	-0.238228	-1.30487
47839300	chr6:47839300:T:A	3.93127e-07	-1.56452e-10	0.163045
47839426	chr6:47839426:A:G	9.05958e-08	-1.56452e-10	-1.30468
47839725	chr6:47839725:A:G	1.03973e-07	-1.16695	-3.17832e-10
47839969	chr6:47839969:G:A	1.74107e-08	-1.69347	-1.26053
47841172	chr6:47841172:G:T	1.09731e-07	-1.56452e-10	-1.11306
47841728	chr6:47841728:C:T	4.90858e-07	-1.56452e-10	0.385068
47841742	chr6:47841742:T:C	2.87338e-08	-1.16523	-1.28778
47841836	chr6:47841836:C:T	2.60139e-07	-1.56452e-10	-0.24987
47841988	chr6:47841988:G:A	1.02209e-07	-1.56452e-10	-1.18407
47842213	chr6:47842213:T:C	3.05603e-08	-1.09133	-1.30006
47842279	chr6:47842279:G:A	4.06611e-07	-1.56452e-10	0.19677
47842418	chr6:47842418:CCA:C	5.50105e-08	-0.519654	-1.28391
47843099	chr6:47843099:C:T	1.82447e-07	-1.56452e-10	-0.604628
47843263	chr6:47843263:G:A	2.8952e-08	-1.14162	-1.30383
47843536	chr6:47843536:C:T	2.91691e-08	-1.12973	-1.30824
47843762	chr6:47843762:C:T	9.24761e-08	-1.56452e-10	-1.28414
47843855	chr6:47843855:T:C	7.95325e-08	-1.43492	-3.17832e-10
47843895	chr6:47843895:G:A	2.83661e-08	-1.16331	-1.30258
47845363	chr6:47845363:T:C	2.85413e-08	-1.15574	-1.30399
47845392	chr6:47845392:T:G	9.97539e-08	-1.56452e-10	-1.20838
47845622	chr6:47845622:T:C	7.19495e-08	-1.53512	-3.17832e-10
47845628	chr6:47845628:A:T	2.95572e-08	-1.12349	-1.30127
47845719	chr6:47845719:C:A	2.90707e-08	-1.13826	-1.30309
47845766	chr6:47845766:T:A	4.18162e-08	-0.916251	-1.16155
47846092	chr6:47846092:A:G	1.10061e-07	-1.56452e-10	-1.11006
47846202	chr6:47846202:G:A	9.57981e-08	-1.56452e-10	-1.24884
47846497	chr6:47846497:G:A	1.02739e-07	-1.56452e-10	-1.1789
47847217	chr6:47847217:G:T	4.17877e-07	-1.56452e-10	0.2241
47847298	chr6:47847298:G:T	4.14146e-08	-0.933179	-1.15428
47847397	chr6:47847397:TA:T	4.27824e-08	-0.898466	-1.15649
47847515	chr6:47847515:C:T	9.03705e-08	-1.72928	0.422108
47847581	chr6:47847581:T:G	6.19954e-08	-0.39343	-1.2906
47847670	chr6:47847670:G:A	1.20337e-07	-1.72467	0.703875
47847811	chr6:47847811:C:G	3.22866e-08	-1.02871	-1.30773
47848425	chr6:47848425:A:G	1.88262e-06	-1.56452e-10	1.72933
47848569	chr6:47848569:A:C	1.67972e-07	-1.56452e-10	-0.687292
47848609	chr6:47848609:C:T	3.6772e-07	-1.56452e-10	0.0962332
47848841	chr6:47848841:A:T	1.6474e-08	-1.71742	-1.29188
47849382	chr6:47849382:T:G	1.82204e-08	-1.73071	-1.17784
47849679	chr6:47849679:T:C	1.87748e-07	-1.56452e-10	-0.575985
47850076	chr6:47850076:C:T	9.07737e-08	-1.56452e-10	-1.30272
47850187	chr6:47850187:T:C	9.26469e-08	-1.56452e-10	-1.28229
47850883	chr6:47850883:C:T	9.04303e-08	-1.56452e-10	-1.30651
47851137	chr6:47851137:T:C	6.28544e-08	-0.694589	-0.975678
47851405	chr6:47851405:G:A	3.09112e-08	-1.13408	-1.24589
47851527	chr6:47851527:A:T	1.93683e-07	-1.56452e-10	-0.544866
47851678	chr6:47851678:G:A	1.83597e-07	-1.56452e-10	-0.598344
47851849	chr6:47851849:G:C	1.55508e-07	-1.56452e-10	-0.764387
47851893	chr6:47851893:A:G	2.93476e-08	-1.13082	-1.30106
47852062	chr6:47852062:C:T	1.85596e-07	-1.56452e-10	-0.587515
47852118	chr6:47852118:T:G	1.82616e-08	-1.72951	-1.17677
47852535	chr6:47852535:C:T	1.06557e-07	-1.56452e-10	-1.14241
47852628	chr6:47852628:T:C	8.0485e-07	-1.73011	2.60967
47852713	chr6:47852713:A:G	1.8901e-07	-1.56452e-10	-0.569287
47852766	chr6:47852766:C:T	3.40242e-08	-0.979081	-1.30494
47852790	chr6:47852790:T:C	2.93393e-08	-1.13826	-1.2939
47853067	chr6:47853067:G:A	1.70215e-08	-1.73011	-1.2465
47853189	chr6:47853189:T:C	4.7672e-07	-1.56452e-10	0.355843
47853242	chr6:47853242:A:G	5.96602e-08	-1.72242	-3.17832e-10
47853447	chr6:47853447:A:G	4.58664e-08	-0.67695	-1.3084
47853712	chr6:47853712:G:A	1.04915e-07	-1.56452e-10	-1.15794
47853795	chr6:47853795:A:G	9.21243e-08	-1.56452e-10	-1.28795
47853840	chr6:47853840:G:A	9.03949e-08	-1.56452e-10	-1.3069
47854083	chr6:47854083:C:T	1.73446e-08	-1.72988	-1.22793
47854182	chr6:47854182:C:T	1.72947e-08	-1.7308	-1.22988
47854369	chr6:47854369:A:G	2.92866e-08	-1.14265	-1.2913
47854945	chr6:47854945:T:C	7.46641e-08	-0.269619	-1.22847
47855171	chr6:47855171:A:T	3.00475e-08	-1.16574	-1.24257
47855243	chr6:47855243:C:G	2.87362e-08	-1.16019	-1.29274
47855350	chr6:47855350:G:C	2.93323e-08	-1.13954	-1.29286
47855683	chr6:47855683:G:C	2.86873e-08	-1.17746	-1.27718
47855724	chr6:47855724:T:C	8.21152e-08	-1.40296	-3.17832e-10
47855725	chr6:47855725:T:C	1.04276e-07	-1.56452e-10	-1.16405
47855831	chr6:47855831:T:C	4.69236e-07	-1.56452e-10	0.340018
47855986	chr6:47855986:C:G	7.62728e-08	-1.47677	-3.17832e-10
47856144	chr6:47856144:T:C	8.28559e-07	-1.72719	2.63579
47856191	chr6:47856191:T:C	1.25497e-07	-0.978806	-3.17832e-10
47857571	chr6:47857571:C:A	5.92113e-08	-1.72998	-3.17832e-10
47857609	chr6:47857609:C:T	2.76094e-08	-1.18496	-1.30798
47857841	chr6:47857841:TTAACATC:T	3.98453e-06	-1.56452e-10	2.47909
47857962	chr6:47857962:A:G	1.97357e-07	-1.56452e-10	-0.526071
47858289	chr6:47858289:A:G	1.6668e-08	-1.73026	-1.26734
47858403	chr6:47858403:G:C	1.93505e-07	-1.56452e-10	-0.545782
47858642	chr6:47858642:G:A	5.15286e-08	-0.583495	-1.28545
47858943	chr6:47858943:A:G	1.64999e-07	-1.56452e-10	-0.705149
47859517	chr6:47859517:C:T	1.08193e-07	-1.56452e-10	-1.12718
47859644	chr6:47859644:T:A	3.60878e-08	-1.12567	-1.09946
47859682	chr6:47859682:A:C	1.66315e-08	-1.73055	-1.26924
47859827	chr6:47859827:C:A	3.68759e-08	-1.11044	-1.09309
47859873	chr6:47859873:C:T	8.69053e-08	-1.34627	-3.17832e-10
47859962	chr6:47859962:G:A	3.54081e-08	-1.14374	-1.10041
47859993	chr6:47859993:G:A	8.06475e-08	-0.85511	-0.565889
47860433	chr6:47860433:G:A	3.64056e-08	-1.68687	-0.529495
47860611	chr6:47860611:G:A	4.30406e-08	-1.50682	-0.542124
47860612	chr6:47860612:T:C	2.30319e-08	-1.60646	-1.06775
47860784	chr6:47860784:G:T	3.22637e-08	-1.28929	-1.04785
47861183	chr6:47861183:C:T	2.81791e-08	-1.26049	-1.21202
47861314	chr6:47861314:A:T	1.07956e-07	-1.56452e-10	-1.12936
47861405	chr6:47861405:T:G	2.36209e-08	-1.34127	-1.30769
47861640	chr6:47861640:C:T	2.98912e-07	-1.56452e-10	-0.110937
47861720	chr6:47861720:C:T	3.29969e-08	-1.28181	-1.03286
47862751	chr6:47862751:G:T	9.59325e-08	-1.56452e-10	-1.24744
47863376	chr6:47863376:G:A	3.16884e-08	-1.05307	-1.30207
47863590	chr6:47863590:G:T	3.16385e-08	-1.28514	-1.07157
47863713	chr6:47863713:C:G	1.17992e-07	-1.56452e-10	-1.04047
47863727	chr6:47863727:G:A	6.42573e-08	-1.64819	-3.17832e-10
47863827	chr6:47863827:T:C	7.81839e-08	-1.45202	-3.17832e-10
47863984	chr6:47863984:A:T	1.16366e-07	-1.56452e-10	-1.05435
47864685	chr6:47864685:CTG:C	3.32194e-08	-1.26169	-1.04626
47864921	chr6:47864921:TCTTTATG:T	3.33437e-08	-1.24936	-1.05486
47864935	chr6:47864935:TA:T	3.38378e-08	-1.25118	-1.03833
47865395	chr6:47865395:T:C	7.80016e-08	-0.847057	-0.607302
47865420	chr6:47865420:C:T	3.31767e-08	-1.25931	-1.04993
47865479	chr6:47865479:A:G	1.6652e-08	-1.73076	-1.2678
47865751	chr6:47865751:G:C	2.38476e-08	-1.33256	-1.30685
47866170	chr6:47866170:C:T	9.06027e-08	-1.56452e-10	-1.3046
47866248	chr6:47866248:G:T	1.66645e-08	-1.73046	-1.26734
47866811	chr6:47866811:G:A	4.46835e-08	-1.68039	-0.331091
47867068	chr6:47867068:G:A	2.95277e-08	-1.23193	-1.19383
47867263	chr6:47867263:G:A	3.39128e-08	-1.26411	-1.02319
47867418	chr6:47867418:G:A	1.58321e-07	-1.69006	0.943599
47867438	chr6:47867438:C:T	9.26122e-08	-1.56452e-10	-1.28267
47868164	chr6:47868164:C:T	3.24887e-08	-1.29037	-1.03983
47868249	chr6:47868249:C:T	8.41388e-08	-1.69168	0.313061
47868250	chr6:47868250:C:T	2.99008e-08	-1.22287	-1.19033
47868290	chr6:47868290:C:T	1.73335e-08	-1.72576	-1.23268
47868814	chr6:47868814:T:C	3.9366e-08	-1.68183	-0.456357
47869135	chr6:47869135:G:A	3.29923e-08	-1.28162	-1.03319
47869910	chr6:47869910:T:C	3.22129e-08	-1.26057	-1.07815
47869957	chr6:47869957:A:G	2.91447e-08	-1.21338	-1.22543
47871437	chr6:47871437:G:A	3.3211e-08	-1.25923	-1.04897
47871575	chr6:47871575:T:C	1.01385e-07	-1.56452e-10	-1.19216
47871812	chr6:47871812:C:T	3.33073e-08	-1.24931	-1.056
47872317	chr6:47872317:G:A	2.27192e-07	-0.385291	-3.17832e-10
47872355	chr6:47872355:T:C	2.93247e-08	-1.25585	-1.17681
47872655	chr6:47872655:G:C	3.26272e-08	-1.32544	-1.0005
47873336	chr6:47873336:T:C	6.90641e-08	-1.70936	0.133311
47873389	chr6:47873389:T:A	1.55663e-07	-1.56452e-10	-0.763396
47873451	chr6:47873451:T:A	3.18368e-08	-1.29702	-1.05344
47873679	chr6:47873679:G:C	5.13025e-08	-0.655287	-1.21806
47873740	chr6:47873740:T:C	2.32153e-08	-1.35975	-1.30652
47873869	chr6:47873869:G:T	3.13695e-08	-1.30967	-1.05558
47874018	chr6:47874018:T:C	9.76394e-08	-1.56452e-10	-1.22981
47874156	chr6:47874156:T:C	3.91492e-08	-1.67259	-0.471117
47874217	chr6:47874217:G:T	5.08342e-08	-0.66026	-1.22226
47874239	chr6:47874239:A:G	1.57465e-07	-1.56452e-10	-0.751882
47874552	chr6:47874552:C:G	1.75623e-08	-1.73005	-1.21529
47874723	chr6:47874723:G:A	1.44027e-07	-1.69609	0.855003
47874743	chr6:47874743:T:TACA	3.12527e-08	-1.30139	-1.0676
47874810	chr6:47874810:A:C	2.77195e-08	-1.28032	-1.20863
47874917	chr6:47874917:C:T	5.94346e-08	-1.72621	-3.17832e-10
47875437	chr6:47875437:T:C	3.08797e-08	-1.72966	-0.651332
47875551	chr6:47875551:G:A	4.8777e-08	-0.693834	-1.22999
47875748	chr6:47875748:A:G	2.88629e-08	-1.14663	-1.3019
47876082	chr6:47876082:T:C	3.23861e-08	-1.28751	-1.04585
47876129	chr6:47876129:A:T	9.26906e-08	-1.56452e-10	-1.28182
47876611	chr6:47876611:A:G	9.27445e-07	-1.56452e-10	1.02135
47876733	chr6:47876733:G:A	2.19774e-08	-1.4142	-1.30687
47876902	chr6:47876902:T:C	8.76238e-08	-1.33804	-3.17832e-10
47876931	chr6:47876931:G:A	3.08279e-08	-1.31078	-1.07189
47877116	chr6:47877116:C:T	3.27212e-08	-1.27514	-1.04792
47877133	chr6:47877133:T:C	1.82398e-07	-0.604897	-3.17832e-10
47877163	chr6:47877163:A:C	5.58213e-08	-0.842943	-0.945989
47877415	chr6:47877415:C:T	3.35313e-08	-1.2367	-1.0619
47878273	chr6:47878273:A:G	2.95372e-08	-1.69086	-0.734581
47878867	chr6:47878867:C:T	1.92985e-08	-1.72462	-1.12644
47879443	chr6:47879443:A:G	6.84619e-08	-0.943537	-0.641272
47879665	chr6:47879665:A:G	2.45791e-08	-1.30219	-1.307
47879947	chr6:47879947:A:T	2.6644e-08	-1.2226	-1.30593
47880181	chr6:47880181:A:G	1.53607e-07	-1.56452e-10	-0.776692
47880764	chr6:47880764:C:T	1.45387e-07	-1.56452e-10	-0.831691
47880826	chr6:47880826:T:C	2.80844e-08	-1.25797	-1.21791
47880846	chr6:47880846:C:CT	1.97333e-07	-1.56452e-10	-0.526195
47881104	chr6:47881104:A:T	7.3472e-08	-1.51418	-3.17832e-10
47881358	chr6:47881358:C:T	6.07624e-08	-1.70412	-3.17832e-10
47881440	chr6:47881440:T:C	1.40583e-07	-1.56452e-10	-0.865289
47881459	chr6:47881459:C:A	4.88055e-08	-1.46961	-0.453637
47881489	chr6:47881489:C:T	4.04234e-08	-1.67318	-0.438497
47881815	chr6:47881815:C:T	2.49885e-08	-1.28487	-1.3078
47882614	chr6:47882614:T:G	1.28062e-07	-1.69213	0.733557
47883002	chr6:47883002:C:A	5.31996e-08	-0.614613	-1.22242
47883154	chr6:47883154:A:G	9.67699e-08	-1.56452e-10	-1.23875
47883231	chr6:47883231:C:A	2.49004e-08	-1.31093	-1.28527
47883576	chr6:47883576:A:G	7.03247e-08	-1.55796	-3.17832e-10
47883852	chr6:47883852:T:C	3.49874e-07	-1.56452e-10	0.046487
47884020	chr6:47884020:G:A	1.65677e-07	-1.56452e-10	-0.701049
47884532	chr6:47884532:T:C	1.19443e-07	-1.70387	0.675621
47884901	chr6:47884901:C:A	9.35731e-08	-1.56452e-10	-1.27234
47885016	chr6:47885016:T:C	2.66992e-08	-1.22019	-1.30626
47885297	chr6:47885297:C:T	7.99482e-07	-1.56452e-10	0.872876
47885635	chr6:47885635:C:A	2.4632e-07	-1.56452e-10	-0.304457
47885639	chr6:47885639:A:G	3.19269e-08	-1.27561	-1.07203
47885938	chr6:47885938:C:T	2.79099e-08	-1.21913	-1.26298
47885959	chr6:47885959:C:T	9.57505e-08	-1.56452e-10	-1.24934
47886112	chr6:47886112:T:C	3.25398e-08	-1.12178	-1.20684
47886169	chr6:47886169:C:A	3.43236e-08	-1.11554	-1.15972
47886356	chr6:47886356:T:A	2.10673e-08	-1.72736	-1.036
47886482	chr6:47886482:G:GT	1.70345e-07	-1.56452e-10	-0.673263
47886607	chr6:47886607:C:T	2.67044e-08	-1.26134	-1.26491
47886647	chr6:47886647:A:T	5.92851e-08	-1.72873	-3.17832e-10
47887162	chr6:47887162:A:T	2.10694e-08	-1.72888	-1.03439
47887350	chr6:47887350:T:A	2.79613e-08	-1.23228	-1.24799
47887438	chr6:47887438:A:G	2.76037e-08	-1.23742	-1.25572
47887496	chr6:47887496:T:A	8.9554e-08	-0.73517	-0.581076
47887703	chr6:47887703:A:G	1.28041e-07	-1.56452e-10	-0.958734
47887726	chr6:47887726:C:T	2.74614e-07	-1.56452e-10	-0.195723
47889662	chr6:47889662:C:T	7.02208e-08	-0.910632	-0.648811
47889949	chr6:47889949:T:C	2.4488e-07	-1.56452e-10	-0.310317
47890085	chr6:47890085:AC:A	5.18128e-08	-0.866453	-0.996996
47890320	chr6:47890320:T:C	3.08274e-08	-1.08055	-1.30213
47890773	chr6:47890773:G:T	2.06305e-08	-1.7297	-1.05462
47891383	chr6:47891383:C:A	9.09037e-08	-1.56452e-10	-1.30129
47891746	chr6:47891746:C:G	5.00335e-07	-1.56452e-10	0.40419
47891932	chr6:47891932:G:A	1.99225e-08	-1.72715	-1.09208
47891973	chr6:47891973:G:C	4.70474e-07	-1.56452e-10	0.342653
47892270	chr6:47892270:T:C	3.00038e-08	-1.67589	-0.733878
47892721	chr6:47892721:G:A	2.82959e-08	-1.19998	-1.2684
47893423	chr6:47893423:T:C	1.27135e-07	-1.56452e-10	-0.965837
47893793	chr6:47893793:C:T	4.20805e-07	-1.56452e-10	0.231082
47893802	chr6:47893802:G:C	1.29455e-07	-1.69818	0.750426
47894174	chr6:47894174:A:G	4.84956e-07	-1.56452e-10	0.37297
47894257	chr6:47894257:C:T	1.53464e-07	-1.56452e-10	-0.777621
47894356	chr6:47894356:A:G	7.54724e-08	-0.832579	-0.654741
47894369	chr6:47894369:A:G	2.98295e-07	-1.56452e-10	-0.113006
47894378	chr6:47894378:G:A	2.60934e-07	-1.56452e-10	-0.246819
47894413	chr6:47894413:G:A	8.369e-08	-0.749065	-0.634903
47894502	chr6:47894502:A:T	4.60431e-07	-1.56452e-10	0.321076
47894638	chr6:47894638:G:A	1.61751e-07	-0.725031	-3.17832e-10
47894907	chr6:47894907:G:A	1.76215e-08	-1.67941	-1.26256
47895184	chr6:47895184:A:T	2.86349e-08	-1.18349	-1.27297
47895345	chr6:47895345:T:C	1.06603e-07	-1.6956	0.553628
47895658	chr6:47895658:C:T	9.68976e-08	-1.56452e-10	-1.23743
47895908	chr6:47895908:T:C	1.70441e-07	-0.672701	-3.17832e-10
47896112	chr6:47896112:A:T	1.09542e-07	-1.56452e-10	-1.11478
47896177	chr6:47896177:C:G	4.34308e-07	-1.56452e-10	0.262666
47896322	chr6:47896322:C:T	7.52526e-07	-1.56452e-10	0.812348
47896357	chr6:47896357:T:C	1.38914e-07	-0.877231	-3.17832e-10
47896376	chr6:47896376:T:C	9.00618e-08	-0.686233	-0.624358
47896485	chr6:47896485:G:A	2.85242e-08	-1.1544	-1.30593
47896624	chr6:47896624:T:C	1.28461e-07	-1.56452e-10	-0.955463
47896703	chr6:47896703:C:T	4.93749e-07	-1.56452e-10	0.390941
47896785	chr6:47896785:T:C	9.25693e-08	-1.56452e-10	-1.28313
47897095	chr6:47897095:G:A	2.64896e-08	-1.31298	-1.22135
47897174	chr6:47897174:A:T	6.0858e-08	-1.06335	-0.639191
47897297	chr6:47897297:C:G	9.57325e-08	-1.56452e-10	-1.24953
47897310	chr6:47897310:T:G	9.16368e-08	-1.56452e-10	-1.29325
47897454	chr6:47897454:A:C	2.05109e-07	-1.56452e-10	-0.487544
47897485	chr6:47897485:C:T	1.33475e-07	-0.917173	-3.17832e-10
47897593	chr6:47897593:A:G	7.40321e-08	-0.877156	-0.629432
47897632	chr6:47897632:A:T	3.25375e-08	-1.68601	-0.642685
47897687	chr6:47897687:C:A	6.27115e-08	-1.05984	-0.612707
47898351	chr6:47898351:A:T	4.37209e-07	-1.56452e-10	0.269323
47898658	chr6:47898658:G:A	4.4518e-07	-1.56452e-10	0.287392
47898672	chr6:47898672:A:G	4.45142e-07	-1.56452e-10	0.287305
47898681	chr6:47898681:C:T	4.93167e-07	-1.56452e-10	0.389759
47898854	chr6:47898854:A:C	8.21734e-08	-1.40226	-3.17832e-10
47899004	chr6:47899004:C:A	6.63844e-08	-1.61563	-3.17832e-10
47899131	chr6:47899131:T:C	2.56556e-08	-1.36542	-1.2009
47899148	chr6:47899148:G:A	4.24526e-07	-1.56452e-10	0.239886
47899298	chr6:47899298:T:C	2.63543e-08	-1.3106	-1.22886
47899493	chr6:47899493:A:T	2.58033e-08	-1.37833	-1.18226
47899517	chr6:47899517:T:TG	4.75673e-07	-1.56452e-10	0.353642
47899741	chr6:47899741:A:C	6.21421e-08	-1.08821	-0.593452
47900221	chr6:47900221:G:A	4.69887e-07	-1.56452e-10	0.341404
47900535	chr6:47900535:A:G	9.90681e-08	-1.21528	-3.17832e-10
47900758	chr6:47900758:C:G	1.45589e-07	-1.56452e-10	-0.8303
47901095	chr6:47901095:A:G	2.72508e-08	-1.72962	-0.776381
47901108	chr6:47901108:T:C	3.4742e-07	-1.56452e-10	0.0394478
47901148	chr6:47901148:A:G	4.14902e-08	-0.808259	-1.27737
47901198	chr6:47901198:A:T	1.04095e-07	-1.56452e-10	-1.16578
47901408	chr6:47901408:C:T	6.16522e-08	-1.12139	-0.568191
47901627	chr6:47901627:A:C	4.95421e-07	-1.56452e-10	0.394321
47901690	chr6:47901690:A:G	6.36115e-08	-0.964752	-0.693542
47901712	chr6:47901712:G:A	2.54556e-08	-1.34651	-1.22764
47902321	chr6:47902321:T:C	2.59516e-08	-1.40799	-1.14687
47902347	chr6:47902347:A:G	2.66476e-08	-1.40339	-1.125
47902859	chr6:47902859:A:G	9.36009e-08	-1.69282	0.420771
47902942	chr6:47902942:A:G	9.49936e-08	-1.56452e-10	-1.25728
47903026	chr6:47903026:A:T	2.51417e-08	-1.3455	-1.24106
47903054	chr6:47903054:C:T	2.60993e-08	-1.39938	-1.1498
47903431	chr6:47903431:C:T	4.71397e-08	-0.655653	-1.30232
47903526	chr6:47903526:G:C	2.64236e-08	-1.31939	-1.21744
47903878	chr6:47903878:G:A	1.95666e-08	-1.67524	-1.16202
47904797	chr6:47904797:C:T	3.00126e-07	-1.56452e-10	-0.106886
47904934	chr6:47904934:G:T	3.62667e-08	-1.65113	-0.569062
47905379	chr6:47905379:C:T	2.34585e-07	-1.56452e-10	-0.353271
47905544	chr6:47905544:A:T	2.49216e-08	-1.3544	-1.24095
47905689	chr6:47905689:T:C	2.35734e-08	-1.34268	-1.30828
47905985	chr6:47905985:G:A	9.7597e-08	-1.56452e-10	-1.23024
47906385	chr6:47906385:C:T	1.83615e-08	-1.6824	-1.21843
47906469	chr6:47906469:C:T	4.65693e-07	-1.56452e-10	0.332438
47907192	chr6:47907192:A:T	4.49111e-07	-1.56452e-10	0.296184
47907328	chr6:47907328:T:C	7.24206e-08	-1.68321	0.154615
47907661	chr6:47907661:T:A	4.58305e-07	-1.56452e-10	0.316447
47907738	chr6:47907738:C:T	2.50503e-08	-1.37499	-1.21521
47907790	chr6:47907790:A:G	2.14942e-08	-1.64022	-1.10308
47907856	chr6:47907856:C:T	2.47911e-08	-1.38529	-1.21531
47908184	chr6:47908184:C:T	5.20534e-07	-1.56452e-10	0.443767
47908374	chr6:47908374:T:A	1.68552e-08	-1.684	-1.30243
47908830	chr6:47908830:T:C	3.08485e-08	-1.73074	-0.65126
47909003	chr6:47909003:C:T	3.36203e-08	-1.71616	-0.579799
47909296	chr6:47909296:C:A	1.83244e-08	-1.70065	-1.2022
47910090	chr6:47910090:G:A	2.75357e-08	-1.41456	-1.08104
47910165	chr6:47910165:C:T	9.29263e-08	-1.27928	-3.17832e-10
47910317	chr6:47910317:T:C	2.89424e-08	-1.37623	-1.06954
47910355	chr6:47910355:C:T	7.91362e-08	-1.35759	-0.0823274
47910421	chr6:47910421:T:A	2.05813e-08	-1.52347	-1.26323
47910945	chr6:47910945:G:A	4.4285e-08	-1.20733	-0.813106
47910965	chr6:47910965:G:A	2.89876e-08	-1.38057	-1.06365
47911142	chr6:47911142:A:C	4.12878e-07	-1.56452e-10	0.212065
47911302	chr6:47911302:T:C	2.91682e-08	-1.39414	-1.04387
47911330	chr6:47911330:C:G	3.88524e-07	-1.56452e-10	0.151269
47911353	chr6:47911353:C:G	2.9093e-08	-1.39039	-1.0502
47911488	chr6:47911488:C:T	9.30612e-08	-1.56452e-10	-1.27783
47911618	chr6:47911618:A:G	2.85673e-08	-1.40376	-1.05507
47911711	chr6:47911711:A:C	2.93475e-08	-1.39053	-1.04135
47911714	chr6:47911714:G:A	2.87919e-08	-1.37911	-1.07188
47912238	chr6:47912238:C:A	3.42839e-08	-1.32853	-0.947884
47912358	chr6:47912358:T:C	1.08436e-07	-1.56452e-10	-1.12493
47912528	chr6:47912528:T:C	2.90785e-08	-1.28818	-1.1529
47912574	chr6:47912574:C:T	1.06988e-07	-1.56452e-10	-1.13837
47912595	chr6:47912595:T:A	2.54527e-08	-1.73069	-0.843581
47912647	chr6:47912647:A:G	2.52076e-08	-1.73065	-0.853299
47912884	chr6:47912884:C:T	4.00661e-08	-1.40673	-0.713823
47912903	chr6:47912903:T:C	3.13362e-08	-1.73057	-0.635747
47913024	chr6:47913024:C:G	9.14911e-08	-1.56452e-10	-1.29485
47913663	chr6:47913663:A:G	4.30767e-08	-1.34666	-0.701446
47913806	chr6:47913806:G:A	2.46445e-08	-1.73035	-0.876187
47913838	chr6:47913838:A:G	2.73903e-08	-1.19979	-1.30111
47913932	chr6:47913932:A:G	4.06567e-08	-1.40195	-0.70397
47914517	chr6:47914517:A:T	9.04543e-08	-1.56452e-10	-1.30624
47914724	chr6:47914724:A:G	3.04429e-08	-1.27138	-1.12385
47914870	chr6:47914870:G:A	1.67135e-08	-1.73082	-1.26405
47914914	chr6:47914914:T:A	4.09337e-08	-1.39285	-0.706281
47914930	chr6:47914930:T:C	1.88151e-07	-1.56452e-10	-0.573841
47915072	chr6:47915072:A:G	4.13311e-08	-1.3764	-0.713074
47915119	chr6:47915119:T:A	4.30274e-08	-1.27596	-0.773287
47915200	chr6:47915200:T:A	4.15946e-08	-1.37273	-0.710384
47915261	chr6:47915261:C:CAT	4.25419e-08	-1.3486	-0.711999
47915718	chr6:47915718:A:G	6.47476e-08	-1.64059	-3.17832e-10
47915783	chr6:47915783:C:T	3.87518e-08	-1.39219	-0.761718
47916139	chr6:47916139:T:C	1.20296e-07	-1.56452e-10	-1.02113
47916158	chr6:47916158:G:A	1.69781e-07	-1.56452e-10	-0.676575
47916321	chr6:47916321:G:A	3.8392e-08	-1.41428	-0.748962
47916323	chr6:47916323:C:T	3.85267e-08	-1.41077	-0.748962
47916707	chr6:47916707:T:C	1.70072e-07	-1.56452e-10	-0.674863
47916970	chr6:47916970:TA:T	2.50097e-08	-1.40199	-1.18983
47917121	chr6:47917121:A:G	4.09058e-08	-1.32091	-0.778902
47917123	chr6:47917123:C:T	1.82659e-07	-1.56452e-10	-0.603469
47917184	chr6:47917184:T:G	3.19512e-08	-1.7306	-0.616279
47917206	chr6:47917206:C:T	1.88371e-08	-1.73081	-1.14445
47917280	chr6:47917280:C:A	2.51573e-08	-1.4036	-1.18234
47917480	chr6:47917480:A:G	2.43546e-08	-1.42446	-1.19391
47917638	chr6:47917638:C:T	1.19124e-07	-1.56452e-10	-1.03092
47918176	chr6:47918176:G:T	2.60614e-07	-1.56452e-10	-0.248046
47918235	chr6:47918235:A:AAGG	4.69229e-08	-1.22737	-0.735213
47918833	chr6:47918833:G:A	9.88173e-08	-1.56452e-10	-1.21781
47919327	chr6:47919327:C:T	6.14337e-08	-1.69313	-3.17832e-10
47919996	chr6:47919996:G:A	5.24628e-08	-0.833136	-1.01785
47920040	chr6:47920040:A:G	6.13663e-08	-1.69423	-3.17832e-10
47920045	chr6:47920045:A:G	3.01834e-08	-1.33466	-1.06914
47920454	chr6:47920454:A:G	2.48761e-07	-1.56452e-10	-0.294596
47920649	chr6:47920649:G:A	1.3178e-07	-1.56452e-10	-0.929957
47920713	chr6:47920713:T:A	1.26509e-07	-0.594083	-0.376691
47920972	chr6:47920972:T:C	1.54871e-07	-1.56452e-10	-0.768493
47921309	chr6:47921309:T:C	2.78955e-07	-1.56452e-10	-0.180037
47921315	chr6:47921315:T:C	8.06178e-07	-0.631868	1.51309
47921427	chr6:47921427:T:C	2.06328e-08	-1.73083	-1.05338
47921603	chr6:47921603:C:T	1.62305e-07	-1.56452e-10	-0.72161
47921608	chr6:47921608:C:G	1.79251e-08	-1.65827	-1.26662
47922677	chr6:47922677:T:C	1.15104e-07	-1.56452e-10	-1.06525
47923077	chr6:47923077:A:G	7.35315e-08	-1.32844	-0.184931
47923325	chr6:47923325:A:G	3.04043e-07	-1.56452e-10	-0.0939193
47923468	chr6:47923468:C:T	9.48848e-08	-1.56452e-10	-1.25842
47923830	chr6:47923830:A:T	9.11314e-08	-1.56452e-10	-1.29879
47924352	chr6:47924352:T:C	2.17376e-08	-1.48233	-1.24972
47924381	chr6:47924381:G:A	3.50031e-07	-1.56452e-10	0.0469348
47924511	chr6:47924511:T:C	8.10383e-08	-1.37153	-0.0446363
47924788	chr6:47924788:T:G	1.85603e-07	-1.56452e-10	-0.587479
47925605	chr6:47925605:G:A	1.5819e-07	-1.56452e-10	-0.747293
47926076	chr6:47926076:C:T	1.25327e-07	-1.56452e-10	-0.980161
47926885	chr6:47926885:A:G	1.17991e-07	-1.56452e-10	-1.04048
47926993	chr6:47926993:G:A	2.44303e-08	-1.54081	-1.07445
47927039	chr6:47927039:C:T	7.62604e-08	-1.39542	-0.0815136
47927058	chr6:47927058:C:T	3.02126e-07	-1.56452e-10	-0.100242
47927084	chr6:47927084:T:A	1.08824e-07	-1.56452e-10	-1.12136
47927384	chr6:47927384:T:C	1.37509e-07	-1.56452e-10	-0.887401
47927561	chr6:47927561:C:T	2.52319e-08	-1.51645	-1.06652
47927851	chr6:47927851:G:A	2.86133e-07	-1.56452e-10	-0.154631
47927918	chr6:47927918:C:A	9.11462e-08	-1.56452e-10	-1.29862
47927940	chr6:47927940:T:A	7.74019e-08	-1.37353	-0.0885439
47928011	chr6:47928011:T:C	1.41195e-07	-0.860947	-3.17832e-10
47928097	chr6:47928097:A:G	6.00387e-08	-1.7161	-3.17832e-10
47928221	chr6:47928221:A:G	9.02674e-08	-1.56452e-10	-1.30831
47928357	chr6:47928357:T:C	2.20601e-08	-1.47801	-1.2393
47928593	chr6:47928593:T:C	1.12875e-07	-1.56452e-10	-1.08481
47928611	chr6:47928611:G:T	1.18502e-07	-1.56452e-10	-1.03616
47928723	chr6:47928723:G:A	3.02918e-07	-0.0976267	-3.17832e-10
47928791	chr6:47928791:T:TCCCA	1.08635e-07	-1.56452e-10	-1.12309
47928792	chr6:47928792:G:GGGACTA	1.09144e-07	-1.56452e-10	-1.11841
47929002	chr6:47929002:G:T	1.95634e-08	-1.54812	-1.2893
47929046	chr6:47929046:A:AT	2.16596e-08	-1.48752	-1.24811
47929561	chr6:47929561:A:G	1.11017e-07	-1.56452e-10	-1.10141
47929612	chr6:47929612:T:C	1.18661e-07	-1.56452e-10	-1.03482
47929746	chr6:47929746:G:T	5.30233e-08	-1.47348	-0.366873
47929854	chr6:47929854:C:A	1.28243e-07	-1.56452e-10	-0.957159
47929906	chr6:47929906:C:T	2.9211e-07	-1.56452e-10	-0.133958
47929988	chr6:47929988:A:G	1.28157e-07	-1.56452e-10	-0.957833
47929989	chr6:47929989:T:C	9.87017e-08	-1.56452e-10	-1.21899
47930087	chr6:47930087:T:G	2.91848e-07	-1.56452e-10	-0.134854
47930201	chr6:47930201:C:T	2.25145e-08	-1.46445	-1.23247
47931034	chr6:47931034:C:T	1.12361e-07	-1.56452e-10	-1.08937
47931036	chr6:47931036:C:T	6.06903e-08	-1.7053	-3.17832e-10
47931322	chr6:47931322:A:G	1.18408e-07	-1.56452e-10	-1.03695
47931329	chr6:47931329:G:C	1.70564e-07	-1.56452e-10	-0.671977
47931334	chr6:47931334:C:T	1.54293e-07	-0.772237	-3.17832e-10
47931669	chr6:47931669:G:A	1.14443e-07	-1.56452e-10	-1.07101
47931673	chr6:47931673:G:A	1.2792e-07	-1.56452e-10	-0.959681
47931742	chr6:47931742:ACAAGTGTATTATTAGCATAATAATGGCACACAATAGCAGGG:A	6.36064e-08	-1.65837	-3.17832e-10
47931838	chr6:47931838:G:A	1.54972e-07	-1.56452e-10	-0.767846
47931922	chr6:47931922:A:G	4.60489e-07	-1.56452e-10	0.321202
47931999	chr6:47931999:A:C	9.46294e-07	-1.56452e-10	1.04147
47932025	chr6:47932025:T:C	1.74603e-07	-1.56452e-10	-0.648571
47932104	chr6:47932104:C:T	9.33796e-08	-1.56452e-10	-1.27441
47932109	chr6:47932109:C:T	3.08567e-07	-1.56452e-10	-0.0791479
47932527	chr6:47932527:C:T	1.04206e-07	-1.16471	-3.17832e-10
47932585	chr6:47932585:T:A	9.80529e-08	-1.56452e-10	-1.22558
47932669	chr6:47932669:AAC:A	1.40288e-07	-1.56452e-10	-0.867392
47933016	chr6:47933016:C:T	9.38098e-08	-1.56452e-10	-1.26982
47933035	chr6:47933035:T:G	9.41572e-08	-1.26612	-3.17832e-10
47933670	chr6:47933670:G:A	1.14277e-07	-1.56452e-10	-1.07246
47933813	chr6:47933813:C:A	5.67765e-08	-1.4659	-0.306063
47933855	chr6:47933855:G:T	5.2946e-08	-1.5294	-0.312412
47933897	chr6:47933897:C:T	1.28146e-07	-1.56452e-10	-0.957915
47933979	chr6:47933979:T:C	6.04974e-08	-1.70849	-3.17832e-10
47934376	chr6:47934376:C:G	2.19853e-07	-1.56452e-10	-0.418127
47934727	chr6:47934727:TC:T	9.04002e-08	-1.56452e-10	-1.30684
47934729	chr6:47934729:A:T	9.04171e-08	-1.56452e-10	-1.30665
47935152	chr6:47935152:C:G	1.8099e-08	-1.71456	-1.20067
47935775	chr6:47935775:T:C	8.37742e-08	-1.37974	-0.00322289
47935818	chr6:47935818:A:G	9.59243e-08	-1.56452e-10	-1.24753
47935972	chr6:47935972:C:T	1.27041e-07	-1.56452e-10	-0.966574
47936070	chr6:47936070:AG:A	9.10438e-08	-1.56452e-10	-1.29975
47936135	chr6:47936135:T:C	1.36091e-07	-1.56452e-10	-0.897764
47936345	chr6:47936345:T:G	9.28704e-08	-1.27988	-3.17832e-10
47936924	chr6:47936924:G:A	2.49506e-08	-1.46963	-1.12456
47937345	chr6:47937345:G:A	6.0293e-08	-1.71187	-3.17832e-10
47937498	chr6:47937498:G:A	1.2368e-07	-1.56452e-10	-0.993388
47937714	chr6:47937714:T:C	6.49016e-08	-1.63821	-3.17832e-10
47938235	chr6:47938235:G:A	3.01779e-08	-1.60247	-0.801508
47938824	chr6:47938824:T:A	9.21468e-08	-1.56452e-10	-1.2877
47938850	chr6:47938850:C:T	1.48779e-07	-1.56452e-10	-0.808627
47940226	chr6:47940226:A:G	9.80783e-08	-1.22532	-3.17832e-10
47940619	chr6:47940619:T:A	8.7621e-07	-1.56452e-10	0.964518
47940695	chr6:47940695:T:C	4.64773e-07	-1.56452e-10	0.330463
47940871	chr6:47940871:A:G	6.1163e-08	-1.69755	-3.17832e-10
47940928	chr6:47940928:C:T	7.0998e-08	-1.54844	-3.17832e-10
47941243	chr6:47941243:G:A	4.34618e-08	-1.33625	-0.702953
47941309	chr6:47941309:A:T	9.32327e-08	-1.56452e-10	-1.27599
47941387	chr6:47941387:T:C	2.67671e-08	-1.22572	-1.2982
47941560	chr6:47941560:G:A	5.92337e-08	-1.7296	-3.17832e-10
47941882	chr6:47941882:G:A	9.33288e-08	-1.56452e-10	-1.27496
47942282	chr6:47942282:A:G	1.1237e-06	-1.56452e-10	1.2133
47942284	chr6:47942284:G:A	1.9975e-08	-1.72662	-1.08999
47942329	chr6:47942329:T:C	1.15538e-07	-1.06149	-3.17832e-10
47942331	chr6:47942331:C:T	1.60184e-07	-1.56452e-10	-0.734762
47942347	chr6:47942347:A:T	4.2702e-08	-1.35389	-0.702953
47942547	chr6:47942547:C:CT	1.00346e-07	-1.56452e-10	-1.20246
47942628	chr6:47942628:C:A	4.21051e-08	-1.31349	-0.757431
47942708	chr6:47942708:A:G	2.19093e-08	-1.72809	-0.996084
47942980	chr6:47942980:C:A	6.06327e-08	-1.70625	-3.17832e-10
47943066	chr6:47943066:G:A	7.67299e-08	-1.70327	0.232472
47943346	chr6:47943346:C:G	2.06566e-08	-1.50159	-1.28146
47943644	chr6:47943644:A:C	1.27222e-06	-1.56452e-10	1.33743
47944017	chr6:47944017:C:T	1.07609e-07	-1.13258	-3.17832e-10
47945052	chr6:47945052:C:T	2.45458e-08	-1.71538	-0.895163
47945096	chr6:47945096:T:C	9.1172e-08	-1.56452e-10	-1.29834
47945588	chr6:47945588:C:G	7.85171e-07	-1.56452e-10	0.854814
47945599	chr6:47945599:T:A	1.21128e-07	-1.56452e-10	-1.01424
47945731	chr6:47945731:A:G	9.58856e-08	-1.56452e-10	-1.24793
47945736	chr6:47945736:G:A	1.25655e-07	-1.56452e-10	-0.977549
47946288	chr6:47946288:G:T	3.45288e-07	-1.56452e-10	0.03329
47946628	chr6:47946628:C:A	1.14145e-07	-1.56452e-10	-1.07362
47946866	chr6:47946866:T:G	4.80052e-08	-1.21771	-0.722074
47947259	chr6:47947259:T:C	2.50255e-08	-1.55541	-1.03578
47947416	chr6:47947416:C:T	2.48085e-08	-1.7058	-0.894104
47947998	chr6:47947998:C:A	9.10373e-08	-1.56452e-10	-1.29982
47948196	chr6:47948196:A:G	2.48607e-08	-1.70723	-0.890565
47948489	chr6:47948489:A:G	1.73074e-08	-1.70679	-1.25316
47948647	chr6:47948647:T:C	5.98137e-07	-1.56452e-10	0.582732
47948908	chr6:47948908:C:A	1.74142e-08	-1.73082	-1.22298
47949139	chr6:47949139:C:T	2.75382e-07	-1.56452e-10	-0.192927
47949291	chr6:47949291:G:C	2.42834e-08	-1.71452	-0.906776
47949506	chr6:47949506:G:A	4.3742e-08	-1.28596	-0.746822
47949703	chr6:47949703:G:A	1.02576e-07	-1.56452e-10	-1.18048
47950055	chr6:47950055:G:A	6.79772e-07	-1.56452e-10	0.71067
47950060	chr6:47950060:G:A	3.27346e-08	-1.48082	-0.841838
47950227	chr6:47950227:A:G	4.23333e-08	-1.28931	-0.776198
47950612	chr6:47950612:G:A	2.75382e-07	-1.56452e-10	-0.192927
47950845	chr6:47950845:G:A	2.42893e-08	-1.71559	-0.905457
47950963	chr6:47950963:T:C	4.39708e-08	-1.27673	-0.750836
47951123	chr6:47951123:G:A	3.58977e-07	-1.56452e-10	0.0721722
47951175	chr6:47951175:T:C	2.44992e-08	-1.71436	-0.898081
47951247	chr6:47951247:G:A	4.45246e-08	-1.25878	-0.756267
47951417	chr6:47951417:T:C	4.35424e-08	-1.27016	-0.767189
47952122	chr6:47952122:T:C	1.01507e-07	-1.56452e-10	-1.19096
47952717	chr6:47952717:G:T	1.12774e-07	-1.56452e-10	-1.0857
47953050	chr6:47953050:G:GA	2.48506e-08	-1.68321	-0.914995
47953108	chr6:47953108:G:T	6.64383e-08	-1.61481	-3.17832e-10
47953201	chr6:47953201:A:G	4.31899e-08	-1.25984	-0.785647
47953204	chr6:47953204:CA:C	9.14566e-07	-1.56452e-10	1.00736
47954077	chr6:47954077:G:A	3.32788e-07	-1.56452e-10	-0.0035823
47954487	chr6:47954487:T:C	7.00822e-07	-1.56452e-10	0.741167
47954900	chr6:47954900:C:T	2.09431e-08	-1.53512	-1.23416
47956192	chr6:47956192:T:G	1.16372e-07	-1.56452e-10	-1.0543
47956236	chr6:47956236:A:G	7.31603e-08	-1.71322	0.194784
47956269	chr6:47956269:CTTCTG:C	7.00574e-07	-1.56452e-10	0.740813
47956642	chr6:47956642:T:C	6.76489e-08	-1.71425	0.117494
47957689	chr6:47957689:C:T	9.65922e-08	-1.56452e-10	-1.24059
47957719	chr6:47957719:G:A	1.24861e-06	-1.56452e-10	1.3187
47957748	chr6:47957748:C:T	2.95651e-07	-1.56452e-10	-0.121907
47957883	chr6:47957883:C:T	2.32963e-07	-0.360209	-3.17832e-10
47958062	chr6:47958062:G:C	1.14432e-07	-1.56452e-10	-1.07111
47958338	chr6:47958338:G:A	1.21821e-07	-1.56452e-10	-1.00853
47958542	chr6:47958542:G:C	7.78639e-08	-1.45613	-3.17832e-10
47959320	chr6:47959320:C:T	1.14263e-07	-1.56452e-10	-1.07258
47959679	chr6:47959679:T:C	7.19824e-08	-1.69556	0.160893
47960005	chr6:47960005:G:A	2.26043e-08	-1.71466	-0.978294
47960406	chr6:47960406:G:A	6.54679e-07	-1.56452e-10	0.673057
47960449	chr6:47960449:T:A	2.61605e-08	-1.71407	-0.832766
47960529	chr6:47960529:C:T	6.30331e-07	-1.56452e-10	0.635158
47960963	chr6:47960963:A:T	7.37564e-08	-1.51032	-3.17832e-10
47961246	chr6:47961246:A:G	3.87508e-07	-1.56452e-10	0.148649
47961414	chr6:47961414:T:C	2.46477e-08	-1.705	-0.901402
47961701	chr6:47961701:A:T	2.84377e-08	-1.72508	-0.738293
47961793	chr6:47961793:T:A	1.64657e-07	-1.56452e-10	-0.707226
47962637	chr6:47962637:C:T	6.93856e-07	0.731177	-3.17832e-10
47962925	chr6:47962925:C:T	1.19015e-07	-1.56452e-10	-1.03184
47962955	chr6:47962955:T:C	2.21158e-08	-1.72109	-0.993701
47962958	chr6:47962958:A:G	1.74791e-08	-1.70284	-1.24724
47963202	chr6:47963202:C:T	9.09074e-08	-1.56452e-10	-1.30125
47963335	chr6:47963335:G:C	7.66036e-07	-1.56452e-10	0.830142
47963371	chr6:47963371:C:G	3.845e-07	-1.56452e-10	0.140857
47963645	chr6:47963645:A:C	3.98775e-07	-1.56452e-10	0.177309
47963856	chr6:47963856:G:A	1.38173e-07	-1.56452e-10	-0.882578
47963979	chr6:47963979:A:G	6.06082e-08	-1.70666	-3.17832e-10
47964086	chr6:47964086:A:G	7.42618e-07	-1.56452e-10	0.799095
47964420	chr6:47964420:A:G	6.27283e-07	-1.56452e-10	0.63031
47964469	chr6:47964469:A:G	1.73872e-08	-1.67583	-1.27952
47964632	chr6:47964632:C:T	8.0079e-07	-1.56452e-10	0.874511
47964942	chr6:47964942:G:A	7.42819e-07	-1.56452e-10	0.799365
47965108	chr6:47965108:C:G	2.14959e-07	-1.56452e-10	-0.440642
47965217	chr6:47965217:C:T	5.99374e-07	-1.56452e-10	0.584799
47965379	chr6:47965379:T:A	5.33537e-08	-1.68925	-0.144896
47965837	chr6:47965837:C:T	9.78395e-08	-1.56452e-10	-1.22776
47966005	chr6:47966005:G:A	1.99375e-08	-1.7098	-1.10868
47966175	chr6:47966175:C:T	1.6452e-07	-0.708057	-3.17832e-10
47966590	chr6:47966590:G:A	1.05811e-07	-1.6971	0.547671
47966874	chr6:47966874:C:A	8.71058e-08	-1.34396	-3.17832e-10
47966906	chr6:47966906:G:A	1.10649e-07	-1.56452e-10	-1.10473
47966916	chr6:47966916:C:T	1.64304e-08	-1.73067	-1.28128
47967357	chr6:47967357:G:A	1.83636e-07	-0.598132	-3.17832e-10
47967386	chr6:47967386:C:A	1.09169e-07	-1.64819	0.530006
47967458	chr6:47967458:A:C	1.27872e-07	-1.56452e-10	-0.96006
47967607	chr6:47967607:T:C	3.76397e-07	-1.56452e-10	0.119557
47967825	chr6:47967825:A:C	1.62881e-07	-1.56452e-10	-0.718065
47967829	chr6:47967829:T:G	2.68289e-07	-1.56452e-10	-0.219021
47968215	chr6:47968215:TG:T	3.42783e-07	-1.56452e-10	0.0260099
47968440	chr6:47968440:A:G	3.94444e-07	-1.56452e-10	0.166391
47968444	chr6:47968444:C:T	1.06294e-07	-1.56452e-10	-1.14488
47968771	chr6:47968771:A:G	8.25485e-08	-1.3977	-3.17832e-10
47968774	chr6:47968774:C:A	8.1221e-08	-1.41391	-3.17832e-10
47969253	chr6:47969253:C:T	3.89787e-07	-1.56452e-10	0.154513
47969412	chr6:47969412:C:T	3.34027e-07	-1.56452e-10	0.000135471
47969413	chr6:47969413:G:A	9.07198e-08	-1.56452e-10	-1.30331
47969424	chr6:47969424:T:A	3.34378e-07	-1.56452e-10	0.0011852
47969500	chr6:47969500:T:C	4.58408e-08	-1.72536	-0.260557
47969505	chr6:47969505:A:G	1.99815e-08	-1.5386	-1.27768
47969626	chr6:47969626:C:T	9.60921e-08	-1.56452e-10	-1.24578
47969922	chr6:47969922:T:C	1.32869e-07	-1.56452e-10	-0.921725
47970137	chr6:47970137:A:T	1.1264e-07	-1.56452e-10	-1.08689
47970163	chr6:47970163:G:A	2.11127e-07	-1.6686	1.20997
47970270	chr6:47970270:T:C	9.28135e-08	-1.56452e-10	-1.28049
47970423	chr6:47970423:T:C	1.47342e-06	-1.56452e-10	1.48425
47971091	chr6:47971091:C:G	1.63964e-08	-1.73079	-1.28324
47971348	chr6:47971348:C:T	2.24332e-07	-1.56452e-10	-0.397962
47971387	chr6:47971387:A:G	2.15106e-08	-1.67009	-1.07245
47971691	chr6:47971691:T:C	1.85041e-08	-1.68518	-1.20792
47972761	chr6:47972761:AT:A	1.69948e-08	-1.6701	-1.30808
47972776	chr6:47972776:C:T	3.06672e-07	-1.56452e-10	-0.0853092
47973041	chr6:47973041:A:G	1.24178e-07	-1.61962	0.630252
47973101	chr6:47973101:T:C	1.78047e-08	-1.67667	-1.25496
47973528	chr6:47973528:A:G	3.42142e-08	-1.01176	-1.26669
47973560	chr6:47973560:G:A	2.3007e-08	-1.72365	-0.951643
47973603	chr6:47973603:G:A	1.63732e-08	-1.73083	-1.28462
47973772	chr6:47973772:C:G	9.60389e-08	-1.56452e-10	-1.24633
47974087	chr6:47974087:A:C	1.11263e-07	-1.56452e-10	-1.09919
47974259	chr6:47974259:A:C	9.36819e-08	-1.56452e-10	-1.27118
47974964	chr6:47974964:G:A	1.65662e-06	-1.56452e-10	1.60145
47975077	chr6:47975077:G:A	3.7128e-07	-1.56452e-10	0.10587
47975637	chr6:47975637:C:T	9.3748e-08	-1.65607	0.385598
47976312	chr6:47976312:C:A	3.43656e-08	-1.7282	-0.545833
47976473	chr6:47976473:T:C	1.73647e-06	-1.56452e-10	1.64852
47977710	chr6:47977710:T:A	2.00302e-08	-1.69684	-1.117
47977802	chr6:47977802:G:A	7.82053e-08	-1.45175	-3.17832e-10
47978061	chr6:47978061:A:G	9.59694e-08	-1.56452e-10	-1.24706
47978364	chr6:47978364:T:C	1.61632e-06	-1.56452e-10	1.57682
47978445	chr6:47978445:C:T	9.74616e-08	-1.67572	0.444093
47978871	chr6:47978871:G:A	4.53889e-08	-1.3936	-0.602221
47979087	chr6:47979087:T:C	1.68936e-08	-1.70516	-1.27899
47979171	chr6:47979171:G:A	1.93705e-08	-1.7237	-1.12364
47979890	chr6:47979890:T:C	4.93833e-08	-1.61887	-0.292607
47979956	chr6:47979956:C:T	1.04646e-07	-1.56452e-10	-1.1605
47980187	chr6:47980187:A:G	1.65479e-08	-1.72968	-1.27515
47980266	chr6:47980266:CA:C	9.34817e-08	-1.56452e-10	-1.27332
47980374	chr6:47980374:T:TAC	1.90202e-08	-1.68475	-1.18083
47981199	chr6:47981199:T:A	9.85734e-08	-1.56452e-10	-1.22029
47981647	chr6:47981647:T:A	1.64582e-06	-1.56452e-10	1.59491
47981757	chr6:47981757:T:C	2.12857e-08	-1.65793	-1.09512
47982145	chr6:47982145:C:T	3.29272e-08	-1.00861	-1.30818
47982232	chr6:47982232:A:T	9.60051e-08	-1.56452e-10	-1.24669
47982314	chr6:47982314:C:T	1.99845e-06	-1.56452e-10	1.78904
47982664	chr6:47982664:T:C	5.92038e-08	-1.7301	-3.17832e-10
47982730	chr6:47982730:G:A	1.70771e-07	-1.56452e-10	-0.670765
47982938	chr6:47982938:T:C	1.04194e-07	-1.56452e-10	-1.16484
47983078	chr6:47983078:G:T	1.6467e-08	-1.70243	-1.3073
47983102	chr6:47983102:T:A	1.91767e-08	-1.70959	-1.1478
47983347	chr6:47983347:C:G	1.43663e-07	-1.6318	0.788185
47983458	chr6:47983458:C:A	1.92571e-08	-1.70359	-1.14961
47984456	chr6:47984456:C:T	1.79434e-08	-1.71889	-1.20498
47984796	chr6:47984796:A:C	9.60835e-08	-1.56452e-10	-1.24587
47984801	chr6:47984801:T:C	1.30283e-07	-1.56452e-10	-0.94138
47985621	chr6:47985621:C:T	9.2092e-08	-1.56452e-10	-1.2883
47985832	chr6:47985832:C:A	3.1383e-07	-1.56452e-10	-0.0622357
47985851	chr6:47985851:C:T	3.27167e-07	-1.56452e-10	-0.020616
47985867	chr6:47985867:T:C	1.63221e-08	-1.71316	-1.30541
47985986	chr6:47985986:GATATA:G	1.63972e-08	-1.73015	-1.28382
47986065	chr6:47986065:A:G	5.89542e-07	0.568259	-3.17832e-10
47986300	chr6:47986300:A:G	1.18068e-07	-1.64924	0.60941
47986500	chr6:47986500:T:C	2.15155e-08	-1.66587	-1.07644
47986698	chr6:47986698:A:T	1.95653e-08	-1.7131	-1.12423
47986746	chr6:47986746:T:C	1.65537e-08	-1.73028	-1.2742
47986905	chr6:47986905:C:T	2.88912e-07	-1.56452e-10	-0.144966
47986941	chr6:47986941:A:G	3.14043e-07	-1.56452e-10	-0.0615573
47986981	chr6:47986981:G:A	1.97122e-08	-1.56954	-1.26031
47986986	chr6:47986986:C:A	1.6562e-08	-1.72893	-1.27504
47987300	chr6:47987300:C:T	2.00381e-08	-1.6514	-1.16205
47987326	chr6:47987326:G:A	2.6106e-06	-1.56452e-10	2.05625
47987368	chr6:47987368:T:G	3.73239e-07	-1.56452e-10	0.111131
47987602	chr6:47987602:T:C	9.01208e-08	-1.30994	-3.17832e-10
47987708	chr6:47987708:T:C	1.88352e-08	-1.5985	-1.27686
47987838	chr6:47987838:G:A	7.17054e-07	-1.56452e-10	0.764064
47988857	chr6:47988857:T:G	2.14177e-08	-1.63536	-1.11151
47989027	chr6:47989027:C:T	8.2988e-08	-1.39239	-3.17832e-10
47989370	chr6:47989370:T:A	1.03513e-07	-1.56452e-10	-1.17139
47989389	chr6:47989389:A:G	1.01261e-07	-1.59694	0.403554
47989439	chr6:47989439:C:T	3.14152e-07	-1.56452e-10	-0.06121
47989526	chr6:47989526:T:G	2.19939e-08	-1.42482	-1.2955
47989626	chr6:47989626:A:G	2.73069e-08	-1.73011	-0.773841
47989832	chr6:47989832:G:A	1.32687e-06	-1.56452e-10	1.37949
47989856	chr6:47989856:C:T	2.53298e-06	-1.56452e-10	2.02606
47989976	chr6:47989976:C:G	2.06639e-08	-1.64392	-1.13878
47990258	chr6:47990258:G:A	7.50751e-08	-1.4926	-3.17832e-10
47990444	chr6:47990444:G:A	1.64438e-08	-1.70483	-1.30631
47991024	chr6:47991024:A:G	1.4928e-07	-0.805261	-3.17832e-10
47991062	chr6:47991062:CAA:C	1.19469e-07	-1.63798	0.609952
47991445	chr6:47991445:C:A	1.84714e-08	-1.67706	-1.2178
47991700	chr6:47991700:C:G	1.20162e-07	-1.63746	0.615212
47991722	chr6:47991722:TTA:T	1.63817e-08	-1.70655	-1.30838
47991996	chr6:47991996:A:G	2.33376e-08	-1.72299	-0.938033
47992130	chr6:47992130:C:T	1.03318e-07	-1.56452e-10	-1.17327
47992159	chr6:47992159:A:G	1.9886e-08	-1.68318	-1.13789
47992617	chr6:47992617:A:G	1.64601e-08	-1.72612	-1.28403
47993168	chr6:47993168:A:T	3.35557e-07	-1.56452e-10	0.00470462
47993283	chr6:47993283:A:G	1.99219e-08	-1.53637	-1.2829
47993764	chr6:47993764:T:A	8.2166e-07	-1.56452e-10	0.90024
47994085	chr6:47994085:C:T	1.64099e-08	-1.72311	-1.2901
47994107	chr6:47994107:T:C	9.99684e-08	-1.56452e-10	-1.20623
47994887	chr6:47994887:G:A	1.11046e-07	-1.56452e-10	-1.10114
47994996	chr6:47994996:C:T	1.37612e-07	-1.56452e-10	-0.88665
47995031	chr6:47995031:C:T	1.93182e-08	-1.6591	-1.19094
47995167	chr6:47995167:A:G	3.58833e-08	-0.922409	-1.30841
47995242	chr6:47995242:G:A	9.24989e-08	-1.28389	-3.17832e-10
47995292	chr6:47995292:C:T	8.2797e-08	-1.3947	-3.17832e-10
47995513	chr6:47995513:T:C	1.70629e-08	-1.66571	-1.30847
47996444	chr6:47996444:C:CGGG	1.6389e-08	-1.72544	-1.28903
47997026	chr6:47997026:T:C	1.80467e-08	-1.7292	-1.18892
47997264	chr6:47997264:GC:G	1.80051e-08	-1.72923	-1.1912
47997609	chr6:47997609:G:A	1.05312e-07	-1.15416	-3.17832e-10
47997632	chr6:47997632:G:T	1.80701e-08	-1.7268	-1.19002
47997643	chr6:47997643:T:C	2.40952e-06	-1.56452e-10	1.97609
47998865	chr6:47998865:C:A	4.70651e-07	-1.56452e-10	0.343028
47998997	chr6:47998997:A:T	1.02492e-07	-1.56452e-10	-1.1813
47999118	chr6:47999118:A:C	1.22174e-07	-1.63664	0.630999
47999225	chr6:47999225:T:C	7.43775e-08	-1.50193	-3.17832e-10
47999280	chr6:47999280:T:C	1.03158e-07	-1.56452e-10	-1.17483
47999293	chr6:47999293:A:G	1.9389e-08	-1.72639	-1.11999
47999714	chr6:47999714:A:G	1.66123e-08	-1.69377	-1.30717
48000190	chr6:48000190:A:T	9.02586e-08	-1.56452e-10	-1.30841
48000736	chr6:48000736:A:G	4.80356e-08	-1.30834	-0.630805
48000916	chr6:48000916:G:A	1.04991e-07	-1.56452e-10	-1.15721
48001376	chr6:48001376:A:G	3.29897e-07	-1.56452e-10	-0.0123065
48001614	chr6:48001614:C:T	4.59952e-08	-0.680915	-1.30164
48001832	chr6:48001832:A:G	1.27144e-07	-1.56452e-10	-0.965769
48002257	chr6:48002257:G:C	1.11059e-07	-1.65683	0.555803
48002862	chr6:48002862:C:T	9.87346e-08	-1.56452e-10	-1.21865
48003188	chr6:48003188:T:C	1.63358e-08	-1.72684	-1.29088
48003346	chr6:48003346:G:T	1.81507e-08	-1.72949	-1.18289
48003439	chr6:48003439:T:C	5.27506e-08	-1.70765	-0.137865
48003591	chr6:48003591:C:T	2.345e-07	-1.56452e-10	-0.353634
48003802	chr6:48003802:G:C	3.17461e-08	-1.06951	-1.2838
48003814	chr6:48003814:T:C	4.23482e-07	-1.37952	1.61694
48004238	chr6:48004238:A:G	3.45839e-07	-1.56452e-10	0.0348868
48004423	chr6:48004423:T:A	1.67726e-08	-1.71687	-1.27447
48004724	chr6:48004724:C:T	1.6641e-08	-1.73081	-1.2684
48004769	chr6:48004769:T:A	1.62635e-08	-1.72656	-1.2956
48004789	chr6:48004789:C:T	1.11315e-07	-1.56452e-10	-1.09872
48004970	chr6:48004970:G:C	1.64908e-08	-1.72134	-1.28695
48005127	chr6:48005127:C:CTGTATTCTCAAAG	1.6633e-08	-1.73082	-1.26888
48005311	chr6:48005311:G:C	5.93287e-08	-1.72799	-3.17832e-10
48005570	chr6:48005570:C:T	3.20331e-07	-1.56452e-10	-0.0417337
48005759	chr6:48005759:A:G	7.98981e-08	-1.66804	0.237709
48005873	chr6:48005873:T:A	1.98592e-08	-1.72622	-1.0962
48006029	chr6:48006029:C:T	3.2397e-08	-1.02517	-1.30785
48006060	chr6:48006060:G:T	3.14402e-08	-1.05458	-1.30842
48006181	chr6:48006181:G:A	2.02143e-08	-1.72854	-1.07616
48006317	chr6:48006317:C:CG	3.27339e-07	-1.56452e-10	-0.0200918
48006372	chr6:48006372:C:G	1.64986e-08	-1.69958	-1.30823
48006813	chr6:48006813:A:T	7.77744e-08	-1.67831	0.221036
48007013	chr6:48007013:T:C	9.03074e-08	-1.56452e-10	-1.30787
48007083	chr6:48007083:A:G	9.88314e-08	-1.00922	-0.208457
48007111	chr6:48007111:G:A	3.2159e-08	-1.03193	-1.30846
48007168	chr6:48007168:C:T	9.0306e-08	-1.56452e-10	-1.30788
48007169	chr6:48007169:A:G	3.0972e-08	-1.06958	-1.30842
48007293	chr6:48007293:A:G	1.66209e-08	-1.7135	-1.28693
48007298	chr6:48007298:T:C	1.79793e-07	-1.56452e-10	-0.619284
48007328	chr6:48007328:C:T	9.06079e-08	-1.30455	-3.17832e-10
48007522	chr6:48007522:T:A	1.66782e-08	-1.71859	-1.27839
48007729	chr6:48007729:C:T	8.23429e-08	-1.67359	0.273395
48007810	chr6:48007810:T:C	7.86618e-08	-1.67475	0.228818
48007815	chr6:48007815:A:T	3.17575e-08	-1.04449	-1.30847
48008102	chr6:48008102:A:G	9.03071e-08	-1.56452e-10	-1.30787
48008625	chr6:48008625:G:T	2.17166e-07	-0.430425	-3.17832e-10
48008847	chr6:48008847:G:A	2.70394e-07	-1.56452e-10	-0.211206
48009282	chr6:48009282:C:A	1.65547e-08	-1.71174	-1.29268
48009284	chr6:48009284:T:C	9.14315e-08	-1.56452e-10	-1.2955
48009377	chr6:48009377:A:C	9.05266e-08	-1.56452e-10	-1.30544
48009400	chr6:48009400:C:T	7.73896e-08	-1.68071	0.218471
48009403	chr6:48009403:G:A	1.34744e-07	-0.907709	-3.17832e-10
48009592	chr6:48009592:G:C	5.03655e-08	-0.613434	-1.27835
48009745	chr6:48009745:T:C	2.58845e-08	-1.34246	-1.21498
48009815	chr6:48009815:C:A	3.20386e-07	-1.56452e-10	-0.0415624
48009971	chr6:48009971:G:A	3.09752e-08	-1.06957	-1.30833
48010042	chr6:48010042:G:A	3.08977e-08	-1.07254	-1.30787
48010438	chr6:48010438:A:G	3.17103e-08	-1.04622	-1.30823
48010886	chr6:48010886:G:C	3.21574e-07	-1.56452e-10	-0.0378594
48010934	chr6:48010934:T:C	1.44916e-06	-1.56452e-10	1.46765
48011150	chr6:48011150:CCA:C	1.69739e-08	-1.70605	-1.27336
48011455	chr6:48011455:A:G	3.68833e-07	-1.56452e-10	0.099257
48011551	chr6:48011551:T:G	1.68083e-08	-1.70925	-1.27996
48011670	chr6:48011670:T:C	3.20386e-07	-1.56452e-10	-0.0415624
48012247	chr6:48012247:C:T	9.56039e-08	-1.56452e-10	-1.25087
48012251	chr6:48012251:T:C	3.98942e-08	-0.81744	-1.30742
48012312	chr6:48012312:T:C	9.10913e-08	-1.56452e-10	-1.29923
48012500	chr6:48012500:A:G	1.22224e-06	-1.56452e-10	1.29735
48012572	chr6:48012572:TC:T	3.78535e-07	-1.56452e-10	0.12522
48012765	chr6:48012765:A:G	2.93227e-08	-1.20982	-1.22291
48012853	chr6:48012853:CTGTT:C	1.7017e-08	-1.729	-1.24787
48012879	chr6:48012879:T:A	3.06617e-08	-1.07989	-1.30819
48013004	chr6:48013004:T:C	3.2727e-07	-1.56452e-10	-0.0203017
48013108	chr6:48013108:T:A	3.14132e-07	-1.56452e-10	-0.0612754
48013131	chr6:48013131:G:A	4.40278e-08	-0.749514	-1.27675
48013182	chr6:48013182:C:T	7.8391e-08	-1.68738	0.238
48013629	chr6:48013629:C:T	5.74695e-08	-1.70258	-0.0572502
48013767	chr6:48013767:C:T	9.05266e-08	-1.56452e-10	-1.30544
48013950	chr6:48013950:T:C	1.66424e-08	-1.71774	-1.28139
48014110	chr6:48014110:A:T	2.55194e-08	-1.34784	-1.22381
48014259	chr6:48014259:A:G	7.65833e-08	-1.69193	0.219218
48014581	chr6:48014581:A:G	1.91654e-08	-1.70819	-1.14979
48014620	chr6:48014620:G:C	2.94466e-08	-1.12559	-1.30292
48014899	chr6:48014899:G:A	1.10921e-07	-0.968525	-0.133746
48015093	chr6:48015093:T:C	7.89258e-08	-1.44258	-3.17832e-10
48015277	chr6:48015277:C:G	1.6849e-08	-1.72045	-1.26635
48015295	chr6:48015295:C:CTATT	9.04107e-08	-1.56452e-10	-1.30673
48015496	chr6:48015496:C:T	2.59129e-08	-1.26066	-1.29568
48015718	chr6:48015718:T:A	1.08589e-07	-1.56452e-10	-1.12351
48016325	chr6:48016325:C:T	1.55155e-07	-1.56452e-10	-0.76666
48016334	chr6:48016334:A:G	1.72275e-08	-1.73009	-1.23449
48016443	chr6:48016443:A:T	2.66719e-08	-1.2202	-1.30728
48016887	chr6:48016887:C:T	3.33783e-08	-0.994713	-1.30847
48017035	chr6:48017035:G:A	3.29595e-07	-1.56452e-10	-0.0132242
48017041	chr6:48017041:T:C	7.17647e-08	-0.65969	-0.878005
48017484	chr6:48017484:A:G	9.23747e-08	-1.56452e-10	-1.28523
48017727	chr6:48017727:A:G	9.03389e-08	-1.56452e-10	-1.30752
48017964	chr6:48017964:T:C	5.92616e-08	-1.72913	-3.17832e-10
48018148	chr6:48018148:T:C	9.03936e-08	-1.56452e-10	-1.30691
48018225	chr6:48018225:C:T	9.02873e-08	-1.56452e-10	-1.30809
48018489	chr6:48018489:T:A	6.14583e-08	-1.69273	-3.17832e-10
48018994	chr6:48018994:T:C	1.71907e-08	-1.72424	-1.24248
48018998	chr6:48018998:A:G	9.09477e-08	-1.56452e-10	-1.3008
48019131	chr6:48019131:G:A	9.0378e-08	-1.56452e-10	-1.30709
48019336	chr6:48019336:A:G	9.15938e-08	-1.56452e-10	-1.29372
48019594	chr6:48019594:G:A	9.05618e-08	-1.56452e-10	-1.30505
48019601	chr6:48019601:T:TG	1.34245e-07	-1.56452e-10	-0.911418
48019613	chr6:48019613:G:A	7.59293e-08	-1.64302	0.161734
48019629	chr6:48019629:G:A	2.87033e-07	-1.56452e-10	-0.151492
48019749	chr6:48019749:AT:A	9.04247e-08	-1.56452e-10	-1.30657
48020128	chr6:48020128:C:T	3.12971e-07	-1.56452e-10	-0.0649766
48020158	chr6:48020158:T:C	9.76906e-08	-1.56452e-10	-1.22928
48020167	chr6:48020167:G:A	1.66332e-08	-1.6998	-1.29989
48020438	chr6:48020438:A:G	3.15506e-07	-0.05691	-3.17832e-10
48020542	chr6:48020542:A:C	2.27457e-07	-1.56452e-10	-0.384126
48020575	chr6:48020575:T:C	4.44441e-08	-1.22359	-0.793264
48020787	chr6:48020787:A:G	4.24665e-08	-1.71577	-0.346604
48020997	chr6:48020997:C:T	1.07917e-07	-1.56452e-10	-1.12973
48021351	chr6:48021351:C:T	6.08041e-08	-1.70343	-3.17832e-10
48021528	chr6:48021528:G:T	3.44734e-07	-1.56452e-10	0.0316852
48021594	chr6:48021594:C:T	4.81148e-07	0.365088	-3.17832e-10
48021913	chr6:48021913:G:A	6.10977e-08	-1.69861	-3.17832e-10
48022029	chr6:48022029:G:A	4.10314e-08	-1.72368	-0.373073
48022345	chr6:48022345:A:T	9.09319e-08	-1.56452e-10	-1.30098
48023337	chr6:48023337:C:T	2.9343e-08	-1.32868	-1.10335
48023364	chr6:48023364:T:C	1.41076e-07	-1.56452e-10	-0.861786
48023671	chr6:48023671:A:G	4.57201e-07	-1.56452e-10	0.314035
48023828	chr6:48023828:T:G	9.57391e-08	-1.56452e-10	-1.24946
48023933	chr6:48023933:G:A	1.3985e-07	-1.56452e-10	-0.870517
48024036	chr6:48024036:G:C	1.46858e-07	-1.56452e-10	-0.821623
48024960	chr6:48024960:C:T	9.5247e-08	-1.56452e-10	-1.25461
48025020	chr6:48025020:C:T	2.22569e-08	-1.4214	-1.28704
48025025	chr6:48025025:C:T	4.54755e-07	0.928317	-0.619646
48025969	chr6:48025969:C:CAGCA	1.45206e-07	-1.56452e-10	-0.832936
48026125	chr6:48026125:T:C	4.67641e-07	-1.56452e-10	0.336613
48026216	chr6:48026216:C:T	6.97344e-08	-1.56639	-3.17832e-10
48026362	chr6:48026362:G:C	1.19877e-07	-1.56452e-10	-1.02462
48026751	chr6:48026751:G:T	9.61416e-08	-1.56452e-10	-1.24526
48026849	chr6:48026849:A:G	1.0529e-07	-1.56452e-10	-1.15437
48026870	chr6:48026870:C:G	4.59923e-08	-1.35777	-0.624846
48027214	chr6:48027214:A:G	2.16826e-07	-1.56452e-10	-0.431994
48027259	chr6:48027259:C:T	2.61923e-08	-1.69233	-0.853295
48027261	chr6:48027261:A:G	1.76271e-07	-1.56452e-10	-0.639063
48027466	chr6:48027466:T:C	9.11937e-08	-1.56452e-10	-1.2981
48027731	chr6:48027731:A:G	4.86605e-07	-1.56452e-10	0.376366
48027765	chr6:48027765:T:C	9.77221e-08	-1.56452e-10	-1.22896
48027825	chr6:48027825:G:A	1.54083e-07	-1.56452e-10	-0.773598
48027968	chr6:48027968:G:A	1.24086e-07	-1.56452e-10	-0.990117
48028026	chr6:48028026:C:T	2.81341e-08	-1.26982	-1.20429
48028097	chr6:48028097:A:G	9.04431e-08	-1.56452e-10	-1.30637
48028162	chr6:48028162:C:T	5.51589e-07	-1.56452e-10	0.501716
48028373	chr6:48028373:G:A	9.05343e-08	-1.56452e-10	-1.30536
48028713	chr6:48028713:T:C	9.04848e-08	-1.56452e-10	-1.30591
48028771	chr6:48028771:C:T	3.88007e-08	-1.4783	-0.67435
48029060	chr6:48029060:T:A	2.88951e-08	-1.33628	-1.11114
48029069	chr6:48029069:T:C	9.34465e-08	-1.56452e-10	-1.2737
48030271	chr6:48030271:G:A	3.70878e-07	-1.56452e-10	0.104786
48030933	chr6:48030933:A:G	1.22493e-07	-1.56452e-10	-1.00303
48031018	chr6:48031018:T:C	5.42469e-07	0.485044	-3.17832e-10
48031334	chr6:48031334:ACCCTGCT:A	1.05274e-07	-1.56452e-10	-1.15452
48031561	chr6:48031561:A:G	1.81865e-07	0.691121	-1.29894
48031613	chr6:48031613:C:A	2.77994e-08	-1.33578	-1.15029
48031729	chr6:48031729:A:G	2.81294e-08	-1.31779	-1.15648
48032023	chr6:48032023:A:G	1.0456e-07	-1.56452e-10	-1.16133
48032068	chr6:48032068:C:A	3.71999e-08	-1.40904	-0.785737
48032179	chr6:48032179:AC:A	1.61507e-07	-1.56452e-10	-0.726541
48032188	chr6:48032188:T:C	4.85877e-07	-1.56452e-10	0.374867
48032362	chr6:48032362:G:A	1.71552e-08	-1.70769	-1.26109
48032453	chr6:48032453:T:C	4.79796e-08	-1.38087	-0.559444
48032454	chr6:48032454:G:A	9.64833e-08	-1.56452e-10	-1.24172
48032661	chr6:48032661:A:G	1.05211e-07	-1.56452e-10	-1.15512
48033097	chr6:48033097:A:G	1.62113e-07	-1.56452e-10	-0.722795
48033115	chr6:48033115:T:C	4.34499e-07	-1.56452e-10	0.263107
48033734	chr6:48033734:A:T	1.13512e-07	-1.56452e-10	-1.07918
48033770	chr6:48033770:T:C	4.37754e-07	0.270569	-3.17832e-10
48033833	chr6:48033833:T:C	3.93071e-08	-1.46953	-0.670154
48034971	chr6:48034971:C:T	2.8671e-08	-1.34253	-1.11267
48035025	chr6:48035025:G:T	1.89668e-08	-1.57318	-1.29522
48035445	chr6:48035445:A:T	5.4519e-08	-1.71784	-0.0946952
48035701	chr6:48035701:A:C	6.09369e-07	-1.56452e-10	0.601337
48035788	chr6:48035788:T:C	4.87037e-07	-1.56452e-10	0.377252
48035940	chr6:48035940:T:C	1.59035e-07	-1.56452e-10	-0.741963
48035974	chr6:48035974:A:C	9.14844e-08	-1.56452e-10	-1.29492
48036225	chr6:48036225:A:G	1.69466e-08	-1.71915	-1.26187
48036249	chr6:48036249:T:G	1.24501e-07	-1.56452e-10	-0.986778
48036338	chr6:48036338:C:A	6.01678e-07	-1.56452e-10	0.588634
48036415	chr6:48036415:C:T	4.30756e-08	-1.37012	-0.678008
48036631	chr6:48036631:C:T	4.76481e-07	-1.56452e-10	0.355339
48036854	chr6:48036854:C:G	1.02101e-07	-1.56452e-10	-1.18513
48037061	chr6:48037061:G:T	1.61625e-07	-1.56452e-10	-0.72581
48037719	chr6:48037719:C:T	1.05506e-07	-1.56452e-10	-1.15232
48038043	chr6:48038043:C:T	1.59414e-07	-1.56452e-10	-0.739581
48038143	chr6:48038143:G:A	1.68121e-08	-1.71971	-1.26928
48038318	chr6:48038318:G:A	2.84279e-08	-1.37645	-1.08727
48038407	chr6:48038407:C:T	2.75159e-08	-1.30391	-1.19241
48038470	chr6:48038470:C:A	4.32281e-07	-1.56452e-10	0.257987
48038541	chr6:48038541:G:A	6.49732e-08	-1.63711	-3.17832e-10
48038765	chr6:48038765:A:G	9.4698e-08	-1.56452e-10	-1.26039
48038884	chr6:48038884:G:A	9.34495e-08	-1.56452e-10	-1.27367
48039241	chr6:48039241:A:G	1.11526e-07	-1.56452e-10	-1.09683
48039610	chr6:48039610:A:G	2.96818e-08	-1.32878	-1.09178
48039756	chr6:48039756:T:G	2.86986e-08	-1.34986	-1.10439
48040037	chr6:48040037:C:T	9.61584e-08	-1.56452e-10	-1.24509
48040254	chr6:48040254:T:C	1.66177e-08	-1.71735	-1.28327
48040566	chr6:48040566:C:T	9.784e-08	-1.56452e-10	-1.22775
48040771	chr6:48040771:A:G	2.85262e-08	-1.35162	-1.10864
48041020	chr6:48041020:C:T	1.03874e-07	-1.56452e-10	-1.16791
48041163	chr6:48041163:G:T	1.67536e-08	-1.71496	-1.27752
48041585	chr6:48041585:G:A	2.77331e-08	-1.3799	-1.10856
48041669	chr6:48041669:A:G	9.06227e-08	-1.56452e-10	-1.30438
48041690	chr6:48041690:C:T	2.67856e-08	-1.32161	-1.20161
48041694	chr6:48041694:C:T	7.00542e-08	-1.56182	-3.17832e-10
48042453	chr6:48042453:A:G	2.84852e-08	-1.3432	-1.1185
48042491	chr6:48042491:T:C	9.79156e-08	-1.56452e-10	-1.22698
48042973	chr6:48042973:A:G	4.00998e-08	-1.37196	-0.747757
48043494	chr6:48043494:T:C	9.79156e-08	-1.56452e-10	-1.22698
48044095	chr6:48044095:T:C	9.05903e-08	-1.56452e-10	-1.30474
48044254	chr6:48044254:T:C	9.31412e-08	-1.56452e-10	-1.27697
48044324	chr6:48044324:G:A	3.66134e-08	-1.43444	-0.776236
48044535	chr6:48044535:T:G	5.61041e-08	-0.941253	-0.842626
48044649	chr6:48044649:C:T	3.90707e-08	-1.37832	-0.767395
48045053	chr6:48045053:C:T	3.11248e-07	-1.56452e-10	-0.0704985
48045076	chr6:48045076:A:C	9.21554e-08	-1.56452e-10	-1.28761
48045114	chr6:48045114:A:G	9.29276e-08	-1.56452e-10	-1.27927
48045173	chr6:48045173:A:C	1.08424e-07	-1.56452e-10	-1.12503
48045632	chr6:48045632:A:G	4.42015e-07	-1.56452e-10	0.280256
48045823	chr6:48045823:T:C	9.05215e-08	-1.56452e-10	-1.3055
48045833	chr6:48045833:C:T	6.46085e-08	-1.64274	-3.17832e-10
48046339	chr6:48046339:G:A	3.05917e-07	-1.56452e-10	-0.0877727
48046832	chr6:48046832:T:C	6.23028e-08	-1.67908	-3.17832e-10
48046894	chr6:48046894:T:A	3.39889e-07	1.17646	-1.15893
48047210	chr6:48047210:T:C	6.05202e-08	-0.404669	-1.30344
48047301	chr6:48047301:C:T	3.96406e-08	-1.72724	-0.403993
48047559	chr6:48047559:T:G	3.98012e-07	1.00652	-0.831126
48047687	chr6:48047687:A:G	3.78347e-07	1.02537	-0.900651
48047797	chr6:48047797:C:T	3.04514e-08	-1.16493	-1.23003
48048257	chr6:48048257:T:C	2.63852e-07	0.708846	-0.944545
48048535	chr6:48048535:A:G	2.87287e-07	0.786837	-0.937443
48048650	chr6:48048650:T:A	2.01019e-08	-1.50206	-1.30822
48048899	chr6:48048899:T:C	2.95797e-07	0.825363	-0.946776
48049145	chr6:48049145:G:A	2.84251e-07	0.768516	-0.929746
48049333	chr6:48049333:CAT:C	2.36274e-07	0.735793	-1.08189
48049680	chr6:48049680:A:C	2.81676e-07	0.76013	-0.930461
48049911	chr6:48049911:CCA:C	9.05037e-08	-1.56452e-10	-1.3057
48050194	chr6:48050194:C:A	2.95944e-07	0.801651	-0.92257
48050611	chr6:48050611:A:G	1.0095e-07	-1.56452e-10	-1.19646
48050637	chr6:48050637:C:T	2.45881e-07	0.444518	-0.750757
48051046	chr6:48051046:T:A	1.92842e-07	0.705887	-1.2551
48052095	chr6:48052095:G:A	2.23086e-07	0.68589	-1.08942
48053116	chr6:48053116:T:C	2.8067e-07	0.715641	-0.889548
48053129	chr6:48053129:G:T	2.166e-07	-1.56452e-10	-0.433033
48053203	chr6:48053203:C:T	2.16363e-07	-1.56452e-10	-0.434131
48053517	chr6:48053517:CAA:C	2.74238e-07	0.703791	-0.900881
48053644	chr6:48053644:C:T	1.00185e-07	-1.56452e-10	-1.20407
48053985	chr6:48053985:G:A	9.03328e-08	-1.56452e-10	-1.30759
48054711	chr6:48054711:A:G	1.06838e-07	-1.56452e-10	-1.13978
48055119	chr6:48055119:G:A	6.18584e-08	-1.68624	-3.17832e-10
48055203	chr6:48055203:T:A	2.62129e-07	0.496404	-0.738655
48055566	chr6:48055566:C:T	1.15763e-07	-1.56452e-10	-1.05954
48055609	chr6:48055609:A:T	2.1345e-07	-1.56452e-10	-0.447684
48055715	chr6:48055715:T:G	1.00863e-07	-1.56452e-10	-1.19733
48056022	chr6:48056022:T:C	9.03177e-08	-1.56452e-10	-1.30775
48056252	chr6:48056252:T:C	1.17071e-07	-1.56452e-10	-1.04831
48056494	chr6:48056494:T:C	2.89735e-07	0.762215	-0.904336
48056691	chr6:48056691:T:C	1.66815e-07	-1.56452e-10	-0.694202
48057149	chr6:48057149:C:T	6.63561e-08	-1.61605	-3.17832e-10
48057267	chr6:48057267:C:T	4.14357e-07	0.712488	-0.496847
48057454	chr6:48057454:A:G	2.82373e-07	0.750314	-0.918174
48057457	chr6:48057457:C:T	1.05149e-07	-1.56452e-10	-1.15571
48057942	chr6:48057942:G:A	2.90685e-07	0.779117	-0.917963
48057959	chr6:48057959:T:C	8.20272e-08	-1.40404	-3.17832e-10
48058043	chr6:48058043:T:G	6.06889e-08	-1.70533	-3.17832e-10
48058149	chr6:48058149:T:C	2.91394e-07	0.78299	-0.919402
48058269	chr6:48058269:A:C	1.13431e-07	-1.56452e-10	-1.07989
48058641	chr6:48058641:A:G	2.04404e-08	-1.49281	-1.30076
48058866	chr6:48058866:G:A	9.03176e-08	-1.56452e-10	-1.30776
48059112	chr6:48059112:T:C	2.23902e-07	0.908556	-1.30844
48060007	chr6:48060007:A:G	2.07544e-08	-1.73015	-1.04818
48061364	chr6:48061364:C:A	1.06785e-07	-1.56452e-10	-1.14027
48061531	chr6:48061531:C:T	1.98877e-07	-1.56452e-10	-0.5184
48061994	chr6:48061994:T:A	2.37781e-07	0.968679	-1.30842
48061995	chr6:48061995:A:C	2.36398e-07	0.962795	-1.30837
48062033	chr6:48062033:G:A	9.59555e-08	-1.56452e-10	-1.2472
48062111	chr6:48062111:C:T	1.00289e-07	0.102893	-1.30593
48062676	chr6:48062676:C:T	9.71598e-08	-1.56452e-10	-1.23473
48063384	chr6:48063384:C:G	3.0934e-07	1.20758	-1.28423
48063808	chr6:48063808:G:A	4.34524e-08	-1.72972	-0.309699
48064083	chr6:48064083:G:T	2.47459e-07	1.00862	-1.30847
48064394	chr6:48064394:A:G	2.12038e-07	-1.56452e-10	-0.454321
48064412	chr6:48064412:A:C	3.9958e-08	-0.8496	-1.27366
48065105	chr6:48065105:G:T	9.02573e-08	-1.56452e-10	-1.30842
48065148	chr6:48065148:G:A	1.45995e-07	-0.827514	-3.17832e-10
48065428	chr6:48065428:A:G	1.05357e-07	-1.56452e-10	-1.15374
48065431	chr6:48065431:A:C	2.4212e-07	0.98628	-1.30794
48065458	chr6:48065458:G:A	1.30609e-07	-1.56452e-10	-0.938878
48065890	chr6:48065890:G:C	2.55518e-07	1.04027	-1.30807
48066098	chr6:48066098:A:AC	6.5241e-08	-1.36357	-0.269425
48066266	chr6:48066266:C:T	1.77087e-07	0.666421	-1.30087
48068770	chr6:48068770:C:A	1.3169e-07	-1.56452e-10	-0.930637
48069287	chr6:48069287:T:C	2.13342e-07	-1.56452e-10	-0.448191
48069585	chr6:48069585:C:G	1.11815e-07	-1.56452e-10	-1.09424
48069715	chr6:48069715:T:G	9.14874e-08	-1.56452e-10	-1.29489
48069750	chr6:48069750:T:C	3.79202e-08	-0.949955	-1.22565
48070159	chr6:48070159:A:G	1.17769e-07	-1.56452e-10	-1.04236
48070343	chr6:48070343:A:C	2.60422e-08	-1.25365	-1.29772
48071056	chr6:48071056:T:C	9.09223e-08	-1.56452e-10	-1.30108
48071371	chr6:48071371:A:G	1.32282e-07	-1.56452e-10	-0.926152
48071401	chr6:48071401:G:A	6.05376e-08	-1.70782	-3.17832e-10
48071555	chr6:48071555:G:A	3.77669e-07	1.4296	-1.30667
48071919	chr6:48071919:G:T	9.03358e-08	-1.56452e-10	-1.30755
48072146	chr6:48072146:T:G	9.7014e-08	-1.56452e-10	-1.23623
48072327	chr6:48072327:G:A	8.13061e-08	-1.41287	-3.17832e-10
48072530	chr6:48072530:C:A	1.82526e-07	-1.56452e-10	-0.604194
48072668	chr6:48072668:T:C	9.03399e-08	-1.56452e-10	-1.30751
48072698	chr6:48072698:C:T	9.19946e-08	-1.56452e-10	-1.28936
48073217	chr6:48073217:G:A	2.46864e-07	0.973586	-1.27584
48073541	chr6:48073541:C:T	9.03353e-08	-1.56452e-10	-1.30756
48073716	chr6:48073716:T:C	4.75852e-07	1.61434	-1.26032
48074236	chr6:48074236:T:A	1.11987e-07	-1.0927	-3.17832e-10
48074508	chr6:48074508:C:T	1.04057e-07	-1.56452e-10	-1.16615
48074836	chr6:48074836:G:A	3.00242e-08	-1.39244	-1.01665
48074924	chr6:48074924:A:G	6.53149e-08	-1.63187	-3.17832e-10
48075096	chr6:48075096:G:A	3.56217e-07	1.372	-1.30755
48075193	chr6:48075193:A:G	4.15753e-07	1.50499	-1.28598
48075284	chr6:48075284:A:G	4.46406e-07	-1.56452e-10	0.290141
48076068	chr6:48076068:T:G	3.30555e-07	1.29385	-1.30417
48076743	chr6:48076743:C:T	1.1592e-06	1.2444	-3.17832e-10
48076839	chr6:48076839:C:T	2.38045e-08	-1.73073	-0.910482
48076973	chr6:48076973:T:C	1.48217e-07	0.480692	-1.2931
48077238	chr6:48077238:G:A	1.45047e-06	-1.56452e-10	1.46856
48077712	chr6:48077712:T:C	9.03452e-08	-1.56452e-10	-1.30745
48078075	chr6:48078075:G:A	7.35635e-08	-1.51294	-3.17832e-10
48078274	chr6:48078274:G:A	2.55998e-08	-1.48124	-1.08726
48078278	chr6:48078278:A:T	4.4404e-07	1.58847	-1.30364
48078819	chr6:48078819:T:C	9.03362e-08	-1.56452e-10	-1.30755
48079633	chr6:48079633:G:A	2.28132e-08	-1.72807	-0.955682
48079821	chr6:48079821:G:C	5.99978e-08	-1.71678	-3.17832e-10
48080359	chr6:48080359:G:A	2.84495e-07	1.14774	-1.30811
48080399	chr6:48080399:A:T	8.58377e-08	-1.35863	-3.17832e-10
48080783	chr6:48080783:A:AT	9.02709e-08	-1.56452e-10	-1.30827
48081990	chr6:48081990:T:C	2.86056e-07	1.15154	-1.30644
48082487	chr6:48082487:A:G	9.34125e-08	-1.56452e-10	-1.27406
48082495	chr6:48082495:A:G	3.1637e-07	-1.56452e-10	-0.0541746
48082513	chr6:48082513:C:G	3.55328e-08	-1.7298	-0.510829
48082563	chr6:48082563:C:T	2.11658e-08	-1.6846	-1.0741
48082576	chr6:48082576:C:T	3.1528e-07	-0.0576268	-3.17832e-10
48082669	chr6:48082669:C:T	2.15331e-07	0.850549	-1.28946
48082766	chr6:48082766:A:G	2.45886e-07	0.998749	-1.30497
48083115	chr6:48083115:C:T	2.09083e-07	0.839926	-1.30828
48083513	chr6:48083513:A:G	9.02533e-08	-1.56452e-10	-1.30847
48083918	chr6:48083918:A:G	1.1951e-07	-1.56452e-10	-1.02769
48084917	chr6:48084917:G:A	9.02533e-08	-1.56452e-10	-1.30847
48086043	chr6:48086043:C:G	5.26043e-08	-1.69453	-0.153763
48086077	chr6:48086077:T:A	1.82507e-07	-1.56452e-10	-0.604299
48086237	chr6:48086237:G:C	1.85748e-07	0.718484	-1.30518
48086427	chr6:48086427:G:T	1.38644e-07	0.429282	-1.30846
48086573	chr6:48086573:A:C	4.33067e-07	-1.56452e-10	0.259804
48086657	chr6:48086657:G:A	2.43245e-07	0.991432	-1.30845
48087827	chr6:48087827:G:A	2.21882e-07	0.88323	-1.29217
48088660	chr6:48088660:T:C	6.02387e-08	-1.71277	-3.17832e-10
48088667	chr6:48088667:G:A	9.09725e-08	-1.56452e-10	-1.30053
48088786	chr6:48088786:G:A	5.91627e-08	-1.7308	-3.17832e-10
48089066	chr6:48089066:A:G	9.44932e-07	-1.56452e-10	1.04003
48089166	chr6:48089166:A:G	1.73491e-08	-1.71293	-1.24462
48089439	chr6:48089439:T:C	9.08687e-08	-1.56452e-10	-1.30167
48089539	chr6:48089539:A:G	2.54819e-07	1.0368	-1.30734
48089563	chr6:48089563:T:C	2.47566e-07	1.0075	-1.30691
48089996	chr6:48089996:G:A	3.50209e-07	1.33865	-1.29121
48090114	chr6:48090114:G:C	8.74715e-08	-1.33977	-3.17832e-10
48090198	chr6:48090198:A:G	2.60865e-07	1.06011	-1.30719
48090211	chr6:48090211:A:G	4.98842e-08	-0.869799	-1.03158
48090933	chr6:48090933:T:C	3.29305e-07	-1.56452e-10	-0.0141033
48091079	chr6:48091079:G:T	3.33014e-07	-1.56452e-10	-0.00290149
48091309	chr6:48091309:A:C	9.09215e-08	-1.56452e-10	-1.30109
48092163	chr6:48092163:C:T	2.35727e-07	0.952702	-1.30111
48095411	chr6:48095411:C:T	4.06909e-07	-1.56452e-10	0.197503
48095952	chr6:48095952:A:G	3.48735e-08	-1.72648	-0.532882
48096378	chr6:48096378:G:A	1.10433e-07	-1.56452e-10	-1.10668
48097335	chr6:48097335:G:A	6.61327e-08	-1.6997	0.0802763
48098013	chr6:48098013:A:T	1.0114e-07	-1.56452e-10	-1.19458
48098038	chr6:48098038:G:A	3.51113e-08	-1.72083	-0.531737
48098184	chr6:48098184:C:G	1.57748e-07	-1.56452e-10	-0.750086
48098347	chr6:48098347:T:C	9.49993e-08	-1.56452e-10	-1.25722
48098630	chr6:48098630:C:A	3.09321e-07	-1.56452e-10	-0.0767076
48098802	chr6:48098802:T:A	1.93494e-08	-1.72359	-1.12484
48099458	chr6:48099458:C:T	1.0554e-07	-1.56452e-10	-1.152
48099816	chr6:48099816:G:T	8.64078e-08	-1.35201	-3.17832e-10
48100598	chr6:48100598:T:G	9.64711e-08	-1.56452e-10	-1.24184
48101138	chr6:48101138:T:C	1.7807e-08	-1.71739	-1.2141
48101975	chr6:48101975:A:T	3.34079e-07	0.000289891	-3.17832e-10
48101987	chr6:48101987:C:T	4.61535e-07	1.51571	-1.19224
48102084	chr6:48102084:C:T	9.54314e-08	-1.56452e-10	-1.25268
48102267	chr6:48102267:A:C	1.65979e-08	-1.72579	-1.27602
48102475	chr6:48102475:T:C	3.42494e-07	1.25456	-1.22939
48103319	chr6:48103319:T:C	1.79458e-07	0.132343	-0.753488
48103454	chr6:48103454:C:T	3.65196e-07	1.32338	-1.23403
48103589	chr6:48103589:A:G	3.43519e-07	1.28105	-1.2529
48103863	chr6:48103863:G:A	2.66507e-07	-1.56452e-10	-0.225686
48103867	chr6:48103867:T:C	3.80224e-07	1.37086	-1.24118
48103881	chr6:48103881:T:C	2.04111e-07	0.160774	-0.653196
48104086	chr6:48104086:G:A	3.78307e-07	1.34254	-1.21792
48104380	chr6:48104380:A:C	9.95772e-08	-1.56452e-10	-1.21015
48104433	chr6:48104433:A:C	1.39985e-07	-1.56452e-10	-0.869551
48104539	chr6:48104539:C:T	4.97986e-07	1.58068	-1.1812
48104899	chr6:48104899:T:A	4.96461e-07	1.59345	-1.19703
48105184	chr6:48105184:T:C	1.53366e-07	-1.56452e-10	-0.778262
48105536	chr6:48105536:A:T	9.28754e-08	-1.56452e-10	-1.27983
48105875	chr6:48105875:A:G	1.09064e-07	-1.56452e-10	-1.11916
48106254	chr6:48106254:T:C	9.57793e-08	-1.56452e-10	-1.24904
48106286	chr6:48106286:C:G	5.86372e-07	1.69008	-1.12721
48106315	chr6:48106315:G:A	1.00183e-07	-1.56452e-10	-1.20409
48106432	chr6:48106432:G:A	4.34231e-07	0.26249	-3.17832e-10
48106941	chr6:48106941:A:G	1.04492e-07	-1.56452e-10	-1.16198
48107079	chr6:48107079:G:T	3.38423e-07	1.23219	-1.21898
48107102	chr6:48107102:TTA:T	7.14454e-07	0.760431	-3.17832e-10
48107309	chr6:48107309:T:C	1.05407e-07	-1.56452e-10	-1.15325
48107436	chr6:48107436:T:C	1.66336e-08	-1.72088	-1.27878
48107600	chr6:48107600:G:A	1.10927e-07	-1.56452e-10	-1.10221
48107719	chr6:48107719:T:A	2.31983e-07	-1.56452e-10	-0.364422
48107976	chr6:48107976:A:C	9.14492e-08	-1.56452e-10	-1.2953
48108036	chr6:48108036:A:G	5.484e-08	-1.07601	-0.730656
48108353	chr6:48108353:A:C	9.67547e-08	-1.56452e-10	-1.23891
48108368	chr6:48108368:C:T	1.00854e-07	-1.56452e-10	-1.19742
48108476	chr6:48108476:T:G	6.64837e-08	-1.69644	0.0823136
48108488	chr6:48108488:G:A	6.4976e-08	-1.69633	0.059263
48108697	chr6:48108697:G:A	2.66631e-07	-1.56452e-10	-0.22522
48108796	chr6:48108796:G:T	2.85141e-07	1.06755	-1.22565
48109334	chr6:48109334:A:T	3.11193e-08	-1.37061	-1.00265
48109389	chr6:48109389:T:C	9.53946e-08	-1.56452e-10	-1.25307
48110105	chr6:48110105:A:G	5.18863e-07	-1.56452e-10	0.440552
48110876	chr6:48110876:G:A	6.35689e-08	-0.402731	-1.25623
48111282	chr6:48111282:T:C	1.05608e-07	0.128847	-1.2802
48111351	chr6:48111351:C:A	1.16596e-07	-0.0342563	-1.01812
48111358	chr6:48111358:C:T	1.3857e-07	0.166788	-1.0465
48111413	chr6:48111413:G:A	1.10833e-07	-1.56452e-10	-1.10307
48111440	chr6:48111440:C:T	2.53397e-08	-1.71268	-0.866031
48112754	chr6:48112754:C:A	2.0131e-07	-1.56452e-10	-0.506241
48112762	chr6:48112762:T:A	1.10147e-07	-0.14865	-0.960621
48113330	chr6:48113330:C:T	2.09183e-08	-1.72802	-1.04244
48113417	chr6:48113417:G:C	9.15857e-08	-1.56452e-10	-1.29381
48113582	chr6:48113582:C:T	3.13396e-07	0.181298	-0.244919
48113728	chr6:48113728:C:T	9.83274e-07	-1.73075	2.81055
48113770	chr6:48113770:C:T	9.26342e-08	-1.56452e-10	-1.28243
48114777	chr6:48114777:C:T	9.12718e-08	-1.56452e-10	-1.29725
48114779	chr6:48114779:A:G	1.05195e-07	-1.56452e-10	-1.15527
48115002	chr6:48115002:A:G	1.82487e-07	0.114413	-0.718824
48115272	chr6:48115272:G:A	1.82659e-07	0.136966	-0.740432
48115580	chr6:48115580:T:C	8.91229e-08	-0.195967	-1.1251
48115630	chr6:48115630:G:A	3.0867e-07	-1.72704	1.64823
48115747	chr6:48115747:A:G	1.98218e-07	0.232827	-0.754545
48115821	chr6:48115821:A:G	9.14493e-08	-1.56452e-10	-1.2953
48116062	chr6:48116062:G:A	1.40603e-07	-1.56452e-10	-0.865144
48116470	chr6:48116470:T:C	9.20057e-08	-1.56452e-10	-1.28924
48117372	chr6:48117372:T:A	2.74828e-07	0.566752	-0.761695
48117448	chr6:48117448:G:T	1.11007e-07	-1.56452e-10	-1.10149
48117502	chr6:48117502:A:T	2.64249e-07	0.106142	-0.340337
48117677	chr6:48117677:T:G	2.67385e-07	0.070121	-0.292518
48117902	chr6:48117902:A:G	1.17735e-07	-1.56452e-10	-1.04265
48118234	chr6:48118234:C:T	9.14425e-08	-1.56452e-10	-1.29538
48118251	chr6:48118251:A:T	2.90298e-07	0.115396	-0.255574
48118303	chr6:48118303:A:G	9.77614e-08	-1.56452e-10	-1.22856
48118422	chr6:48118422:C:T	2.35929e-06	2.52866	-0.573632
48118585	chr6:48118585:C:T	1.75528e-08	-1.72413	-1.22175
48118881	chr6:48118881:C:T	2.62342e-07	0.708837	-0.950275
48119360	chr6:48119360:A:G	2.87091e-06	-1.56452e-10	2.1513
48119667	chr6:48119667:C:T	3.16903e-06	2.47119	-0.221097
48119851	chr6:48119851:G:A	1.5777e-07	-1.56452e-10	-0.749948
48120076	chr6:48120076:G:C	1.63819e-08	-1.72636	-1.28855
48120165	chr6:48120165:AG:A	2.94977e-07	0.624493	-0.748682
48120404	chr6:48120404:T:G	1.45179e-07	0.271812	-1.10493
48120444	chr6:48120444:C:T	2.93527e-06	2.44022	-0.266748
48120458	chr6:48120458:C:T	9.23541e-08	-1.56452e-10	-1.28546
48120504	chr6:48120504:T:C	2.89022e-07	0.625346	-0.769931
48121159	chr6:48121159:T:A	2.7071e-07	0.145002	-0.355042
48121214	chr6:48121214:T:C	2.6786e-07	0.138753	-0.359376
48121305	chr6:48121305:C:T	9.45522e-08	-1.56452e-10	-1.26194
48121326	chr6:48121326:G:T	2.64109e-07	0.117455	-0.352182
48121421	chr6:48121421:T:G	9.14606e-08	-1.56452e-10	-1.29518
48121486	chr6:48121486:C:A	2.95504e-07	0.629263	-0.751669
48122296	chr6:48122296:G:A	3.17487e-07	0.700332	-0.750981
48122448	chr6:48122448:A:G	3.08995e-07	0.674637	-0.752399
48122659	chr6:48122659:C:G	9.14629e-08	-1.56452e-10	-1.29515
48123128	chr6:48123128:T:C	9.02771e-08	-1.56452e-10	-1.3082
48123233	chr6:48123233:C:T	2.61031e-07	0.114131	-0.360577
48123892	chr6:48123892:A:G	2.50775e-07	0.0972878	-0.383817
48124908	chr6:48124908:T:C	4.26879e-07	0.562075	-0.316662
48125278	chr6:48125278:G:A	1.71836e-08	-1.71595	-1.25118
48125518	chr6:48125518:G:A	4.31359e-07	0.469386	-0.213533
48126132	chr6:48126132:C:T	1.73737e-08	-1.72288	-1.23325
48126403	chr6:48126403:G:A	1.72527e-06	2.93893	-1.29688
48126413	chr6:48126413:G:C	2.16188e-08	-1.60007	-1.13746
48126509	chr6:48126509:C:T	6.05886e-07	1.35355	-0.757947
48126812	chr6:48126812:C:T	5.61508e-07	1.27019	-0.750649
48127968	chr6:48127968:C:T	7.23907e-07	-1.56452e-10	0.773575
48128110	chr6:48128110:G:A	4.01616e-07	0.36244	-0.178032
48128312	chr6:48128312:T:C	4.52777e-07	0.563134	-0.258821
48128646	chr6:48128646:T:C	1.64289e-06	2.8309	-1.23778
48128775	chr6:48128775:G:A	4.25684e-07	0.483698	-0.241088
48128921	chr6:48128921:GC:G	1.65625e-08	-1.72887	-1.27508
48129197	chr6:48129197:A:T	1.5424e-07	-1.56452e-10	-0.772579
48129340	chr6:48129340:C:T	7.08375e-08	-1.5507	-3.17832e-10
48129471	chr6:48129471:T:G	9.03788e-08	-1.56452e-10	-1.30708
48129497	chr6:48129497:C:A	8.09293e-08	-1.41751	-3.17832e-10
48130944	chr6:48130944:A:C	9.29255e-08	-1.52634	0.247053
48130973	chr6:48130973:T:C	1.82078e-08	-1.66347	-1.24577
48131193	chr6:48131193:A:G	1.79568e-07	-0.620533	-3.17832e-10
48131303	chr6:48131303:G:T	9.06437e-08	-1.52572	0.221566
48131425	chr6:48131425:T:C	9.07171e-08	-1.56452e-10	-1.30334
48131427	chr6:48131427:G:T	1.2105e-07	-1.56452e-10	-1.01488
48131762	chr6:48131762:C:A	1.1561e-07	-1.56452e-10	-1.06087
48131784	chr6:48131784:T:C	9.43735e-08	-1.56452e-10	-1.26383
48131820	chr6:48131820:A:G	8.22338e-08	-1.52089	0.119366
48132279	chr6:48132279:TA:T	9.07739e-08	-1.56452e-10	-1.30272
48132282	chr6:48132282:T:G	9.07591e-08	-1.56452e-10	-1.30288
48132325	chr6:48132325:A:G	1.34562e-07	-1.36394	0.454878
48132375	chr6:48132375:C:T	8.12903e-08	-1.52728	0.114217
48132504	chr6:48132504:A:G	7.28908e-08	-1.52213	-3.17832e-10
48133001	chr6:48133001:A:T	6.76852e-08	-1.56063	-0.0355938
48133323	chr6:48133323:A:G	6.25037e-08	-1.67586	-3.17832e-10
48133615	chr6:48133615:G:A	6.90603e-08	-1.57611	-3.17832e-10
48134298	chr6:48134298:C:T	6.67263e-08	-1.56529	-0.0452005
48134452	chr6:48134452:T:C	9.11197e-08	-1.56452e-10	-1.29891
48134702	chr6:48134702:T:C	1.34326e-07	-1.56452e-10	-0.91082
48135183	chr6:48135183:G:A	1.18833e-07	-1.56452e-10	-1.03337
48135210	chr6:48135210:A:T	7.72765e-08	-1.54773	0.0840369
48135241	chr6:48135241:T:A	6.72677e-08	-1.52918	-0.0732269
48135275	chr6:48135275:T:C	1.1371e-07	-1.56452e-10	-1.07743
48135321	chr6:48135321:A:C	1.06353e-07	-1.56452e-10	-1.14432
48135439	chr6:48135439:C:T	9.13247e-08	-1.56452e-10	-1.29667
48136081	chr6:48136081:T:C	8.34751e-08	-1.4701	0.0835655
48136232	chr6:48136232:C:T	1.04943e-07	-1.56452e-10	-1.15767
48136274	chr6:48136274:T:C	9.29277e-08	-1.56452e-10	-1.27927
48136400	chr6:48136400:GT:G	1.00554e-07	-1.46805	0.267656
48136522	chr6:48136522:A:G	9.46093e-08	-1.60874	0.347405
48136572	chr6:48136572:C:T	7.1776e-08	-1.66201	0.124474
48137026	chr6:48137026:C:T	7.1263e-08	-1.54471	-3.17832e-10
48137336	chr6:48137336:G:A	1.11021e-07	-1.56452e-10	-1.10136
48137634	chr6:48137634:C:T	2.25815e-08	-1.60388	-1.09007
48137699	chr6:48137699:A:G	8.91355e-08	-1.54285	0.221916
48137874	chr6:48137874:A:G	2.30522e-07	-1.56452e-10	-0.37074
48138129	chr6:48138129:A:C	1.86912e-07	-0.580451	-3.17832e-10
48138279	chr6:48138279:A:G	9.44521e-08	-1.63756	0.37457
48138663	chr6:48138663:T:G	1.18751e-07	-1.56452e-10	-1.03406
48138972	chr6:48138972:C:A	8.74199e-08	-1.54771	0.207349
```
