## Supplementary material for "Characterization of shared and ancestry-specific signals driving complex traits using multi-ancestry fine-mapping": susiex_nc1.cs80.snp

```
BP	SNP
51902660	chr6:51902660:A:C
51902781	chr6:51902781:T:C
51904447	chr6:51904447:C:T
51904488	chr6:51904488:A:T
51904703	chr6:51904703:T:G
51905180	chr6:51905180:C:T
51905298	chr6:51905298:A:G
51905366	chr6:51905366:G:A
51905872	chr6:51905872:C:A
51906780	chr6:51906780:C:A
51907087	chr6:51907087:G:C
51907420	chr6:51907420:C:G
51908847	chr6:51908847:G:A
51909580	chr6:51909580:T:A
51909754	chr6:51909754:C:A
51910468	chr6:51910468:G:A
51910649	chr6:51910649:G:A
51910810	chr6:51910810:G:A
51910884	chr6:51910884:C:T
51910925	chr6:51910925:A:AC
51911276	chr6:51911276:C:T
51911737	chr6:51911737:T:C
51912120	chr6:51912120:G:C
51913175	chr6:51913175:C:T
51913278	chr6:51913278:A:G
51913371	chr6:51913371:A:G
51913616	chr6:51913616:C:A
51913775	chr6:51913775:G:C
51914123	chr6:51914123:CAATT:C
51914840	chr6:51914840:A:G
51915293	chr6:51915293:G:C
51915515	chr6:51915515:A:G
51916172	chr6:51916172:G:A
51916417	chr6:51916417:G:T
51916741	chr6:51916741:C:T
51916782	chr6:51916782:C:T
51916840	chr6:51916840:T:G
51917310	chr6:51917310:T:C
51917397	chr6:51917397:T:C
51917427	chr6:51917427:G:T
51917503	chr6:51917503:G:A
51917542	chr6:51917542:A:G
51917595	chr6:51917595:C:A
51917618	chr6:51917618:A:G
51918049	chr6:51918049:T:C
51918353	chr6:51918353:C:T
51918480	chr6:51918480:T:C
51919293	chr6:51919293:A:G
51919543	chr6:51919543:C:A
51919615	chr6:51919615:C:G
51920269	chr6:51920269:T:C
51920301	chr6:51920301:G:A
51921021	chr6:51921021:C:T
51921058	chr6:51921058:CT:C
51921223	chr6:51921223:G:A
51921461	chr6:51921461:T:C
51921547	chr6:51921547:G:A
51921618	chr6:51921618:G:A
51921920	chr6:51921920:C:T
51922237	chr6:51922237:G:T
51922642	chr6:51922642:G:C
51922883	chr6:51922883:C:A
51922923	chr6:51922923:C:T
51923044	chr6:51923044:C:A
51923195	chr6:51923195:C:T
51924440	chr6:51924440:G:A
51924461	chr6:51924461:G:A
51924580	chr6:51924580:G:A
51924607	chr6:51924607:C:T
51924835	chr6:51924835:CCAAAT:C
51924989	chr6:51924989:G:A
51925049	chr6:51925049:C:T
51925292	chr6:51925292:T:C
51926209	chr6:51926209:T:G
51926716	chr6:51926716:G:A
51927028	chr6:51927028:C:G
51927094	chr6:51927094:T:A
51927241	chr6:51927241:G:T
51927839	chr6:51927839:C:A
51928078	chr6:51928078:C:T
51928241	chr6:51928241:A:T
51928660	chr6:51928660:G:GA
51928811	chr6:51928811:G:C
51929149	chr6:51929149:T:C
51929515	chr6:51929515:G:GT
51929656	chr6:51929656:T:C
51929666	chr6:51929666:G:A
51930649	chr6:51930649:C:T
51931107	chr6:51931107:G:A
51931301	chr6:51931301:G:A
51931544	chr6:51931544:T:C
51932230	chr6:51932230:A:G
51932239	chr6:51932239:T:C
51932599	chr6:51932599:T:C
51932676	chr6:51932676:C:T
51932684	chr6:51932684:A:C
51933955	chr6:51933955:G:A
51934344	chr6:51934344:G:T
51934368	chr6:51934368:T:C
51934691	chr6:51934691:TAGA:T
51934764	chr6:51934764:G:GTGGCATTTT
51935104	chr6:51935104:T:G
51935371	chr6:51935371:T:C
51935647	chr6:51935647:A:G
51935698	chr6:51935698:C:T
51935836	chr6:51935836:G:A
51935966	chr6:51935966:C:A
51936485	chr6:51936485:T:C
51936652	chr6:51936652:A:C
51936794	chr6:51936794:CTG:C
51936982	chr6:51936982:T:C
51937333	chr6:51937333:C:T
51937425	chr6:51937425:G:A
51937546	chr6:51937546:C:T
51937871	chr6:51937871:G:A
51937889	chr6:51937889:G:A
51937979	chr6:51937979:T:C
51938101	chr6:51938101:C:T
51938339	chr6:51938339:G:A
51938351	chr6:51938351:G:T
51938517	chr6:51938517:GAAC:G
51938543	chr6:51938543:C:A
51938592	chr6:51938592:C:T
51938646	chr6:51938646:T:C
51938654	chr6:51938654:C:T
51938676	chr6:51938676:A:G
51939023	chr6:51939023:T:C
51939047	chr6:51939047:G:A
51939054	chr6:51939054:T:C
51939071	chr6:51939071:C:T
51940415	chr6:51940415:C:T
51940701	chr6:51940701:C:T
51940707	chr6:51940707:G:A
51940756	chr6:51940756:G:A
51940876	chr6:51940876:T:A
51941151	chr6:51941151:T:A
51941341	chr6:51941341:C:T
51941413	chr6:51941413:G:A
51941417	chr6:51941417:G:A
51941506	chr6:51941506:C:T
51941836	chr6:51941836:C:T
51942042	chr6:51942042:T:C
51942291	chr6:51942291:T:C
51943052	chr6:51943052:C:A
51943289	chr6:51943289:T:A
51943710	chr6:51943710:T:C
51944206	chr6:51944206:C:T
51944283	chr6:51944283:C:A
51944540	chr6:51944540:C:T
51944819	chr6:51944819:T:G
51944874	chr6:51944874:C:G
51944946	chr6:51944946:G:A
51945111	chr6:51945111:A:G
51945118	chr6:51945118:C:G
51945663	chr6:51945663:T:G
51945672	chr6:51945672:C:A
51945701	chr6:51945701:T:C
51945920	chr6:51945920:T:A
51946153	chr6:51946153:A:G
51946270	chr6:51946270:T:C
51946377	chr6:51946377:T:A
51946983	chr6:51946983:A:G
51946991	chr6:51946991:T:A
51947017	chr6:51947017:A:G
51947043	chr6:51947043:C:T
51947090	chr6:51947090:G:T
51947629	chr6:51947629:C:T
51947832	chr6:51947832:C:G
51947958	chr6:51947958:C:T
51948348	chr6:51948348:T:A
51948742	chr6:51948742:T:C
51948816	chr6:51948816:A:G
51948879	chr6:51948879:C:T
51949063	chr6:51949063:C:G
51949419	chr6:51949419:A:G
51949977	chr6:51949977:T:C
51950315	chr6:51950315:T:C
51950375	chr6:51950375:A:G
51950818	chr6:51950818:G:A
51951047	chr6:51951047:C:T
51951360	chr6:51951360:G:T
51951596	chr6:51951596:T:C
51951684	chr6:51951684:A:G
51952406	chr6:51952406:C:G
51952511	chr6:51952511:A:G
51952553	chr6:51952553:A:C
51952966	chr6:51952966:G:T
51954277	chr6:51954277:C:T
51955125	chr6:51955125:T:C
51956077	chr6:51956077:C:T
51956094	chr6:51956094:T:C
51956183	chr6:51956183:A:G
51956250	chr6:51956250:G:A
51956291	chr6:51956291:T:C
51956404	chr6:51956404:TAA:T
51956843	chr6:51956843:G:C
51957401	chr6:51957401:T:A
51957609	chr6:51957609:T:A
51958233	chr6:51958233:AAAG:A
51958273	chr6:51958273:A:G
51959029	chr6:51959029:C:T
51959219	chr6:51959219:T:C
51959399	chr6:51959399:T:A
51960272	chr6:51960272:G:A
51960357	chr6:51960357:T:A
51960824	chr6:51960824:T:C
51960919	chr6:51960919:A:C
51961268	chr6:51961268:C:T
51961394	chr6:51961394:C:T
51961416	chr6:51961416:G:A
51961483	chr6:51961483:G:A
51961536	chr6:51961536:A:G
51961737	chr6:51961737:G:A
51961977	chr6:51961977:A:G
51961984	chr6:51961984:T:C
51962089	chr6:51962089:A:G
51962339	chr6:51962339:T:C
51962344	chr6:51962344:C:A
51963680	chr6:51963680:T:C
51963770	chr6:51963770:T:C
51963962	chr6:51963962:T:C
51964327	chr6:51964327:G:C
51964440	chr6:51964440:G:A
51964874	chr6:51964874:A:G
51964909	chr6:51964909:C:T
51964925	chr6:51964925:G:A
51964970	chr6:51964970:A:AT
51965141	chr6:51965141:G:A
51965886	chr6:51965886:TAC:T
51965927	chr6:51965927:T:A
51967312	chr6:51967312:T:C
51967352	chr6:51967352:G:A
51967696	chr6:51967696:C:T
51967776	chr6:51967776:A:G
51968050	chr6:51968050:C:T
51968437	chr6:51968437:T:A
51968557	chr6:51968557:A:G
51968588	chr6:51968588:C:G
51969218	chr6:51969218:C:A
51969250	chr6:51969250:C:A
51969411	chr6:51969411:T:A
51969482	chr6:51969482:G:A
51969496	chr6:51969496:C:T
51969499	chr6:51969499:A:G
51969602	chr6:51969602:C:T
51969916	chr6:51969916:T:C
51970174	chr6:51970174:T:C
51970590	chr6:51970590:C:T
51971109	chr6:51971109:T:C
51971146	chr6:51971146:T:C
51971357	chr6:51971357:C:T
51971930	chr6:51971930:C:T
51972308	chr6:51972308:A:G
51972567	chr6:51972567:C:T
51972746	chr6:51972746:C:T
51972765	chr6:51972765:C:T
51973328	chr6:51973328:C:A
51973465	chr6:51973465:A:G
51973491	chr6:51973491:T:A
51973574	chr6:51973574:T:C
51973594	chr6:51973594:A:C
51973967	chr6:51973967:T:C
51974055	chr6:51974055:C:T
51974099	chr6:51974099:G:A
51974450	chr6:51974450:T:C
51974677	chr6:51974677:G:A
51974713	chr6:51974713:G:A
51974744	chr6:51974744:T:C
51975020	chr6:51975020:A:T
51975517	chr6:51975517:T:C
51976573	chr6:51976573:C:T
51976596	chr6:51976596:T:C
51976745	chr6:51976745:C:T
51977634	chr6:51977634:G:A
51977762	chr6:51977762:C:T
51977830	chr6:51977830:G:C
51977994	chr6:51977994:A:T
51978069	chr6:51978069:T:A
51978083	chr6:51978083:G:A
51978641	chr6:51978641:G:C
51978744	chr6:51978744:G:A
51978854	chr6:51978854:G:A
51978953	chr6:51978953:CAT:C
51979407	chr6:51979407:C:T
51979410	chr6:51979410:C:T
51979457	chr6:51979457:A:T
51979570	chr6:51979570:A:G
51980098	chr6:51980098:C:T
51980646	chr6:51980646:G:C
51980769	chr6:51980769:C:A
51981067	chr6:51981067:G:T
51981074	chr6:51981074:C:T
51983149	chr6:51983149:A:G
51983172	chr6:51983172:C:T
51983204	chr6:51983204:A:C
51983490	chr6:51983490:A:G
51983840	chr6:51983840:C:T
51984131	chr6:51984131:C:A
51984476	chr6:51984476:C:T
51984524	chr6:51984524:A:G
51984715	chr6:51984715:G:A
51985026	chr6:51985026:A:C
51985196	chr6:51985196:T:G
51985213	chr6:51985213:T:G
51986307	chr6:51986307:C:T
51986834	chr6:51986834:C:A
51986936	chr6:51986936:A:G
51986947	chr6:51986947:C:G
51987069	chr6:51987069:A:G
51987155	chr6:51987155:A:G
51987273	chr6:51987273:T:C
51987360	chr6:51987360:A:T
51987968	chr6:51987968:T:C
51988148	chr6:51988148:A:G
51988345	chr6:51988345:C:A
51988554	chr6:51988554:C:T
51988629	chr6:51988629:T:C
51988702	chr6:51988702:A:G
51989050	chr6:51989050:C:T
51989250	chr6:51989250:G:A
51989428	chr6:51989428:G:A
51989729	chr6:51989729:C:T
51989827	chr6:51989827:T:G
51990174	chr6:51990174:A:G
51990206	chr6:51990206:A:T
51990413	chr6:51990413:C:A
51990643	chr6:51990643:A:G
51990695	chr6:51990695:C:T
51990845	chr6:51990845:A:G
51991576	chr6:51991576:A:G
51991717	chr6:51991717:G:C
51991880	chr6:51991880:T:A
51992024	chr6:51992024:A:G
51992199	chr6:51992199:A:G
51992240	chr6:51992240:G:T
51992319	chr6:51992319:A:G
51992347	chr6:51992347:C:A
51992545	chr6:51992545:A:G
51992590	chr6:51992590:T:C
51993069	chr6:51993069:G:A
51993747	chr6:51993747:G:C
51993789	chr6:51993789:TCAGC:T
51993829	chr6:51993829:A:G
51993883	chr6:51993883:G:A
51994095	chr6:51994095:G:T
51994603	chr6:51994603:G:A
51994658	chr6:51994658:T:C
51994901	chr6:51994901:G:A
51995018	chr6:51995018:C:T
51995766	chr6:51995766:G:A
51995996	chr6:51995996:T:A
51996092	chr6:51996092:A:G
51996582	chr6:51996582:T:C
51996887	chr6:51996887:A:C
51996912	chr6:51996912:C:T
51996967	chr6:51996967:G:C
51997862	chr6:51997862:G:A
51997876	chr6:51997876:G:A
51997927	chr6:51997927:A:G
51998056	chr6:51998056:C:T
51998169	chr6:51998169:C:T
51998269	chr6:51998269:C:T
51998708	chr6:51998708:C:A
51998840	chr6:51998840:T:A
51999364	chr6:51999364:TG:T
51999850	chr6:51999850:A:G
51999997	chr6:51999997:T:C
52000233	chr6:52000233:A:G
52000578	chr6:52000578:T:C
52001060	chr6:52001060:T:A
52001249	chr6:52001249:A:G
52001278	chr6:52001278:C:T
52001575	chr6:52001575:G:A
52001577	chr6:52001577:C:G
52001703	chr6:52001703:T:C
52001773	chr6:52001773:G:T
52001885	chr6:52001885:A:G
52002026	chr6:52002026:A:G
52002054	chr6:52002054:T:C
52002060	chr6:52002060:T:A
52002084	chr6:52002084:A:C
52002196	chr6:52002196:AG:A
52002315	chr6:52002315:G:C
52002327	chr6:52002327:G:C
52002713	chr6:52002713:G:C
52002956	chr6:52002956:T:C
52002958	chr6:52002958:T:G
52003212	chr6:52003212:A:C
52003367	chr6:52003367:C:T
52003585	chr6:52003585:A:G
52003992	chr6:52003992:T:C
52004226	chr6:52004226:G:A
52004498	chr6:52004498:T:C
52004665	chr6:52004665:G:A
52004963	chr6:52004963:G:A
52005164	chr6:52005164:G:A
52005242	chr6:52005242:T:C
52005566	chr6:52005566:C:T
52006197	chr6:52006197:G:A
52006307	chr6:52006307:T:C
52006597	chr6:52006597:G:A
52006796	chr6:52006796:G:A
52007061	chr6:52007061:C:T
52007899	chr6:52007899:TC:T
52008264	chr6:52008264:T:C
52008294	chr6:52008294:C:T
52008433	chr6:52008433:T:A
52008686	chr6:52008686:T:C
52008816	chr6:52008816:G:A
52009003	chr6:52009003:T:G
52009015	chr6:52009015:G:C
52009095	chr6:52009095:G:T
52009292	chr6:52009292:G:A
52009416	chr6:52009416:G:C
52009954	chr6:52009954:C:A
52010452	chr6:52010452:A:C
52010501	chr6:52010501:A:G
52010654	chr6:52010654:C:A
52010873	chr6:52010873:G:A
52011373	chr6:52011373:T:C
52011469	chr6:52011469:G:A
52011664	chr6:52011664:T:A
52011680	chr6:52011680:T:G
52011747	chr6:52011747:A:G
52011924	chr6:52011924:C:T
52012010	chr6:52012010:T:C
52012108	chr6:52012108:G:A
52012282	chr6:52012282:G:A
52012622	chr6:52012622:G:T
52012986	chr6:52012986:A:C
52012997	chr6:52012997:A:G
52013256	chr6:52013256:A:G
52013397	chr6:52013397:C:T
52013868	chr6:52013868:C:T
52013936	chr6:52013936:C:T
52013987	chr6:52013987:A:G
52014033	chr6:52014033:T:C
52014864	chr6:52014864:C:T
52014884	chr6:52014884:G:A
52015110	chr6:52015110:T:G
52015376	chr6:52015376:G:A
52015407	chr6:52015407:C:T
52015547	chr6:52015547:G:A
52015548	chr6:52015548:A:G
52015715	chr6:52015715:T:G
52015756	chr6:52015756:A:G
52015851	chr6:52015851:C:T
52015923	chr6:52015923:C:T
52015993	chr6:52015993:C:T
52016310	chr6:52016310:G:A
52016364	chr6:52016364:G:A
52016505	chr6:52016505:A:G
52016955	chr6:52016955:G:A
52017277	chr6:52017277:C:G
52017758	chr6:52017758:T:A
52017759	chr6:52017759:A:T
52017867	chr6:52017867:A:C
52017955	chr6:52017955:G:T
52018190	chr6:52018190:TTCTC:T
52018224	chr6:52018224:C:T
52018675	chr6:52018675:C:T
52018900	chr6:52018900:A:G
52019046	chr6:52019046:CAT:C
52019244	chr6:52019244:G:A
52019256	chr6:52019256:G:C
52019331	chr6:52019331:G:A
52019678	chr6:52019678:C:T
52020221	chr6:52020221:G:A
52020894	chr6:52020894:T:C
52021510	chr6:52021510:T:A
52022021	chr6:52022021:CT:C
52022182	chr6:52022182:C:T
52023414	chr6:52023414:A:G
52023518	chr6:52023518:T:C
52023912	chr6:52023912:T:C
52024075	chr6:52024075:G:T
52024099	chr6:52024099:C:T
52024183	chr6:52024183:T:A
52024560	chr6:52024560:T:C
52025467	chr6:52025467:T:C
52025934	chr6:52025934:G:A
52026025	chr6:52026025:G:A
52026299	chr6:52026299:C:T
52026529	chr6:52026529:T:C
52026540	chr6:52026540:A:G
52026607	chr6:52026607:A:G
52026755	chr6:52026755:T:A
52028309	chr6:52028309:T:C
52028650	chr6:52028650:T:C
52028720	chr6:52028720:C:T
52029069	chr6:52029069:T:C
52029217	chr6:52029217:A:C
52029286	chr6:52029286:T:A
52029303	chr6:52029303:C:A
52029409	chr6:52029409:C:G
52029442	chr6:52029442:A:T
52029641	chr6:52029641:A:G
52029782	chr6:52029782:G:T
52029840	chr6:52029840:T:C
52030032	chr6:52030032:GT:G
52030103	chr6:52030103:G:T
52030157	chr6:52030157:A:G
52030914	chr6:52030914:A:T
52031198	chr6:52031198:A:G
52031202	chr6:52031202:G:T
52031886	chr6:52031886:T:C
52031897	chr6:52031897:G:C
52032767	chr6:52032767:C:T
52033346	chr6:52033346:C:G
52033357	chr6:52033357:C:T
52033466	chr6:52033466:T:A
52033919	chr6:52033919:A:G
52034107	chr6:52034107:A:G
52034879	chr6:52034879:A:C
52035026	chr6:52035026:A:G
52035244	chr6:52035244:T:A
52036644	chr6:52036644:G:C
52036652	chr6:52036652:G:A
52036739	chr6:52036739:A:C
52036836	chr6:52036836:C:T
52037574	chr6:52037574:C:G
52037730	chr6:52037730:T:C
52037953	chr6:52037953:T:C
52038474	chr6:52038474:G:A
52038968	chr6:52038968:A:G
52038971	chr6:52038971:T:C
52039177	chr6:52039177:C:T
52039419	chr6:52039419:C:T
52039549	chr6:52039549:G:A
52040007	chr6:52040007:G:T
52040152	chr6:52040152:T:C
52040474	chr6:52040474:A:G
52040563	chr6:52040563:G:T
52041284	chr6:52041284:C:T
52041299	chr6:52041299:A:T
52041394	chr6:52041394:T:C
52041810	chr6:52041810:T:A
52041950	chr6:52041950:G:A
52042181	chr6:52042181:T:C
52044057	chr6:52044057:C:T
52044112	chr6:52044112:T:C
52044177	chr6:52044177:C:G
52044283	chr6:52044283:G:T
52044727	chr6:52044727:T:C
52044796	chr6:52044796:C:T
52045323	chr6:52045323:A:C
52045473	chr6:52045473:T:C
52045765	chr6:52045765:C:T
52046107	chr6:52046107:T:C
52046505	chr6:52046505:G:A
52046560	chr6:52046560:C:T
52046609	chr6:52046609:C:T
52046807	chr6:52046807:C:T
52047022	chr6:52047022:G:A
52047431	chr6:52047431:T:G
52047441	chr6:52047441:C:T
52047443	chr6:52047443:T:G
52047500	chr6:52047500:G:A
52047667	chr6:52047667:G:T
52047696	chr6:52047696:T:C
52047779	chr6:52047779:C:A
52047926	chr6:52047926:T:C
52048049	chr6:52048049:T:C
52048442	chr6:52048442:G:A
52048450	chr6:52048450:A:C
52048455	chr6:52048455:T:A
52048723	chr6:52048723:G:T
52049218	chr6:52049218:T:C
52049233	chr6:52049233:C:T
52049248	chr6:52049248:C:T
52049767	chr6:52049767:G:A
52049812	chr6:52049812:T:G
52050616	chr6:52050616:A:G
52050741	chr6:52050741:G:A
52050792	chr6:52050792:T:G
52051179	chr6:52051179:C:T
52051261	chr6:52051261:A:G
52051807	chr6:52051807:T:C
52052018	chr6:52052018:T:C
52052522	chr6:52052522:G:C
52052709	chr6:52052709:C:A
52052752	chr6:52052752:G:A
52053554	chr6:52053554:T:C
52053699	chr6:52053699:C:G
52054235	chr6:52054235:G:T
52054435	chr6:52054435:G:A
52054455	chr6:52054455:G:A
52054650	chr6:52054650:T:A
52054833	chr6:52054833:G:A
52055129	chr6:52055129:C:T
52055385	chr6:52055385:C:T
52055687	chr6:52055687:G:A
52056526	chr6:52056526:C:T
52056816	chr6:52056816:A:G
52056905	chr6:52056905:A:G
52057277	chr6:52057277:C:T
52057774	chr6:52057774:CAT:C
52058232	chr6:52058232:C:G
52058606	chr6:52058606:G:A
52058640	chr6:52058640:G:C
52058934	chr6:52058934:G:A
52059093	chr6:52059093:A:G
52059339	chr6:52059339:C:T
52059765	chr6:52059765:C:T
52059976	chr6:52059976:A:G
52060141	chr6:52060141:AAAG:A
52060232	chr6:52060232:A:G
52060465	chr6:52060465:G:A
52060522	chr6:52060522:G:T
52060873	chr6:52060873:G:T
52060996	chr6:52060996:G:A
52061031	chr6:52061031:C:T
52061079	chr6:52061079:A:G
52061312	chr6:52061312:T:G
52061316	chr6:52061316:G:A
52061410	chr6:52061410:C:T
52061461	chr6:52061461:A:C
52061475	chr6:52061475:G:A
52061749	chr6:52061749:T:C
52062064	chr6:52062064:G:C
52062271	chr6:52062271:T:G
52062868	chr6:52062868:T:C
52062885	chr6:52062885:T:C
52063218	chr6:52063218:A:C
52063560	chr6:52063560:A:G
52063694	chr6:52063694:A:C
52064678	chr6:52064678:T:G
52064730	chr6:52064730:C:A
52065299	chr6:52065299:A:G
52065499	chr6:52065499:C:A
52066663	chr6:52066663:C:T
52066743	chr6:52066743:T:C
52066763	chr6:52066763:C:T
52067137	chr6:52067137:G:C
52067358	chr6:52067358:A:G
52067898	chr6:52067898:A:G
52068238	chr6:52068238:G:A
52068284	chr6:52068284:T:C
52068381	chr6:52068381:C:T
52068474	chr6:52068474:C:G
52068689	chr6:52068689:G:A
52068914	chr6:52068914:T:C
52069244	chr6:52069244:T:C
52069294	chr6:52069294:G:A
52069502	chr6:52069502:G:A
52069690	chr6:52069690:C:A
52070178	chr6:52070178:C:T
52070180	chr6:52070180:A:C
52070506	chr6:52070506:A:G
52070746	chr6:52070746:T:A
52070905	chr6:52070905:T:G
52070949	chr6:52070949:C:T
52071092	chr6:52071092:G:T
52071266	chr6:52071266:T:C
52071460	chr6:52071460:C:T
52071499	chr6:52071499:A:G
52071542	chr6:52071542:C:T
52071708	chr6:52071708:G:C
52071761	chr6:52071761:T:C
52071863	chr6:52071863:T:G
52071919	chr6:52071919:C:T
52071971	chr6:52071971:G:A
52072048	chr6:52072048:T:C
52072321	chr6:52072321:G:T
52072673	chr6:52072673:T:C
52072721	chr6:52072721:G:C
52072955	chr6:52072955:C:T
52073147	chr6:52073147:C:T
52073179	chr6:52073179:G:A
52073269	chr6:52073269:A:G
52073276	chr6:52073276:T:C
52073412	chr6:52073412:C:A
52073444	chr6:52073444:A:G
52073619	chr6:52073619:G:A
52074466	chr6:52074466:T:G
52074503	chr6:52074503:A:T
52074664	chr6:52074664:G:A
52074913	chr6:52074913:G:A
52074967	chr6:52074967:G:A
52075340	chr6:52075340:A:G
52075413	chr6:52075413:T:C
52075420	chr6:52075420:A:T
52075629	chr6:52075629:T:G
52075775	chr6:52075775:G:C
52075889	chr6:52075889:G:A
52075891	chr6:52075891:G:A
52075894	chr6:52075894:T:C
52076018	chr6:52076018:T:C
52076376	chr6:52076376:A:T
52076635	chr6:52076635:A:T
52077138	chr6:52077138:G:A
52077245	chr6:52077245:T:C
52078458	chr6:52078458:C:T
52078520	chr6:52078520:TC:T
52079111	chr6:52079111:C:T
52079127	chr6:52079127:T:C
52079566	chr6:52079566:T:C
52079617	chr6:52079617:C:T
52079800	chr6:52079800:G:A
52080430	chr6:52080430:C:T
52080498	chr6:52080498:T:C
52080929	chr6:52080929:A:G
52081273	chr6:52081273:G:A
52081295	chr6:52081295:TA:T
52081465	chr6:52081465:T:C
52081618	chr6:52081618:C:T
52081966	chr6:52081966:A:C
52082439	chr6:52082439:G:A
52082459	chr6:52082459:G:A
52083620	chr6:52083620:A:G
52083674	chr6:52083674:C:T
52083677	chr6:52083677:T:C
52083777	chr6:52083777:C:T
52083778	chr6:52083778:G:A
52083831	chr6:52083831:C:T
52083911	chr6:52083911:T:C
52083975	chr6:52083975:A:G
52084137	chr6:52084137:G:T
52084493	chr6:52084493:G:A
52084591	chr6:52084591:T:A
52084634	chr6:52084634:T:G
52085064	chr6:52085064:A:G
52085077	chr6:52085077:G:A
52085477	chr6:52085477:TGCTG:T
52085532	chr6:52085532:C:A
52085720	chr6:52085720:A:ATT
52085779	chr6:52085779:G:T
52086824	chr6:52086824:C:T
52086877	chr6:52086877:A:C
52087007	chr6:52087007:C:A
52087280	chr6:52087280:C:T
52087942	chr6:52087942:C:A
52088103	chr6:52088103:G:A
52088393	chr6:52088393:C:G
52089049	chr6:52089049:A:T
52089240	chr6:52089240:T:C
52089959	chr6:52089959:G:A
52090135	chr6:52090135:C:T
52090455	chr6:52090455:G:C
52091015	chr6:52091015:C:T
52091065	chr6:52091065:T:C
52091391	chr6:52091391:T:C
52091577	chr6:52091577:T:C
52091591	chr6:52091591:C:T
52091928	chr6:52091928:A:G
52092577	chr6:52092577:G:A
52092619	chr6:52092619:A:C
52093023	chr6:52093023:T:C
52093305	chr6:52093305:C:T
52093393	chr6:52093393:C:T
52093767	chr6:52093767:G:T
52093867	chr6:52093867:A:G
52093900	chr6:52093900:C:A
52093967	chr6:52093967:G:A
52094195	chr6:52094195:T:C
52094417	chr6:52094417:T:A
52094445	chr6:52094445:C:T
52094496	chr6:52094496:G:A
52094549	chr6:52094549:G:GACA
52094552	chr6:52094552:A:AG
52094553	chr6:52094553:A:AC
52094847	chr6:52094847:C:T
52095204	chr6:52095204:A:G
52095370	chr6:52095370:C:T
52095432	chr6:52095432:G:A
52095595	chr6:52095595:A:G
52095609	chr6:52095609:T:C
52095799	chr6:52095799:G:A
52095809	chr6:52095809:T:G
52095992	chr6:52095992:G:A
52096021	chr6:52096021:G:A
52096082	chr6:52096082:T:C
52096374	chr6:52096374:C:T
52096392	chr6:52096392:G:A
52096407	chr6:52096407:C:T
52096434	chr6:52096434:C:G
52096503	chr6:52096503:T:G
52096569	chr6:52096569:G:A
52096808	chr6:52096808:C:T
52096868	chr6:52096868:A:G
52096942	chr6:52096942:C:T
52096948	chr6:52096948:G:A
52096994	chr6:52096994:A:G
52097185	chr6:52097185:G:A
52097425	chr6:52097425:C:T
52097856	chr6:52097856:A:G
52098082	chr6:52098082:G:A
52098091	chr6:52098091:C:T
52098149	chr6:52098149:G:A
52098356	chr6:52098356:AC:A
52098522	chr6:52098522:A:G
52098612	chr6:52098612:A:T
52098645	chr6:52098645:T:C
52098861	chr6:52098861:G:C
52099018	chr6:52099018:G:T
52099444	chr6:52099444:G:A
52099453	chr6:52099453:G:A
52099459	chr6:52099459:A:T
52099472	chr6:52099472:C:T
52099535	chr6:52099535:A:G
52100449	chr6:52100449:A:C
52101157	chr6:52101157:T:C
52101401	chr6:52101401:T:C
52101596	chr6:52101596:G:A
52101940	chr6:52101940:A:G
52101989	chr6:52101989:G:C
52102338	chr6:52102338:T:C
52102702	chr6:52102702:T:C
52103106	chr6:52103106:G:A
52103355	chr6:52103355:G:T
52103380	chr6:52103380:C:A
52103426	chr6:52103426:A:T
52103530	chr6:52103530:C:G
52103915	chr6:52103915:C:A
52104055	chr6:52104055:C:G
52104140	chr6:52104140:A:C
52104162	chr6:52104162:A:G
52104253	chr6:52104253:T:C
52104260	chr6:52104260:G:A
52104490	chr6:52104490:T:C
52104558	chr6:52104558:TC:T
52104717	chr6:52104717:C:G
52104775	chr6:52104775:A:G
52104823	chr6:52104823:A:G
52104846	chr6:52104846:A:G
52105085	chr6:52105085:A:G
52105192	chr6:52105192:G:A
52105430	chr6:52105430:A:G
52105514	chr6:52105514:C:T
52105631	chr6:52105631:A:T
52105857	chr6:52105857:A:G
52106329	chr6:52106329:T:C
52106385	chr6:52106385:G:C
52106397	chr6:52106397:T:C
52106536	chr6:52106536:T:C
52106643	chr6:52106643:C:T
52106705	chr6:52106705:T:A
52106933	chr6:52106933:CT:C
52107009	chr6:52107009:T:C
52107065	chr6:52107065:G:A
52107346	chr6:52107346:C:T
52108588	chr6:52108588:G:A
52108655	chr6:52108655:C:T
52108937	chr6:52108937:T:C
52109119	chr6:52109119:G:A
52109491	chr6:52109491:T:C
52109676	chr6:52109676:A:G
52109761	chr6:52109761:G:T
52110282	chr6:52110282:G:A
52110352	chr6:52110352:A:G
52110470	chr6:52110470:C:A
52110801	chr6:52110801:C:T
52111117	chr6:52111117:A:G
52111955	chr6:52111955:A:G
52112166	chr6:52112166:A:G
52112673	chr6:52112673:A:G
52112733	chr6:52112733:G:A
52112778	chr6:52112778:C:G
52112860	chr6:52112860:G:A
52112880	chr6:52112880:T:C
52113043	chr6:52113043:T:C
52113190	chr6:52113190:G:A
52113300	chr6:52113300:G:C
52113347	chr6:52113347:G:A
52113656	chr6:52113656:G:A
52113687	chr6:52113687:G:A
52113752	chr6:52113752:A:G
52113865	chr6:52113865:G:A
52113885	chr6:52113885:T:C
52114176	chr6:52114176:C:A
52114245	chr6:52114245:C:A
52114494	chr6:52114494:G:T
52114645	chr6:52114645:T:G
52114669	chr6:52114669:T:C
52114931	chr6:52114931:G:A
52115259	chr6:52115259:T:C
52115579	chr6:52115579:T:C
52115673	chr6:52115673:A:C
52116401	chr6:52116401:A:G
52117538	chr6:52117538:C:A
52118047	chr6:52118047:T:A
52118274	chr6:52118274:C:G
52118399	chr6:52118399:C:T
52118448	chr6:52118448:A:T
52118592	chr6:52118592:T:C
52118687	chr6:52118687:G:A
52118743	chr6:52118743:A:G
52119083	chr6:52119083:C:T
52119353	chr6:52119353:T:G
52120531	chr6:52120531:T:C
52120918	chr6:52120918:G:A
52121438	chr6:52121438:T:C
52121651	chr6:52121651:G:A
52121850	chr6:52121850:A:T
52121926	chr6:52121926:TCATGTGATCCTCC:T
52122071	chr6:52122071:C:T
52122088	chr6:52122088:C:G
52122380	chr6:52122380:G:A
52122879	chr6:52122879:T:C
52122888	chr6:52122888:T:A
52122949	chr6:52122949:A:G
52123098	chr6:52123098:C:T
52123133	chr6:52123133:G:A
52123289	chr6:52123289:T:C
52123568	chr6:52123568:G:A
52123670	chr6:52123670:C:G
52123851	chr6:52123851:T:G
52123893	chr6:52123893:T:C
52124383	chr6:52124383:A:G
52124400	chr6:52124400:A:T
52124491	chr6:52124491:C:T
52125151	chr6:52125151:T:C
52125174	chr6:52125174:T:G
52125482	chr6:52125482:T:C
52125687	chr6:52125687:G:A
52125885	chr6:52125885:A:G
52127009	chr6:52127009:T:C
52127277	chr6:52127277:A:G
52127297	chr6:52127297:T:C
52127685	chr6:52127685:G:A
52128355	chr6:52128355:C:T
52128380	chr6:52128380:T:C
52128395	chr6:52128395:G:A
52128415	chr6:52128415:A:T
52128628	chr6:52128628:A:G
52128632	chr6:52128632:A:C
52128693	chr6:52128693:T:G
52129286	chr6:52129286:T:C
52129314	chr6:52129314:G:A
52129410	chr6:52129410:A:G
52129460	chr6:52129460:C:T
52130196	chr6:52130196:G:T
52130584	chr6:52130584:G:A
52130608	chr6:52130608:A:G
52130677	chr6:52130677:C:T
52130743	chr6:52130743:T:C
52130815	chr6:52130815:T:C
52131177	chr6:52131177:A:G
52131310	chr6:52131310:T:C
52131776	chr6:52131776:A:G
52132094	chr6:52132094:C:T
52132318	chr6:52132318:G:A
52132357	chr6:52132357:A:C
52133348	chr6:52133348:G:A
52133482	chr6:52133482:T:C
52133580	chr6:52133580:C:T
52133593	chr6:52133593:T:C
52133978	chr6:52133978:G:A
52134616	chr6:52134616:C:T
52134655	chr6:52134655:T:C
52134753	chr6:52134753:T:C
52134768	chr6:52134768:C:T
52135303	chr6:52135303:T:C
52135365	chr6:52135365:T:C
52135632	chr6:52135632:A:G
52135711	chr6:52135711:A:G
52136663	chr6:52136663:T:C
52137006	chr6:52137006:T:C
52137048	chr6:52137048:G:A
52137068	chr6:52137068:G:A
52137593	chr6:52137593:A:T
52138031	chr6:52138031:C:T
52138224	chr6:52138224:AGT:A
52138989	chr6:52138989:A:G
52139134	chr6:52139134:T:C
52139489	chr6:52139489:G:A
52139565	chr6:52139565:G:T
52140198	chr6:52140198:CTGCCCCTGGGAAGTTAAATGGGACTCCTGTCTAAGA:C
52140207	chr6:52140207:G:T
52140293	chr6:52140293:T:C
52140954	chr6:52140954:G:A
52140956	chr6:52140956:C:T
52141143	chr6:52141143:A:G
52141154	chr6:52141154:TTAA:T
52141443	chr6:52141443:G:A
52141459	chr6:52141459:T:C
52141826	chr6:52141826:T:G
52142117	chr6:52142117:A:G
52142164	chr6:52142164:T:C
52142551	chr6:52142551:G:A
52143088	chr6:52143088:T:C
52143100	chr6:52143100:CA:C
52143237	chr6:52143237:T:A
52143523	chr6:52143523:C:G
52143736	chr6:52143736:T:A
52143818	chr6:52143818:A:G
52144135	chr6:52144135:C:T
52144194	chr6:52144194:A:C
52144802	chr6:52144802:A:G
52144912	chr6:52144912:C:T
52144991	chr6:52144991:G:C
52145330	chr6:52145330:A:C
52145389	chr6:52145389:C:T
52145573	chr6:52145573:G:A
52145577	chr6:52145577:C:T
52145582	chr6:52145582:G:C
52145594	chr6:52145594:C:T
52145951	chr6:52145951:C:T
52146638	chr6:52146638:G:A
52146671	chr6:52146671:G:A
52147244	chr6:52147244:C:A
52147317	chr6:52147317:C:A
52147488	chr6:52147488:G:A
52147611	chr6:52147611:A:G
52147938	chr6:52147938:T:C
52148075	chr6:52148075:C:T
52148678	chr6:52148678:T:C
52148758	chr6:52148758:T:C
52149111	chr6:52149111:T:C
52149380	chr6:52149380:G:A
52149856	chr6:52149856:A:G
52149951	chr6:52149951:A:T
52149966	chr6:52149966:T:G
52150284	chr6:52150284:A:G
52151170	chr6:52151170:G:A
52151298	chr6:52151298:A:G
52151487	chr6:52151487:A:G
52151547	chr6:52151547:C:T
52152344	chr6:52152344:C:T
52152382	chr6:52152382:G:A
52152759	chr6:52152759:G:T
52153105	chr6:52153105:A:AG
52153503	chr6:52153503:G:A
52153736	chr6:52153736:T:A
52153874	chr6:52153874:C:T
52154121	chr6:52154121:A:C
52154150	chr6:52154150:C:T
52154238	chr6:52154238:C:A
52154384	chr6:52154384:A:T
52154709	chr6:52154709:T:C
52154746	chr6:52154746:C:T
52154754	chr6:52154754:C:A
52154865	chr6:52154865:T:G
52154907	chr6:52154907:A:G
52155281	chr6:52155281:C:T
52155420	chr6:52155420:C:G
52155747	chr6:52155747:T:C
52156303	chr6:52156303:C:G
52156358	chr6:52156358:C:T
52156623	chr6:52156623:C:T
52157075	chr6:52157075:A:C
52157149	chr6:52157149:C:T
52157191	chr6:52157191:G:A
52157557	chr6:52157557:G:A
52157669	chr6:52157669:A:G
52157914	chr6:52157914:C:G
52158034	chr6:52158034:A:C
52158172	chr6:52158172:G:A
52158173	chr6:52158173:C:T
52158300	chr6:52158300:TTTGG:T
52158335	chr6:52158335:C:T
52158496	chr6:52158496:G:A
52158847	chr6:52158847:C:T
52159071	chr6:52159071:T:TTAAAG
52159108	chr6:52159108:A:G
52159125	chr6:52159125:G:A
52159126	chr6:52159126:G:A
52159237	chr6:52159237:G:C
52159306	chr6:52159306:C:A
52159426	chr6:52159426:C:T
52159623	chr6:52159623:A:G
52159633	chr6:52159633:G:T
52159854	chr6:52159854:T:C
52159860	chr6:52159860:G:T
52159864	chr6:52159864:T:A
52159951	chr6:52159951:A:G
52160208	chr6:52160208:G:A
52160276	chr6:52160276:G:A
52160403	chr6:52160403:C:A
52160516	chr6:52160516:A:G
52160895	chr6:52160895:A:G
52161111	chr6:52161111:G:A
52161515	chr6:52161515:C:A
52161542	chr6:52161542:A:G
52161546	chr6:52161546:G:A
52161677	chr6:52161677:G:A
52161779	chr6:52161779:T:C
52161984	chr6:52161984:A:G
52162493	chr6:52162493:T:C
52162827	chr6:52162827:C:T
52162899	chr6:52162899:T:A
52162929	chr6:52162929:T:C
52163077	chr6:52163077:T:C
52163104	chr6:52163104:C:T
52163768	chr6:52163768:G:A
52163927	chr6:52163927:T:A
52164004	chr6:52164004:C:T
52164053	chr6:52164053:C:T
52164152	chr6:52164152:G:A
52164614	chr6:52164614:A:T
52164669	chr6:52164669:G:A
52165244	chr6:52165244:G:A
52165466	chr6:52165466:C:T
52165940	chr6:52165940:C:T
52165949	chr6:52165949:G:A
52165993	chr6:52165993:T:A
52166131	chr6:52166131:G:A
52166163	chr6:52166163:C:T
52166503	chr6:52166503:C:T
52166524	chr6:52166524:T:C
52166532	chr6:52166532:A:G
52166609	chr6:52166609:G:A
52166832	chr6:52166832:C:T
52167112	chr6:52167112:C:T
52167197	chr6:52167197:A:G
52167278	chr6:52167278:G:A
52167531	chr6:52167531:A:G
52167830	chr6:52167830:A:G
52167843	chr6:52167843:A:T
52168363	chr6:52168363:G:A
52168572	chr6:52168572:A:C
52168645	chr6:52168645:T:C
52168668	chr6:52168668:G:A
52169141	chr6:52169141:A:G
52169169	chr6:52169169:A:G
52169307	chr6:52169307:A:G
52169334	chr6:52169334:C:T
52169335	chr6:52169335:G:A
52169459	chr6:52169459:A:G
52169875	chr6:52169875:A:G
52170059	chr6:52170059:T:C
52170271	chr6:52170271:C:G
52170277	chr6:52170277:C:T
52170569	chr6:52170569:A:G
52170734	chr6:52170734:G:T
52170931	chr6:52170931:C:T
52170957	chr6:52170957:T:C
52171502	chr6:52171502:T:C
52171605	chr6:52171605:G:A
52171969	chr6:52171969:T:A
52172119	chr6:52172119:C:A
52172292	chr6:52172292:C:T
52172440	chr6:52172440:T:C
52172764	chr6:52172764:A:C
52173000	chr6:52173000:C:T
52173302	chr6:52173302:T:C
52173496	chr6:52173496:G:C
52173557	chr6:52173557:T:C
52173675	chr6:52173675:A:G
52173990	chr6:52173990:A:G
52174057	chr6:52174057:C:T
52174598	chr6:52174598:G:C
52175118	chr6:52175118:G:A
52175187	chr6:52175187:T:C
52175369	chr6:52175369:A:G
52175796	chr6:52175796:G:A
52175972	chr6:52175972:C:T
52176206	chr6:52176206:G:C
52176524	chr6:52176524:G:C
52176994	chr6:52176994:T:A
52177148	chr6:52177148:T:A
52177335	chr6:52177335:T:C
52177810	chr6:52177810:C:A
52178126	chr6:52178126:T:C
52178512	chr6:52178512:T:C
52178514	chr6:52178514:G:A
52178524	chr6:52178524:A:T
52179346	chr6:52179346:T:A
52179665	chr6:52179665:T:A
52179711	chr6:52179711:C:T
52179890	chr6:52179890:C:T
52179930	chr6:52179930:A:G
52179954	chr6:52179954:C:T
52180231	chr6:52180231:C:T
52181143	chr6:52181143:G:A
52181217	chr6:52181217:G:T
52181268	chr6:52181268:T:C
52181349	chr6:52181349:C:G
52181567	chr6:52181567:T:G
52181665	chr6:52181665:A:T
52181848	chr6:52181848:A:G
52181968	chr6:52181968:C:T
52181972	chr6:52181972:T:A
52182028	chr6:52182028:C:T
52182220	chr6:52182220:C:G
52182549	chr6:52182549:T:G
52183127	chr6:52183127:C:G
52183480	chr6:52183480:C:A
52183797	chr6:52183797:G:A
52183816	chr6:52183816:A:G
52183931	chr6:52183931:C:T
52185221	chr6:52185221:C:A
52185386	chr6:52185386:TC:T
52185478	chr6:52185478:C:T
52185555	chr6:52185555:A:G
52185695	chr6:52185695:C:T
52185988	chr6:52185988:A:G
52186235	chr6:52186235:G:A
52186311	chr6:52186311:G:A
52186476	chr6:52186476:G:A
52186584	chr6:52186584:A:G
52186674	chr6:52186674:T:C
52187065	chr6:52187065:C:T
52187083	chr6:52187083:C:T
52187157	chr6:52187157:A:G
52187220	chr6:52187220:G:A
52188399	chr6:52188399:A:T
52188776	chr6:52188776:TAA:T
52188798	chr6:52188798:T:C
52188973	chr6:52188973:C:T
52189226	chr6:52189226:G:A
52189451	chr6:52189451:G:A
52190541	chr6:52190541:C:T
52191498	chr6:52191498:G:A
52191547	chr6:52191547:A:C
52191588	chr6:52191588:C:T
52191632	chr6:52191632:G:A
52191639	chr6:52191639:A:G
52191647	chr6:52191647:ATTC:A
52191666	chr6:52191666:A:G
52191687	chr6:52191687:G:A
52191705	chr6:52191705:T:C
52192126	chr6:52192126:G:A
52192136	chr6:52192136:C:G
52192184	chr6:52192184:A:G
52192195	chr6:52192195:A:T
52192259	chr6:52192259:G:C
52192335	chr6:52192335:A:G
52192585	chr6:52192585:T:C
52192852	chr6:52192852:A:G
52192980	chr6:52192980:T:C
52193179	chr6:52193179:T:A
52193287	chr6:52193287:C:T
52193411	chr6:52193411:T:G
52193426	chr6:52193426:G:A
52193841	chr6:52193841:A:C
52193852	chr6:52193852:A:G
52194032	chr6:52194032:C:T
52194139	chr6:52194139:A:G
52194222	chr6:52194222:T:G
52194762	chr6:52194762:C:T
52194781	chr6:52194781:T:C
52195293	chr6:52195293:A:G
52195562	chr6:52195562:G:C
52195640	chr6:52195640:C:T
52195768	chr6:52195768:T:C
52196124	chr6:52196124:C:T
52196138	chr6:52196138:C:T
52196284	chr6:52196284:G:GA
52196335	chr6:52196335:A:G
52196400	chr6:52196400:CAG:C
52196465	chr6:52196465:G:A
52197189	chr6:52197189:C:T
52197190	chr6:52197190:G:A
52197402	chr6:52197402:G:A
52197536	chr6:52197536:T:C
52197787	chr6:52197787:G:A
52197816	chr6:52197816:T:C
52197818	chr6:52197818:A:G
52197880	chr6:52197880:T:C
52198105	chr6:52198105:T:C
52198242	chr6:52198242:T:C
52198256	chr6:52198256:A:G
52198449	chr6:52198449:A:G
52198613	chr6:52198613:G:T
52198682	chr6:52198682:A:C
52198704	chr6:52198704:A:G
52198747	chr6:52198747:C:T
52198900	chr6:52198900:A:G
52198937	chr6:52198937:G:A
52199417	chr6:52199417:C:T
52199444	chr6:52199444:A:G
52199449	chr6:52199449:C:G
52199528	chr6:52199528:C:T
52199606	chr6:52199606:A:G
52199672	chr6:52199672:T:C
52199736	chr6:52199736:G:A
52199786	chr6:52199786:G:A
52199847	chr6:52199847:C:T
52199937	chr6:52199937:T:C
52200029	chr6:52200029:G:A
52200132	chr6:52200132:A:G
52200256	chr6:52200256:G:A
52200312	chr6:52200312:G:T
52200354	chr6:52200354:A:G
52200438	chr6:52200438:G:A
52200448	chr6:52200448:A:G
52200500	chr6:52200500:C:T
52200502	chr6:52200502:C:T
52200554	chr6:52200554:A:C
52200682	chr6:52200682:G:A
52200732	chr6:52200732:T:C
52200748	chr6:52200748:C:T
52200814	chr6:52200814:G:A
52200844	chr6:52200844:G:A
52201029	chr6:52201029:T:C
52201371	chr6:52201371:T:G
52201388	chr6:52201388:G:A
52201510	chr6:52201510:AAC:A
52201628	chr6:52201628:T:A
52201689	chr6:52201689:C:G
52201826	chr6:52201826:C:A
52201831	chr6:52201831:C:A
52201849	chr6:52201849:G:A
52201911	chr6:52201911:A:G
52202129	chr6:52202129:A:G
52202490	chr6:52202490:A:G
52202551	chr6:52202551:G:T
52202657	chr6:52202657:G:A
52202814	chr6:52202814:T:C
52202991	chr6:52202991:A:T
52203159	chr6:52203159:G:C
52203281	chr6:52203281:G:A
52203312	chr6:52203312:G:A
52203679	chr6:52203679:G:A
52203684	chr6:52203684:T:C
52203734	chr6:52203734:A:G
52203871	chr6:52203871:T:C
52203914	chr6:52203914:C:G
52203954	chr6:52203954:GC:G
52203957	chr6:52203957:A:T
52204603	chr6:52204603:C:T
52204923	chr6:52204923:C:T
52205046	chr6:52205046:T:C
52205981	chr6:52205981:C:T
52206263	chr6:52206263:A:C
52206589	chr6:52206589:C:T
52206837	chr6:52206837:G:GT
52206863	chr6:52206863:A:G
52207064	chr6:52207064:C:T
52207069	chr6:52207069:G:A
52207217	chr6:52207217:G:A
52207377	chr6:52207377:A:G
52207854	chr6:52207854:C:T
52208702	chr6:52208702:T:C
52208900	chr6:52208900:G:A
52209284	chr6:52209284:A:G
52209416	chr6:52209416:A:G
52209511	chr6:52209511:A:G
52210033	chr6:52210033:G:A
52210709	chr6:52210709:T:C
52211018	chr6:52211018:A:G
52211124	chr6:52211124:C:T
52211513	chr6:52211513:T:A
52211640	chr6:52211640:C:T
52211786	chr6:52211786:C:G
52211879	chr6:52211879:C:T
52212547	chr6:52212547:G:A
52212751	chr6:52212751:G:A
52213178	chr6:52213178:T:G
52213186	chr6:52213186:C:A
52213250	chr6:52213250:A:G
52213726	chr6:52213726:G:A
52213938	chr6:52213938:T:C
52213970	chr6:52213970:G:A
52214098	chr6:52214098:A:G
52214230	chr6:52214230:C:T
52214351	chr6:52214351:G:A
52214380	chr6:52214380:G:T
52215555	chr6:52215555:G:A
52215917	chr6:52215917:G:A
52216357	chr6:52216357:G:C
52216763	chr6:52216763:G:A
52216787	chr6:52216787:G:A
52216937	chr6:52216937:T:C
52217417	chr6:52217417:T:A
52217908	chr6:52217908:A:G
52218107	chr6:52218107:C:T
52218162	chr6:52218162:G:A
52218739	chr6:52218739:G:T
52219281	chr6:52219281:A:T
52220436	chr6:52220436:G:T
52220764	chr6:52220764:C:T
52220950	chr6:52220950:A:G
52220967	chr6:52220967:A:G
52221109	chr6:52221109:C:A
52221256	chr6:52221256:T:C
52221483	chr6:52221483:G:A
52221634	chr6:52221634:T:C
52221636	chr6:52221636:C:T
52221716	chr6:52221716:C:T
52222098	chr6:52222098:C:T
52222122	chr6:52222122:A:G
52223385	chr6:52223385:A:G
52223810	chr6:52223810:T:C
52224081	chr6:52224081:G:A
52224141	chr6:52224141:G:A
52224415	chr6:52224415:C:T
52224465	chr6:52224465:G:A
52224543	chr6:52224543:G:A
52225418	chr6:52225418:A:G
52225472	chr6:52225472:A:C
52225950	chr6:52225950:G:A
52226066	chr6:52226066:A:G
52227090	chr6:52227090:G:A
52227162	chr6:52227162:T:C
52227916	chr6:52227916:G:T
52228078	chr6:52228078:A:G
52228165	chr6:52228165:G:A
52229017	chr6:52229017:C:G
52229258	chr6:52229258:C:T
52229293	chr6:52229293:C:T
52229506	chr6:52229506:A:G
52229735	chr6:52229735:A:G
52230148	chr6:52230148:T:G
52230286	chr6:52230286:C:T
52230689	chr6:52230689:G:A
52231080	chr6:52231080:T:C
52231102	chr6:52231102:T:C
52231169	chr6:52231169:G:C
52231476	chr6:52231476:C:T
52232274	chr6:52232274:G:A
52232328	chr6:52232328:G:A
52232903	chr6:52232903:A:G
52232975	chr6:52232975:G:A
52233010	chr6:52233010:A:T
52233238	chr6:52233238:G:A
52233277	chr6:52233277:TC:T
52233291	chr6:52233291:C:A
52233314	chr6:52233314:C:T
52233446	chr6:52233446:A:T
52233462	chr6:52233462:TTAAA:T
52233558	chr6:52233558:C:T
52233570	chr6:52233570:A:G
52234076	chr6:52234076:T:A
52234853	chr6:52234853:A:G
52235942	chr6:52235942:C:T
52236103	chr6:52236103:G:A
52236223	chr6:52236223:G:A
52236367	chr6:52236367:C:G
52236413	chr6:52236413:T:A
52236636	chr6:52236636:C:T
52236688	chr6:52236688:A:C
52236795	chr6:52236795:T:C
52236960	chr6:52236960:C:T
52237046	chr6:52237046:T:C
52237105	chr6:52237105:G:A
52237573	chr6:52237573:G:A
52237739	chr6:52237739:A:T
52237842	chr6:52237842:C:T
52238101	chr6:52238101:C:T
52238362	chr6:52238362:G:C
52239066	chr6:52239066:T:C
52239384	chr6:52239384:C:T
52239891	chr6:52239891:C:A
52240050	chr6:52240050:C:T
52240309	chr6:52240309:C:T
52240416	chr6:52240416:G:A
52240587	chr6:52240587:T:C
52240812	chr6:52240812:T:C
52240998	chr6:52240998:G:A
52241607	chr6:52241607:G:A
52241673	chr6:52241673:A:G
52241868	chr6:52241868:C:T
52242062	chr6:52242062:G:A
52242864	chr6:52242864:TTAAC:T
52243042	chr6:52243042:A:T
52243264	chr6:52243264:G:A
52243785	chr6:52243785:CAG:C
52243979	chr6:52243979:A:G
52244207	chr6:52244207:T:G
52244588	chr6:52244588:G:A
52244823	chr6:52244823:T:C
52244938	chr6:52244938:T:C
52245196	chr6:52245196:A:G
52245215	chr6:52245215:G:A
52245995	chr6:52245995:T:C
52246158	chr6:52246158:A:G
52246303	chr6:52246303:A:G
52246359	chr6:52246359:G:A
52246622	chr6:52246622:A:G
52246911	chr6:52246911:C:T
52247010	chr6:52247010:C:T
52247067	chr6:52247067:T:C
52247172	chr6:52247172:C:T
52247493	chr6:52247493:G:T
52247546	chr6:52247546:C:T
52247702	chr6:52247702:T:C
52247919	chr6:52247919:T:C
52247951	chr6:52247951:A:T
52247975	chr6:52247975:C:T
52248123	chr6:52248123:GA:G
52248168	chr6:52248168:C:T
52248339	chr6:52248339:T:A
52248390	chr6:52248390:T:C
52248437	chr6:52248437:G:C
52248624	chr6:52248624:C:A
52248749	chr6:52248749:C:T
52248868	chr6:52248868:C:T
52249085	chr6:52249085:A:G
52249220	chr6:52249220:C:T
52249775	chr6:52249775:C:T
52249861	chr6:52249861:A:G
52249889	chr6:52249889:A:G
52250334	chr6:52250334:G:A
52250570	chr6:52250570:T:C
52250573	chr6:52250573:TAAAC:T
52251063	chr6:52251063:T:C
52251315	chr6:52251315:ACT:A
52251404	chr6:52251404:A:G
52251472	chr6:52251472:T:C
52252015	chr6:52252015:G:A
52252089	chr6:52252089:C:T
52252168	chr6:52252168:G:A
52252406	chr6:52252406:A:T
52252426	chr6:52252426:C:T
52252870	chr6:52252870:T:C
52253117	chr6:52253117:T:C
52253227	chr6:52253227:C:T
52253596	chr6:52253596:C:T
52253676	chr6:52253676:T:C
52253891	chr6:52253891:C:T
52254163	chr6:52254163:A:G
52254224	chr6:52254224:C:T
52254655	chr6:52254655:C:A
52254846	chr6:52254846:A:G
52255012	chr6:52255012:C:A
52255045	chr6:52255045:C:T
52255180	chr6:52255180:C:T
52255305	chr6:52255305:A:C
52255475	chr6:52255475:C:T
52255623	chr6:52255623:T:G
52255628	chr6:52255628:T:C
52255649	chr6:52255649:TAAAC:T
52255797	chr6:52255797:G:T
52255815	chr6:52255815:G:C
52255913	chr6:52255913:C:T
52256200	chr6:52256200:G:A
52256217	chr6:52256217:A:G
52256296	chr6:52256296:T:C
52256299	chr6:52256299:G:A
52256400	chr6:52256400:G:T
52256692	chr6:52256692:G:A
52256734	chr6:52256734:C:T
52256777	chr6:52256777:C:A
52257113	chr6:52257113:C:T
52257216	chr6:52257216:G:A
52257673	chr6:52257673:GATA:G
52257744	chr6:52257744:ATATTT:A
52258052	chr6:52258052:C:T
52258086	chr6:52258086:G:A
52258142	chr6:52258142:C:T
52258171	chr6:52258171:T:C
52258422	chr6:52258422:C:T
52258655	chr6:52258655:A:G
52258977	chr6:52258977:G:A
52259067	chr6:52259067:G:C
52259572	chr6:52259572:A:G
52259710	chr6:52259710:T:C
52259746	chr6:52259746:T:C
52259784	chr6:52259784:A:G
52260064	chr6:52260064:A:G
52260278	chr6:52260278:C:A
52260514	chr6:52260514:G:A
52260536	chr6:52260536:C:T
52260633	chr6:52260633:T:C
52260646	chr6:52260646:A:G
52261223	chr6:52261223:G:A
52261262	chr6:52261262:C:T
52261345	chr6:52261345:C:T
52261564	chr6:52261564:T:C
52261812	chr6:52261812:A:G
52261983	chr6:52261983:A:C
52262131	chr6:52262131:G:A
52262289	chr6:52262289:T:C
52262486	chr6:52262486:A:G
52262600	chr6:52262600:C:T
52262729	chr6:52262729:G:A
52262730	chr6:52262730:C:T
52262771	chr6:52262771:A:T
52262783	chr6:52262783:T:C
52263038	chr6:52263038:A:G
52263123	chr6:52263123:G:A
52263185	chr6:52263185:C:A
52263186	chr6:52263186:A:G
52263675	chr6:52263675:G:A
52263832	chr6:52263832:A:G
52264256	chr6:52264256:T:C
52264411	chr6:52264411:T:G
52264686	chr6:52264686:C:T
52264869	chr6:52264869:G:A
52264991	chr6:52264991:T:C
52265065	chr6:52265065:C:A
52265261	chr6:52265261:G:C
52265462	chr6:52265462:G:A
52265593	chr6:52265593:C:T
52265864	chr6:52265864:A:C
52265947	chr6:52265947:T:C
52265972	chr6:52265972:T:C
52266165	chr6:52266165:T:C
52266322	chr6:52266322:G:A
52266456	chr6:52266456:C:T
52266761	chr6:52266761:T:C
52266923	chr6:52266923:A:T
52267058	chr6:52267058:A:G
52267243	chr6:52267243:T:C
52267244	chr6:52267244:G:A
52267339	chr6:52267339:G:A
52267400	chr6:52267400:C:G
52267502	chr6:52267502:CTCCCCAG:C
52267629	chr6:52267629:G:A
52267823	chr6:52267823:TG:T
52267843	chr6:52267843:T:C
52268025	chr6:52268025:A:T
52268077	chr6:52268077:T:C
52268696	chr6:52268696:A:G
52268721	chr6:52268721:A:G
52268933	chr6:52268933:A:G
52269502	chr6:52269502:AAAGAG:A
52269640	chr6:52269640:T:C
52269703	chr6:52269703:A:T
52269833	chr6:52269833:CT:C
52270129	chr6:52270129:C:G
52270197	chr6:52270197:C:T
52270236	chr6:52270236:G:A
52270258	chr6:52270258:G:A
52270540	chr6:52270540:G:A
52270634	chr6:52270634:A:T
52270696	chr6:52270696:C:T
52270703	chr6:52270703:T:G
52270727	chr6:52270727:G:A
52270751	chr6:52270751:G:C
52270802	chr6:52270802:T:C
52271028	chr6:52271028:C:G
52271084	chr6:52271084:C:G
52271633	chr6:52271633:ACT:A
52271949	chr6:52271949:T:TG
52272193	chr6:52272193:G:A
52272515	chr6:52272515:C:T
52272658	chr6:52272658:C:T
52272720	chr6:52272720:C:A
52273381	chr6:52273381:G:A
52273428	chr6:52273428:C:G
52273576	chr6:52273576:T:C
52273643	chr6:52273643:G:A
52273967	chr6:52273967:GAAC:G
52274532	chr6:52274532:A:T
52274708	chr6:52274708:C:T
52274818	chr6:52274818:C:A
52275132	chr6:52275132:T:C
52275330	chr6:52275330:T:C
52275456	chr6:52275456:A:C
52275888	chr6:52275888:A:G
52275946	chr6:52275946:A:G
52275989	chr6:52275989:G:A
52276067	chr6:52276067:A:T
52276513	chr6:52276513:T:C
52276714	chr6:52276714:T:C
52276937	chr6:52276937:A:G
52277131	chr6:52277131:G:C
52277294	chr6:52277294:C:T
52277452	chr6:52277452:C:T
52277602	chr6:52277602:C:T
52277784	chr6:52277784:G:A
52278350	chr6:52278350:T:C
52278541	chr6:52278541:TATTAAA:T
52278671	chr6:52278671:A:T
52278762	chr6:52278762:A:G
52278860	chr6:52278860:A:G
52278980	chr6:52278980:G:A
52279189	chr6:52279189:C:T
52279283	chr6:52279283:T:C
52279338	chr6:52279338:A:G
52279423	chr6:52279423:C:T
52279684	chr6:52279684:C:T
52279687	chr6:52279687:C:A
52279693	chr6:52279693:A:T
52280043	chr6:52280043:A:C
52280476	chr6:52280476:T:C
52280479	chr6:52280479:A:C
52280657	chr6:52280657:G:C
52280978	chr6:52280978:C:A
52281268	chr6:52281268:T:G
52281467	chr6:52281467:C:T
52281474	chr6:52281474:C:A
52281602	chr6:52281602:T:C
52281608	chr6:52281608:A:G
52282473	chr6:52282473:T:C
52282565	chr6:52282565:A:G
52282604	chr6:52282604:C:G
52282631	chr6:52282631:C:T
52282894	chr6:52282894:T:A
52283033	chr6:52283033:C:T
52283145	chr6:52283145:A:G
52283227	chr6:52283227:T:C
52283830	chr6:52283830:T:C
52283919	chr6:52283919:TTTTCA:T
52284458	chr6:52284458:G:C
52285551	chr6:52285551:T:TTAC
52286045	chr6:52286045:G:C
52286741	chr6:52286741:TC:T
52287092	chr6:52287092:A:T
52287127	chr6:52287127:A:G
52287213	chr6:52287213:T:C
52287442	chr6:52287442:G:A
52287907	chr6:52287907:G:A
52288077	chr6:52288077:G:C
52288224	chr6:52288224:A:C
52288393	chr6:52288393:T:C
52288642	chr6:52288642:T:C
52289201	chr6:52289201:G:A
52289457	chr6:52289457:T:C
52289759	chr6:52289759:C:T
52290106	chr6:52290106:A:G
52290383	chr6:52290383:A:G
52290958	chr6:52290958:G:A
52291066	chr6:52291066:C:G
52291238	chr6:52291238:A:G
52291310	chr6:52291310:A:G
52291416	chr6:52291416:T:A
52291633	chr6:52291633:G:C
52291747	chr6:52291747:T:C
52291853	chr6:52291853:T:C
52292148	chr6:52292148:A:T
52292152	chr6:52292152:C:T
52292170	chr6:52292170:G:A
52292457	chr6:52292457:A:G
52293117	chr6:52293117:T:C
52293300	chr6:52293300:A:G
52294006	chr6:52294006:G:A
52294058	chr6:52294058:C:T
52294109	chr6:52294109:C:T
52294400	chr6:52294400:T:C
52295682	chr6:52295682:A:G
52295693	chr6:52295693:G:A
52295775	chr6:52295775:A:G
52295883	chr6:52295883:CA:C
52296366	chr6:52296366:G:C
52296737	chr6:52296737:C:T
52297059	chr6:52297059:T:C
52297188	chr6:52297188:G:A
52297275	chr6:52297275:G:A
52297361	chr6:52297361:T:C
52297617	chr6:52297617:C:T
52298100	chr6:52298100:C:T
52298202	chr6:52298202:T:C
52298284	chr6:52298284:T:A
52299091	chr6:52299091:T:C
52299115	chr6:52299115:C:G
52299166	chr6:52299166:T:C
52299322	chr6:52299322:G:A
52299353	chr6:52299353:A:G
52299653	chr6:52299653:T:C
52300326	chr6:52300326:C:T
52300435	chr6:52300435:A:G
52300740	chr6:52300740:T:G
52300938	chr6:52300938:C:A
52300975	chr6:52300975:G:C
52301041	chr6:52301041:C:T
52301139	chr6:52301139:T:C
52301295	chr6:52301295:C:T
52301754	chr6:52301754:A:G
52301763	chr6:52301763:A:G
52302709	chr6:52302709:T:C
52302925	chr6:52302925:G:A
52302930	chr6:52302930:G:A
52302974	chr6:52302974:A:G
52303275	chr6:52303275:A:G
52303347	chr6:52303347:T:C
52303695	chr6:52303695:T:A
52303881	chr6:52303881:C:G
52304201	chr6:52304201:C:T
52304308	chr6:52304308:TC:T
52304467	chr6:52304467:G:A
52304600	chr6:52304600:A:G
52304894	chr6:52304894:G:C
52305382	chr6:52305382:C:T
52305440	chr6:52305440:T:C
52306143	chr6:52306143:T:C
52306168	chr6:52306168:A:G
52306319	chr6:52306319:T:C
52306510	chr6:52306510:T:C
52306550	chr6:52306550:C:T
52306579	chr6:52306579:C:T
52306855	chr6:52306855:T:C
52307094	chr6:52307094:C:T
52307186	chr6:52307186:C:A
52307466	chr6:52307466:G:A
52307617	chr6:52307617:G:C
52307857	chr6:52307857:T:C
52308157	chr6:52308157:T:C
52308183	chr6:52308183:A:ACTT
52308265	chr6:52308265:T:C
52308274	chr6:52308274:G:A
52308468	chr6:52308468:A:G
52308656	chr6:52308656:C:T
52308687	chr6:52308687:C:T
52308696	chr6:52308696:G:A
52308888	chr6:52308888:C:T
52309122	chr6:52309122:G:T
52309551	chr6:52309551:A:G
52309763	chr6:52309763:C:T
52310358	chr6:52310358:A:C
52310471	chr6:52310471:T:C
52310658	chr6:52310658:T:G
52310667	chr6:52310667:G:A
52310955	chr6:52310955:A:G
52311116	chr6:52311116:C:T
52311181	chr6:52311181:G:A
52311644	chr6:52311644:G:A
52311744	chr6:52311744:G:A
52312163	chr6:52312163:A:G
52312557	chr6:52312557:T:C
52312606	chr6:52312606:C:G
52313465	chr6:52313465:T:C
52313806	chr6:52313806:T:C
52313929	chr6:52313929:C:T
52314453	chr6:52314453:G:A
52314569	chr6:52314569:C:T
52314867	chr6:52314867:T:C
52315067	chr6:52315067:G:A
52315147	chr6:52315147:C:T
52315918	chr6:52315918:A:C
52315973	chr6:52315973:A:AACAATATT
52316488	chr6:52316488:A:G
52316638	chr6:52316638:C:T
52316785	chr6:52316785:T:A
52317411	chr6:52317411:T:G
52317617	chr6:52317617:C:A
52318002	chr6:52318002:T:G
52318328	chr6:52318328:C:A
52318597	chr6:52318597:C:T
52318630	chr6:52318630:T:C
52318965	chr6:52318965:T:C
52319057	chr6:52319057:T:G
52319675	chr6:52319675:A:C
52319743	chr6:52319743:A:G
52319776	chr6:52319776:T:A
52319791	chr6:52319791:T:C
52320062	chr6:52320062:C:T
52320263	chr6:52320263:A:G
52320544	chr6:52320544:G:A
52320755	chr6:52320755:G:A
52321244	chr6:52321244:G:A
52321263	chr6:52321263:T:A
52321337	chr6:52321337:A:G
52321471	chr6:52321471:T:C
52321697	chr6:52321697:C:A
52321802	chr6:52321802:A:AT
52322044	chr6:52322044:T:C
52322125	chr6:52322125:C:T
52322248	chr6:52322248:G:A
52322386	chr6:52322386:A:C
52322439	chr6:52322439:C:T
52323108	chr6:52323108:A:G
52323569	chr6:52323569:G:A
52323632	chr6:52323632:G:A
52323684	chr6:52323684:C:T
52324023	chr6:52324023:C:T
52324087	chr6:52324087:C:T
52324124	chr6:52324124:T:C
52325243	chr6:52325243:C:T
52325307	chr6:52325307:A:G
52325379	chr6:52325379:G:T
52325570	chr6:52325570:A:C
52325670	chr6:52325670:C:T
52325934	chr6:52325934:G:A
52326032	chr6:52326032:G:A
52326101	chr6:52326101:T:C
52326459	chr6:52326459:T:C
52326522	chr6:52326522:T:A
52326897	chr6:52326897:A:C
52326970	chr6:52326970:G:A
52327285	chr6:52327285:G:A
52327398	chr6:52327398:G:A
52327465	chr6:52327465:G:A
52327687	chr6:52327687:A:G
52327770	chr6:52327770:C:T
52327951	chr6:52327951:G:A
52328304	chr6:52328304:A:C
52328614	chr6:52328614:A:G
52328752	chr6:52328752:C:T
52328763	chr6:52328763:C:T
52329166	chr6:52329166:T:G
52329222	chr6:52329222:CAG:C
52329459	chr6:52329459:A:G
52329597	chr6:52329597:C:T
52329654	chr6:52329654:T:C
52330088	chr6:52330088:G:A
52330654	chr6:52330654:C:T
52330689	chr6:52330689:T:C
52330768	chr6:52330768:C:T
52330851	chr6:52330851:A:G
52331022	chr6:52331022:C:G
52331319	chr6:52331319:A:G
52331395	chr6:52331395:G:A
52331538	chr6:52331538:TACTC:T
52331852	chr6:52331852:T:C
52332293	chr6:52332293:AAG:A
52332379	chr6:52332379:A:C
52332416	chr6:52332416:G:A
52332444	chr6:52332444:A:G
52332483	chr6:52332483:G:A
52332522	chr6:52332522:C:T
52332583	chr6:52332583:C:T
52332617	chr6:52332617:C:T
52332863	chr6:52332863:G:T
52333140	chr6:52333140:T:G
52333230	chr6:52333230:A:G
52333494	chr6:52333494:A:G
52333523	chr6:52333523:AAG:A
52333611	chr6:52333611:G:C
52333710	chr6:52333710:A:G
52333759	chr6:52333759:A:C
52333849	chr6:52333849:A:C
52334004	chr6:52334004:T:C
52334257	chr6:52334257:A:G
52334586	chr6:52334586:A:G
52334612	chr6:52334612:TC:T
52335390	chr6:52335390:T:C
52335661	chr6:52335661:A:C
52336307	chr6:52336307:TC:T
52337202	chr6:52337202:C:G
52337305	chr6:52337305:G:A
52337710	chr6:52337710:G:T
52337880	chr6:52337880:C:G
52337963	chr6:52337963:C:T
52338286	chr6:52338286:G:C
52339034	chr6:52339034:G:A
52339557	chr6:52339557:G:A
52339656	chr6:52339656:A:G
52339982	chr6:52339982:C:T
52340628	chr6:52340628:G:T
52340673	chr6:52340673:C:A
52340836	chr6:52340836:C:T
52340893	chr6:52340893:A:G
52340942	chr6:52340942:TATTTC:T
52340947	chr6:52340947:C:T
52341175	chr6:52341175:G:A
52341210	chr6:52341210:A:G
52341233	chr6:52341233:A:G
52341500	chr6:52341500:C:G
52341804	chr6:52341804:G:A
52342287	chr6:52342287:G:A
52342476	chr6:52342476:T:C
52342704	chr6:52342704:G:A
52343267	chr6:52343267:C:T
52343389	chr6:52343389:A:T
52343712	chr6:52343712:G:A
52343982	chr6:52343982:C:T
52344405	chr6:52344405:C:T
52344452	chr6:52344452:C:T
52344767	chr6:52344767:G:A
52345093	chr6:52345093:C:T
52345269	chr6:52345269:A:C
52345611	chr6:52345611:G:A
52345907	chr6:52345907:G:C
52346029	chr6:52346029:T:C
52346106	chr6:52346106:G:A
52346189	chr6:52346189:A:G
52346286	chr6:52346286:C:T
52346394	chr6:52346394:T:C
52346838	chr6:52346838:T:C
52346957	chr6:52346957:T:C
52347210	chr6:52347210:T:C
52347390	chr6:52347390:T:C
52347452	chr6:52347452:C:T
52347796	chr6:52347796:T:C
52348139	chr6:52348139:C:T
52348212	chr6:52348212:A:G
52348675	chr6:52348675:A:G
52348860	chr6:52348860:T:G
52349007	chr6:52349007:C:T
52349287	chr6:52349287:A:C
52349685	chr6:52349685:T:C
52349857	chr6:52349857:G:A
52350256	chr6:52350256:C:T
52350483	chr6:52350483:G:A
52350507	chr6:52350507:C:T
52350533	chr6:52350533:G:A
52350988	chr6:52350988:C:T
52350990	chr6:52350990:T:C
52351428	chr6:52351428:T:C
52351975	chr6:52351975:G:A
52352169	chr6:52352169:C:T
52352191	chr6:52352191:A:G
52352215	chr6:52352215:G:A
52352577	chr6:52352577:T:C
52353664	chr6:52353664:C:G
52353785	chr6:52353785:A:G
52353833	chr6:52353833:C:T
52353932	chr6:52353932:T:C
52353967	chr6:52353967:T:A
52354007	chr6:52354007:A:G
52354178	chr6:52354178:G:A
52354333	chr6:52354333:T:C
52354377	chr6:52354377:T:C
52354567	chr6:52354567:GGCT:G
52355206	chr6:52355206:C:A
52355335	chr6:52355335:C:A
52355425	chr6:52355425:G:C
52355431	chr6:52355431:C:T
52355995	chr6:52355995:C:T
52356137	chr6:52356137:C:T
52356177	chr6:52356177:G:A
52356631	chr6:52356631:G:A
52356934	chr6:52356934:G:C
52357270	chr6:52357270:G:A
52357366	chr6:52357366:C:T
52357766	chr6:52357766:A:T
52357908	chr6:52357908:C:T
52357958	chr6:52357958:C:T
52358151	chr6:52358151:T:C
52358413	chr6:52358413:T:A
52358606	chr6:52358606:C:A
52358851	chr6:52358851:C:T
52359339	chr6:52359339:A:C
52359460	chr6:52359460:A:T
52359564	chr6:52359564:T:C
52359832	chr6:52359832:C:T
52360534	chr6:52360534:C:A
52360716	chr6:52360716:G:A
52360735	chr6:52360735:C:T
52361001	chr6:52361001:T:C
52361163	chr6:52361163:T:C
52361343	chr6:52361343:C:T
52361384	chr6:52361384:A:G
52361414	chr6:52361414:A:AT
52361707	chr6:52361707:C:T
52362118	chr6:52362118:C:T
52362186	chr6:52362186:G:A
52362398	chr6:52362398:C:T
52362946	chr6:52362946:G:T
52363035	chr6:52363035:A:G
52363427	chr6:52363427:A:G
52363992	chr6:52363992:G:A
52364309	chr6:52364309:A:G
52364421	chr6:52364421:G:C
52364500	chr6:52364500:T:C
52364761	chr6:52364761:A:G
52364844	chr6:52364844:T:C
52364968	chr6:52364968:A:G
52365243	chr6:52365243:C:T
52365264	chr6:52365264:G:T
52365348	chr6:52365348:A:G
52365744	chr6:52365744:G:C
52366466	chr6:52366466:A:G
52366671	chr6:52366671:T:C
52366876	chr6:52366876:A:G
52366922	chr6:52366922:G:C
52366966	chr6:52366966:G:A
52366980	chr6:52366980:G:A
52367024	chr6:52367024:G:A
52367233	chr6:52367233:CAACA:C
52367398	chr6:52367398:T:C
52367667	chr6:52367667:C:T
52368100	chr6:52368100:C:T
52368416	chr6:52368416:A:AT
52368428	chr6:52368428:T:C
52368570	chr6:52368570:C:T
52368803	chr6:52368803:CTG:C
52368867	chr6:52368867:G:A
52369618	chr6:52369618:G:T
52369874	chr6:52369874:G:A
52369922	chr6:52369922:G:C
52370223	chr6:52370223:T:C
52370264	chr6:52370264:G:A
52370848	chr6:52370848:T:C
52371534	chr6:52371534:A:T
52371549	chr6:52371549:A:G
52371980	chr6:52371980:G:T
52372016	chr6:52372016:T:C
52372026	chr6:52372026:C:T
52372170	chr6:52372170:G:A
52372299	chr6:52372299:T:C
52372587	chr6:52372587:A:C
52372588	chr6:52372588:T:C
52372700	chr6:52372700:C:G
52373140	chr6:52373140:A:G
52373287	chr6:52373287:G:C
52373346	chr6:52373346:T:C
52373483	chr6:52373483:C:G
52374263	chr6:52374263:C:T
52374568	chr6:52374568:G:A
52374702	chr6:52374702:C:G
52375021	chr6:52375021:T:C
52375689	chr6:52375689:G:A
52375784	chr6:52375784:A:G
52375808	chr6:52375808:G:A
52375986	chr6:52375986:A:C
52376047	chr6:52376047:T:G
52376131	chr6:52376131:A:G
52376160	chr6:52376160:G:A
52376224	chr6:52376224:A:G
52376257	chr6:52376257:A:G
52376264	chr6:52376264:A:C
52376275	chr6:52376275:G:A
52376398	chr6:52376398:G:A
52376836	chr6:52376836:T:G
52377691	chr6:52377691:T:G
52377904	chr6:52377904:A:G
52378353	chr6:52378353:A:G
52378520	chr6:52378520:C:T
52378533	chr6:52378533:A:C
52378592	chr6:52378592:A:G
52378989	chr6:52378989:C:T
52379265	chr6:52379265:G:A
52379461	chr6:52379461:T:A
52379514	chr6:52379514:C:T
52379579	chr6:52379579:G:A
52379727	chr6:52379727:C:T
52380051	chr6:52380051:C:T
52380188	chr6:52380188:G:A
52380350	chr6:52380350:T:C
52381078	chr6:52381078:A:G
52381178	chr6:52381178:C:A
52382118	chr6:52382118:A:G
52382321	chr6:52382321:C:G
52382416	chr6:52382416:G:A
52382610	chr6:52382610:AT:A
52382840	chr6:52382840:A:G
52382859	chr6:52382859:A:G
52383342	chr6:52383342:T:A
52383388	chr6:52383388:G:A
52383428	chr6:52383428:G:A
52383524	chr6:52383524:G:A
52383607	chr6:52383607:G:GC
52383762	chr6:52383762:T:C
52383836	chr6:52383836:T:C
52383848	chr6:52383848:T:C
52383891	chr6:52383891:T:C
52384235	chr6:52384235:C:A
52384533	chr6:52384533:AC:A
52384555	chr6:52384555:G:A
52384657	chr6:52384657:G:A
52384908	chr6:52384908:T:A
52385390	chr6:52385390:G:A
52385449	chr6:52385449:C:A
52385484	chr6:52385484:T:C
52385758	chr6:52385758:G:A
52386480	chr6:52386480:A:G
52386584	chr6:52386584:C:A
52386834	chr6:52386834:T:A
52386866	chr6:52386866:A:G
52386941	chr6:52386941:T:C
52387012	chr6:52387012:C:T
52387196	chr6:52387196:T:C
52387346	chr6:52387346:C:T
52387781	chr6:52387781:G:A
52387925	chr6:52387925:T:C
52388151	chr6:52388151:G:A
52388482	chr6:52388482:G:C
52388594	chr6:52388594:T:C
52389041	chr6:52389041:C:T
52389385	chr6:52389385:A:G
52389509	chr6:52389509:T:A
52389782	chr6:52389782:G:A
52389791	chr6:52389791:G:T
52389984	chr6:52389984:A:C
52390043	chr6:52390043:T:A
52390187	chr6:52390187:A:G
52390290	chr6:52390290:G:A
52390432	chr6:52390432:T:C
52390726	chr6:52390726:C:G
52390774	chr6:52390774:C:T
52390813	chr6:52390813:A:G
52390822	chr6:52390822:C:A
52390963	chr6:52390963:A:G
52390989	chr6:52390989:T:C
52391034	chr6:52391034:T:C
52391087	chr6:52391087:C:T
52391136	chr6:52391136:G:A
52391214	chr6:52391214:T:C
52391588	chr6:52391588:G:A
52391615	chr6:52391615:C:T
52392160	chr6:52392160:G:A
52392205	chr6:52392205:G:T
52392720	chr6:52392720:C:T
52393052	chr6:52393052:T:C
52393058	chr6:52393058:G:C
52393277	chr6:52393277:G:A
52393748	chr6:52393748:G:A
52394153	chr6:52394153:T:A
52394267	chr6:52394267:T:C
52394523	chr6:52394523:A:G
52394793	chr6:52394793:C:G
52394989	chr6:52394989:G:A
52395189	chr6:52395189:C:T
52396228	chr6:52396228:C:G
52396419	chr6:52396419:T:C
52396515	chr6:52396515:G:A
52396873	chr6:52396873:A:C
52397322	chr6:52397322:A:G
52397349	chr6:52397349:A:G
52397400	chr6:52397400:C:A
52397402	chr6:52397402:T:G
52397476	chr6:52397476:C:T
52397693	chr6:52397693:G:T
52398177	chr6:52398177:A:AAGTTT
52398313	chr6:52398313:T:C
52398373	chr6:52398373:A:G
52398392	chr6:52398392:G:A
52398499	chr6:52398499:T:C
52398774	chr6:52398774:G:A
52398946	chr6:52398946:T:C
52399411	chr6:52399411:A:G
52399716	chr6:52399716:C:T
52400181	chr6:52400181:A:G
52400379	chr6:52400379:T:A
52400665	chr6:52400665:T:C
52400680	chr6:52400680:G:C
52400742	chr6:52400742:T:C
52401020	chr6:52401020:T:C
52401162	chr6:52401162:C:CT
52401253	chr6:52401253:C:T
52401446	chr6:52401446:C:T
52401536	chr6:52401536:G:A
52401694	chr6:52401694:T:C
52401713	chr6:52401713:C:T
52401800	chr6:52401800:A:G
52402169	chr6:52402169:G:A
52402188	chr6:52402188:A:AC
52402383	chr6:52402383:T:C
52402456	chr6:52402456:G:A
52402774	chr6:52402774:A:G
52402798	chr6:52402798:C:T
52402936	chr6:52402936:T:C
52402949	chr6:52402949:T:G
52403169	chr6:52403169:A:C
52404092	chr6:52404092:G:A
52404353	chr6:52404353:T:C
52404401	chr6:52404401:T:C
52404509	chr6:52404509:G:A
52404749	chr6:52404749:A:G
52404935	chr6:52404935:G:C
52405138	chr6:52405138:C:T
52405706	chr6:52405706:G:C
52405746	chr6:52405746:TTTG:T
52406042	chr6:52406042:T:G
52406127	chr6:52406127:G:T
52406194	chr6:52406194:G:A
52406406	chr6:52406406:C:T
52406909	chr6:52406909:G:A
52407095	chr6:52407095:G:T
52407159	chr6:52407159:T:G
52407235	chr6:52407235:C:T
52407515	chr6:52407515:A:G
52408076	chr6:52408076:A:G
52408430	chr6:52408430:T:A
52408663	chr6:52408663:TC:T
52408848	chr6:52408848:C:T
52409047	chr6:52409047:G:A
52409397	chr6:52409397:AAC:A
52409481	chr6:52409481:G:A
52409701	chr6:52409701:C:T
52409814	chr6:52409814:A:G
52410044	chr6:52410044:AG:A
52410138	chr6:52410138:G:C
52410167	chr6:52410167:CAG:C
52410255	chr6:52410255:C:T
52410436	chr6:52410436:TGGA:T
52410452	chr6:52410452:C:G
52410734	chr6:52410734:G:A
52410857	chr6:52410857:T:C
52411035	chr6:52411035:C:T
52411285	chr6:52411285:A:G
52411481	chr6:52411481:TCAGGCCTTTGAATC:T
52411646	chr6:52411646:A:T
52411703	chr6:52411703:G:C
52411711	chr6:52411711:A:G
52411854	chr6:52411854:C:T
52412071	chr6:52412071:C:A
52412259	chr6:52412259:C:A
52412275	chr6:52412275:G:C
52412339	chr6:52412339:C:T
52412419	chr6:52412419:C:T
52413035	chr6:52413035:AGAG:A
52413473	chr6:52413473:C:T
52413550	chr6:52413550:A:G
52413552	chr6:52413552:CAT:C
52413837	chr6:52413837:CA:C
52413935	chr6:52413935:G:A
52414079	chr6:52414079:T:C
52414103	chr6:52414103:G:A
52414160	chr6:52414160:CT:C
52414359	chr6:52414359:T:C
52414540	chr6:52414540:C:T
52414740	chr6:52414740:TATA:T
52414763	chr6:52414763:AT:A
52414811	chr6:52414811:T:C
52415103	chr6:52415103:T:A
52415588	chr6:52415588:C:T
52415915	chr6:52415915:C:G
52416133	chr6:52416133:T:C
52416475	chr6:52416475:T:C
52416594	chr6:52416594:C:A
52416829	chr6:52416829:A:G
52417079	chr6:52417079:T:C
52417559	chr6:52417559:T:C
52417581	chr6:52417581:T:G
52417785	chr6:52417785:T:C
52418034	chr6:52418034:G:A
52418120	chr6:52418120:A:G
52418250	chr6:52418250:C:G
52418277	chr6:52418277:T:C
52418340	chr6:52418340:C:T
52418379	chr6:52418379:C:A
52418399	chr6:52418399:GC:G
52418545	chr6:52418545:A:T
52418563	chr6:52418563:G:A
52418754	chr6:52418754:A:G
52418969	chr6:52418969:CCT:C
52419426	chr6:52419426:A:G
52419447	chr6:52419447:T:C
52419700	chr6:52419700:AAGAG:A
52419791	chr6:52419791:T:C
52419891	chr6:52419891:C:T
52420101	chr6:52420101:A:G
52420577	chr6:52420577:C:T
52420596	chr6:52420596:G:C
52420816	chr6:52420816:G:A
52420852	chr6:52420852:C:G
52420934	chr6:52420934:A:T
52421115	chr6:52421115:T:C
52421159	chr6:52421159:C:T
52421170	chr6:52421170:T:C
52421301	chr6:52421301:G:A
52421824	chr6:52421824:A:G
52422135	chr6:52422135:C:T
52422397	chr6:52422397:G:A
52422449	chr6:52422449:A:C
52422661	chr6:52422661:A:T
52422942	chr6:52422942:A:G
52423393	chr6:52423393:A:G
52423438	chr6:52423438:C:T
52423803	chr6:52423803:G:A
52424092	chr6:52424092:A:G
52424411	chr6:52424411:A:T
52424531	chr6:52424531:A:G
52424805	chr6:52424805:G:T
52425163	chr6:52425163:C:T
52425425	chr6:52425425:T:C
52425602	chr6:52425602:T:C
52425961	chr6:52425961:T:C
52425977	chr6:52425977:C:G
52426129	chr6:52426129:T:C
52426190	chr6:52426190:C:T
52426214	chr6:52426214:C:T
52426324	chr6:52426324:T:A
52426750	chr6:52426750:C:G
52426884	chr6:52426884:C:G
52426916	chr6:52426916:T:A
52427170	chr6:52427170:C:G
52427338	chr6:52427338:A:G
52427573	chr6:52427573:T:C
52427925	chr6:52427925:TC:T
52428046	chr6:52428046:T:C
52428259	chr6:52428259:G:C
52428862	chr6:52428862:A:G
52429174	chr6:52429174:C:T
52429224	chr6:52429224:T:C
52429434	chr6:52429434:A:G
52429692	chr6:52429692:A:G
52429731	chr6:52429731:A:G
52429815	chr6:52429815:C:T
52430034	chr6:52430034:G:A
52430248	chr6:52430248:T:G
52430319	chr6:52430319:C:T
52430567	chr6:52430567:C:T
52430792	chr6:52430792:T:C
52431419	chr6:52431419:C:T
52431663	chr6:52431663:G:C
52432129	chr6:52432129:G:A
52432349	chr6:52432349:T:G
52432450	chr6:52432450:C:T
52432535	chr6:52432535:A:G
52433038	chr6:52433038:T:G
52433171	chr6:52433171:A:G
52433258	chr6:52433258:G:C
52433285	chr6:52433285:T:A
52433595	chr6:52433595:G:A
52433927	chr6:52433927:C:T
52434016	chr6:52434016:C:T
52434078	chr6:52434078:G:A
52434095	chr6:52434095:G:A
52434414	chr6:52434414:G:C
52434464	chr6:52434464:G:T
52434479	chr6:52434479:G:A
52434736	chr6:52434736:A:G
52434896	chr6:52434896:TATATATAC:T
52435002	chr6:52435002:A:G
52435186	chr6:52435186:A:G
52435660	chr6:52435660:C:T
52436314	chr6:52436314:A:T
52436753	chr6:52436753:T:C
52436987	chr6:52436987:T:C
52437047	chr6:52437047:A:G
52437244	chr6:52437244:C:G
52437256	chr6:52437256:G:A
52437585	chr6:52437585:T:C
52437632	chr6:52437632:T:C
52437968	chr6:52437968:C:T
52438013	chr6:52438013:T:G
52438044	chr6:52438044:T:A
52438080	chr6:52438080:C:T
52438124	chr6:52438124:T:A
52438250	chr6:52438250:G:T
52438563	chr6:52438563:G:A
52438601	chr6:52438601:A:G
52438715	chr6:52438715:A:T
52438864	chr6:52438864:A:C
52439010	chr6:52439010:A:G
52439192	chr6:52439192:G:A
52439601	chr6:52439601:G:T
52439671	chr6:52439671:G:C
52440146	chr6:52440146:A:G
52440580	chr6:52440580:G:A
52440743	chr6:52440743:C:T
52440974	chr6:52440974:A:G
52441084	chr6:52441084:A:T
52441324	chr6:52441324:TATATGGCTAGC:T
52441389	chr6:52441389:T:C
52441648	chr6:52441648:CA:C
52441823	chr6:52441823:G:T
52441872	chr6:52441872:G:A
52442038	chr6:52442038:T:G
52442249	chr6:52442249:G:T
52442317	chr6:52442317:TTTAAG:T
52442401	chr6:52442401:T:C
52442688	chr6:52442688:T:A
52442727	chr6:52442727:G:A
52442757	chr6:52442757:T:C
52443085	chr6:52443085:C:A
52443113	chr6:52443113:C:T
52443138	chr6:52443138:T:G
52443200	chr6:52443200:T:C
52443384	chr6:52443384:T:A
52443386	chr6:52443386:A:G
52443444	chr6:52443444:CA:C
52443617	chr6:52443617:C:T
52443659	chr6:52443659:G:A
52443769	chr6:52443769:A:G
52443776	chr6:52443776:T:C
52444457	chr6:52444457:T:C
52444601	chr6:52444601:G:A
52444633	chr6:52444633:G:T
52444641	chr6:52444641:A:G
52444648	chr6:52444648:C:T
52444815	chr6:52444815:G:A
52445674	chr6:52445674:C:T
52445734	chr6:52445734:T:C
52445859	chr6:52445859:G:C
52446461	chr6:52446461:C:T
52446548	chr6:52446548:T:G
52446571	chr6:52446571:A:G
52446592	chr6:52446592:A:G
52446686	chr6:52446686:C:T
52447153	chr6:52447153:A:G
52447290	chr6:52447290:T:A
52447329	chr6:52447329:T:C
52448273	chr6:52448273:G:A
52448366	chr6:52448366:T:C
52448591	chr6:52448591:C:T
52448620	chr6:52448620:C:T
52448632	chr6:52448632:G:A
52448681	chr6:52448681:C:T
52448939	chr6:52448939:G:A
52449111	chr6:52449111:C:T
52449244	chr6:52449244:G:A
52449330	chr6:52449330:G:A
52449350	chr6:52449350:C:T
52449415	chr6:52449415:T:C
52449467	chr6:52449467:G:A
52449586	chr6:52449586:C:G
52449938	chr6:52449938:A:G
52450196	chr6:52450196:CA:C
52450245	chr6:52450245:A:G
52450254	chr6:52450254:G:A
52450303	chr6:52450303:G:A
52450461	chr6:52450461:A:G
52450521	chr6:52450521:T:G
52450685	chr6:52450685:A:G
52450727	chr6:52450727:A:G
52450860	chr6:52450860:G:A
52450928	chr6:52450928:A:G
52452044	chr6:52452044:G:A
52452080	chr6:52452080:T:G
52452238	chr6:52452238:C:T
52452483	chr6:52452483:G:A
52452532	chr6:52452532:G:A
52452743	chr6:52452743:A:T
52452899	chr6:52452899:CA:C
52453045	chr6:52453045:C:T
52453046	chr6:52453046:G:A
52453575	chr6:52453575:T:A
52454369	chr6:52454369:C:T
52454384	chr6:52454384:G:T
52454783	chr6:52454783:T:A
52454803	chr6:52454803:T:G
52454907	chr6:52454907:C:T
52454908	chr6:52454908:G:A
52455098	chr6:52455098:G:T
52455308	chr6:52455308:A:G
52455600	chr6:52455600:G:A
52455618	chr6:52455618:C:T
52455751	chr6:52455751:G:T
52456143	chr6:52456143:G:A
52456158	chr6:52456158:A:T
52456186	chr6:52456186:T:C
52456331	chr6:52456331:T:C
52457475	chr6:52457475:T:C
52457513	chr6:52457513:G:T
52457619	chr6:52457619:C:T
52457702	chr6:52457702:C:G
52457895	chr6:52457895:A:G
52458236	chr6:52458236:C:T
52458272	chr6:52458272:A:G
52458415	chr6:52458415:G:A
52458662	chr6:52458662:T:TA
52458672	chr6:52458672:T:C
52458785	chr6:52458785:A:G
52459205	chr6:52459205:T:C
52459356	chr6:52459356:C:T
52459451	chr6:52459451:C:G
52459695	chr6:52459695:G:A
52459698	chr6:52459698:G:T
52459895	chr6:52459895:C:T
52459935	chr6:52459935:A:G
52460256	chr6:52460256:G:A
52460469	chr6:52460469:T:C
52460600	chr6:52460600:G:A
52460903	chr6:52460903:G:A
52461075	chr6:52461075:T:A
52461155	chr6:52461155:C:CAGATT
52461156	chr6:52461156:A:G
52461237	chr6:52461237:A:G
52461589	chr6:52461589:T:C
52461812	chr6:52461812:A:C
52462346	chr6:52462346:G:C
52462438	chr6:52462438:TAAG:T
52462499	chr6:52462499:A:T
52462504	chr6:52462504:TCTC:T
52462568	chr6:52462568:A:G
52462623	chr6:52462623:C:A
52462758	chr6:52462758:C:T
52462761	chr6:52462761:A:G
52462931	chr6:52462931:CATAAA:C
52463120	chr6:52463120:C:T
52463252	chr6:52463252:G:A
52463273	chr6:52463273:C:T
52463326	chr6:52463326:C:T
52463338	chr6:52463338:T:TA
52463614	chr6:52463614:G:A
52463631	chr6:52463631:A:G
52464132	chr6:52464132:C:T
52464394	chr6:52464394:G:C
52464777	chr6:52464777:G:T
52464823	chr6:52464823:G:A
52464838	chr6:52464838:GTCTTT:G
52464843	chr6:52464843:T:TAAAGA
52465146	chr6:52465146:G:T
52465404	chr6:52465404:A:G
52465546	chr6:52465546:A:G
52465824	chr6:52465824:T:C
52465840	chr6:52465840:A:G
52465889	chr6:52465889:A:T
52466334	chr6:52466334:G:A
52466668	chr6:52466668:G:A
52467028	chr6:52467028:CAG:C
52467066	chr6:52467066:C:T
52467141	chr6:52467141:A:G
52467172	chr6:52467172:G:A
52467222	chr6:52467222:C:T
52467259	chr6:52467259:G:T
52467284	chr6:52467284:C:T
52467353	chr6:52467353:G:C
52467440	chr6:52467440:C:G
52467562	chr6:52467562:C:T
52467757	chr6:52467757:C:T
52467784	chr6:52467784:A:G
52468054	chr6:52468054:A:G
52468216	chr6:52468216:A:C
52468293	chr6:52468293:G:A
52468365	chr6:52468365:A:G
52468622	chr6:52468622:C:T
52468623	chr6:52468623:A:G
52468812	chr6:52468812:C:T
52468869	chr6:52468869:C:T
52469039	chr6:52469039:AC:A
52469535	chr6:52469535:A:AT
52469573	chr6:52469573:T:C
52469727	chr6:52469727:A:T
52469864	chr6:52469864:C:T
52469999	chr6:52469999:G:A
52470114	chr6:52470114:A:G
52470230	chr6:52470230:C:T
52470288	chr6:52470288:A:G
52470294	chr6:52470294:AC:A
52470594	chr6:52470594:T:C
52470876	chr6:52470876:T:G
52471187	chr6:52471187:G:A
52471355	chr6:52471355:C:G
52471512	chr6:52471512:T:C
52471669	chr6:52471669:C:T
52471718	chr6:52471718:A:G
52471803	chr6:52471803:A:G
52471940	chr6:52471940:A:G
52472128	chr6:52472128:CTAAAA:C
52473299	chr6:52473299:C:T
52473412	chr6:52473412:T:C
52473508	chr6:52473508:C:T
52473727	chr6:52473727:A:G
52473918	chr6:52473918:A:G
52474009	chr6:52474009:G:A
52474434	chr6:52474434:T:G
52474516	chr6:52474516:G:A
52474846	chr6:52474846:A:G
52474883	chr6:52474883:G:A
52475054	chr6:52475054:A:G
52475378	chr6:52475378:T:C
52475561	chr6:52475561:G:C
52475615	chr6:52475615:C:T
52475837	chr6:52475837:C:G
52475998	chr6:52475998:C:T
52476156	chr6:52476156:G:A
52476710	chr6:52476710:A:G
52476722	chr6:52476722:C:T
52477058	chr6:52477058:T:A
52477240	chr6:52477240:A:G
52477253	chr6:52477253:A:G
52477352	chr6:52477352:T:C
52477425	chr6:52477425:C:T
52477754	chr6:52477754:G:A
52477814	chr6:52477814:T:G
52477846	chr6:52477846:A:G
52477934	chr6:52477934:C:T
52477989	chr6:52477989:C:T
52478562	chr6:52478562:C:T
52478980	chr6:52478980:G:T
52479101	chr6:52479101:T:C
52479606	chr6:52479606:C:T
52479864	chr6:52479864:A:C
52480728	chr6:52480728:A:G
52480740	chr6:52480740:G:A
52480815	chr6:52480815:G:A
52480919	chr6:52480919:T:TA
52481708	chr6:52481708:C:T
52481768	chr6:52481768:C:T
52481790	chr6:52481790:C:T
52481814	chr6:52481814:G:A
52481918	chr6:52481918:C:T
52481993	chr6:52481993:G:A
52482121	chr6:52482121:T:G
52482215	chr6:52482215:G:C
52482271	chr6:52482271:A:G
52482337	chr6:52482337:C:T
52482371	chr6:52482371:A:G
52482465	chr6:52482465:ATAAT:A
52482926	chr6:52482926:T:C
52482959	chr6:52482959:T:C
52483352	chr6:52483352:A:G
52483401	chr6:52483401:C:T
52483635	chr6:52483635:G:C
52483806	chr6:52483806:C:T
52484013	chr6:52484013:G:A
52484309	chr6:52484309:A:G
52484846	chr6:52484846:A:C
52485024	chr6:52485024:C:G
52485759	chr6:52485759:C:G
52485885	chr6:52485885:C:G
52486001	chr6:52486001:C:T
52486646	chr6:52486646:G:A
52486805	chr6:52486805:C:T
52487556	chr6:52487556:A:G
52487570	chr6:52487570:C:CT
52488316	chr6:52488316:A:G
52489262	chr6:52489262:G:A
52489329	chr6:52489329:G:T
52489342	chr6:52489342:G:A
52489380	chr6:52489380:C:G
52489441	chr6:52489441:A:G
52489612	chr6:52489612:A:G
52489801	chr6:52489801:T:A
52490408	chr6:52490408:T:C
52490524	chr6:52490524:T:G
52490576	chr6:52490576:A:G
52490629	chr6:52490629:C:T
52490639	chr6:52490639:G:A
52490664	chr6:52490664:A:G
52491461	chr6:52491461:G:A
52491485	chr6:52491485:C:T
52491557	chr6:52491557:TGTTA:T
52492066	chr6:52492066:CT:C
52492273	chr6:52492273:A:C
52492311	chr6:52492311:C:T
52492672	chr6:52492672:T:C
52492809	chr6:52492809:G:A
52493033	chr6:52493033:A:G
52493212	chr6:52493212:C:G
52493368	chr6:52493368:A:C
52493521	chr6:52493521:G:A
52494148	chr6:52494148:T:TA
52494164	chr6:52494164:T:C
52494505	chr6:52494505:G:A
52494684	chr6:52494684:C:G
52494728	chr6:52494728:A:G
52494760	chr6:52494760:A:G
52494835	chr6:52494835:A:G
52494894	chr6:52494894:G:A
52495313	chr6:52495313:C:G
52495325	chr6:52495325:A:C
52495485	chr6:52495485:T:A
52495533	chr6:52495533:G:A
52495587	chr6:52495587:T:C
52495620	chr6:52495620:T:TA
52495747	chr6:52495747:T:C
52495932	chr6:52495932:G:A
52496196	chr6:52496196:ACACACACACACC:A
52496229	chr6:52496229:G:A
52496265	chr6:52496265:T:C
52496546	chr6:52496546:T:G
52496749	chr6:52496749:C:T
52496855	chr6:52496855:C:T
52497028	chr6:52497028:C:T
52497237	chr6:52497237:C:T
52497265	chr6:52497265:A:G
52497338	chr6:52497338:C:T
52497607	chr6:52497607:G:A
52497839	chr6:52497839:G:A
52497917	chr6:52497917:T:A
52498067	chr6:52498067:A:T
52498618	chr6:52498618:G:A
52498666	chr6:52498666:C:G
52498685	chr6:52498685:AAAAAC:A
52498701	chr6:52498701:A:G
52498930	chr6:52498930:T:C
52498953	chr6:52498953:A:G
52498961	chr6:52498961:A:G
52499035	chr6:52499035:C:T
52499051	chr6:52499051:C:G
52499161	chr6:52499161:C:T
52499204	chr6:52499204:A:G
52499426	chr6:52499426:A:G
52499461	chr6:52499461:G:A
52499472	chr6:52499472:G:A
52500032	chr6:52500032:T:C
52500047	chr6:52500047:C:T
52500604	chr6:52500604:G:A
52500634	chr6:52500634:G:C
52500674	chr6:52500674:G:C
52500701	chr6:52500701:C:T
52500995	chr6:52500995:G:A
52501005	chr6:52501005:G:A
52501075	chr6:52501075:A:G
52501178	chr6:52501178:G:C
52501408	chr6:52501408:C:T
52501517	chr6:52501517:G:A
52501633	chr6:52501633:G:A
52501855	chr6:52501855:C:T
52501964	chr6:52501964:G:A
52502086	chr6:52502086:G:A
52502173	chr6:52502173:A:G
52502319	chr6:52502319:G:A
52502437	chr6:52502437:G:A
52502644	chr6:52502644:T:A
52502939	chr6:52502939:G:T
52503099	chr6:52503099:G:A
52503622	chr6:52503622:A:C
52503680	chr6:52503680:C:T
52503960	chr6:52503960:C:T
52504294	chr6:52504294:G:A
52504305	chr6:52504305:G:A
52504309	chr6:52504309:C:T
52504424	chr6:52504424:G:A
52504712	chr6:52504712:G:A
52505241	chr6:52505241:G:C
52505264	chr6:52505264:G:A
52505376	chr6:52505376:A:G
52505977	chr6:52505977:G:A
52506538	chr6:52506538:A:C
52506621	chr6:52506621:G:A
52506698	chr6:52506698:C:A
52506749	chr6:52506749:C:T
52506783	chr6:52506783:A:G
52506896	chr6:52506896:G:A
52507268	chr6:52507268:C:A
52507517	chr6:52507517:G:A
52507687	chr6:52507687:GA:G
52508129	chr6:52508129:A:C
52508186	chr6:52508186:G:C
52508364	chr6:52508364:T:A
52508464	chr6:52508464:C:T
52508465	chr6:52508465:G:A
52508553	chr6:52508553:G:C
52509351	chr6:52509351:G:A
52509664	chr6:52509664:C:T
52510025	chr6:52510025:C:T
52510196	chr6:52510196:A:G
52510484	chr6:52510484:G:A
52510795	chr6:52510795:G:A
52511213	chr6:52511213:C:T
52511247	chr6:52511247:A:G
52511384	chr6:52511384:T:C
52511388	chr6:52511388:G:A
52511428	chr6:52511428:G:A
52511456	chr6:52511456:T:A
52511782	chr6:52511782:CTTT:C
52512036	chr6:52512036:C:T
52512513	chr6:52512513:C:T
52512689	chr6:52512689:G:A
52512793	chr6:52512793:C:T
52512833	chr6:52512833:C:A
52513050	chr6:52513050:T:C
52513125	chr6:52513125:G:A
52513494	chr6:52513494:G:C
52514187	chr6:52514187:G:A
52514252	chr6:52514252:ATAT:A
52514263	chr6:52514263:TTA:T
52514449	chr6:52514449:T:A
52514602	chr6:52514602:G:A
52514780	chr6:52514780:C:T
52515095	chr6:52515095:T:C
52515446	chr6:52515446:T:C
52515843	chr6:52515843:C:T
52516387	chr6:52516387:A:G
52516396	chr6:52516396:T:C
52516504	chr6:52516504:C:A
52516930	chr6:52516930:A:T
52517305	chr6:52517305:T:C
52518269	chr6:52518269:A:G
52518281	chr6:52518281:G:C
52518361	chr6:52518361:G:A
52518472	chr6:52518472:G:A
52518549	chr6:52518549:C:T
52518878	chr6:52518878:G:A
52519488	chr6:52519488:A:C
52519642	chr6:52519642:A:G
52519870	chr6:52519870:A:C
52519986	chr6:52519986:G:A
52520291	chr6:52520291:G:A
52520654	chr6:52520654:GAA:G
52521391	chr6:52521391:C:G
52521465	chr6:52521465:A:G
52521668	chr6:52521668:G:T
52521743	chr6:52521743:A:C
52521843	chr6:52521843:A:G
52521866	chr6:52521866:T:C
52522309	chr6:52522309:C:T
52522346	chr6:52522346:C:T
52522422	chr6:52522422:G:T
52522813	chr6:52522813:G:A
52522921	chr6:52522921:T:C
52523085	chr6:52523085:T:C
52523540	chr6:52523540:A:C
52523707	chr6:52523707:A:G
52523896	chr6:52523896:C:T
52524077	chr6:52524077:G:A
52524233	chr6:52524233:C:T
52524284	chr6:52524284:A:G
52524330	chr6:52524330:T:C
52524474	chr6:52524474:C:T
52524490	chr6:52524490:A:G
52524580	chr6:52524580:C:T
52524839	chr6:52524839:A:G
52524913	chr6:52524913:C:T
52524978	chr6:52524978:C:T
52525571	chr6:52525571:A:C
52525576	chr6:52525576:A:G
52525586	chr6:52525586:G:T
52525621	chr6:52525621:A:G
52525650	chr6:52525650:A:G
52525951	chr6:52525951:A:G
52525958	chr6:52525958:G:C
52526271	chr6:52526271:T:C
52526432	chr6:52526432:G:A
52526685	chr6:52526685:G:A
52526984	chr6:52526984:T:A
52527153	chr6:52527153:C:T
52527154	chr6:52527154:G:A
52527203	chr6:52527203:A:AC
52527256	chr6:52527256:C:T
52527325	chr6:52527325:A:C
52527615	chr6:52527615:C:T
52527861	chr6:52527861:C:T
52528064	chr6:52528064:G:A
52528463	chr6:52528463:G:A
52528793	chr6:52528793:C:A
52528914	chr6:52528914:C:T
52528976	chr6:52528976:C:T
52529025	chr6:52529025:G:C
52529113	chr6:52529113:G:A
52529443	chr6:52529443:C:T
52529881	chr6:52529881:T:C
52529915	chr6:52529915:C:T
52530202	chr6:52530202:G:A
52530410	chr6:52530410:T:C
52530629	chr6:52530629:G:A
52530690	chr6:52530690:T:C
52530712	chr6:52530712:A:G
52530906	chr6:52530906:A:G
52530959	chr6:52530959:A:C
52531328	chr6:52531328:G:T
52531704	chr6:52531704:C:T
52532088	chr6:52532088:T:C
52532249	chr6:52532249:T:G
52532776	chr6:52532776:G:T
52532807	chr6:52532807:AAC:A
52532808	chr6:52532808:AC:A
52532832	chr6:52532832:T:C
52533000	chr6:52533000:G:C
52533192	chr6:52533192:A:G
52533385	chr6:52533385:C:A
52533794	chr6:52533794:AC:A
52534042	chr6:52534042:G:A
52534317	chr6:52534317:G:A
52534449	chr6:52534449:C:A
52534967	chr6:52534967:G:C
52535055	chr6:52535055:CCAGT:C
52536027	chr6:52536027:T:C
52536091	chr6:52536091:C:T
52536627	chr6:52536627:C:T
52536663	chr6:52536663:G:T
52537109	chr6:52537109:C:A
52537444	chr6:52537444:A:C
52537542	chr6:52537542:G:T
52537798	chr6:52537798:G:A
52537868	chr6:52537868:C:T
52538025	chr6:52538025:A:G
52538267	chr6:52538267:C:T
52538487	chr6:52538487:G:A
52538744	chr6:52538744:T:C
52539012	chr6:52539012:T:C
52539023	chr6:52539023:T:C
52539100	chr6:52539100:T:C
52539330	chr6:52539330:A:G
52539343	chr6:52539343:C:T
52539542	chr6:52539542:A:AC
52539545	chr6:52539545:A:C
52539546	chr6:52539546:A:C
52539725	chr6:52539725:G:A
52540099	chr6:52540099:A:C
52540261	chr6:52540261:T:A
52540300	chr6:52540300:A:G
52540426	chr6:52540426:C:T
52540617	chr6:52540617:A:G
52540732	chr6:52540732:T:C
52540863	chr6:52540863:G:A
52541230	chr6:52541230:T:C
52541329	chr6:52541329:C:CTA
52541330	chr6:52541330:C:G
52541975	chr6:52541975:C:A
52542258	chr6:52542258:T:C
52542335	chr6:52542335:C:T
52542361	chr6:52542361:G:A
52542719	chr6:52542719:T:C
52542902	chr6:52542902:T:C
52542972	chr6:52542972:G:A
52543001	chr6:52543001:C:T
52543042	chr6:52543042:C:T
52543150	chr6:52543150:TAATA:T
52543694	chr6:52543694:G:A
52543737	chr6:52543737:T:A
52544052	chr6:52544052:G:C
52544089	chr6:52544089:A:T
52544144	chr6:52544144:T:C
52544153	chr6:52544153:C:T
52544475	chr6:52544475:G:A
52544524	chr6:52544524:G:A
52544545	chr6:52544545:G:A
52544712	chr6:52544712:T:G
52544918	chr6:52544918:C:T
52544943	chr6:52544943:A:G
52545013	chr6:52545013:G:A
52545466	chr6:52545466:G:A
52545514	chr6:52545514:A:G
52545658	chr6:52545658:G:A
52546657	chr6:52546657:TA:T
52546704	chr6:52546704:G:A
52546874	chr6:52546874:G:C
52546915	chr6:52546915:C:T
52547148	chr6:52547148:G:A
52547382	chr6:52547382:T:C
52547476	chr6:52547476:C:G
52548401	chr6:52548401:A:C
52548609	chr6:52548609:C:T
52548667	chr6:52548667:T:C
52548969	chr6:52548969:C:T
52548988	chr6:52548988:C:G
52549118	chr6:52549118:G:A
52549196	chr6:52549196:C:T
52549681	chr6:52549681:C:T
52550044	chr6:52550044:T:C
52550225	chr6:52550225:C:T
52550262	chr6:52550262:C:T
52550289	chr6:52550289:A:G
52550509	chr6:52550509:C:T
52550583	chr6:52550583:C:T
52550696	chr6:52550696:A:C
52550712	chr6:52550712:C:T
52550890	chr6:52550890:C:T
52551008	chr6:52551008:A:G
52551241	chr6:52551241:T:G
52551773	chr6:52551773:C:T
52552009	chr6:52552009:G:A
52552215	chr6:52552215:T:C
52552302	chr6:52552302:G:A
52552713	chr6:52552713:C:T
52552757	chr6:52552757:A:G
52553132	chr6:52553132:C:T
52553330	chr6:52553330:T:C
52553577	chr6:52553577:C:T
52553604	chr6:52553604:T:A
52553907	chr6:52553907:A:G
52554158	chr6:52554158:T:C
52554264	chr6:52554264:C:G
52554846	chr6:52554846:ACAGCCTCAACCTCC:A
52554993	chr6:52554993:T:C
52555071	chr6:52555071:T:C
52555391	chr6:52555391:A:G
52555776	chr6:52555776:A:G
52555883	chr6:52555883:G:A
52555945	chr6:52555945:C:A
52555954	chr6:52555954:A:G
52556762	chr6:52556762:T:C
52556805	chr6:52556805:G:A
52556829	chr6:52556829:G:A
52556960	chr6:52556960:G:A
52557176	chr6:52557176:A:G
52557180	chr6:52557180:A:G
52557182	chr6:52557182:A:G
52557207	chr6:52557207:T:C
52557624	chr6:52557624:T:G
52557791	chr6:52557791:T:C
52557930	chr6:52557930:G:A
52558175	chr6:52558175:G:A
52558380	chr6:52558380:C:G
52558949	chr6:52558949:C:T
52559113	chr6:52559113:T:C
52559217	chr6:52559217:G:A
52559337	chr6:52559337:C:G
52559442	chr6:52559442:T:C
52559852	chr6:52559852:T:C
52559873	chr6:52559873:T:C
52559963	chr6:52559963:G:A
52560007	chr6:52560007:G:A
52560282	chr6:52560282:A:G
52560391	chr6:52560391:A:G
52560577	chr6:52560577:T:C
52560595	chr6:52560595:G:A
52560658	chr6:52560658:C:T
52560722	chr6:52560722:A:G
52560990	chr6:52560990:G:A
52561611	chr6:52561611:G:A
52561724	chr6:52561724:C:T
52561853	chr6:52561853:C:T
52561887	chr6:52561887:C:T
52561961	chr6:52561961:G:A
52562466	chr6:52562466:G:C
52562598	chr6:52562598:T:C
52562941	chr6:52562941:G:A
52563263	chr6:52563263:T:C
52563335	chr6:52563335:G:C
52563505	chr6:52563505:G:A
52563514	chr6:52563514:T:C
52563603	chr6:52563603:C:CAGCT
52564039	chr6:52564039:G:A
52564099	chr6:52564099:T:C
52564252	chr6:52564252:G:A
52564664	chr6:52564664:C:T
52565423	chr6:52565423:G:A
52565709	chr6:52565709:C:T
52565805	chr6:52565805:G:A
52566294	chr6:52566294:T:C
52566487	chr6:52566487:A:T
52566605	chr6:52566605:C:T
52566640	chr6:52566640:C:T
52566661	chr6:52566661:A:T
52566710	chr6:52566710:C:T
52566884	chr6:52566884:G:A
52566920	chr6:52566920:G:A
52567221	chr6:52567221:G:A
52567323	chr6:52567323:C:A
52567546	chr6:52567546:T:C
52567599	chr6:52567599:T:C
52567910	chr6:52567910:A:G
52567949	chr6:52567949:C:T
52568000	chr6:52568000:C:T
52568053	chr6:52568053:T:C
52568139	chr6:52568139:C:A
52569096	chr6:52569096:A:G
52569212	chr6:52569212:T:C
52569280	chr6:52569280:C:A
52569409	chr6:52569409:A:G
52569567	chr6:52569567:C:A
52569628	chr6:52569628:C:T
52569659	chr6:52569659:C:T
52570200	chr6:52570200:C:G
52570382	chr6:52570382:A:G
52570976	chr6:52570976:T:C
52571025	chr6:52571025:G:A
52571231	chr6:52571231:C:T
52571556	chr6:52571556:A:T
52571687	chr6:52571687:G:C
52571850	chr6:52571850:G:A
52571866	chr6:52571866:G:A
52572227	chr6:52572227:G:C
52572451	chr6:52572451:A:C
52572584	chr6:52572584:C:G
52572740	chr6:52572740:C:A
52572869	chr6:52572869:C:G
52573305	chr6:52573305:A:G
52573552	chr6:52573552:G:C
52573577	chr6:52573577:G:A
52573871	chr6:52573871:C:T
52573956	chr6:52573956:G:A
52574244	chr6:52574244:C:CT
52574269	chr6:52574269:T:C
52574607	chr6:52574607:T:C
52575061	chr6:52575061:C:T
52575540	chr6:52575540:CCT:C
52576172	chr6:52576172:G:A
52576630	chr6:52576630:G:A
52576785	chr6:52576785:C:T
52576956	chr6:52576956:G:T
52576997	chr6:52576997:T:TCCGCCCGCCGGCCCG
52577090	chr6:52577090:CG:C
52577221	chr6:52577221:G:A
52577457	chr6:52577457:G:C
52578082	chr6:52578082:G:T
52578269	chr6:52578269:G:A
52578338	chr6:52578338:G:A
52578689	chr6:52578689:A:G
52578901	chr6:52578901:T:C
52578902	chr6:52578902:G:A
52579363	chr6:52579363:T:G
52579905	chr6:52579905:A:G
52580202	chr6:52580202:A:G
52580213	chr6:52580213:A:AT
52580565	chr6:52580565:T:C
52580679	chr6:52580679:G:C
52581314	chr6:52581314:T:C
52581623	chr6:52581623:G:A
52581666	chr6:52581666:C:T
52581770	chr6:52581770:T:C
52582475	chr6:52582475:T:C
52582833	chr6:52582833:C:T
52583009	chr6:52583009:A:G
52583233	chr6:52583233:C:T
52583273	chr6:52583273:C:T
52583561	chr6:52583561:T:A
52583637	chr6:52583637:G:A
52583848	chr6:52583848:T:C
52584133	chr6:52584133:A:G
52585127	chr6:52585127:G:A
52585551	chr6:52585551:C:T
52585649	chr6:52585649:C:T
52585650	chr6:52585650:G:A
52585688	chr6:52585688:C:T
52585808	chr6:52585808:T:C
52586126	chr6:52586126:G:A
52586165	chr6:52586165:C:G
52586180	chr6:52586180:T:C
52586371	chr6:52586371:T:C
52586698	chr6:52586698:A:G
52586821	chr6:52586821:C:T
52586864	chr6:52586864:G:T
52587146	chr6:52587146:AAGAT:A
52587180	chr6:52587180:A:C
52587420	chr6:52587420:TTA:T
52587478	chr6:52587478:G:A
52587730	chr6:52587730:A:C
52587787	chr6:52587787:A:G
52587901	chr6:52587901:A:G
52587934	chr6:52587934:C:T
52588422	chr6:52588422:C:A
52588542	chr6:52588542:A:T
52588810	chr6:52588810:G:C
52589067	chr6:52589067:C:T
52589187	chr6:52589187:T:A
52589296	chr6:52589296:T:G
52589342	chr6:52589342:G:A
52589497	chr6:52589497:A:G
52589501	chr6:52589501:G:A
52589945	chr6:52589945:G:T
52590225	chr6:52590225:TC:T
52590246	chr6:52590246:G:C
52590302	chr6:52590302:C:T
52590499	chr6:52590499:T:C
52590547	chr6:52590547:A:G
52590630	chr6:52590630:TGAGGACGCA:T
52590690	chr6:52590690:T:C
52590748	chr6:52590748:C:T
52590770	chr6:52590770:C:A
52591315	chr6:52591315:C:T
52591354	chr6:52591354:C:T
52591454	chr6:52591454:T:C
52591471	chr6:52591471:C:A
52591634	chr6:52591634:G:A
52591657	chr6:52591657:C:T
52591978	chr6:52591978:C:T
52592343	chr6:52592343:TG:T
52592353	chr6:52592353:G:GT
52592586	chr6:52592586:C:T
52592802	chr6:52592802:C:T
52593007	chr6:52593007:C:G
52593022	chr6:52593022:A:G
52593424	chr6:52593424:A:G
52593811	chr6:52593811:C:T
52593876	chr6:52593876:T:G
52593880	chr6:52593880:C:G
52594074	chr6:52594074:C:T
52594230	chr6:52594230:G:C
52594579	chr6:52594579:A:G
52595014	chr6:52595014:T:G
52595142	chr6:52595142:A:G
52595441	chr6:52595441:T:C
52595806	chr6:52595806:G:A
52595823	chr6:52595823:T:C
52596705	chr6:52596705:A:C
52597791	chr6:52597791:A:G
52597933	chr6:52597933:C:T
52598657	chr6:52598657:A:G
52598998	chr6:52598998:C:T
52599299	chr6:52599299:G:A
52599652	chr6:52599652:C:T
52599665	chr6:52599665:ACCCAGCTAATTTTTGTATTTTTAGTAGAGATGGGGTTTCT:A
52599830	chr6:52599830:A:G
52599900	chr6:52599900:CATAGTT:C
52600548	chr6:52600548:A:G
52600632	chr6:52600632:CA:C
52600791	chr6:52600791:T:C
52600889	chr6:52600889:T:G
52600908	chr6:52600908:C:T
52601037	chr6:52601037:G:A
52601201	chr6:52601201:A:G
52601522	chr6:52601522:T:C
52601526	chr6:52601526:A:G
52601562	chr6:52601562:A:G
52601598	chr6:52601598:G:A
52601748	chr6:52601748:G:C
52601857	chr6:52601857:G:A
52602378	chr6:52602378:G:A
52602921	chr6:52602921:T:C
52603290	chr6:52603290:C:T
52603291	chr6:52603291:T:G
52604225	chr6:52604225:A:G
52604259	chr6:52604259:G:C
52604961	chr6:52604961:C:T
52605106	chr6:52605106:A:G
52605289	chr6:52605289:G:A
52605468	chr6:52605468:T:C
52605559	chr6:52605559:A:C
52605647	chr6:52605647:A:G
52605709	chr6:52605709:C:T
52606171	chr6:52606171:C:T
52607121	chr6:52607121:C:T
52607175	chr6:52607175:C:A
52607280	chr6:52607280:G:A
52607668	chr6:52607668:A:G
52607736	chr6:52607736:C:T
52607870	chr6:52607870:T:A
52608130	chr6:52608130:T:C
52608306	chr6:52608306:G:A
52608328	chr6:52608328:A:T
52608381	chr6:52608381:C:T
52608427	chr6:52608427:G:A
52609226	chr6:52609226:T:C
52609676	chr6:52609676:CCTCTGCTTTGGGGT:C
52609967	chr6:52609967:ACAT:A
52610560	chr6:52610560:C:T
52610710	chr6:52610710:A:G
52611182	chr6:52611182:C:G
52611744	chr6:52611744:T:C
52611790	chr6:52611790:A:G
52611845	chr6:52611845:G:A
52611885	chr6:52611885:A:G
52611889	chr6:52611889:G:A
52611965	chr6:52611965:G:A
52612160	chr6:52612160:C:T
52612607	chr6:52612607:A:G
52612758	chr6:52612758:C:T
52612817	chr6:52612817:T:G
52613566	chr6:52613566:A:G
52613603	chr6:52613603:G:A
52613676	chr6:52613676:GA:G
52613726	chr6:52613726:A:G
52613753	chr6:52613753:T:G
52613785	chr6:52613785:A:G
52613943	chr6:52613943:A:G
52614031	chr6:52614031:C:T
52614384	chr6:52614384:C:T
52614487	chr6:52614487:C:T
52614488	chr6:52614488:G:A
52614501	chr6:52614501:A:T
52615375	chr6:52615375:A:C
52615575	chr6:52615575:T:C
52615846	chr6:52615846:C:A
52615975	chr6:52615975:T:C
52616029	chr6:52616029:G:A
52616136	chr6:52616136:G:T
52616514	chr6:52616514:C:T
52616767	chr6:52616767:T:C
52616880	chr6:52616880:T:G
52617297	chr6:52617297:G:A
52617411	chr6:52617411:GT:G
52617834	chr6:52617834:A:C
52618009	chr6:52618009:T:G
52618141	chr6:52618141:G:A
52618556	chr6:52618556:A:G
52618617	chr6:52618617:G:T
52618828	chr6:52618828:A:T
52618866	chr6:52618866:G:A
52618960	chr6:52618960:T:C
52618962	chr6:52618962:A:T
52619420	chr6:52619420:TTA:T
52619431	chr6:52619431:G:A
52619443	chr6:52619443:A:G
52619593	chr6:52619593:C:T
52620735	chr6:52620735:A:G
52620825	chr6:52620825:C:G
52621007	chr6:52621007:T:C
52621321	chr6:52621321:G:C
52621357	chr6:52621357:TTCTCCAAC:T
52621368	chr6:52621368:T:G
52621515	chr6:52621515:C:T
52621603	chr6:52621603:A:G
52621766	chr6:52621766:T:C
52622154	chr6:52622154:A:T
52622342	chr6:52622342:G:T
52622413	chr6:52622413:C:T
52622815	chr6:52622815:C:T
52622906	chr6:52622906:CAG:C
52623092	chr6:52623092:A:G
52623134	chr6:52623134:TG:T
52623142	chr6:52623142:C:A
52623534	chr6:52623534:T:A
52623835	chr6:52623835:GTATT:G
52624002	chr6:52624002:A:T
52624167	chr6:52624167:TGGTG:T
52624576	chr6:52624576:T:C
52624599	chr6:52624599:C:A
52624795	chr6:52624795:C:T
52624873	chr6:52624873:A:G
52624994	chr6:52624994:G:A
52625379	chr6:52625379:A:G
52625590	chr6:52625590:CAT:C
52625594	chr6:52625594:T:C
52625654	chr6:52625654:C:A
52625767	chr6:52625767:T:TC
52625770	chr6:52625770:G:C
52625829	chr6:52625829:A:G
52626338	chr6:52626338:T:C
52626415	chr6:52626415:G:A
52626619	chr6:52626619:T:C
52626888	chr6:52626888:T:C
52627169	chr6:52627169:T:C
52627257	chr6:52627257:A:C
52627300	chr6:52627300:A:C
52627528	chr6:52627528:C:A
52627749	chr6:52627749:T:G
52627796	chr6:52627796:T:A
52627858	chr6:52627858:G:A
52627974	chr6:52627974:T:TC
52628039	chr6:52628039:AT:A
52628380	chr6:52628380:G:A
52628434	chr6:52628434:G:T
52628703	chr6:52628703:C:T
52628722	chr6:52628722:C:T
52629504	chr6:52629504:T:C
52630108	chr6:52630108:A:T
52630864	chr6:52630864:A:C
52631041	chr6:52631041:A:G
52631047	chr6:52631047:A:G
52631232	chr6:52631232:T:TA
52631566	chr6:52631566:C:T
52631739	chr6:52631739:A:C
52631874	chr6:52631874:T:C
52632439	chr6:52632439:G:A
52632486	chr6:52632486:A:C
52632755	chr6:52632755:A:G
52632874	chr6:52632874:G:T
52633290	chr6:52633290:T:C
52633893	chr6:52633893:A:C
52633983	chr6:52633983:G:A
52634193	chr6:52634193:G:T
52634614	chr6:52634614:A:G
52634976	chr6:52634976:G:A
52635132	chr6:52635132:A:C
52635324	chr6:52635324:T:G
52635816	chr6:52635816:G:A
52635857	chr6:52635857:G:A
52635991	chr6:52635991:T:C
52636038	chr6:52636038:C:T
52636045	chr6:52636045:T:G
52636201	chr6:52636201:CA:C
52636385	chr6:52636385:G:A
52636524	chr6:52636524:C:T
52636554	chr6:52636554:C:T
52636758	chr6:52636758:A:G
52636763	chr6:52636763:A:G
52636841	chr6:52636841:G:A
52637120	chr6:52637120:A:C
52637205	chr6:52637205:T:C
52637325	chr6:52637325:C:G
52637747	chr6:52637747:A:G
52637877	chr6:52637877:A:G
52637901	chr6:52637901:A:C
52637925	chr6:52637925:C:T
52638118	chr6:52638118:C:T
52638475	chr6:52638475:T:C
52638889	chr6:52638889:G:A
52639196	chr6:52639196:G:A
52639272	chr6:52639272:G:A
52639440	chr6:52639440:T:C
52639585	chr6:52639585:C:G
52639627	chr6:52639627:A:G
52640232	chr6:52640232:G:A
52640266	chr6:52640266:T:C
52641653	chr6:52641653:TAC:T
52641781	chr6:52641781:A:G
52642487	chr6:52642487:T:C
52642749	chr6:52642749:G:A
52642807	chr6:52642807:G:T
52643321	chr6:52643321:A:T
52643324	chr6:52643324:C:A
52643327	chr6:52643327:A:T
52643907	chr6:52643907:A:G
52644550	chr6:52644550:C:T
52644551	chr6:52644551:C:T
52644792	chr6:52644792:A:C
52644923	chr6:52644923:T:C
52644971	chr6:52644971:A:G
52645462	chr6:52645462:A:T
52645632	chr6:52645632:A:G
52645644	chr6:52645644:C:T
52645661	chr6:52645661:TA:T
52645666	chr6:52645666:C:T
52645699	chr6:52645699:A:G
52645737	chr6:52645737:T:G
52645775	chr6:52645775:T:C
52645866	chr6:52645866:C:T
52645867	chr6:52645867:A:G
52646048	chr6:52646048:A:C
52646145	chr6:52646145:AGAGT:A
52646451	chr6:52646451:T:C
52646852	chr6:52646852:A:G
52646919	chr6:52646919:T:C
52646971	chr6:52646971:C:T
52647507	chr6:52647507:G:A
52647822	chr6:52647822:C:T
52648011	chr6:52648011:T:A
52648060	chr6:52648060:G:A
52648595	chr6:52648595:TATCTTCTAATTTTTTCTTTTTATTGAC:T
52648640	chr6:52648640:CAACA:C
52648643	chr6:52648643:C:T
52648747	chr6:52648747:T:C
52648992	chr6:52648992:C:T
52649091	chr6:52649091:C:A
52649192	chr6:52649192:G:A
52650077	chr6:52650077:T:C
52650099	chr6:52650099:G:C
52650238	chr6:52650238:T:G
52650280	chr6:52650280:C:T
52650500	chr6:52650500:C:T
52650572	chr6:52650572:A:G
52651881	chr6:52651881:G:C
52651929	chr6:52651929:AAAAG:A
52652208	chr6:52652208:C:T
52652577	chr6:52652577:C:T
52652960	chr6:52652960:C:T
52653376	chr6:52653376:C:T
52653654	chr6:52653654:G:A
52654118	chr6:52654118:C:G
52654147	chr6:52654147:C:A
52654657	chr6:52654657:G:A
52654973	chr6:52654973:T:C
52655063	chr6:52655063:T:A
52655396	chr6:52655396:C:G
52655642	chr6:52655642:G:A
52656150	chr6:52656150:C:T
52656692	chr6:52656692:C:T
52656702	chr6:52656702:G:A
52657083	chr6:52657083:G:C
52657154	chr6:52657154:T:C
52657366	chr6:52657366:C:T
52657401	chr6:52657401:C:T
52657506	chr6:52657506:C:G
52657510	chr6:52657510:G:A
52657904	chr6:52657904:T:A
52658004	chr6:52658004:C:CAA
52658133	chr6:52658133:C:A
52658366	chr6:52658366:C:T
52658897	chr6:52658897:G:A
52658988	chr6:52658988:T:C
52659477	chr6:52659477:A:G
52659539	chr6:52659539:G:A
52660040	chr6:52660040:C:T
52660649	chr6:52660649:C:A
52660676	chr6:52660676:C:G
52660707	chr6:52660707:T:C
52660892	chr6:52660892:A:C
52661218	chr6:52661218:G:A
52661239	chr6:52661239:G:A
52661412	chr6:52661412:T:C
52661691	chr6:52661691:G:A
52661772	chr6:52661772:T:C
52662204	chr6:52662204:A:G
52662376	chr6:52662376:T:C
52662491	chr6:52662491:T:G
52662582	chr6:52662582:T:C
52662610	chr6:52662610:C:T
52662761	chr6:52662761:A:G
52662777	chr6:52662777:T:G
52662785	chr6:52662785:A:G
52662815	chr6:52662815:C:T
52662879	chr6:52662879:A:G
52662959	chr6:52662959:A:T
52663320	chr6:52663320:G:A
52663709	chr6:52663709:G:T
52664028	chr6:52664028:T:C
52664190	chr6:52664190:A:G
52664201	chr6:52664201:C:T
52664248	chr6:52664248:C:G
52664418	chr6:52664418:C:T
52664560	chr6:52664560:G:A
52664732	chr6:52664732:GC:G
52664830	chr6:52664830:C:T
52664931	chr6:52664931:T:C
52664975	chr6:52664975:C:G
52665106	chr6:52665106:T:C
52665407	chr6:52665407:C:T
52665570	chr6:52665570:G:A
52665904	chr6:52665904:A:G
52666029	chr6:52666029:C:T
52666092	chr6:52666092:G:A
52666505	chr6:52666505:C:T
52666614	chr6:52666614:T:C
52666901	chr6:52666901:T:C
52667222	chr6:52667222:A:G
52667331	chr6:52667331:A:AT
52667361	chr6:52667361:G:A
52667510	chr6:52667510:G:T
52667525	chr6:52667525:T:C
52667526	chr6:52667526:A:G
52667807	chr6:52667807:T:C
52667854	chr6:52667854:G:A
52667926	chr6:52667926:A:C
52667933	chr6:52667933:A:G
52668356	chr6:52668356:T:C
52668726	chr6:52668726:C:T
52668952	chr6:52668952:A:G
52669209	chr6:52669209:A:ACATTGAAAGTTAAGAGTCTCTGCTGTGGATCATG
52669280	chr6:52669280:C:T
52669295	chr6:52669295:A:G
52669571	chr6:52669571:G:T
52669807	chr6:52669807:C:G
52669904	chr6:52669904:G:A
52669905	chr6:52669905:C:T
52670089	chr6:52670089:A:G
52670133	chr6:52670133:C:T
52670244	chr6:52670244:C:T
52670317	chr6:52670317:T:C
52670641	chr6:52670641:C:G
52670824	chr6:52670824:C:A
52670873	chr6:52670873:C:T
52671691	chr6:52671691:A:G
52671830	chr6:52671830:T:C
52672023	chr6:52672023:C:A
52672461	chr6:52672461:G:A
52672462	chr6:52672462:G:GAA
52672463	chr6:52672463:G:C
52672466	chr6:52672466:T:TCA
52672467	chr6:52672467:T:TAAGC
52672488	chr6:52672488:G:A
52672897	chr6:52672897:T:C
52673102	chr6:52673102:C:G
52673194	chr6:52673194:C:T
52673301	chr6:52673301:A:G
52673373	chr6:52673373:A:G
52673400	chr6:52673400:T:A
52673444	chr6:52673444:T:G
52673478	chr6:52673478:CTGTT:C
52673592	chr6:52673592:T:C
52673662	chr6:52673662:C:G
52673809	chr6:52673809:A:G
52673914	chr6:52673914:T:C
52674219	chr6:52674219:TG:T
52674268	chr6:52674268:A:G
52674366	chr6:52674366:A:G
52674470	chr6:52674470:T:C
52674524	chr6:52674524:G:A
52674621	chr6:52674621:C:T
52674762	chr6:52674762:A:C
52674894	chr6:52674894:T:C
52674896	chr6:52674896:T:C
52675042	chr6:52675042:C:T
52675357	chr6:52675357:A:G
52675518	chr6:52675518:C:T
52675699	chr6:52675699:T:C
52675840	chr6:52675840:A:G
52675964	chr6:52675964:T:C
52676090	chr6:52676090:C:T
52676266	chr6:52676266:C:T
52676557	chr6:52676557:T:C
52676698	chr6:52676698:C:T
52676854	chr6:52676854:G:A
52677321	chr6:52677321:G:A
52677334	chr6:52677334:G:A
52677415	chr6:52677415:A:G
52677496	chr6:52677496:A:G
52677608	chr6:52677608:AG:A
52677914	chr6:52677914:A:G
52677929	chr6:52677929:A:G
52678019	chr6:52678019:T:G
52678154	chr6:52678154:A:G
52678343	chr6:52678343:G:A
52678664	chr6:52678664:T:C
52678828	chr6:52678828:G:A
52678921	chr6:52678921:G:C
52679433	chr6:52679433:A:G
52679493	chr6:52679493:T:C
52679597	chr6:52679597:GA:G
52679659	chr6:52679659:G:C
52679933	chr6:52679933:T:C
52680050	chr6:52680050:T:C
52680281	chr6:52680281:C:T
52681021	chr6:52681021:G:A
52681637	chr6:52681637:A:G
52681822	chr6:52681822:C:T
52681979	chr6:52681979:A:G
52681991	chr6:52681991:C:T
52682302	chr6:52682302:G:C
52682340	chr6:52682340:C:T
52682353	chr6:52682353:A:T
52682665	chr6:52682665:G:A
52682690	chr6:52682690:G:A
52683491	chr6:52683491:A:C
52683575	chr6:52683575:C:T
52683827	chr6:52683827:C:G
52684524	chr6:52684524:T:C
52685321	chr6:52685321:C:T
52686212	chr6:52686212:G:A
52686695	chr6:52686695:A:G
52686703	chr6:52686703:A:G
52687055	chr6:52687055:G:T
52687259	chr6:52687259:G:A
52687529	chr6:52687529:G:A
52687617	chr6:52687617:A:G
52688128	chr6:52688128:G:C
52688219	chr6:52688219:A:T
52688278	chr6:52688278:A:G
52688638	chr6:52688638:C:T
52688698	chr6:52688698:C:G
52688927	chr6:52688927:T:G
52689470	chr6:52689470:A:G
52689502	chr6:52689502:G:A
52690457	chr6:52690457:G:T
52690469	chr6:52690469:T:C
52690635	chr6:52690635:G:A
52690636	chr6:52690636:G:T
52691071	chr6:52691071:T:C
52691127	chr6:52691127:C:T
52691478	chr6:52691478:T:C
52691539	chr6:52691539:T:C
52691615	chr6:52691615:A:G
52691686	chr6:52691686:C:T
52691854	chr6:52691854:G:A
52691877	chr6:52691877:C:G
52691950	chr6:52691950:A:G
52691973	chr6:52691973:T:C
52691991	chr6:52691991:A:C
52692057	chr6:52692057:A:C
52692144	chr6:52692144:C:T
52692544	chr6:52692544:T:G
52692829	chr6:52692829:A:G
52693054	chr6:52693054:A:G
52693189	chr6:52693189:A:C
52693213	chr6:52693213:G:A
52693219	chr6:52693219:T:C
52693316	chr6:52693316:A:G
52693537	chr6:52693537:T:G
52693994	chr6:52693994:A:C
52694439	chr6:52694439:C:T
52694772	chr6:52694772:C:T
52694984	chr6:52694984:C:T
52695414	chr6:52695414:T:C
52695433	chr6:52695433:G:A
52695579	chr6:52695579:G:C
52695742	chr6:52695742:C:T
52695812	chr6:52695812:C:T
52695813	chr6:52695813:G:A
52695990	chr6:52695990:A:G
52696319	chr6:52696319:G:A
52696950	chr6:52696950:T:A
52696976	chr6:52696976:T:C
52697180	chr6:52697180:T:C
52697717	chr6:52697717:A:G
52697934	chr6:52697934:T:C
52697936	chr6:52697936:T:C
52698222	chr6:52698222:G:GAA
52698457	chr6:52698457:C:T
52698763	chr6:52698763:A:G
52699015	chr6:52699015:T:A
52699141	chr6:52699141:A:G
52699296	chr6:52699296:C:T
52699692	chr6:52699692:A:G
52699985	chr6:52699985:T:C
52700237	chr6:52700237:A:G
52700389	chr6:52700389:T:C
52700413	chr6:52700413:A:G
52700438	chr6:52700438:A:G
52700629	chr6:52700629:T:G
52700730	chr6:52700730:G:A
52701380	chr6:52701380:C:T
52701511	chr6:52701511:C:T
52701543	chr6:52701543:C:T
52702230	chr6:52702230:T:C
52702498	chr6:52702498:C:T
52702538	chr6:52702538:A:G
52702597	chr6:52702597:A:G
52702613	chr6:52702613:TA:T
52703012	chr6:52703012:T:TA
52703052	chr6:52703052:C:T
52703098	chr6:52703098:C:T
52703544	chr6:52703544:T:C
52703794	chr6:52703794:T:C
52704869	chr6:52704869:C:G
52704968	chr6:52704968:G:A
52705193	chr6:52705193:ACT:A
52705576	chr6:52705576:C:T
52706223	chr6:52706223:GT:G
52706470	chr6:52706470:G:T
52706731	chr6:52706731:A:G
52706762	chr6:52706762:T:A
52707104	chr6:52707104:A:G
52707780	chr6:52707780:G:A
52708449	chr6:52708449:T:C
52708539	chr6:52708539:C:A
52708908	chr6:52708908:C:G
52709132	chr6:52709132:G:A
52709282	chr6:52709282:C:T
52709491	chr6:52709491:T:C
52709526	chr6:52709526:C:T
52709797	chr6:52709797:A:AATAAGGCT
52710035	chr6:52710035:C:T
52710556	chr6:52710556:A:G
52710710	chr6:52710710:T:C
52711064	chr6:52711064:A:T
52711420	chr6:52711420:T:C
52712581	chr6:52712581:T:C
52712598	chr6:52712598:C:A
52712640	chr6:52712640:A:AT
52712924	chr6:52712924:C:G
52712967	chr6:52712967:T:A
52713269	chr6:52713269:G:T
52713541	chr6:52713541:G:A
52713887	chr6:52713887:T:TTGA
52714114	chr6:52714114:G:A
52714186	chr6:52714186:T:C
52714860	chr6:52714860:T:C
52714942	chr6:52714942:C:T
52715063	chr6:52715063:T:C
52715067	chr6:52715067:G:A
52715557	chr6:52715557:T:C
52715859	chr6:52715859:T:C
52715875	chr6:52715875:T:C
52716025	chr6:52716025:G:T
52716356	chr6:52716356:C:T
52716977	chr6:52716977:G:T
52717002	chr6:52717002:C:T
52717017	chr6:52717017:T:A
52717106	chr6:52717106:T:C
52717246	chr6:52717246:T:A
52717419	chr6:52717419:G:C
52717578	chr6:52717578:C:T
52717686	chr6:52717686:GA:G
52717895	chr6:52717895:G:A
52717957	chr6:52717957:CAT:C
52718386	chr6:52718386:A:G
52718889	chr6:52718889:T:C
52719172	chr6:52719172:G:A
52719929	chr6:52719929:G:A
52720201	chr6:52720201:G:A
52720220	chr6:52720220:C:G
52720335	chr6:52720335:C:T
52720734	chr6:52720734:G:A
52720856	chr6:52720856:A:G
52721044	chr6:52721044:A:G
52721334	chr6:52721334:T:C
52721455	chr6:52721455:T:C
52721777	chr6:52721777:C:T
52721851	chr6:52721851:C:T
52722157	chr6:52722157:A:G
52722336	chr6:52722336:G:A
52722653	chr6:52722653:C:T
52722665	chr6:52722665:C:T
52722721	chr6:52722721:T:C
52722753	chr6:52722753:T:C
52722853	chr6:52722853:A:G
52723223	chr6:52723223:T:C
52723310	chr6:52723310:C:T
52723615	chr6:52723615:G:A
52723745	chr6:52723745:C:T
52724025	chr6:52724025:C:T
52724040	chr6:52724040:A:G
52724150	chr6:52724150:A:T
52724966	chr6:52724966:G:A
52725823	chr6:52725823:A:G
52726806	chr6:52726806:G:A
52727119	chr6:52727119:G:A
52727294	chr6:52727294:T:G
52728220	chr6:52728220:C:T
52728221	chr6:52728221:G:A
52728425	chr6:52728425:A:G
52728595	chr6:52728595:C:T
52728603	chr6:52728603:A:G
52728839	chr6:52728839:C:A
52728956	chr6:52728956:C:T
52729026	chr6:52729026:C:T
52729236	chr6:52729236:A:G
52729489	chr6:52729489:G:A
52729561	chr6:52729561:T:G
52729564	chr6:52729564:C:G
52729661	chr6:52729661:C:G
52730189	chr6:52730189:T:C
52730219	chr6:52730219:G:A
52730267	chr6:52730267:C:T
52730295	chr6:52730295:T:C
52730404	chr6:52730404:A:G
52730510	chr6:52730510:A:G
52730908	chr6:52730908:T:TG
52731068	chr6:52731068:A:T
52731101	chr6:52731101:C:T
52731260	chr6:52731260:A:G
52731876	chr6:52731876:G:C
52732346	chr6:52732346:A:T
52732487	chr6:52732487:A:G
52733052	chr6:52733052:T:C
52733151	chr6:52733151:A:T
52733800	chr6:52733800:A:C
52734325	chr6:52734325:G:T
52734337	chr6:52734337:C:T
52734397	chr6:52734397:G:A
52734548	chr6:52734548:C:T
52734820	chr6:52734820:T:C
52735111	chr6:52735111:G:A
52735477	chr6:52735477:T:C
52736028	chr6:52736028:T:C
52736040	chr6:52736040:C:T
52736095	chr6:52736095:G:A
52736501	chr6:52736501:T:C
52736518	chr6:52736518:T:C
52736923	chr6:52736923:A:G
52737586	chr6:52737586:G:A
52737944	chr6:52737944:G:T
52738045	chr6:52738045:G:A
52738567	chr6:52738567:C:T
52738848	chr6:52738848:C:T
52739150	chr6:52739150:T:C
52739256	chr6:52739256:G:A
52739296	chr6:52739296:C:G
52739552	chr6:52739552:T:C
52739742	chr6:52739742:G:A
52740037	chr6:52740037:A:G
52740522	chr6:52740522:T:G
52740566	chr6:52740566:T:C
52741111	chr6:52741111:A:G
52741293	chr6:52741293:G:A
52741327	chr6:52741327:A:G
52741358	chr6:52741358:G:A
52741515	chr6:52741515:T:A
52741521	chr6:52741521:G:A
52741554	chr6:52741554:G:T
52741563	chr6:52741563:C:T
52741598	chr6:52741598:G:A
52741965	chr6:52741965:A:C
52742125	chr6:52742125:G:C
52742349	chr6:52742349:A:T
52742446	chr6:52742446:T:C
52742860	chr6:52742860:T:A
52743262	chr6:52743262:C:T
52743312	chr6:52743312:C:T
52744686	chr6:52744686:G:A
52744842	chr6:52744842:A:G
52744866	chr6:52744866:C:T
52744867	chr6:52744867:G:A
52745044	chr6:52745044:T:C
52745656	chr6:52745656:T:C
52745786	chr6:52745786:T:C
52745832	chr6:52745832:A:G
52746093	chr6:52746093:A:G
52746320	chr6:52746320:C:A
52747093	chr6:52747093:C:T
52747367	chr6:52747367:G:A
52747569	chr6:52747569:A:G
52747593	chr6:52747593:A:G
52747683	chr6:52747683:A:G
52747834	chr6:52747834:G:A
52748009	chr6:52748009:A:G
52748106	chr6:52748106:A:T
52748193	chr6:52748193:C:G
52748261	chr6:52748261:C:T
52748298	chr6:52748298:T:G
52748433	chr6:52748433:C:T
52748499	chr6:52748499:T:C
52748502	chr6:52748502:G:A
52748557	chr6:52748557:G:A
52748569	chr6:52748569:G:A
52748601	chr6:52748601:A:T
52748603	chr6:52748603:G:A
52748699	chr6:52748699:G:A
52748704	chr6:52748704:G:T
52748713	chr6:52748713:C:T
52748827	chr6:52748827:C:T
52748864	chr6:52748864:T:C
52748899	chr6:52748899:G:A
52748948	chr6:52748948:C:T
52749060	chr6:52749060:G:A
52749133	chr6:52749133:C:T
52749223	chr6:52749223:G:A
52749306	chr6:52749306:A:G
52749447	chr6:52749447:T:C
52749810	chr6:52749810:C:T
52749888	chr6:52749888:T:C
52749998	chr6:52749998:G:C
52750086	chr6:52750086:G:A
52750218	chr6:52750218:G:A
52750428	chr6:52750428:A:T
52750439	chr6:52750439:T:C
52750555	chr6:52750555:C:T
52750607	chr6:52750607:T:C
52750694	chr6:52750694:C:A
52750807	chr6:52750807:C:T
52750933	chr6:52750933:C:T
52751003	chr6:52751003:T:G
52751124	chr6:52751124:T:C
52751234	chr6:52751234:T:C
52751625	chr6:52751625:G:A
52751694	chr6:52751694:G:A
52751955	chr6:52751955:T:C
52752212	chr6:52752212:T:C
52752284	chr6:52752284:T:C
52752381	chr6:52752381:C:T
52752398	chr6:52752398:A:G
52752505	chr6:52752505:G:T
52752650	chr6:52752650:T:C
52752933	chr6:52752933:C:G
52752940	chr6:52752940:G:A
52753111	chr6:52753111:G:T
52753220	chr6:52753220:G:A
52753275	chr6:52753275:T:C
52753447	chr6:52753447:C:G
52753463	chr6:52753463:G:A
52753835	chr6:52753835:T:C
52753861	chr6:52753861:G:A
52753985	chr6:52753985:T:C
52754236	chr6:52754236:T:C
52754299	chr6:52754299:G:A
52754598	chr6:52754598:C:T
52754617	chr6:52754617:C:T
52754652	chr6:52754652:A:T
52754749	chr6:52754749:A:T
52754889	chr6:52754889:G:A
52755032	chr6:52755032:A:G
52755083	chr6:52755083:A:G
52755107	chr6:52755107:G:A
52755173	chr6:52755173:C:T
52755191	chr6:52755191:C:G
52755422	chr6:52755422:C:T
52755431	chr6:52755431:C:T
52755713	chr6:52755713:T:C
52755790	chr6:52755790:A:G
52755942	chr6:52755942:A:G
52755990	chr6:52755990:A:G
52756038	chr6:52756038:G:T
52756049	chr6:52756049:A:G
52756303	chr6:52756303:C:T
52756379	chr6:52756379:T:C
52756444	chr6:52756444:A:G
52756608	chr6:52756608:A:G
52756623	chr6:52756623:G:T
52756758	chr6:52756758:G:A
52756767	chr6:52756767:C:A
52756803	chr6:52756803:G:A
52756811	chr6:52756811:T:G
52756864	chr6:52756864:A:C
52756914	chr6:52756914:G:A
52756983	chr6:52756983:T:C
52757003	chr6:52757003:T:C
52757029	chr6:52757029:T:G
52757041	chr6:52757041:C:T
52757094	chr6:52757094:C:T
52757162	chr6:52757162:T:C
52757247	chr6:52757247:T:C
52757306	chr6:52757306:A:G
52757317	chr6:52757317:C:T
52757677	chr6:52757677:G:T
52757700	chr6:52757700:A:G
52757752	chr6:52757752:T:C
52758012	chr6:52758012:G:T
52758015	chr6:52758015:A:G
52758016	chr6:52758016:C:T
52758017	chr6:52758017:G:C
52758020	chr6:52758020:A:G
52758021	chr6:52758021:G:C
52758085	chr6:52758085:C:A
52758093	chr6:52758093:T:C
52758128	chr6:52758128:G:T
52758297	chr6:52758297:C:T
52758399	chr6:52758399:G:A
52758707	chr6:52758707:T:A
52758887	chr6:52758887:T:C
52759089	chr6:52759089:A:T
52759267	chr6:52759267:A:G
52759444	chr6:52759444:C:T
52759794	chr6:52759794:G:T
52759809	chr6:52759809:T:C
52759880	chr6:52759880:A:G
52759893	chr6:52759893:G:C
52760243	chr6:52760243:C:T
52760376	chr6:52760376:T:G
52760382	chr6:52760382:T:C
52760519	chr6:52760519:C:T
52760528	chr6:52760528:T:A
52760610	chr6:52760610:G:T
52760977	chr6:52760977:C:T
52760996	chr6:52760996:G:A
52761093	chr6:52761093:G:A
52761115	chr6:52761115:T:A
52761156	chr6:52761156:T:C
52761165	chr6:52761165:A:T
52761231	chr6:52761231:G:A
52761331	chr6:52761331:G:A
52761402	chr6:52761402:C:T
52761433	chr6:52761433:A:G
52761477	chr6:52761477:C:T
52761657	chr6:52761657:G:A
52761774	chr6:52761774:C:T
52762019	chr6:52762019:G:A
52762242	chr6:52762242:C:T
52762270	chr6:52762270:A:G
52762367	chr6:52762367:A:G
52762468	chr6:52762468:T:C
52762644	chr6:52762644:T:C
52762727	chr6:52762727:T:C
52762900	chr6:52762900:T:G
52762904	chr6:52762904:G:T
52762929	chr6:52762929:G:A
52763092	chr6:52763092:C:CTA
52763127	chr6:52763127:C:T
52763152	chr6:52763152:G:A
52763185	chr6:52763185:C:T
52763237	chr6:52763237:C:T
52763350	chr6:52763350:T:C
52763515	chr6:52763515:T:C
52763627	chr6:52763627:G:C
52763753	chr6:52763753:A:G
52763854	chr6:52763854:C:T
52764066	chr6:52764066:G:A
52764191	chr6:52764191:C:G
52764200	chr6:52764200:C:T
52764212	chr6:52764212:T:G
52764378	chr6:52764378:G:T
52764464	chr6:52764464:A:G
52764534	chr6:52764534:G:A
52764804	chr6:52764804:T:C
52765006	chr6:52765006:A:G
52765079	chr6:52765079:A:G
52765182	chr6:52765182:A:G
52765292	chr6:52765292:T:C
52765355	chr6:52765355:C:T
52765548	chr6:52765548:A:G
52765633	chr6:52765633:C:T
52765789	chr6:52765789:T:A
52765833	chr6:52765833:G:A
52765950	chr6:52765950:A:G
52765983	chr6:52765983:G:A
52766013	chr6:52766013:T:A
52766015	chr6:52766015:A:G
52766091	chr6:52766091:TCA:T
52766252	chr6:52766252:G:A
52766296	chr6:52766296:G:A
52766368	chr6:52766368:T:C
52766480	chr6:52766480:C:G
52766639	chr6:52766639:T:C
52766715	chr6:52766715:C:T
52766743	chr6:52766743:G:T
52767003	chr6:52767003:C:T
52767229	chr6:52767229:A:G
52767376	chr6:52767376:T:C
52767415	chr6:52767415:C:T
52767476	chr6:52767476:T:A
52767681	chr6:52767681:A:G
52768002	chr6:52768002:G:A
52768058	chr6:52768058:T:A
52768218	chr6:52768218:G:A
52768256	chr6:52768256:T:G
52768399	chr6:52768399:G:A
52768420	chr6:52768420:C:A
52768503	chr6:52768503:A:G
52768615	chr6:52768615:T:C
52768717	chr6:52768717:A:T
52768837	chr6:52768837:C:T
52768844	chr6:52768844:T:C
52769053	chr6:52769053:G:C
52769054	chr6:52769054:G:T
52769135	chr6:52769135:G:A
52769339	chr6:52769339:T:A
52769355	chr6:52769355:T:G
52769478	chr6:52769478:T:C
52769682	chr6:52769682:C:G
52769883	chr6:52769883:A:G
52770007	chr6:52770007:A:C
52770062	chr6:52770062:A:G
52770209	chr6:52770209:C:T
52770425	chr6:52770425:A:G
52770470	chr6:52770470:A:G
52770533	chr6:52770533:T:C
52770550	chr6:52770550:T:C
52770630	chr6:52770630:T:G
52770789	chr6:52770789:T:A
52770852	chr6:52770852:C:T
52771784	chr6:52771784:G:C
52771811	chr6:52771811:T:C
52771876	chr6:52771876:C:T
52771878	chr6:52771878:C:T
52771937	chr6:52771937:G:A
52772129	chr6:52772129:G:A
52772222	chr6:52772222:T:C
52772246	chr6:52772246:T:G
52772346	chr6:52772346:G:T
52772668	chr6:52772668:C:T
52772796	chr6:52772796:A:G
52772810	chr6:52772810:T:A
52772823	chr6:52772823:T:C
52772842	chr6:52772842:T:C
52772865	chr6:52772865:C:T
52773126	chr6:52773126:G:A
52773143	chr6:52773143:T:C
52773317	chr6:52773317:G:A
52773528	chr6:52773528:T:C
52773697	chr6:52773697:T:G
52773746	chr6:52773746:A:T
52773857	chr6:52773857:G:C
52774035	chr6:52774035:C:G
52774037	chr6:52774037:T:C
52774532	chr6:52774532:G:A
52775000	chr6:52775000:CT:C
52775054	chr6:52775054:C:T
52775318	chr6:52775318:C:T
52775347	chr6:52775347:A:G
52775520	chr6:52775520:G:A
52775521	chr6:52775521:T:C
52775705	chr6:52775705:C:T
52775906	chr6:52775906:A:G
52776045	chr6:52776045:C:T
52776080	chr6:52776080:A:G
52776104	chr6:52776104:G:A
52776266	chr6:52776266:C:T
52776301	chr6:52776301:G:A
52776570	chr6:52776570:G:C
52776690	chr6:52776690:G:T
52776881	chr6:52776881:A:T
52776946	chr6:52776946:C:T
52777044	chr6:52777044:C:T
52777248	chr6:52777248:A:G
52777256	chr6:52777256:T:C
52777474	chr6:52777474:G:A
52777560	chr6:52777560:A:G
52777753	chr6:52777753:A:C
52777846	chr6:52777846:C:G
52777919	chr6:52777919:T:C
52777949	chr6:52777949:C:T
52777970	chr6:52777970:C:T
52778033	chr6:52778033:G:A
52778132	chr6:52778132:T:C
52778219	chr6:52778219:T:C
52778267	chr6:52778267:G:A
52778311	chr6:52778311:G:A
52778316	chr6:52778316:T:G
52778399	chr6:52778399:A:G
52778566	chr6:52778566:G:A
52778638	chr6:52778638:A:G
52778909	chr6:52778909:T:C
52779365	chr6:52779365:T:G
52779385	chr6:52779385:G:C
52779558	chr6:52779558:A:T
52779603	chr6:52779603:C:T
52779631	chr6:52779631:C:T
52779647	chr6:52779647:C:A
52779774	chr6:52779774:C:T
52779826	chr6:52779826:C:T
52779961	chr6:52779961:G:T
52780159	chr6:52780159:C:A
52780464	chr6:52780464:T:A
52780658	chr6:52780658:T:C
52780978	chr6:52780978:C:T
52781267	chr6:52781267:T:C
52781276	chr6:52781276:G:A
52781461	chr6:52781461:T:C
52781494	chr6:52781494:C:T
52781626	chr6:52781626:G:A
52781628	chr6:52781628:G:T
52781795	chr6:52781795:T:C
52782171	chr6:52782171:G:T
52782455	chr6:52782455:A:T
52782522	chr6:52782522:G:A
52782619	chr6:52782619:G:A
52782746	chr6:52782746:G:A
52782806	chr6:52782806:A:C
52782881	chr6:52782881:C:T
52782890	chr6:52782890:T:G
52782902	chr6:52782902:T:C
52782931	chr6:52782931:C:T
52783062	chr6:52783062:T:C
52783083	chr6:52783083:G:A
52783263	chr6:52783263:G:A
52783308	chr6:52783308:G:A
52783479	chr6:52783479:C:T
52783620	chr6:52783620:G:A
52783760	chr6:52783760:CA:C
52783839	chr6:52783839:A:T
52783930	chr6:52783930:C:T
52784046	chr6:52784046:A:G
52784209	chr6:52784209:A:T
52784322	chr6:52784322:A:T
52784411	chr6:52784411:C:G
52784447	chr6:52784447:C:T
52784530	chr6:52784530:C:T
52785002	chr6:52785002:A:G
52785374	chr6:52785374:C:T
52785387	chr6:52785387:T:C
52785438	chr6:52785438:C:T
52785466	chr6:52785466:A:T
52785724	chr6:52785724:A:G
52785860	chr6:52785860:A:G
52786383	chr6:52786383:C:T
52786648	chr6:52786648:C:T
52786652	chr6:52786652:G:A
52787056	chr6:52787056:C:T
52787542	chr6:52787542:T:C
52787657	chr6:52787657:C:T
52787714	chr6:52787714:A:G
52787851	chr6:52787851:C:T
52787912	chr6:52787912:A:G
52788526	chr6:52788526:G:A
52788763	chr6:52788763:T:C
52788782	chr6:52788782:C:A
52788829	chr6:52788829:C:T
52788869	chr6:52788869:G:A
52788979	chr6:52788979:T:G
52789357	chr6:52789357:G:A
52789422	chr6:52789422:C:A
52789446	chr6:52789446:A:G
52789481	chr6:52789481:G:A
52789679	chr6:52789679:G:A
52789752	chr6:52789752:G:C
52789819	chr6:52789819:G:A
52789878	chr6:52789878:G:A
52789934	chr6:52789934:T:C
52790598	chr6:52790598:C:T
52790708	chr6:52790708:G:A
52790742	chr6:52790742:C:T
52791029	chr6:52791029:G:A
52791135	chr6:52791135:T:C
52791147	chr6:52791147:C:A
52791157	chr6:52791157:G:T
52791212	chr6:52791212:AC:A
52791218	chr6:52791218:C:A
52791239	chr6:52791239:G:A
52791318	chr6:52791318:G:A
52791371	chr6:52791371:T:G
52791417	chr6:52791417:C:G
52791630	chr6:52791630:T:C
52791793	chr6:52791793:T:C
52792080	chr6:52792080:G:A
52792237	chr6:52792237:ATAGAT:A
52792426	chr6:52792426:T:C
52792430	chr6:52792430:G:C
52792649	chr6:52792649:G:C
52792826	chr6:52792826:G:T
52793201	chr6:52793201:C:G
52793393	chr6:52793393:A:G
52793869	chr6:52793869:G:T
52794052	chr6:52794052:A:C
52794164	chr6:52794164:T:C
52794369	chr6:52794369:T:G
52794683	chr6:52794683:G:C
52794810	chr6:52794810:C:T
52795184	chr6:52795184:C:A
52795266	chr6:52795266:C:T
52795462	chr6:52795462:C:T
52795833	chr6:52795833:T:C
52795947	chr6:52795947:G:A
52796030	chr6:52796030:C:A
52796069	chr6:52796069:C:T
52796263	chr6:52796263:T:A
52796414	chr6:52796414:A:C
52796806	chr6:52796806:C:A
52797355	chr6:52797355:G:A
52797660	chr6:52797660:C:T
52797770	chr6:52797770:G:A
52797917	chr6:52797917:G:A
52798907	chr6:52798907:C:T
52799015	chr6:52799015:A:G
52799134	chr6:52799134:T:TA
52799396	chr6:52799396:C:A
52799793	chr6:52799793:C:G
52799896	chr6:52799896:G:A
52800005	chr6:52800005:A:T
52800158	chr6:52800158:C:T
52800285	chr6:52800285:G:A
52800480	chr6:52800480:G:A
52800571	chr6:52800571:T:C
52800616	chr6:52800616:G:C
52800828	chr6:52800828:G:C
52801179	chr6:52801179:C:T
52801186	chr6:52801186:T:C
52801366	chr6:52801366:A:C
52801443	chr6:52801443:G:C
52801475	chr6:52801475:T:C
52801607	chr6:52801607:T:C
52801655	chr6:52801655:A:C
52801668	chr6:52801668:G:A
52801883	chr6:52801883:T:G
52801892	chr6:52801892:G:T
52801936	chr6:52801936:AC:A
52801997	chr6:52801997:A:C
52802065	chr6:52802065:T:C
52802425	chr6:52802425:G:A
52802696	chr6:52802696:G:A
52803006	chr6:52803006:T:C
52803118	chr6:52803118:T:C
52803325	chr6:52803325:C:T
52803494	chr6:52803494:A:T
52803567	chr6:52803567:G:T
52803593	chr6:52803593:A:T
52803651	chr6:52803651:G:A
52803748	chr6:52803748:G:A
52803872	chr6:52803872:T:C
52803986	chr6:52803986:C:A
52804145	chr6:52804145:T:C
52804196	chr6:52804196:G:A
52804230	chr6:52804230:C:T
52804333	chr6:52804333:T:C
52804387	chr6:52804387:C:A
52804399	chr6:52804399:T:C
52804503	chr6:52804503:T:C
52804541	chr6:52804541:T:C
52804728	chr6:52804728:G:A
52804978	chr6:52804978:T:C
52804987	chr6:52804987:G:T
52805132	chr6:52805132:A:G
52805419	chr6:52805419:T:C
52805806	chr6:52805806:T:C
52805832	chr6:52805832:A:C
52805835	chr6:52805835:A:G
52805841	chr6:52805841:C:T
52806440	chr6:52806440:G:A
52806628	chr6:52806628:C:G
52807094	chr6:52807094:G:T
52807658	chr6:52807658:C:T
52807811	chr6:52807811:C:T
52808115	chr6:52808115:T:C
52808193	chr6:52808193:C:G
52808441	chr6:52808441:T:A
52808590	chr6:52808590:G:T
52808623	chr6:52808623:C:T
52809153	chr6:52809153:C:A
52809182	chr6:52809182:G:T
52809389	chr6:52809389:G:A
52809672	chr6:52809672:T:G
52810460	chr6:52810460:C:T
52810837	chr6:52810837:C:G
52811015	chr6:52811015:C:T
52811042	chr6:52811042:C:G
52811486	chr6:52811486:A:T
52811570	chr6:52811570:C:A
52811754	chr6:52811754:G:T
52811793	chr6:52811793:C:G
52812061	chr6:52812061:G:T
52812164	chr6:52812164:G:A
52812793	chr6:52812793:G:A
52812915	chr6:52812915:TG:T
52813023	chr6:52813023:T:G
52813080	chr6:52813080:G:A
52813099	chr6:52813099:G:T
52813294	chr6:52813294:T:C
52813364	chr6:52813364:TCTA:T
52813500	chr6:52813500:T:C
52813539	chr6:52813539:G:T
52813665	chr6:52813665:C:T
52813678	chr6:52813678:A:G
52813684	chr6:52813684:C:T
52813702	chr6:52813702:C:G
52813987	chr6:52813987:C:G
52814413	chr6:52814413:T:TC
52814417	chr6:52814417:T:C
52814588	chr6:52814588:C:T
52814705	chr6:52814705:A:G
52814813	chr6:52814813:T:A
52814892	chr6:52814892:C:T
52814955	chr6:52814955:A:G
52814978	chr6:52814978:G:A
52815231	chr6:52815231:T:C
52815250	chr6:52815250:T:TC
52815339	chr6:52815339:A:G
52815345	chr6:52815345:A:T
52815620	chr6:52815620:G:A
52815792	chr6:52815792:A:G
52815802	chr6:52815802:C:T
52815867	chr6:52815867:C:T
52816443	chr6:52816443:C:A
52816446	chr6:52816446:G:A
52816655	chr6:52816655:G:A
52816689	chr6:52816689:G:A
52816987	chr6:52816987:G:A
52817172	chr6:52817172:G:A
52817413	chr6:52817413:T:C
52817414	chr6:52817414:G:A
52817471	chr6:52817471:T:C
52817501	chr6:52817501:G:A
52817523	chr6:52817523:A:G
52817753	chr6:52817753:C:T
52817808	chr6:52817808:C:T
52817970	chr6:52817970:T:C
52818095	chr6:52818095:G:A
52818315	chr6:52818315:A:T
52818366	chr6:52818366:C:T
52818485	chr6:52818485:T:C
52818715	chr6:52818715:C:T
52818900	chr6:52818900:C:T
52818934	chr6:52818934:G:A
52818983	chr6:52818983:TG:T
52819485	chr6:52819485:T:C
52819510	chr6:52819510:C:T
52819535	chr6:52819535:A:G
52819934	chr6:52819934:T:C
52820715	chr6:52820715:T:C
52821134	chr6:52821134:A:G
52821281	chr6:52821281:T:C
52821346	chr6:52821346:A:C
52821367	chr6:52821367:G:A
52821656	chr6:52821656:C:T
52821890	chr6:52821890:C:T
52822045	chr6:52822045:G:A
52822119	chr6:52822119:T:A
52822390	chr6:52822390:T:C
52822455	chr6:52822455:T:C
52822469	chr6:52822469:C:T
52822594	chr6:52822594:G:A
52822745	chr6:52822745:C:T
52822905	chr6:52822905:G:A
52823140	chr6:52823140:C:A
52823264	chr6:52823264:G:A
52823402	chr6:52823402:G:A
52823579	chr6:52823579:C:A
52823669	chr6:52823669:G:A
52823803	chr6:52823803:C:G
52823984	chr6:52823984:A:C
52824107	chr6:52824107:G:T
52824238	chr6:52824238:G:A
52824443	chr6:52824443:A:C
52824895	chr6:52824895:T:C
52825031	chr6:52825031:G:A
52825552	chr6:52825552:C:T
52825657	chr6:52825657:A:G
52825702	chr6:52825702:C:T
52826344	chr6:52826344:G:A
52826520	chr6:52826520:A:C
52826723	chr6:52826723:T:C
52826881	chr6:52826881:T:G
52827169	chr6:52827169:A:C
52827237	chr6:52827237:G:A
52827552	chr6:52827552:C:T
52827562	chr6:52827562:T:C
52827952	chr6:52827952:G:A
52828039	chr6:52828039:T:A
52828128	chr6:52828128:C:T
52828176	chr6:52828176:A:G
52828321	chr6:52828321:A:G
52828366	chr6:52828366:C:T
52828414	chr6:52828414:G:A
52828512	chr6:52828512:G:A
52829020	chr6:52829020:T:C
52829112	chr6:52829112:T:G
52829195	chr6:52829195:C:T
52829235	chr6:52829235:C:T
52829373	chr6:52829373:C:T
52829493	chr6:52829493:G:A
52829507	chr6:52829507:C:T
52829627	chr6:52829627:G:T
52829691	chr6:52829691:G:A
52829714	chr6:52829714:G:A
52829789	chr6:52829789:T:C
52829796	chr6:52829796:C:G
52829860	chr6:52829860:G:A
52829912	chr6:52829912:C:T
52830168	chr6:52830168:G:A
52830301	chr6:52830301:G:A
52830490	chr6:52830490:G:A
52830643	chr6:52830643:G:A
52830699	chr6:52830699:T:C
52830737	chr6:52830737:G:A
52830756	chr6:52830756:CA:C
52830765	chr6:52830765:A:T
52831034	chr6:52831034:G:C
52831064	chr6:52831064:C:A
52831202	chr6:52831202:T:A
52831489	chr6:52831489:A:AG
52831493	chr6:52831493:T:C
52832778	chr6:52832778:C:T
52832791	chr6:52832791:G:A
52833036	chr6:52833036:C:A
52833092	chr6:52833092:C:T
52833213	chr6:52833213:T:A
52833289	chr6:52833289:CAT:C
52833339	chr6:52833339:G:A
52833341	chr6:52833341:T:C
52833412	chr6:52833412:T:C
52833449	chr6:52833449:G:C
52833472	chr6:52833472:C:T
52833542	chr6:52833542:G:A
52833855	chr6:52833855:C:T
52833990	chr6:52833990:T:C
52834061	chr6:52834061:TG:T
52835216	chr6:52835216:G:A
52835361	chr6:52835361:T:C
52835365	chr6:52835365:C:A
52835440	chr6:52835440:C:T
52835448	chr6:52835448:G:T
52835791	chr6:52835791:T:C
52836122	chr6:52836122:T:C
52836345	chr6:52836345:C:T
52836566	chr6:52836566:C:T
52836759	chr6:52836759:G:A
52836777	chr6:52836777:G:C
52836784	chr6:52836784:T:A
52836791	chr6:52836791:T:C
52836804	chr6:52836804:A:G
52837205	chr6:52837205:T:C
52837228	chr6:52837228:G:A
52837287	chr6:52837287:G:A
52837680	chr6:52837680:C:T
52837731	chr6:52837731:T:C
52837866	chr6:52837866:A:G
52838150	chr6:52838150:A:G
52838167	chr6:52838167:T:C
52838232	chr6:52838232:C:T
52838286	chr6:52838286:T:G
52838336	chr6:52838336:A:T
52838466	chr6:52838466:T:C
52838598	chr6:52838598:C:T
52838968	chr6:52838968:T:C
52838976	chr6:52838976:G:A
52839104	chr6:52839104:AG:A
52839255	chr6:52839255:C:T
52839990	chr6:52839990:A:G
52839996	chr6:52839996:T:C
52840061	chr6:52840061:C:T
52840349	chr6:52840349:A:G
52841098	chr6:52841098:C:T
52841316	chr6:52841316:C:T
52841409	chr6:52841409:C:T
52841540	chr6:52841540:G:A
52841727	chr6:52841727:A:G
52841921	chr6:52841921:C:G
52841978	chr6:52841978:G:A
52842294	chr6:52842294:A:T
52842319	chr6:52842319:G:T
52842468	chr6:52842468:G:A
52842701	chr6:52842701:G:A
52842751	chr6:52842751:A:G
52842923	chr6:52842923:C:G
52843098	chr6:52843098:A:T
52843257	chr6:52843257:G:A
52843326	chr6:52843326:T:C
52843440	chr6:52843440:A:T
52843519	chr6:52843519:T:A
52843700	chr6:52843700:A:G
52843757	chr6:52843757:C:T
52843956	chr6:52843956:G:A
52843999	chr6:52843999:G:A
52844031	chr6:52844031:T:TC
52844319	chr6:52844319:G:A
52844455	chr6:52844455:G:A
52844471	chr6:52844471:G:C
52844873	chr6:52844873:A:C
52844898	chr6:52844898:G:A
52844931	chr6:52844931:A:G
52845226	chr6:52845226:G:A
52845469	chr6:52845469:G:A
52846160	chr6:52846160:G:A
52846184	chr6:52846184:C:G
52846214	chr6:52846214:C:T
52846265	chr6:52846265:A:C
52846339	chr6:52846339:T:G
52846364	chr6:52846364:A:T
52846386	chr6:52846386:T:C
52846664	chr6:52846664:G:A
52846884	chr6:52846884:G:A
52847097	chr6:52847097:A:G
52847151	chr6:52847151:G:A
52847191	chr6:52847191:G:A
52847294	chr6:52847294:A:G
52847663	chr6:52847663:G:A
52847668	chr6:52847668:T:A
52847847	chr6:52847847:C:G
52847893	chr6:52847893:C:A
52847949	chr6:52847949:C:A
52848017	chr6:52848017:T:A
52848637	chr6:52848637:C:T
52848876	chr6:52848876:G:A
52848952	chr6:52848952:G:T
52849053	chr6:52849053:C:T
52849104	chr6:52849104:C:T
52849339	chr6:52849339:C:A
52849640	chr6:52849640:C:G
52849775	chr6:52849775:A:G
52849887	chr6:52849887:A:G
52849906	chr6:52849906:C:T
52850477	chr6:52850477:C:T
52850712	chr6:52850712:T:C
52850824	chr6:52850824:A:C
52851085	chr6:52851085:C:T
52851291	chr6:52851291:T:A
52851501	chr6:52851501:C:T
52852011	chr6:52852011:T:G
52852393	chr6:52852393:A:G
52852818	chr6:52852818:T:C
52852966	chr6:52852966:T:C
52852967	chr6:52852967:G:A
52853258	chr6:52853258:G:T
52853528	chr6:52853528:T:A
52853555	chr6:52853555:G:A
52853778	chr6:52853778:A:T
52853799	chr6:52853799:T:C
52854041	chr6:52854041:G:T
52854125	chr6:52854125:G:A
52854357	chr6:52854357:T:C
52854635	chr6:52854635:A:G
52854913	chr6:52854913:A:G
52854914	chr6:52854914:T:C
52854970	chr6:52854970:A:T
52855057	chr6:52855057:T:C
52855566	chr6:52855566:TTCTC:T
52855575	chr6:52855575:C:T
52855720	chr6:52855720:T:A
52855986	chr6:52855986:G:A
52856062	chr6:52856062:A:G
52856116	chr6:52856116:GCTGGGACATTTAAGT:G
52856162	chr6:52856162:C:G
52856222	chr6:52856222:GC:G
52856365	chr6:52856365:G:A
52856621	chr6:52856621:T:C
52856671	chr6:52856671:A:C
52856770	chr6:52856770:C:T
52856791	chr6:52856791:G:A
52856819	chr6:52856819:C:T
52857318	chr6:52857318:G:A
52857861	chr6:52857861:A:G
52857869	chr6:52857869:C:G
52857897	chr6:52857897:G:A
52857937	chr6:52857937:C:T
52858375	chr6:52858375:T:C
52858460	chr6:52858460:C:T
52858528	chr6:52858528:G:C
52858837	chr6:52858837:G:A
52859279	chr6:52859279:C:T
52859285	chr6:52859285:C:T
52859348	chr6:52859348:A:G
52859707	chr6:52859707:G:T
52859856	chr6:52859856:C:T
52860040	chr6:52860040:C:T
52860151	chr6:52860151:G:A
52860165	chr6:52860165:A:G
52860348	chr6:52860348:G:A
52860371	chr6:52860371:GGGC:G
52860485	chr6:52860485:T:C
52860723	chr6:52860723:T:C
52860887	chr6:52860887:G:A
52860955	chr6:52860955:G:C
52861055	chr6:52861055:T:A
52861177	chr6:52861177:C:G
52861209	chr6:52861209:G:A
52861622	chr6:52861622:G:C
52861680	chr6:52861680:C:T
52862137	chr6:52862137:C:T
52862407	chr6:52862407:C:T
52862457	chr6:52862457:C:T
52862725	chr6:52862725:C:T
52862759	chr6:52862759:C:T
52862817	chr6:52862817:C:T
52862867	chr6:52862867:G:A
52862891	chr6:52862891:C:T
52862948	chr6:52862948:G:A
52862951	chr6:52862951:C:T
52862952	chr6:52862952:G:A
52863012	chr6:52863012:C:A
52863018	chr6:52863018:G:A
52863055	chr6:52863055:A:C
52863172	chr6:52863172:A:G
52863216	chr6:52863216:C:A
52863373	chr6:52863373:T:C
52863632	chr6:52863632:A:G
52863660	chr6:52863660:T:C
52863765	chr6:52863765:T:C
52863917	chr6:52863917:G:C
52863981	chr6:52863981:G:A
52864019	chr6:52864019:C:A
52864022	chr6:52864022:A:C
52864086	chr6:52864086:A:G
52864384	chr6:52864384:AAG:A
52864445	chr6:52864445:A:G
52864491	chr6:52864491:T:C
52864897	chr6:52864897:CA:C
52865062	chr6:52865062:T:C
52865081	chr6:52865081:G:A
52865092	chr6:52865092:A:T
52865111	chr6:52865111:A:C
52865141	chr6:52865141:C:T
52865193	chr6:52865193:C:T
52865194	chr6:52865194:T:G
52865295	chr6:52865295:A:G
52865320	chr6:52865320:T:C
52865388	chr6:52865388:G:A
52865475	chr6:52865475:A:C
52865693	chr6:52865693:T:C
52865897	chr6:52865897:T:C
52866102	chr6:52866102:T:A
52866271	chr6:52866271:A:G
52866304	chr6:52866304:C:T
52866589	chr6:52866589:CAT:C
52866890	chr6:52866890:A:C
52866918	chr6:52866918:A:G
52866968	chr6:52866968:G:A
52867087	chr6:52867087:C:T
52867193	chr6:52867193:T:A
52867284	chr6:52867284:G:A
52867329	chr6:52867329:TA:T
52868062	chr6:52868062:A:G
52868264	chr6:52868264:A:G
52868390	chr6:52868390:C:A
52868418	chr6:52868418:G:A
52868660	chr6:52868660:A:G
52868926	chr6:52868926:T:C
52869108	chr6:52869108:C:T
52869129	chr6:52869129:C:T
52869142	chr6:52869142:T:C
52869786	chr6:52869786:C:T
52869860	chr6:52869860:T:C
52869882	chr6:52869882:G:T
52870381	chr6:52870381:T:A
52870408	chr6:52870408:A:G
52871010	chr6:52871010:C:T
52871027	chr6:52871027:T:C
52871258	chr6:52871258:C:T
52871382	chr6:52871382:T:C
52871870	chr6:52871870:G:C
52872295	chr6:52872295:C:T
52872340	chr6:52872340:C:T
52873437	chr6:52873437:A:T
52873583	chr6:52873583:A:G
52874682	chr6:52874682:TG:T
52874739	chr6:52874739:G:A
52875183	chr6:52875183:A:G
52875425	chr6:52875425:T:C
52875521	chr6:52875521:C:T
52875535	chr6:52875535:A:G
52875591	chr6:52875591:C:T
52875980	chr6:52875980:G:A
52876000	chr6:52876000:T:C
52876133	chr6:52876133:T:A
52876597	chr6:52876597:C:T
52876817	chr6:52876817:G:A
52876957	chr6:52876957:C:G
52877418	chr6:52877418:G:A
52877497	chr6:52877497:T:C
52877688	chr6:52877688:A:G
52877969	chr6:52877969:G:C
52878048	chr6:52878048:T:C
52878295	chr6:52878295:G:T
52878343	chr6:52878343:G:A
52878391	chr6:52878391:C:T
52878657	chr6:52878657:T:C
52878835	chr6:52878835:G:C
52879076	chr6:52879076:T:C
52879612	chr6:52879612:TCA:T
52879739	chr6:52879739:G:A
52879764	chr6:52879764:T:C
52879943	chr6:52879943:G:A
52880151	chr6:52880151:A:G
52880182	chr6:52880182:C:G
52880263	chr6:52880263:T:G
52880277	chr6:52880277:T:A
52881035	chr6:52881035:A:C
52881186	chr6:52881186:A:C
52881209	chr6:52881209:G:C
52881238	chr6:52881238:A:T
52881297	chr6:52881297:T:G
52881368	chr6:52881368:A:C
52881871	chr6:52881871:T:G
52882937	chr6:52882937:T:G
52883128	chr6:52883128:T:C
52883556	chr6:52883556:T:C
52883604	chr6:52883604:A:T
52883665	chr6:52883665:C:T
52883707	chr6:52883707:C:T
52883712	chr6:52883712:A:G
52883788	chr6:52883788:G:A
52883944	chr6:52883944:G:A
52883962	chr6:52883962:C:T
52883971	chr6:52883971:T:C
52883983	chr6:52883983:T:C
52884037	chr6:52884037:T:C
52884211	chr6:52884211:C:T
52884394	chr6:52884394:A:T
52884622	chr6:52884622:A:G
52885116	chr6:52885116:T:C
52885136	chr6:52885136:C:A
52885479	chr6:52885479:G:A
52885609	chr6:52885609:G:A
52885793	chr6:52885793:C:T
52885818	chr6:52885818:A:G
52885865	chr6:52885865:G:C
52885894	chr6:52885894:G:A
52885941	chr6:52885941:G:A
52886267	chr6:52886267:C:T
52886268	chr6:52886268:T:C
52886292	chr6:52886292:C:T
52886339	chr6:52886339:T:C
52886595	chr6:52886595:C:CTAA
52886607	chr6:52886607:C:T
52886795	chr6:52886795:T:A
52887239	chr6:52887239:G:A
52887364	chr6:52887364:C:T
52887366	chr6:52887366:G:A
52887499	chr6:52887499:A:G
52887614	chr6:52887614:C:T
52887722	chr6:52887722:C:T
52887763	chr6:52887763:G:A
52888102	chr6:52888102:T:G
52888236	chr6:52888236:G:A
52888867	chr6:52888867:A:G
52889270	chr6:52889270:C:T
52889556	chr6:52889556:G:A
52889994	chr6:52889994:T:C
52890088	chr6:52890088:T:A
52890589	chr6:52890589:C:T
52890698	chr6:52890698:T:C
52892132	chr6:52892132:ACT:A
52892318	chr6:52892318:C:T
52892435	chr6:52892435:C:A
52892522	chr6:52892522:A:G
52892703	chr6:52892703:A:G
52892715	chr6:52892715:T:C
52892978	chr6:52892978:A:G
52893044	chr6:52893044:A:G
52893686	chr6:52893686:G:C
52894201	chr6:52894201:G:A
52894463	chr6:52894463:T:C
52894897	chr6:52894897:T:C
52894993	chr6:52894993:T:C
52895014	chr6:52895014:G:A
52895030	chr6:52895030:C:A
52895286	chr6:52895286:C:T
52895481	chr6:52895481:G:A
52895554	chr6:52895554:C:T
52895860	chr6:52895860:A:G
52895911	chr6:52895911:A:G
52896166	chr6:52896166:G:A
52896218	chr6:52896218:T:C
52896799	chr6:52896799:T:C
52897100	chr6:52897100:T:C
52897174	chr6:52897174:A:G
52898328	chr6:52898328:C:A
52898749	chr6:52898749:G:A
52898790	chr6:52898790:C:T
52898798	chr6:52898798:G:A
52899004	chr6:52899004:G:A
52899278	chr6:52899278:A:G
52899676	chr6:52899676:A:G
52899696	chr6:52899696:G:A
52900010	chr6:52900010:C:T
52900499	chr6:52900499:G:A
52900948	chr6:52900948:A:G
52900962	chr6:52900962:A:G
52901032	chr6:52901032:C:A
52901071	chr6:52901071:T:C
52901295	chr6:52901295:T:C
52901394	chr6:52901394:C:T
52901824	chr6:52901824:C:T
52902007	chr6:52902007:T:C
52902229	chr6:52902229:C:T
52902230	chr6:52902230:G:A
52902407	chr6:52902407:T:G
52902527	chr6:52902527:C:G
52902673	chr6:52902673:G:A
52903071	chr6:52903071:T:A
52903362	chr6:52903362:C:T
52903861	chr6:52903861:G:A
52903868	chr6:52903868:G:A
52904025	chr6:52904025:C:T
52904027	chr6:52904027:C:T
52904154	chr6:52904154:T:C
52904336	chr6:52904336:G:C
52904733	chr6:52904733:G:A
52904812	chr6:52904812:T:C
52905058	chr6:52905058:C:T
52905260	chr6:52905260:T:G
52906450	chr6:52906450:T:G
52906594	chr6:52906594:G:A
52906756	chr6:52906756:C:T
52907303	chr6:52907303:C:T
52907481	chr6:52907481:C:T
52907666	chr6:52907666:C:T
52908001	chr6:52908001:AAAG:A
52908327	chr6:52908327:G:A
52908356	chr6:52908356:A:T
52908370	chr6:52908370:C:G
52909483	chr6:52909483:C:G
52909664	chr6:52909664:C:T
52909665	chr6:52909665:G:A
52909934	chr6:52909934:T:C
52910337	chr6:52910337:C:T
52910345	chr6:52910345:CT:C
52910747	chr6:52910747:T:C
52910748	chr6:52910748:G:A
52911074	chr6:52911074:C:T
52911300	chr6:52911300:A:G
52911487	chr6:52911487:G:T
52911488	chr6:52911488:T:C
52911499	chr6:52911499:T:C
52911608	chr6:52911608:C:T
52911665	chr6:52911665:T:C
52911961	chr6:52911961:C:A
52912053	chr6:52912053:G:A
52912520	chr6:52912520:G:A
52913001	chr6:52913001:G:A
52913529	chr6:52913529:C:T
52913573	chr6:52913573:C:G
52913784	chr6:52913784:A:G
52914207	chr6:52914207:G:A
52914345	chr6:52914345:T:A
52914409	chr6:52914409:G:A
52914961	chr6:52914961:G:A
52915646	chr6:52915646:G:A
52915650	chr6:52915650:A:G
52915707	chr6:52915707:C:A
52915940	chr6:52915940:G:A
52916077	chr6:52916077:T:C
52916458	chr6:52916458:G:A
52916459	chr6:52916459:C:T
52916503	chr6:52916503:A:G
52916616	chr6:52916616:C:T
52916762	chr6:52916762:T:C
52916767	chr6:52916767:A:T
52916870	chr6:52916870:G:T
52916905	chr6:52916905:G:A
52917316	chr6:52917316:A:G
52917539	chr6:52917539:G:A
52917572	chr6:52917572:C:T
52917639	chr6:52917639:G:A
52917722	chr6:52917722:G:A
52917830	chr6:52917830:G:C
52917993	chr6:52917993:T:C
52918031	chr6:52918031:C:T
52918224	chr6:52918224:C:A
52918243	chr6:52918243:G:A
52918455	chr6:52918455:C:T
52918624	chr6:52918624:T:A
52918677	chr6:52918677:G:T
52918770	chr6:52918770:T:G
52918870	chr6:52918870:A:T
52918964	chr6:52918964:C:T
52919111	chr6:52919111:C:G
52919154	chr6:52919154:G:A
52919541	chr6:52919541:G:A
52920088	chr6:52920088:T:C
52920207	chr6:52920207:C:T
52920216	chr6:52920216:A:G
52920419	chr6:52920419:C:T
52920762	chr6:52920762:G:A
52920782	chr6:52920782:G:A
52920851	chr6:52920851:G:A
52920963	chr6:52920963:A:G
52920978	chr6:52920978:T:C
52920989	chr6:52920989:G:A
52921048	chr6:52921048:C:T
52921077	chr6:52921077:C:T
52921215	chr6:52921215:G:T
52921259	chr6:52921259:G:A
52921393	chr6:52921393:G:A
52921488	chr6:52921488:G:A
52921489	chr6:52921489:T:G
52921512	chr6:52921512:T:C
52921778	chr6:52921778:G:A
52922224	chr6:52922224:G:A
52922565	chr6:52922565:A:C
52922639	chr6:52922639:C:T
52922648	chr6:52922648:C:A
52922867	chr6:52922867:T:C
52923588	chr6:52923588:G:A
52923771	chr6:52923771:TAGGAAAAAG:T
52924126	chr6:52924126:G:A
52924213	chr6:52924213:G:A
52924317	chr6:52924317:C:T
52924330	chr6:52924330:G:A
52924571	chr6:52924571:G:A
52924637	chr6:52924637:G:A
52924641	chr6:52924641:A:C
52924745	chr6:52924745:TG:T
52924794	chr6:52924794:T:C
52924798	chr6:52924798:TA:T
52924803	chr6:52924803:C:T
52924828	chr6:52924828:C:T
52924842	chr6:52924842:T:C
52925030	chr6:52925030:C:T
52925608	chr6:52925608:C:T
52926060	chr6:52926060:A:G
52926168	chr6:52926168:A:G
52926174	chr6:52926174:A:G
52926613	chr6:52926613:A:G
52926935	chr6:52926935:C:G
52927236	chr6:52927236:G:GC
52927487	chr6:52927487:AC:A
52927642	chr6:52927642:T:C
52927643	chr6:52927643:AGTTCTACTTTG:A
52928019	chr6:52928019:T:C
52928056	chr6:52928056:C:T
52928339	chr6:52928339:C:T
52928539	chr6:52928539:T:A
52928774	chr6:52928774:C:T
52928779	chr6:52928779:C:T
52928784	chr6:52928784:C:T
52929212	chr6:52929212:A:G
52930032	chr6:52930032:T:C
52930476	chr6:52930476:G:T
52930826	chr6:52930826:A:G
52931187	chr6:52931187:C:T
52931419	chr6:52931419:A:G
52931459	chr6:52931459:C:G
52931574	chr6:52931574:T:A
52931769	chr6:52931769:G:A
52931964	chr6:52931964:T:A
52932101	chr6:52932101:G:A
52932242	chr6:52932242:T:C
52932623	chr6:52932623:C:T
52933405	chr6:52933405:CA:C
52933475	chr6:52933475:A:G
52933788	chr6:52933788:G:A
52933816	chr6:52933816:A:G
52934415	chr6:52934415:C:G
52934435	chr6:52934435:T:C
52934599	chr6:52934599:T:A
52934735	chr6:52934735:C:T
52934740	chr6:52934740:T:C
52934834	chr6:52934834:A:G
52934879	chr6:52934879:G:A
52935355	chr6:52935355:T:G
52935948	chr6:52935948:T:C
52935961	chr6:52935961:A:G
52935981	chr6:52935981:T:C
52936350	chr6:52936350:G:A
52936399	chr6:52936399:C:A
52936412	chr6:52936412:A:T
52936876	chr6:52936876:C:G
52937009	chr6:52937009:C:T
52937095	chr6:52937095:G:A
52937401	chr6:52937401:G:C
52937703	chr6:52937703:G:A
52937730	chr6:52937730:C:A
52937828	chr6:52937828:G:T
52938396	chr6:52938396:A:T
52938408	chr6:52938408:C:T
52938785	chr6:52938785:C:T
52938995	chr6:52938995:C:G
52939158	chr6:52939158:T:C
52939699	chr6:52939699:G:A
52939886	chr6:52939886:C:G
52940006	chr6:52940006:A:G
52940153	chr6:52940153:A:G
52940157	chr6:52940157:G:A
52940204	chr6:52940204:A:T
52940309	chr6:52940309:G:C
52940493	chr6:52940493:G:C
52940551	chr6:52940551:A:G
52940705	chr6:52940705:G:A
52940902	chr6:52940902:T:C
52941884	chr6:52941884:A:G
52942214	chr6:52942214:C:T
52942780	chr6:52942780:G:A
52943146	chr6:52943146:G:C
52943519	chr6:52943519:T:C
52943789	chr6:52943789:ACACACC:A
52944124	chr6:52944124:T:A
52944126	chr6:52944126:TCTTTA:T
52944166	chr6:52944166:G:A
52944441	chr6:52944441:T:C
52944463	chr6:52944463:A:G
52944464	chr6:52944464:G:A
52944524	chr6:52944524:T:A
52944578	chr6:52944578:C:A
52944992	chr6:52944992:T:C
52945226	chr6:52945226:C:A
52945452	chr6:52945452:T:C
52945855	chr6:52945855:C:T
52946095	chr6:52946095:A:G
52946224	chr6:52946224:A:G
52946262	chr6:52946262:A:G
52946419	chr6:52946419:T:A
52947088	chr6:52947088:C:G
52947145	chr6:52947145:C:G
52947372	chr6:52947372:G:A
52947494	chr6:52947494:G:A
52947657	chr6:52947657:A:T
52947693	chr6:52947693:G:A
52947822	chr6:52947822:G:A
52947825	chr6:52947825:T:C
52947871	chr6:52947871:GT:G
52947890	chr6:52947890:G:T
52947918	chr6:52947918:T:C
52947924	chr6:52947924:G:A
52947978	chr6:52947978:A:G
52947979	chr6:52947979:C:T
52948019	chr6:52948019:C:T
52948044	chr6:52948044:T:C
52948045	chr6:52948045:T:C
52948067	chr6:52948067:G:A
52948144	chr6:52948144:A:G
52948194	chr6:52948194:A:G
52948249	chr6:52948249:C:T
52948254	chr6:52948254:A:G
52948278	chr6:52948278:A:G
52948286	chr6:52948286:C:T
52948291	chr6:52948291:A:T
52948919	chr6:52948919:A:G
52949137	chr6:52949137:G:C
52949138	chr6:52949138:A:T
52949522	chr6:52949522:G:C
52949836	chr6:52949836:T:C
52949877	chr6:52949877:T:C
52949987	chr6:52949987:C:T
52950144	chr6:52950144:A:ATG
52950164	chr6:52950164:T:C
52950250	chr6:52950250:G:T
52950535	chr6:52950535:G:A
52950704	chr6:52950704:G:T
52950767	chr6:52950767:T:A
52950868	chr6:52950868:T:C
52950968	chr6:52950968:G:A
52951832	chr6:52951832:G:A
52951953	chr6:52951953:T:C
52952029	chr6:52952029:G:A
52952126	chr6:52952126:A:T
52952245	chr6:52952245:G:A
52952346	chr6:52952346:A:G
52952446	chr6:52952446:G:A
52952825	chr6:52952825:C:T
52952880	chr6:52952880:T:TA
52953255	chr6:52953255:A:G
52953410	chr6:52953410:C:T
52953622	chr6:52953622:G:A
52954258	chr6:52954258:G:A
52954330	chr6:52954330:C:T
52954364	chr6:52954364:T:C
52954513	chr6:52954513:T:C
52954579	chr6:52954579:G:A
52954703	chr6:52954703:T:C
52955010	chr6:52955010:A:G
52955584	chr6:52955584:G:A
52955961	chr6:52955961:G:A
52956183	chr6:52956183:G:A
52956261	chr6:52956261:G:T
52956517	chr6:52956517:GTCC:G
52957195	chr6:52957195:C:T
52957216	chr6:52957216:C:T
52957239	chr6:52957239:A:G
52957619	chr6:52957619:C:T
52957649	chr6:52957649:T:G
52957944	chr6:52957944:C:A
52958010	chr6:52958010:C:T
52958064	chr6:52958064:C:T
52958074	chr6:52958074:G:A
52958260	chr6:52958260:C:T
52958807	chr6:52958807:A:C
52958956	chr6:52958956:T:C
52958958	chr6:52958958:C:T
52958977	chr6:52958977:G:A
52959116	chr6:52959116:G:A
52959152	chr6:52959152:TC:T
52959366	chr6:52959366:T:C
52959395	chr6:52959395:AT:A
52959717	chr6:52959717:G:A
52959756	chr6:52959756:C:T
52959793	chr6:52959793:C:G
52959859	chr6:52959859:C:T
52959977	chr6:52959977:G:A
52960250	chr6:52960250:T:A
52960399	chr6:52960399:G:A
52960498	chr6:52960498:G:C
52960978	chr6:52960978:T:C
52960984	chr6:52960984:C:G
52960995	chr6:52960995:T:C
52961128	chr6:52961128:C:T
52961223	chr6:52961223:C:T
52961269	chr6:52961269:G:A
52961272	chr6:52961272:A:G
52961446	chr6:52961446:G:A
52961465	chr6:52961465:G:T
52961581	chr6:52961581:T:C
52961897	chr6:52961897:G:A
52961941	chr6:52961941:C:T
52962317	chr6:52962317:A:G
52962352	chr6:52962352:G:A
52962594	chr6:52962594:G:A
52962673	chr6:52962673:C:T
52962804	chr6:52962804:C:T
52962878	chr6:52962878:T:G
52962904	chr6:52962904:A:T
52963455	chr6:52963455:G:T
52963701	chr6:52963701:G:A
52963810	chr6:52963810:T:A
52963957	chr6:52963957:C:T
52964105	chr6:52964105:G:A
52964227	chr6:52964227:TG:T
52964230	chr6:52964230:C:A
52964246	chr6:52964246:G:A
52964399	chr6:52964399:T:C
52964680	chr6:52964680:C:T
52964686	chr6:52964686:A:G
52964866	chr6:52964866:A:G
52965028	chr6:52965028:G:T
52965172	chr6:52965172:C:T
52965205	chr6:52965205:C:T
52965773	chr6:52965773:C:T
52965788	chr6:52965788:C:T
52965881	chr6:52965881:G:A
52966075	chr6:52966075:T:A
52966112	chr6:52966112:C:A
52966307	chr6:52966307:C:T
52966398	chr6:52966398:G:A
52966458	chr6:52966458:T:C
52966612	chr6:52966612:C:T
52966929	chr6:52966929:A:G
52967103	chr6:52967103:C:T
52967169	chr6:52967169:G:A
52967279	chr6:52967279:C:T
52968130	chr6:52968130:C:T
52968267	chr6:52968267:A:G
52968640	chr6:52968640:C:T
52968864	chr6:52968864:G:A
52969614	chr6:52969614:G:T
52970022	chr6:52970022:A:C
52970044	chr6:52970044:T:C
52970119	chr6:52970119:C:T
52970145	chr6:52970145:T:C
52970159	chr6:52970159:A:T
52970561	chr6:52970561:G:A
52970595	chr6:52970595:A:G
52970774	chr6:52970774:G:A
52970808	chr6:52970808:T:C
52970876	chr6:52970876:T:C
52971097	chr6:52971097:G:A
52971185	chr6:52971185:C:T
52971228	chr6:52971228:C:T
52971269	chr6:52971269:A:G
52971612	chr6:52971612:A:G
52971899	chr6:52971899:G:C
52971958	chr6:52971958:T:C
52972203	chr6:52972203:C:T
52972292	chr6:52972292:G:C
52972749	chr6:52972749:T:G
52972753	chr6:52972753:C:A
52972842	chr6:52972842:G:A
52973187	chr6:52973187:G:C
52973360	chr6:52973360:C:T
52973398	chr6:52973398:G:A
52974015	chr6:52974015:G:A
52974104	chr6:52974104:T:A
52974217	chr6:52974217:A:C
52974387	chr6:52974387:T:C
52974925	chr6:52974925:C:T
52975032	chr6:52975032:G:C
52975437	chr6:52975437:C:T
52975456	chr6:52975456:C:T
52975476	chr6:52975476:C:T
52975826	chr6:52975826:C:T
52975947	chr6:52975947:T:C
52975999	chr6:52975999:G:C
52976139	chr6:52976139:C:T
52976681	chr6:52976681:C:G
52976728	chr6:52976728:TTC:T
52977197	chr6:52977197:A:C
52977308	chr6:52977308:A:C
52977362	chr6:52977362:G:A
52977573	chr6:52977573:A:C
52977983	chr6:52977983:T:C
52978631	chr6:52978631:A:G
52978724	chr6:52978724:A:G
52978726	chr6:52978726:T:C
52978998	chr6:52978998:A:G
52979242	chr6:52979242:C:G
52979247	chr6:52979247:G:A
52979387	chr6:52979387:G:A
52979459	chr6:52979459:A:G
52979525	chr6:52979525:C:A
52979785	chr6:52979785:G:T
52980088	chr6:52980088:T:A
52980351	chr6:52980351:C:T
52980354	chr6:52980354:C:G
52980385	chr6:52980385:A:G
52980553	chr6:52980553:T:C
52980595	chr6:52980595:C:T
52980596	chr6:52980596:G:A
52980940	chr6:52980940:C:T
52980946	chr6:52980946:C:T
52981127	chr6:52981127:T:A
52981243	chr6:52981243:A:G
52981360	chr6:52981360:A:G
52981390	chr6:52981390:C:T
52981574	chr6:52981574:G:T
52981621	chr6:52981621:T:C
52981676	chr6:52981676:G:A
52981794	chr6:52981794:T:C
52981882	chr6:52981882:C:A
52981944	chr6:52981944:A:T
52981971	chr6:52981971:T:C
52981979	chr6:52981979:C:T
52982104	chr6:52982104:T:C
52982223	chr6:52982223:G:C
52982961	chr6:52982961:T:A
52983168	chr6:52983168:C:T
52983351	chr6:52983351:A:G
52983402	chr6:52983402:G:A
52984071	chr6:52984071:G:A
52984093	chr6:52984093:C:CTA
52984432	chr6:52984432:G:A
52984527	chr6:52984527:C:T
52985242	chr6:52985242:A:G
52985261	chr6:52985261:T:A
52985325	chr6:52985325:G:GT
52985610	chr6:52985610:G:A
52985669	chr6:52985669:C:T
52985736	chr6:52985736:G:A
52985803	chr6:52985803:A:G
52985890	chr6:52985890:G:T
52985920	chr6:52985920:A:G
52985954	chr6:52985954:G:A
52985955	chr6:52985955:A:G
52986007	chr6:52986007:C:T
52986033	chr6:52986033:C:T
52986195	chr6:52986195:T:C
52986466	chr6:52986466:C:T
52986762	chr6:52986762:G:A
52986807	chr6:52986807:G:C
52987123	chr6:52987123:C:T
52987181	chr6:52987181:A:G
52987284	chr6:52987284:T:C
52988048	chr6:52988048:T:C
52988135	chr6:52988135:G:A
52988335	chr6:52988335:A:G
52988627	chr6:52988627:A:G
52988711	chr6:52988711:A:G
52988980	chr6:52988980:A:C
52989093	chr6:52989093:G:A
52989523	chr6:52989523:T:C
52990674	chr6:52990674:T:C
52990868	chr6:52990868:G:A
52990900	chr6:52990900:C:T
52990934	chr6:52990934:C:T
52991460	chr6:52991460:C:T
52991963	chr6:52991963:G:T
52992650	chr6:52992650:C:T
52992875	chr6:52992875:T:C
52992896	chr6:52992896:C:T
52992899	chr6:52992899:A:G
52993086	chr6:52993086:G:C
52993187	chr6:52993187:C:T
52993445	chr6:52993445:A:T
52993976	chr6:52993976:C:G
52994040	chr6:52994040:G:A
52994429	chr6:52994429:A:G
52994432	chr6:52994432:A:G
52994438	chr6:52994438:A:G
52995606	chr6:52995606:C:T
52996277	chr6:52996277:G:C
52996309	chr6:52996309:T:G
52996359	chr6:52996359:C:T
52996697	chr6:52996697:AT:A
52997060	chr6:52997060:A:T
52997192	chr6:52997192:T:A
52997631	chr6:52997631:T:C
52997810	chr6:52997810:G:A
52997994	chr6:52997994:A:G
52998167	chr6:52998167:C:A
52998862	chr6:52998862:T:C
52998902	chr6:52998902:T:C
52999463	chr6:52999463:C:A
52999588	chr6:52999588:T:C
52999613	chr6:52999613:C:T
52999725	chr6:52999725:G:C
53001104	chr6:53001104:C:A
53001116	chr6:53001116:A:G
53001489	chr6:53001489:C:T
53001989	chr6:53001989:C:CTTATT
53003599	chr6:53003599:C:T
53005376	chr6:53005376:G:C
53005504	chr6:53005504:C:T
53005522	chr6:53005522:A:C
53007187	chr6:53007187:A:C
53007648	chr6:53007648:G:A
53007665	chr6:53007665:C:T
53008012	chr6:53008012:C:T
53009839	chr6:53009839:G:A
53010105	chr6:53010105:C:A
53010461	chr6:53010461:C:T
53011579	chr6:53011579:G:A
53011813	chr6:53011813:G:C
53012383	chr6:53012383:A:G
53013323	chr6:53013323:A:C
53013839	chr6:53013839:T:C
53013856	chr6:53013856:C:T
53014739	chr6:53014739:T:C
53014789	chr6:53014789:C:G
53016077	chr6:53016077:GA:G
53016224	chr6:53016224:A:G
53016527	chr6:53016527:G:A
53017089	chr6:53017089:A:T
53017198	chr6:53017198:A:G
53018521	chr6:53018521:C:T
53019836	chr6:53019836:T:G
53019993	chr6:53019993:T:C
53021281	chr6:53021281:C:T
53021550	chr6:53021550:C:G
53021905	chr6:53021905:C:T
53022371	chr6:53022371:T:C
53022491	chr6:53022491:C:A
53022957	chr6:53022957:G:A
53023255	chr6:53023255:A:G
53023340	chr6:53023340:C:T
53023997	chr6:53023997:G:A
53024306	chr6:53024306:G:C
53024314	chr6:53024314:A:G
53024586	chr6:53024586:C:T
53024959	chr6:53024959:A:G
53025576	chr6:53025576:C:T
53025827	chr6:53025827:A:G
53026279	chr6:53026279:C:G
53027593	chr6:53027593:C:T
53027885	chr6:53027885:T:C
53029572	chr6:53029572:G:T
53030047	chr6:53030047:A:G
53030432	chr6:53030432:T:G
53030588	chr6:53030588:T:C
53031200	chr6:53031200:T:C
53031500	chr6:53031500:A:C
53031808	chr6:53031808:T:G
53031864	chr6:53031864:G:A
53031897	chr6:53031897:G:A
53032055	chr6:53032055:C:A
53032328	chr6:53032328:A:T
53033069	chr6:53033069:T:C
53033118	chr6:53033118:G:A
53033549	chr6:53033549:TA:T
53034388	chr6:53034388:C:T
53035032	chr6:53035032:T:C
53035410	chr6:53035410:A:C
53035522	chr6:53035522:G:A
53035636	chr6:53035636:C:T
53036057	chr6:53036057:G:A
53036234	chr6:53036234:T:C
53036318	chr6:53036318:C:T
53036518	chr6:53036518:C:T
53036739	chr6:53036739:T:C
53037242	chr6:53037242:G:C
53037390	chr6:53037390:G:C
53037395	chr6:53037395:A:T
53037889	chr6:53037889:A:G
53037893	chr6:53037893:C:T
53038054	chr6:53038054:T:C
53038368	chr6:53038368:A:G
53038384	chr6:53038384:C:T
53038996	chr6:53038996:G:T
53039003	chr6:53039003:T:C
53039088	chr6:53039088:C:T
53039089	chr6:53039089:G:A
53039164	chr6:53039164:TCAGG:T
53039322	chr6:53039322:A:G
53040703	chr6:53040703:T:C
53040794	chr6:53040794:C:T
53041940	chr6:53041940:T:C
53042444	chr6:53042444:A:G
53042560	chr6:53042560:G:A
53042624	chr6:53042624:G:A
53043058	chr6:53043058:G:A
53043137	chr6:53043137:G:A
53043321	chr6:53043321:T:A
53044289	chr6:53044289:A:G
53044576	chr6:53044576:G:A
53044811	chr6:53044811:C:G
53045387	chr6:53045387:G:A
53045447	chr6:53045447:G:A
53046877	chr6:53046877:C:T
53048228	chr6:53048228:T:G
53050305	chr6:53050305:C:G
53050437	chr6:53050437:A:G
53051264	chr6:53051264:A:T
53053549	chr6:53053549:T:C
53053975	chr6:53053975:A:G
53054227	chr6:53054227:G:A
53054255	chr6:53054255:G:A
53054892	chr6:53054892:G:A
53055636	chr6:53055636:C:T
53056789	chr6:53056789:G:T
53056866	chr6:53056866:C:T
53056897	chr6:53056897:G:A
53057424	chr6:53057424:G:A
53057574	chr6:53057574:T:C
53057599	chr6:53057599:TA:T
53058072	chr6:53058072:A:G
53058793	chr6:53058793:T:A
53059408	chr6:53059408:C:T
53059698	chr6:53059698:A:G
53060479	chr6:53060479:G:A
53060889	chr6:53060889:G:A
53061906	chr6:53061906:G:A
53062092	chr6:53062092:G:C
53062153	chr6:53062153:T:G
53063597	chr6:53063597:TC:T
53064404	chr6:53064404:G:A
53065958	chr6:53065958:G:A
53066363	chr6:53066363:C:T
53066404	chr6:53066404:G:A
53066518	chr6:53066518:G:A
53067710	chr6:53067710:G:A
53068013	chr6:53068013:C:T
53068098	chr6:53068098:CT:C
53068150	chr6:53068150:A:G
53068229	chr6:53068229:T:A
53068660	chr6:53068660:T:TG
53068757	chr6:53068757:A:G
53069994	chr6:53069994:T:G
53070079	chr6:53070079:T:C
53070234	chr6:53070234:G:A
53071293	chr6:53071293:G:C
53072507	chr6:53072507:C:T
53072932	chr6:53072932:G:A
53074119	chr6:53074119:A:G
53074712	chr6:53074712:G:A
53074965	chr6:53074965:A:T
53075166	chr6:53075166:C:G
53075616	chr6:53075616:C:G
53077095	chr6:53077095:T:A
53077366	chr6:53077366:G:A
53077398	chr6:53077398:G:A
53078959	chr6:53078959:C:T
53079156	chr6:53079156:G:C
53079521	chr6:53079521:ATTGG:A
53080287	chr6:53080287:G:A
53080566	chr6:53080566:A:G
53081417	chr6:53081417:G:A
53081522	chr6:53081522:T:C
53081566	chr6:53081566:C:T
53081692	chr6:53081692:A:G
53081915	chr6:53081915:A:G
53082916	chr6:53082916:T:C
53083083	chr6:53083083:G:C
53083347	chr6:53083347:A:G
53083677	chr6:53083677:G:GT
53084119	chr6:53084119:T:C
53085249	chr6:53085249:A:G
53086537	chr6:53086537:T:A
53086968	chr6:53086968:A:G
53086986	chr6:53086986:C:T
53087106	chr6:53087106:C:T
53087208	chr6:53087208:T:C
53087519	chr6:53087519:G:T
53087523	chr6:53087523:A:G
53087671	chr6:53087671:A:C
53088119	chr6:53088119:T:G
53088757	chr6:53088757:G:A
53088788	chr6:53088788:C:T
53088889	chr6:53088889:C:T
53089060	chr6:53089060:T:G
53089322	chr6:53089322:G:A
53089350	chr6:53089350:C:A
53089951	chr6:53089951:A:G
53090000	chr6:53090000:C:T
53090292	chr6:53090292:C:T
53090344	chr6:53090344:A:G
53090511	chr6:53090511:A:G
53091234	chr6:53091234:G:A
53091455	chr6:53091455:G:A
53091500	chr6:53091500:C:A
53091982	chr6:53091982:C:G
53091989	chr6:53091989:T:C
53092031	chr6:53092031:C:T
53092037	chr6:53092037:C:T
53092292	chr6:53092292:C:G
53094091	chr6:53094091:T:C
53095688	chr6:53095688:CAAGGTTACACTATA:C
53097450	chr6:53097450:TAAATG:T
53097675	chr6:53097675:G:A
53098339	chr6:53098339:A:G
53099042	chr6:53099042:TAA:T
53099367	chr6:53099367:T:A
53099491	chr6:53099491:A:G
53100255	chr6:53100255:TG:T
53100513	chr6:53100513:C:T
53101304	chr6:53101304:T:C
53101691	chr6:53101691:T:C
53101927	chr6:53101927:T:C
53102053	chr6:53102053:T:C
53102099	chr6:53102099:AT:A
53102105	chr6:53102105:A:C
53103207	chr6:53103207:T:C
53103358	chr6:53103358:C:T
53105886	chr6:53105886:T:G
53106104	chr6:53106104:G:A
53106620	chr6:53106620:A:G
53107284	chr6:53107284:G:A
53107472	chr6:53107472:TAG:T
53108929	chr6:53108929:C:T
53108976	chr6:53108976:G:A
53109477	chr6:53109477:TA:T
53109840	chr6:53109840:A:G
53109912	chr6:53109912:G:A
53109967	chr6:53109967:CCCACCTGGACAAT:C
53110241	chr6:53110241:A:G
53110430	chr6:53110430:G:C
53110554	chr6:53110554:C:T
53111138	chr6:53111138:G:A
53111161	chr6:53111161:G:T
53111174	chr6:53111174:C:T
53111187	chr6:53111187:A:G
53111519	chr6:53111519:C:T
53111785	chr6:53111785:A:G
53112339	chr6:53112339:A:C
53112391	chr6:53112391:A:G
53113255	chr6:53113255:G:A
53113342	chr6:53113342:T:C
53113438	chr6:53113438:C:G
53113605	chr6:53113605:G:A
53114529	chr6:53114529:C:G
53114687	chr6:53114687:C:T
53115324	chr6:53115324:A:G
53115330	chr6:53115330:C:T
53115505	chr6:53115505:A:G
53115552	chr6:53115552:T:C
53115678	chr6:53115678:T:C
53115912	chr6:53115912:C:T
53116129	chr6:53116129:T:G
53116277	chr6:53116277:A:G
53116464	chr6:53116464:C:T
53117550	chr6:53117550:C:A
53117627	chr6:53117627:G:C
53118510	chr6:53118510:C:T
53118626	chr6:53118626:T:C
53118754	chr6:53118754:T:C
53118844	chr6:53118844:G:A
53119135	chr6:53119135:T:C
53119265	chr6:53119265:C:A
53119470	chr6:53119470:C:T
53119552	chr6:53119552:A:G
53120050	chr6:53120050:C:T
53120413	chr6:53120413:C:T
53120959	chr6:53120959:T:C
53121454	chr6:53121454:T:G
53121653	chr6:53121653:CA:C
53121897	chr6:53121897:G:A
53122004	chr6:53122004:A:G
53122008	chr6:53122008:G:A
53122295	chr6:53122295:G:T
53122388	chr6:53122388:AG:A
53122793	chr6:53122793:A:G
53122819	chr6:53122819:C:T
53123167	chr6:53123167:G:A
53123329	chr6:53123329:C:T
53124084	chr6:53124084:G:A
53124140	chr6:53124140:G:A
53124543	chr6:53124543:T:C
53125208	chr6:53125208:A:G
53125377	chr6:53125377:A:C
53125516	chr6:53125516:A:G
53125774	chr6:53125774:G:C
53126033	chr6:53126033:G:A
53126500	chr6:53126500:T:C
53126560	chr6:53126560:A:G
53126823	chr6:53126823:T:C
53126843	chr6:53126843:G:A
53127248	chr6:53127248:C:T
53128204	chr6:53128204:G:A
53129302	chr6:53129302:G:A
53129504	chr6:53129504:C:G
53129568	chr6:53129568:C:G
53129893	chr6:53129893:G:A
53130475	chr6:53130475:C:T
53130593	chr6:53130593:C:G
53131000	chr6:53131000:A:G
53132070	chr6:53132070:T:A
53132097	chr6:53132097:G:A
53132587	chr6:53132587:C:T
53132660	chr6:53132660:C:T
53132949	chr6:53132949:G:A
53133137	chr6:53133137:C:A
53133544	chr6:53133544:T:C
53133649	chr6:53133649:A:G
53133788	chr6:53133788:C:T
53133870	chr6:53133870:G:C
53133990	chr6:53133990:G:A
53134036	chr6:53134036:C:T
53134058	chr6:53134058:T:G
53134554	chr6:53134554:T:C
53134691	chr6:53134691:A:G
53134905	chr6:53134905:A:G
53135010	chr6:53135010:G:A
53135113	chr6:53135113:T:G
53135126	chr6:53135126:T:C
53135275	chr6:53135275:A:T
53135522	chr6:53135522:G:A
53135710	chr6:53135710:G:C
53136955	chr6:53136955:G:A
53136980	chr6:53136980:A:T
53136986	chr6:53136986:A:AG
53137215	chr6:53137215:A:G
53137281	chr6:53137281:T:C
53137371	chr6:53137371:T:C
53137518	chr6:53137518:C:T
53138440	chr6:53138440:T:C
53138441	chr6:53138441:G:A
53138610	chr6:53138610:C:G
53138629	chr6:53138629:G:A
53138776	chr6:53138776:G:A
53138821	chr6:53138821:A:G
53138977	chr6:53138977:A:G
53139062	chr6:53139062:G:A
53139959	chr6:53139959:G:A
53140037	chr6:53140037:A:G
53140094	chr6:53140094:A:C
53140313	chr6:53140313:T:C
53140405	chr6:53140405:C:A
53141564	chr6:53141564:G:A
53141667	chr6:53141667:G:A
53141853	chr6:53141853:T:C
53142399	chr6:53142399:G:A
53142405	chr6:53142405:A:G
53142617	chr6:53142617:G:A
53143023	chr6:53143023:G:A
53143150	chr6:53143150:G:A
53143643	chr6:53143643:C:T
53143899	chr6:53143899:G:A
53143938	chr6:53143938:C:T
53144296	chr6:53144296:A:G
53144777	chr6:53144777:T:C
53145041	chr6:53145041:G:A
53145296	chr6:53145296:C:T
53145384	chr6:53145384:A:G
53145665	chr6:53145665:T:C
53145902	chr6:53145902:G:A
53145920	chr6:53145920:C:T
53146055	chr6:53146055:G:A
53146184	chr6:53146184:CAT:C
53146231	chr6:53146231:T:A
53146329	chr6:53146329:C:T
53146471	chr6:53146471:C:T
53146700	chr6:53146700:T:C
53146882	chr6:53146882:T:A
53146907	chr6:53146907:A:G
53147045	chr6:53147045:A:G
53147089	chr6:53147089:G:T
53147439	chr6:53147439:T:A
53147476	chr6:53147476:TG:T
53147492	chr6:53147492:A:G
53147633	chr6:53147633:T:C
53147792	chr6:53147792:G:A
53148166	chr6:53148166:A:T
53148172	chr6:53148172:A:G
53148193	chr6:53148193:G:A
53148211	chr6:53148211:C:T
53148325	chr6:53148325:A:G
53148561	chr6:53148561:T:A
53149188	chr6:53149188:T:C
53149329	chr6:53149329:C:T
53149454	chr6:53149454:G:A
53149541	chr6:53149541:G:A
53149591	chr6:53149591:C:T
53150214	chr6:53150214:G:A
53150448	chr6:53150448:G:A
53150567	chr6:53150567:G:A
53150587	chr6:53150587:A:G
53150821	chr6:53150821:C:G
53150877	chr6:53150877:A:G
53150992	chr6:53150992:T:C
53151031	chr6:53151031:A:G
53151135	chr6:53151135:G:A
53151262	chr6:53151262:C:T
53151405	chr6:53151405:T:C
53151419	chr6:53151419:A:G
53151508	chr6:53151508:A:C
53151974	chr6:53151974:C:A
53152052	chr6:53152052:A:G
53152079	chr6:53152079:C:T
53152186	chr6:53152186:A:G
53152264	chr6:53152264:G:A
53152437	chr6:53152437:A:G
53152438	chr6:53152438:T:C
53152612	chr6:53152612:A:G
53152805	chr6:53152805:T:G
53153402	chr6:53153402:G:A
53153462	chr6:53153462:G:A
53153521	chr6:53153521:C:T
53153523	chr6:53153523:G:A
53153931	chr6:53153931:G:A
53154221	chr6:53154221:C:T
53154426	chr6:53154426:C:T
53154480	chr6:53154480:T:A
53154571	chr6:53154571:C:T
53154714	chr6:53154714:T:C
53154790	chr6:53154790:G:A
53154980	chr6:53154980:G:A
53155132	chr6:53155132:T:C
53155798	chr6:53155798:C:CA
53156209	chr6:53156209:C:T
53156401	chr6:53156401:T:G
53156597	chr6:53156597:A:G
53156605	chr6:53156605:A:G
53156738	chr6:53156738:G:A
53157818	chr6:53157818:CA:C
53157821	chr6:53157821:C:T
53157921	chr6:53157921:A:G
53158001	chr6:53158001:A:G
53158228	chr6:53158228:T:C
53158341	chr6:53158341:C:T
53158480	chr6:53158480:A:G
53158495	chr6:53158495:T:A
53158719	chr6:53158719:C:A
53158776	chr6:53158776:T:C
53158903	chr6:53158903:G:A
53158962	chr6:53158962:T:A
53159053	chr6:53159053:T:C
53159110	chr6:53159110:G:A
53159523	chr6:53159523:G:A
53159600	chr6:53159600:C:A
53160110	chr6:53160110:GTAC:G
53160566	chr6:53160566:C:T
53160813	chr6:53160813:A:G
53160918	chr6:53160918:A:AAACT
53161066	chr6:53161066:CT:C
53161991	chr6:53161991:G:T
53162122	chr6:53162122:G:A
53162273	chr6:53162273:C:T
53162288	chr6:53162288:A:G
53162328	chr6:53162328:C:T
53162345	chr6:53162345:T:C
53162567	chr6:53162567:C:A
53162590	chr6:53162590:C:T
53162900	chr6:53162900:G:C
53163038	chr6:53163038:A:G
53164000	chr6:53164000:T:G
53164024	chr6:53164024:A:G
53164378	chr6:53164378:TTGA:T
53164784	chr6:53164784:C:A
53164849	chr6:53164849:G:A
53164961	chr6:53164961:A:G
53165018	chr6:53165018:G:A
53165024	chr6:53165024:T:C
53165045	chr6:53165045:G:A
53165529	chr6:53165529:G:A
53165648	chr6:53165648:G:A
53166117	chr6:53166117:C:T
53166627	chr6:53166627:G:C
53167807	chr6:53167807:C:T
53168110	chr6:53168110:C:A
53168261	chr6:53168261:A:G
53168611	chr6:53168611:C:T
53168930	chr6:53168930:T:A
53169418	chr6:53169418:A:G
53169653	chr6:53169653:T:C
53170517	chr6:53170517:T:C
53170523	chr6:53170523:G:T
53170707	chr6:53170707:A:C
53170924	chr6:53170924:T:C
53170939	chr6:53170939:G:A
53170983	chr6:53170983:C:T
53171360	chr6:53171360:C:T
53171567	chr6:53171567:C:T
53171639	chr6:53171639:A:T
53171828	chr6:53171828:T:A
53171970	chr6:53171970:A:G
53172104	chr6:53172104:T:G
53172201	chr6:53172201:C:T
53172269	chr6:53172269:G:A
53172583	chr6:53172583:G:A
53172635	chr6:53172635:T:C
53172979	chr6:53172979:C:T
53173413	chr6:53173413:T:G
53173545	chr6:53173545:T:C
53173546	chr6:53173546:G:A
53173653	chr6:53173653:G:A
53174073	chr6:53174073:T:A
53174163	chr6:53174163:A:T
53174178	chr6:53174178:C:T
53174402	chr6:53174402:C:T
53174816	chr6:53174816:A:G
53174852	chr6:53174852:T:A
53174881	chr6:53174881:A:G
53175121	chr6:53175121:C:T
53175610	chr6:53175610:GA:G
53175776	chr6:53175776:C:A
53176051	chr6:53176051:C:T
53176347	chr6:53176347:T:C
53176560	chr6:53176560:T:C
53176567	chr6:53176567:C:T
53176845	chr6:53176845:C:T
53177155	chr6:53177155:T:C
53177264	chr6:53177264:C:T
53177344	chr6:53177344:G:T
53177513	chr6:53177513:G:A
53177806	chr6:53177806:C:T
53177853	chr6:53177853:T:C
53177983	chr6:53177983:C:T
53178580	chr6:53178580:T:G
53178707	chr6:53178707:G:A
53178977	chr6:53178977:A:G
53179252	chr6:53179252:G:T
53179473	chr6:53179473:A:G
53179581	chr6:53179581:A:G
53179663	chr6:53179663:G:C
53180078	chr6:53180078:C:T
53180280	chr6:53180280:C:T
53180462	chr6:53180462:T:C
53180518	chr6:53180518:T:G
53180951	chr6:53180951:C:A
53181126	chr6:53181126:T:C
53181168	chr6:53181168:G:A
53181169	chr6:53181169:C:T
53181238	chr6:53181238:T:C
53181412	chr6:53181412:T:C
53181502	chr6:53181502:G:A
53181774	chr6:53181774:A:G
53181784	chr6:53181784:T:C
53181926	chr6:53181926:T:C
53181985	chr6:53181985:A:G
53182107	chr6:53182107:T:C
53182452	chr6:53182452:C:T
53182555	chr6:53182555:G:A
53182562	chr6:53182562:T:A
53182766	chr6:53182766:C:T
53183195	chr6:53183195:T:C
53183455	chr6:53183455:G:A
53183456	chr6:53183456:G:A
53183606	chr6:53183606:A:C
53183686	chr6:53183686:G:A
53183800	chr6:53183800:G:A
53184004	chr6:53184004:T:A
53184083	chr6:53184083:A:G
53184280	chr6:53184280:G:A
53184438	chr6:53184438:G:A
53184490	chr6:53184490:G:A
53184732	chr6:53184732:A:G
53185062	chr6:53185062:T:G
53185138	chr6:53185138:C:T
53185253	chr6:53185253:A:G
53185286	chr6:53185286:C:T
53185292	chr6:53185292:C:T
53185443	chr6:53185443:T:C
53185663	chr6:53185663:G:A
53185830	chr6:53185830:C:T
53186415	chr6:53186415:A:G
53186596	chr6:53186596:G:C
53186857	chr6:53186857:G:A
53187462	chr6:53187462:C:T
53187471	chr6:53187471:A:G
53187766	chr6:53187766:G:A
53187950	chr6:53187950:G:A
53188390	chr6:53188390:C:T
53188639	chr6:53188639:G:A
53188831	chr6:53188831:C:G
53188854	chr6:53188854:G:C
53188885	chr6:53188885:G:A
53188906	chr6:53188906:A:G
53189147	chr6:53189147:A:G
53189521	chr6:53189521:C:T
53189538	chr6:53189538:G:A
53189922	chr6:53189922:A:G
53190077	chr6:53190077:A:G
53190208	chr6:53190208:T:C
53190401	chr6:53190401:G:A
53191264	chr6:53191264:A:T
53191287	chr6:53191287:A:AAAAGAATC
53191745	chr6:53191745:T:TA
53191761	chr6:53191761:A:G
53191836	chr6:53191836:C:G
53191838	chr6:53191838:G:A
53191845	chr6:53191845:G:C
53192292	chr6:53192292:C:T
53192489	chr6:53192489:C:T
53192498	chr6:53192498:G:A
53192531	chr6:53192531:G:A
53192547	chr6:53192547:T:G
53192561	chr6:53192561:C:T
53192618	chr6:53192618:T:C
53192704	chr6:53192704:A:C
53193058	chr6:53193058:C:T
53193250	chr6:53193250:T:C
53193253	chr6:53193253:C:T
53193548	chr6:53193548:T:A
53193696	chr6:53193696:C:T
53193747	chr6:53193747:G:C
53193881	chr6:53193881:A:G
53193907	chr6:53193907:A:G
53193933	chr6:53193933:G:A
53194980	chr6:53194980:G:A
53194992	chr6:53194992:C:T
53195112	chr6:53195112:G:A
53195388	chr6:53195388:C:G
53195431	chr6:53195431:G:A
53196201	chr6:53196201:C:T
53196412	chr6:53196412:C:T
53196592	chr6:53196592:C:T
53196593	chr6:53196593:G:A
53197070	chr6:53197070:C:A
53197078	chr6:53197078:C:T
53198360	chr6:53198360:G:A
53198411	chr6:53198411:C:A
53198649	chr6:53198649:A:G
53199029	chr6:53199029:A:G
53199081	chr6:53199081:T:G
53199199	chr6:53199199:T:C
53199318	chr6:53199318:GA:G
53199450	chr6:53199450:C:A
53199515	chr6:53199515:G:T
53200155	chr6:53200155:TC:T
53200196	chr6:53200196:T:C
53200458	chr6:53200458:G:C
53200533	chr6:53200533:A:G
53200586	chr6:53200586:C:CCGG
53200592	chr6:53200592:G:A
53201332	chr6:53201332:T:C
53201368	chr6:53201368:C:T
53201557	chr6:53201557:A:G
53201755	chr6:53201755:T:C
53201758	chr6:53201758:G:C
53201907	chr6:53201907:T:G
53201975	chr6:53201975:A:G
53202055	chr6:53202055:A:G
53202390	chr6:53202390:A:T
53202391	chr6:53202391:A:G
53202531	chr6:53202531:G:A
53202605	chr6:53202605:G:A
53202741	chr6:53202741:A:G
53202792	chr6:53202792:T:C
53202850	chr6:53202850:C:T
53203039	chr6:53203039:C:T
53203052	chr6:53203052:T:C
53203158	chr6:53203158:T:C
53203262	chr6:53203262:TC:T
53203370	chr6:53203370:A:C
53203447	chr6:53203447:G:A
53203503	chr6:53203503:T:C
53203551	chr6:53203551:T:C
53203581	chr6:53203581:A:G
53203805	chr6:53203805:A:G
53203893	chr6:53203893:G:A
53204070	chr6:53204070:A:G
53204109	chr6:53204109:T:C
53204122	chr6:53204122:T:C
53204169	chr6:53204169:G:A
53204251	chr6:53204251:G:A
53204450	chr6:53204450:G:A
53204754	chr6:53204754:G:A
53204787	chr6:53204787:A:G
53204856	chr6:53204856:G:A
53204871	chr6:53204871:T:C
53204908	chr6:53204908:G:A
53204931	chr6:53204931:G:A
53204960	chr6:53204960:C:CT
53205042	chr6:53205042:C:G
53205292	chr6:53205292:C:T
53205496	chr6:53205496:T:C
53205614	chr6:53205614:T:C
53206250	chr6:53206250:T:G
53206373	chr6:53206373:T:C
53207303	chr6:53207303:T:C
53207479	chr6:53207479:C:T
53207538	chr6:53207538:T:C
53207643	chr6:53207643:A:G
53207644	chr6:53207644:T:G
53207703	chr6:53207703:T:C
53207706	chr6:53207706:C:T
53207750	chr6:53207750:C:T
53207780	chr6:53207780:T:C
53207826	chr6:53207826:G:A
53207922	chr6:53207922:C:T
53208067	chr6:53208067:T:G
53208367	chr6:53208367:T:C
53208587	chr6:53208587:CA:C
53208933	chr6:53208933:C:A
53209034	chr6:53209034:T:C
53209127	chr6:53209127:A:G
53209142	chr6:53209142:T:C
53209439	chr6:53209439:G:A
53209450	chr6:53209450:A:G
53209471	chr6:53209471:T:C
53210107	chr6:53210107:T:A
53210163	chr6:53210163:T:C
53210223	chr6:53210223:A:T
53210274	chr6:53210274:G:A
53210289	chr6:53210289:T:G
53210311	chr6:53210311:T:C
53210428	chr6:53210428:T:G
53210460	chr6:53210460:T:G
53210508	chr6:53210508:TG:T
53210569	chr6:53210569:C:T
53211089	chr6:53211089:A:G
53211097	chr6:53211097:G:A
53211118	chr6:53211118:T:A
53211374	chr6:53211374:T:C
53211381	chr6:53211381:G:GA
53211755	chr6:53211755:C:A
53212055	chr6:53212055:T:G
53212279	chr6:53212279:C:T
53212324	chr6:53212324:C:G
53212460	chr6:53212460:T:C
53212826	chr6:53212826:T:C
53213032	chr6:53213032:C:T
53213074	chr6:53213074:T:C
53213257	chr6:53213257:C:T
53213294	chr6:53213294:G:A
53213882	chr6:53213882:C:T
53214445	chr6:53214445:G:C
53214486	chr6:53214486:G:A
53214828	chr6:53214828:A:T
53214872	chr6:53214872:C:A
53215017	chr6:53215017:G:A
53215190	chr6:53215190:A:G
53215444	chr6:53215444:A:T
53215539	chr6:53215539:A:G
53215757	chr6:53215757:A:AG
53215815	chr6:53215815:G:A
53216126	chr6:53216126:C:T
53216576	chr6:53216576:T:G
53217802	chr6:53217802:C:T
53217803	chr6:53217803:A:G
53217822	chr6:53217822:T:G
53218009	chr6:53218009:C:T
53218024	chr6:53218024:TC:T
53218048	chr6:53218048:A:G
53218107	chr6:53218107:C:T
53218140	chr6:53218140:C:A
53218176	chr6:53218176:C:T
53218199	chr6:53218199:G:A
53218531	chr6:53218531:C:G
53219094	chr6:53219094:C:A
53219316	chr6:53219316:G:C
53219368	chr6:53219368:G:A
53219410	chr6:53219410:C:A
53219413	chr6:53219413:C:T
53219856	chr6:53219856:G:A
53220064	chr6:53220064:G:T
53220700	chr6:53220700:A:C
53220818	chr6:53220818:A:G
53220999	chr6:53220999:C:T
53221116	chr6:53221116:C:T
53221120	chr6:53221120:G:A
53221142	chr6:53221142:C:A
53221281	chr6:53221281:TTTTG:T
53221285	chr6:53221285:G:C
53221490	chr6:53221490:C:G
53221801	chr6:53221801:A:G
53221961	chr6:53221961:T:C
53222188	chr6:53222188:T:C
53222652	chr6:53222652:A:AG
53222732	chr6:53222732:C:A
53222737	chr6:53222737:C:T
53222807	chr6:53222807:G:C
53222866	chr6:53222866:C:T
53223000	chr6:53223000:T:A
53223007	chr6:53223007:A:G
53223021	chr6:53223021:C:A
53223159	chr6:53223159:A:G
53223189	chr6:53223189:T:C
53223332	chr6:53223332:T:G
53223383	chr6:53223383:A:C
53223894	chr6:53223894:T:G
53223957	chr6:53223957:A:C
53224022	chr6:53224022:T:C
53224145	chr6:53224145:C:T
53224160	chr6:53224160:T:C
53224166	chr6:53224166:C:T
53224662	chr6:53224662:A:G
53224943	chr6:53224943:G:A
53224993	chr6:53224993:C:T
53225202	chr6:53225202:A:T
53225211	chr6:53225211:AG:A
53225300	chr6:53225300:A:G
53225979	chr6:53225979:A:T
53226047	chr6:53226047:C:T
53226126	chr6:53226126:G:A
53226644	chr6:53226644:A:G
53226837	chr6:53226837:G:A
53226849	chr6:53226849:C:T
53226940	chr6:53226940:G:A
53227101	chr6:53227101:C:T
53227169	chr6:53227169:G:A
53227293	chr6:53227293:T:G
53227372	chr6:53227372:G:A
53227387	chr6:53227387:T:A
53227414	chr6:53227414:T:C
53227683	chr6:53227683:TA:T
53227717	chr6:53227717:T:C
53228011	chr6:53228011:G:A
53228104	chr6:53228104:C:T
53228112	chr6:53228112:G:C
53228165	chr6:53228165:T:TA
53228459	chr6:53228459:G:A
53228633	chr6:53228633:G:A
53228640	chr6:53228640:G:A
53228786	chr6:53228786:G:A
53229162	chr6:53229162:G:A
53229261	chr6:53229261:C:T
53229409	chr6:53229409:A:G
53229757	chr6:53229757:A:C
53229945	chr6:53229945:A:G
53230002	chr6:53230002:A:G
53230063	chr6:53230063:A:C
53230203	chr6:53230203:C:T
53230478	chr6:53230478:T:C
53230481	chr6:53230481:C:A
53230642	chr6:53230642:T:A
53230669	chr6:53230669:T:C
53230765	chr6:53230765:C:T
53230778	chr6:53230778:CACCAGCTTATCT:C
53231188	chr6:53231188:G:A
53231207	chr6:53231207:A:G
53231380	chr6:53231380:G:A
53231480	chr6:53231480:A:G
53231522	chr6:53231522:A:G
53231541	chr6:53231541:A:AG
53231884	chr6:53231884:T:C
53231943	chr6:53231943:T:C
53232188	chr6:53232188:A:G
53232972	chr6:53232972:T:C
53233044	chr6:53233044:G:A
53233080	chr6:53233080:C:T
53233413	chr6:53233413:T:A
53233562	chr6:53233562:G:C
53233740	chr6:53233740:C:T
53234302	chr6:53234302:A:T
53234791	chr6:53234791:T:C
53234888	chr6:53234888:A:G
53235286	chr6:53235286:T:C
53235316	chr6:53235316:A:G
53235576	chr6:53235576:G:A
53235666	chr6:53235666:C:T
53235677	chr6:53235677:C:T
53235879	chr6:53235879:G:A
53235926	chr6:53235926:A:G
53236015	chr6:53236015:A:G
53236090	chr6:53236090:A:G
53236547	chr6:53236547:A:G
53236650	chr6:53236650:G:A
53237308	chr6:53237308:C:T
53237384	chr6:53237384:G:C
53237480	chr6:53237480:G:GAC
53237518	chr6:53237518:T:A
53237520	chr6:53237520:C:T
53237781	chr6:53237781:G:A
53237798	chr6:53237798:G:A
53238170	chr6:53238170:C:T
53238230	chr6:53238230:T:C
53238353	chr6:53238353:G:T
53238464	chr6:53238464:A:T
53238601	chr6:53238601:T:C
53238640	chr6:53238640:G:A
53238684	chr6:53238684:C:CT
53238828	chr6:53238828:G:A
53238901	chr6:53238901:T:C
53238957	chr6:53238957:G:T
53238958	chr6:53238958:C:T
53239440	chr6:53239440:A:G
53239622	chr6:53239622:C:T
53239657	chr6:53239657:T:C
53239757	chr6:53239757:G:A
53239788	chr6:53239788:A:G
53239903	chr6:53239903:T:C
53240112	chr6:53240112:T:C
53240170	chr6:53240170:T:C
53240297	chr6:53240297:G:A
53240309	chr6:53240309:G:C
53240430	chr6:53240430:T:G
53240485	chr6:53240485:G:A
53240863	chr6:53240863:C:A
53240956	chr6:53240956:G:A
53240964	chr6:53240964:A:T
53241047	chr6:53241047:T:C
53241100	chr6:53241100:T:C
53241175	chr6:53241175:T:A
53241549	chr6:53241549:C:CCT
53241618	chr6:53241618:G:T
53241632	chr6:53241632:A:G
53242049	chr6:53242049:C:T
53242168	chr6:53242168:T:C
53242175	chr6:53242175:C:T
53242185	chr6:53242185:G:A
53242285	chr6:53242285:T:C
53242404	chr6:53242404:C:T
53242405	chr6:53242405:G:A
53242522	chr6:53242522:C:A
53242606	chr6:53242606:A:C
53242732	chr6:53242732:T:C
53242852	chr6:53242852:C:T
53243025	chr6:53243025:ACCACACT:A
53243261	chr6:53243261:A:T
53243288	chr6:53243288:C:T
53243289	chr6:53243289:G:A
53243297	chr6:53243297:C:T
53243328	chr6:53243328:G:C
53243484	chr6:53243484:C:T
53243878	chr6:53243878:C:A
53243884	chr6:53243884:G:C
53244722	chr6:53244722:G:A
53244963	chr6:53244963:T:C
53245158	chr6:53245158:A:C
53245160	chr6:53245160:A:G
53245438	chr6:53245438:T:G
53245503	chr6:53245503:A:G
53245688	chr6:53245688:C:T
53245704	chr6:53245704:C:T
53245886	chr6:53245886:T:C
53246034	chr6:53246034:G:A
53246058	chr6:53246058:G:A
53246190	chr6:53246190:T:C
53246305	chr6:53246305:A:G
53246668	chr6:53246668:T:C
53246699	chr6:53246699:G:A
53246706	chr6:53246706:T:C
53246719	chr6:53246719:A:G
53246799	chr6:53246799:A:T
53246914	chr6:53246914:G:C
53246960	chr6:53246960:A:G
53247245	chr6:53247245:A:C
53247333	chr6:53247333:G:A
53247380	chr6:53247380:G:A
53247522	chr6:53247522:T:C
53247576	chr6:53247576:A:G
53247672	chr6:53247672:G:T
53247784	chr6:53247784:GAGA:G
53247854	chr6:53247854:A:G
53248057	chr6:53248057:C:A
53248193	chr6:53248193:T:C
53248347	chr6:53248347:G:A
53248522	chr6:53248522:G:A
53248543	chr6:53248543:G:T
53248650	chr6:53248650:G:A
53248756	chr6:53248756:T:C
53248772	chr6:53248772:A:G
53248823	chr6:53248823:A:AT
53248846	chr6:53248846:G:A
53249388	chr6:53249388:G:A
53249619	chr6:53249619:T:C
53249653	chr6:53249653:A:T
53249700	chr6:53249700:T:C
53249966	chr6:53249966:C:T
53250021	chr6:53250021:A:C
53250097	chr6:53250097:A:C
53250725	chr6:53250725:A:G
53250823	chr6:53250823:A:G
53251024	chr6:53251024:TATAA:T
53251225	chr6:53251225:T:C
53251287	chr6:53251287:CTTTA:C
53251617	chr6:53251617:G:A
53251724	chr6:53251724:C:G
53251866	chr6:53251866:G:A
53251936	chr6:53251936:G:T
53251955	chr6:53251955:G:A
53253035	chr6:53253035:T:C
53253088	chr6:53253088:C:T
53253350	chr6:53253350:G:T
53253366	chr6:53253366:C:A
53253411	chr6:53253411:G:A
53253437	chr6:53253437:A:G
53253509	chr6:53253509:T:G
53253902	chr6:53253902:T:C
53253905	chr6:53253905:T:A
53253911	chr6:53253911:C:T
53254535	chr6:53254535:C:T
53254622	chr6:53254622:T:G
53254759	chr6:53254759:T:C
53254761	chr6:53254761:C:G
53255532	chr6:53255532:C:T
53255589	chr6:53255589:C:T
53255846	chr6:53255846:C:A
53255897	chr6:53255897:C:T
53256083	chr6:53256083:T:C
53256181	chr6:53256181:T:G
53256255	chr6:53256255:A:G
53257255	chr6:53257255:G:A
53257343	chr6:53257343:T:C
53257999	chr6:53257999:T:C
53258058	chr6:53258058:C:T
53258320	chr6:53258320:T:C
53258364	chr6:53258364:G:A
53258370	chr6:53258370:A:G
53258517	chr6:53258517:T:TAGA
53258742	chr6:53258742:T:C
53258925	chr6:53258925:TAA:T
53259160	chr6:53259160:C:T
53259404	chr6:53259404:T:C
53259703	chr6:53259703:T:C
53260022	chr6:53260022:T:G
53260024	chr6:53260024:G:T
53260060	chr6:53260060:C:T
53260326	chr6:53260326:G:A
53260903	chr6:53260903:C:T
53261104	chr6:53261104:T:C
53261196	chr6:53261196:G:T
53261318	chr6:53261318:A:G
53261996	chr6:53261996:A:C
53262039	chr6:53262039:G:A
53262164	chr6:53262164:T:C
53262224	chr6:53262224:G:A
53262454	chr6:53262454:TG:T
53262735	chr6:53262735:T:C
53263079	chr6:53263079:G:A
53263214	chr6:53263214:C:T
53263241	chr6:53263241:A:C
53263345	chr6:53263345:C:T
53263398	chr6:53263398:C:T
53263448	chr6:53263448:C:T
53263579	chr6:53263579:T:C
53263697	chr6:53263697:A:G
53263820	chr6:53263820:A:G
53264463	chr6:53264463:G:A
53265044	chr6:53265044:G:A
53265054	chr6:53265054:G:A
53265283	chr6:53265283:C:T
53265424	chr6:53265424:T:C
53265624	chr6:53265624:A:G
53266491	chr6:53266491:T:A
53268210	chr6:53268210:G:A
53268723	chr6:53268723:T:C
53269050	chr6:53269050:T:C
53269306	chr6:53269306:C:CACAG
53269366	chr6:53269366:C:CCTTTT
53269503	chr6:53269503:A:G
53269645	chr6:53269645:C:T
53269872	chr6:53269872:T:C
53270770	chr6:53270770:G:A
53270964	chr6:53270964:C:T
53271174	chr6:53271174:C:T
53271317	chr6:53271317:C:T
53271463	chr6:53271463:T:C
53271718	chr6:53271718:C:T
53272223	chr6:53272223:G:A
53272783	chr6:53272783:A:G
53272892	chr6:53272892:G:C
53273462	chr6:53273462:G:A
53273698	chr6:53273698:T:C
53273755	chr6:53273755:A:G
53274063	chr6:53274063:G:A
53274113	chr6:53274113:G:A
53274114	chr6:53274114:T:C
53274244	chr6:53274244:G:GAAGA
53274417	chr6:53274417:A:T
53274512	chr6:53274512:T:A
53274852	chr6:53274852:T:C
53275006	chr6:53275006:A:C
53275026	chr6:53275026:G:A
53275354	chr6:53275354:T:C
53275363	chr6:53275363:G:A
53275613	chr6:53275613:GGAAAACCATCT:G
53275667	chr6:53275667:C:A
53275684	chr6:53275684:A:G
53275844	chr6:53275844:A:G
53275962	chr6:53275962:G:A
53276130	chr6:53276130:T:A
53276406	chr6:53276406:A:C
53276493	chr6:53276493:T:C
53276504	chr6:53276504:C:T
53277192	chr6:53277192:T:C
53277393	chr6:53277393:T:C
53277995	chr6:53277995:G:A
53278756	chr6:53278756:T:C
53279204	chr6:53279204:C:T
53279404	chr6:53279404:C:G
53279667	chr6:53279667:A:G
53280192	chr6:53280192:T:A
53280741	chr6:53280741:C:T
53280904	chr6:53280904:T:C
53281329	chr6:53281329:T:C
53281605	chr6:53281605:A:G
53281724	chr6:53281724:G:A
53282096	chr6:53282096:A:G
53282244	chr6:53282244:A:G
53282278	chr6:53282278:C:T
53282865	chr6:53282865:G:A
53283167	chr6:53283167:G:A
53283172	chr6:53283172:T:A
53283174	chr6:53283174:G:A
53283453	chr6:53283453:T:C
53283702	chr6:53283702:T:G
53283926	chr6:53283926:C:A
53284043	chr6:53284043:C:T
53284464	chr6:53284464:T:C
53284465	chr6:53284465:C:A
53284662	chr6:53284662:T:C
53284706	chr6:53284706:T:C
53284794	chr6:53284794:A:AT
53284828	chr6:53284828:CTG:C
53285115	chr6:53285115:G:A
53285883	chr6:53285883:G:C
53285884	chr6:53285884:A:G
53285894	chr6:53285894:T:C
53286369	chr6:53286369:T:C
53287330	chr6:53287330:G:A
53287669	chr6:53287669:C:A
53287687	chr6:53287687:G:A
53287844	chr6:53287844:G:A
53287907	chr6:53287907:G:C
53287960	chr6:53287960:A:G
53288197	chr6:53288197:G:T
53288313	chr6:53288313:T:G
53288430	chr6:53288430:T:C
53288467	chr6:53288467:C:T
53288832	chr6:53288832:G:A
53288916	chr6:53288916:C:A
53288936	chr6:53288936:T:C
53289156	chr6:53289156:C:A
53289229	chr6:53289229:G:A
53289412	chr6:53289412:A:T
53289417	chr6:53289417:C:T
53290313	chr6:53290313:G:A
53290540	chr6:53290540:A:G
53290625	chr6:53290625:A:T
53290731	chr6:53290731:C:T
53290797	chr6:53290797:G:GA
53291192	chr6:53291192:T:A
53291664	chr6:53291664:C:T
53291666	chr6:53291666:A:C
53292132	chr6:53292132:G:A
53292297	chr6:53292297:T:C
53292686	chr6:53292686:G:A
53292911	chr6:53292911:GC:G
53293356	chr6:53293356:C:T
53293387	chr6:53293387:A:G
53293397	chr6:53293397:A:G
53293461	chr6:53293461:A:G
53293613	chr6:53293613:C:T
53293904	chr6:53293904:G:C
53294165	chr6:53294165:T:C
53294292	chr6:53294292:G:T
53294435	chr6:53294435:G:A
53294601	chr6:53294601:T:C
53294778	chr6:53294778:T:C
53295546	chr6:53295546:C:T
53295585	chr6:53295585:G:T
53296140	chr6:53296140:G:A
53296240	chr6:53296240:A:G
53296261	chr6:53296261:C:G
53296727	chr6:53296727:T:G
53296744	chr6:53296744:A:C
53296804	chr6:53296804:A:G
53296824	chr6:53296824:G:A
53296832	chr6:53296832:G:A
53297349	chr6:53297349:T:C
53297611	chr6:53297611:C:T
53297820	chr6:53297820:A:C
```
