## Supplementary material for "Characterization of shared and ancestry-specific signals driving complex traits using multi-ancestry fine-mapping": orig_s1_snps

```
rs12204652
rs9346243
rs1033521
rs580092
rs17258703
rs7755356
rs55840344
rs9294807
rs60892917
rs2206834
rs2223724
rs12214149
rs7769724
rs7765583
rs140647373
rs76407707
rs9360361
rs72901236
rs6929378
rs9446058
rs74463574
rs62416553
rs1015152
rs74991225
rs6455303
rs7758017
rs10806605
rs11756306
rs116950960
rs76740715
rs6911395
rs13192244
rs73745876
rs138155820
rs77245763
rs117915796
rs117347167
rs9346245
rs150865283
rs145624678
rs144914323
rs9351738
rs2140510
rs2140511
rs2177448
rs17258918
rs9294809
rs9294810
rs13190871
rs10945142
rs10945143
rs9454621
rs9454622
rs73745879
rs9454623
rs1523937
rs73745880
rs9294811
rs9346246
rs141012227
rs79471550
rs9454624
rs9454625
rs582962
rs145500207
rs12193995
rs13203497
rs118114184
rs801262
rs801263
rs9360362
rs79880090
rs540437
rs78154292
rs62418564
rs1018436
rs646118
rs657393
rs116891643
rs490653
rs492444
rs11963528
rs473246
rs79137378
rs502221
rs595715
rs149187368
rs75890790
rs2022212
rs639610
rs2022213
rs78344120
rs4706035
rs4706665
rs13208896
rs9354803
rs6910694
rs9363967
rs12528362
rs12208199
rs12528028
rs12175526
rs544770
rs62418565
rs13199883
rs590889
rs62418566
rs11755800
rs62418567
rs76607890
rs498801
rs76977941
rs62418568
rs62418569
rs568360
rs570379
rs571299
rs514518
rs577328
rs62418570
rs75700702
rs497240
rs555959
rs563146
rs551876
rs13204246
rs482005
rs555588
rs1008234
rs483875
rs506211
rs579304
rs580073
rs580182
rs510779
rs77710713
rs12192643
rs117260964
rs513369
rs1523933
rs36051509
rs499251
rs12198700
rs536322
rs72901280
rs79721332
rs540974
rs17259872
rs505948
rs544495
rs528718
rs1403923
rs12200743
rs569272
rs77558146
rs62418572
rs2021553
rs483076
rs483942
rs489218
rs492954
rs493768
rs66779956
rs486413
rs75472594
rs487408
rs487492
rs73458284
rs77269931
rs491998
rs62418573
rs492229
rs518644
rs519614
rs520391
rs34625240
rs523137
rs550090
rs1589733
rs546970
rs9446060
rs551777
rs1608528
rs492863
rs13214125
rs34131251
rs580034
rs580767
rs12200405
rs62418576
rs7774791
rs9342735
rs9346251
rs9342736
rs9346252
rs2207435
rs6941602
rs6920573
rs2224011
rs7742022
rs62418577
rs497728
rs522513
rs9351741
rs525342
rs526156
rs527932
rs478319
rs111996816
rs12524957
rs553613
rs6921402
rs580973
rs509984
rs472367
rs513357
rs72902918
rs35756901
rs501140
rs80014188
rs541027
rs13207774
rs491928
6:69560235_C_T
rs493606
rs493682
rs13208283
rs996768
rs536054
rs500125
rs12055424
rs62416367
rs525874
rs566190
rs552283
rs12202836
rs75511638
rs7755226
rs17200696
rs12196150
rs505369
rs507326
rs111706709
rs547423
rs534690
rs11967772
rs117048094
rs540955
rs117805500
rs1988054
rs1120509
rs2224014
rs141181208
rs483833
rs485721
rs117131535
rs151272685
rs62416368
rs518704
rs480816
rs1120258
rs550695
rs117544405
rs1120259
rs512094
rs501856
rs118183734
rs79541554
rs6455306
rs6936651
rs146971790
rs530244
rs533890
rs117803153
rs10223798
rs563952
rs564048
rs12527569
rs116856493
rs482872
rs494222
rs484684
rs484750
rs72902944
rs508920
rs512476
rs526501
rs538973
rs528341
rs529105
rs542600
rs553117
rs542737
rs544398
rs556592
rs117880126
rs573776
rs62416371
rs501521
rs492831
rs505031
rs508591
rs519237
rs117682879
rs565292
rs62416372
rs523962
rs71534866
rs80225809
rs62416389
rs490692
rs9346257
rs12211865
rs77483263
rs518164
rs518311
rs510835
rs12529787
rs62416390
rs144943999
rs538997
rs539111
rs550348
rs551216
rs563817
rs566537
rs577894
rs579588
rs570276
rs12529174
rs17260682
rs77304716
rs9363973
rs72902974
rs545085
rs566426
rs75425817
rs62416392
rs559960
rs579773
rs504160
rs147532563
rs12174093
rs62416395
rs9346258
rs9346259
rs7454736
rs558452
rs1880177
rs74691073
rs12530394
rs13217051
rs13201645
rs75835928
rs12524100
rs562537
rs11751644
rs478789
rs482397
rs62416397
rs62416398
rs62416400
rs28594921
rs491833
rs509304
rs62416401
rs62416402
rs7754330
rs12215318
rs496481
rs514545
rs186936847
rs9363974
rs80050596
rs79330198
rs62416403
rs13208434
rs76917950
rs12199028
rs4706710
rs4706711
rs4706061
rs138004333
rs12194110
rs62416405
rs62416406
rs4706712
rs12209015
rs4706713
rs150638293
rs1403926
rs79616587
rs9454635
rs9454636
rs10945146
rs13195099
rs6927848
rs6906092
rs12154054
rs77791242
rs74536773
rs2342760
rs1932608
rs72902997
rs951399
rs12210824
rs1523936
rs9454639
rs78506159
rs1916767
rs10455223
rs76700465
rs6931990
rs72902999
rs72903000
rs72903001
rs1523938
rs34580444
rs74563674
rs13199576
rs13210533
rs2342761
rs56016894
rs188653199
rs56373244
rs76547654
rs58261635
rs9689807
rs141520054
rs4706062
rs17397525
rs1283950
rs9454643
rs10485437
rs10485436
rs10485435
rs62416440
rs11961186
rs9446064
rs13210818
rs10455677
rs16900333
rs9294812
rs139497742
rs9294813
rs9446067
rs1283951
rs12197269
rs79798924
rs9454645
rs117918349
rs148187975
rs13190994
rs13190995
rs9446070
rs13204994
rs7760666
rs7747786
rs13195122
rs13210551
rs112164577
rs7767583
rs7749284
rs62416442
rs76209080
rs79971615
rs35411732
rs73747852
rs7747549
rs118132432
rs12198022
rs79749336
rs1932609
rs1932610
rs12191891
rs10806607
rs10945147
rs17476556
rs72904926
rs10945148
rs16900354
rs76375893
rs17476598
rs13207808
rs140101293
rs13197534
rs151126403
rs117954948
rs4706744
rs9363976
rs6455307
rs144923490
rs6937418
rs10485434
rs78669734
rs2342762
rs12527597
rs55878455
rs79243032
rs76347422
rs72904935
rs1932611
rs3823059
rs75636561
rs13219669
rs61516669
rs1932612
rs17398479
rs62416449
rs192594949
rs3798966
rs2184723
rs2184724
rs2342763
rs10485432
rs11964646
rs77120668
rs9454655
rs62418264
rs13204176
rs13215030
rs13201188
rs72906706
rs6919909
rs6939663
rs112201577
rs6920061
rs6912997
rs12528300
rs145781308
rs1932613
rs113752238
rs2184725
rs7748808
rs7767423
rs12526204
rs139383862
rs73480159
rs7759377
rs3798967
rs62418267
rs62418268
rs1932614
rs1932615
rs76336389
rs13193787
rs62418270
rs62418272
rs13191427
rs1932616
rs62418273
rs1932617
rs67653429
6:69661276_A_G
rs72906723
rs6940312
rs7754659
rs1889879
rs62418275
rs62418276
rs7741961
rs12197583
rs75697214
rs12207529
rs9360367
rs7757138
rs1932618
rs17399055
rs1932619
rs111831326
rs3823061
rs9360368
rs12191037
rs72906736
rs117113063
rs9454658
rs9454659
rs1932620
rs1932621
rs10485431
rs3757043
rs3798969
rs117821698
rs3798971
rs16900381
rs945528
rs9446078
rs2880587
rs13191240
rs62418281
rs1556755
rs3798974
rs12191480
rs17477820
rs34617600
rs1556754
rs1006997
rs1953613
rs3798976
rs3798977
rs3798978
rs1999788
rs9454661
rs62418296
rs1415034
rs1336650
rs12525831
rs1415033
rs2880588
rs9446079
rs74704584
rs62418299
rs78707603
rs3823064
rs3798979
rs3798980
rs79177457
rs3798981
rs1932774
rs72906768
rs2152576
rs9454663
rs77445966
rs9454664
rs74623752
rs34526480
rs2275209
rs45602231
rs75710318
rs13191706
rs1953614
rs13194716
rs116910494
rs72906771
rs149264905
rs1959407
rs3798982
rs3798983
rs3798984
rs35230563
rs74564031
rs1415032
rs1336649
rs80241402
rs12665384
rs12665411
rs71555397
rs1953615
rs72906776
rs1336648
rs3798988
rs1336647
rs72906780
rs1336646
rs78145398
rs12529646
rs7757025
rs60944895
rs6899467
rs62418303
rs3798990
rs1336645
rs1336644
rs1336642
rs1336641
rs960991
rs72906791
rs3798991
rs3798992
rs3798993
rs9446082
rs1415031
rs3798995
rs16900396
rs34470831
rs945529
rs9454667
rs9454669
rs117791855
rs149520489
rs16900400
rs17478347
rs3798996
rs6934473
rs9354812
rs118098687
rs13205005
rs13205016
rs17400036
rs13205140
rs78647036
rs3798997
rs6903686
rs6908180
rs17400148
rs77022795
rs13197569
rs7761270
rs9360369
rs79133340
rs1999787
rs1415030
rs9446083
rs9446084
rs16900411
rs13219339
rs75028708
rs13191563
rs56120605
rs3798999
rs78636119
rs78515111
rs3799000
rs3799001
rs3799002
rs3799003
rs60671712
rs77903161
rs1415029
rs6920896
rs75026916
rs1336638
rs12194774
rs12213405
rs11754397
rs12194946
rs1556756
rs1336636
rs76709853
rs1336635
rs9454674
rs79696920
rs13192798
rs116980140
rs10945150
rs3799005
rs3799006
rs3799007
rs1336655
rs3799009
rs2343396
rs3823066
rs77673353
rs2785575
rs79774597
rs1415036
rs78468937
rs9446085
rs9446086
rs12527549
rs3799011
rs1336654
rs16900417
rs10485430
rs74661442
rs1889877
rs3757046
rs3757047
rs3757048
6:69730074_A_T
rs3823067
rs2785571
rs1415035
rs117537932
rs72908741
rs117667441
rs9446087
rs947221
rs1336653
rs16900425
rs1336652
rs62418324
rs60847833
rs12529202
rs62416762
rs1320613
rs17401137
rs1889878
rs947220
rs4706820
rs62416764
rs80164607
rs7741493
rs1283903
rs72908766
rs3799016
rs3799017
rs72908774
rs117271109
rs148530692
rs9718113
rs76097432
rs79154001
rs1297485
rs79911876
rs17401221
rs2793457
rs17401256
rs7770947
rs1336651
rs2225803
rs1298521
rs2210867
rs75556966
rs7756040
rs7743332
rs10485429
rs35065230
rs764837
rs682128
rs11962923
rs7767118
rs74802157
rs590369
rs118099456
rs62416775
rs1572940
rs12210747
rs17479848
rs633427
rs633787
rs7760307
rs12212638
rs3799019
rs7764479
rs7764587
rs1007921
rs72910620
rs62416776
rs6904267
rs9454683
rs116973849
rs676505
rs144421316
rs3757049
rs72910623
rs9342739
rs493317
rs3799021
rs35797298
rs9363980
rs72910629
rs506708
rs602406
rs62416780
rs62416781
rs12527157
rs677389
rs557184
rs602822
rs530694
rs524359
rs12525989
rs628698
rs629082
rs634371
rs62416782
rs62416803
rs62416804
rs9446089
rs13208885
rs570181
rs62416805
rs10455680
rs635863
rs75086733
rs72901517
rs7761948
rs17401852
rs509043
rs484935
rs653895
rs654801
rs10485428
rs779017
rs71555401
rs62416806
rs680726
rs12215081
rs9294818
rs3734465
rs13207626
rs2793459
rs62416807
rs2785576
rs11751150
rs2005033
rs693242
rs141753070
rs77107287
rs75455843
rs3799023
rs618714
rs79811527
rs485864
rs634695
rs3799024
rs12529244
rs77899918
rs62416808
rs77242755
rs55924387
rs17402311
rs526898
rs527872
rs7453486
rs559851
rs117152496
rs78271025
rs9446090
rs1482323
rs4706848
rs72917470
rs688606
rs686899
rs9446091
rs117611962
rs3757050
rs1384246
rs9454685
rs2170508
rs35026522
rs17402611
rs9354814
rs78662707
rs9363981
rs4706849
rs9342740
rs11752858
rs9454686
rs3799026
rs7739849
rs71557606
rs76797441
rs77160524
rs9360371
rs9454687
rs486051
rs3823070
rs3799027
rs11964764
rs7756358
rs3799028
rs10945151
rs62416813
rs6930865
rs9454688
rs1482324
rs74521253
rs994380
rs994381
rs9351744
rs9360372
rs9346261
rs74542056
rs4706854
rs6455308
rs9354815
rs34958835
rs17481523
rs3799029
rs314192
rs10455681
rs10455682
rs62406770
rs3799030
rs75439868
rs6913677
rs3823071
rs2170509
rs78982807
rs3799031
rs2128290
rs72919315
rs62406771
rs71557607
rs62406772
rs78128534
rs3799033
rs17403319
rs62406773
rs1336634
rs1482325
rs314193
rs62406774
rs9454691
rs9454692
rs9360373
rs28575161
rs9454693
rs9363982
rs2343400
rs17403445
rs1384247
rs1384248
rs12527828
rs12527754
rs79899047
rs77342580
rs4706857
rs56285512
rs9454695
rs117427857
rs2046251
rs117950083
rs12524131
rs79803582
rs12529810
rs2086599
rs559555562
rs3757051
rs17403632
rs10485427
rs117741225
rs964664
rs2200088
rs7759645
rs55768432
rs77220798
rs62406777
rs62406778
rs9363983
rs77087195
rs62406779
rs55835027
rs3799037
rs12524905
rs6455309
rs728083
rs314194
rs9354816
rs117689775
rs78027448
rs1336632
rs12194123
rs7752008
rs150905146
rs35740189
rs9446095
rs1842743
rs3799038
rs3799039
rs12526613
rs187438048
rs1482332
rs1600876
rs9360374
rs9346262
rs4706126
rs62406781
rs9346263
rs143927751
rs9454698
rs9354817
rs62406782
rs9454699
rs9354818
rs9354819
rs62406784
rs9454701
rs9454702
rs9360375
rs62406785
rs11968068
rs6918978
rs6920644
rs6919356
rs9354820
rs7760630
rs2343257
rs16900526
rs146153348
rs9294819
rs314190
rs72919361
rs9294820
rs9294821
rs9454704
rs1482329
rs1482328
rs1482327
rs9294822
rs3778238
rs1825195
rs9360376
rs17509972
rs7746793
rs17509993
rs62406787
rs76611987
rs55863906
rs145142714
rs9363985
rs9351745
rs9363986
rs62406790
rs62406791
rs1482326
rs11759965
rs314201
rs1567660
rs1567659
rs4706866
rs9342741
rs56026851
rs55776408
rs67807
rs1336633
rs11759629
rs9342742
rs9360377
rs1482331
rs17432036
rs7746972
rs9446098
rs9454705
rs13214486
rs62406794
rs1912988
rs1912987
rs1842742
rs9446099
rs9363987
rs314219
rs56199922
rs1586042
rs1825196
rs1586043
rs314218
rs6929969
rs72921210
rs72921213
rs2128291
rs7747753
rs4457127
rs12527069
rs61648927
rs9454708
rs72921224
rs314204
rs62406797
rs7739401
rs2343259
rs1600874
rs2343260
rs2343261
rs9342743
rs1600873
rs62406798
rs9346266
rs9360379
rs55752088
rs1592056
rs1592055
rs1592054
rs13195676
rs314213
rs62406800
rs2343262
rs314212
rs2880593
rs71557609
rs4706883
rs151142015
rs2128292
rs314211
rs76259228
rs62406801
rs3799046
rs78928761
rs73745969
rs314208
rs2050918
6:69866222_G_T
6:69866222_G_A
rs62406802
rs57044772
rs3799047
rs7765882
rs7766018
rs62406803
rs9294824
rs1680557
rs1706838
rs62406804
rs139077849
rs74490739
rs6926403
rs7758774
rs314216
rs7749628
rs75871062
rs75499325
rs56117881
rs62406806
rs55727434
rs16900553
rs314215
rs314214
rs62406807
rs3799048
rs6915681
rs58397955
rs117674865
rs6916250
rs16900556
rs7741707
rs62406808
rs11760008
rs41476950
rs779493
rs1083694
rs62406812
rs314198
rs75126480
rs71557611
rs77884067
rs80230498
rs779492
rs62406813
rs811405
rs7751072
rs62406814
rs779491
rs80049739
rs1606293
rs1606292
rs62406815
rs779489
rs62406816
6:69892724_A_T
6:69892724_A_G
rs117918645
rs62406818
rs62406819
rs58141785
rs62406821
rs55943615
rs62406823
rs779487
rs73745978
rs62406824
rs12528123
rs74620529
rs779486
rs779485
rs62406825
rs779484
rs2880651
rs62406826
rs2880652
rs9354826
rs701652
rs779483
rs779482
rs61503537
rs117469934
rs3799050
rs60158977
rs12195787
rs16900558
rs60652639
rs58928253
rs117242567
rs73745979
rs73745981
rs117280954
rs779481
rs62406830
rs75452214
rs62406831
rs2038999
rs779480
rs1751710
rs1512234
rs2038998
rs2175577
rs80322421
rs779479
rs60611946
rs61181148
rs57453804
rs62406834
rs117635466
rs2089902
rs113688968
rs112390902
rs7746527
rs7770340
rs79491871
rs779477
rs1849305
rs139496562
rs193173822
rs55946025
rs62406836
rs62406837
rs779476
rs1008758
rs1008757
rs56127974
rs62406839
rs62406840
rs779475
rs779474
rs779473
rs701653
rs701654
rs113935506
rs1512232
rs779472
rs62406842
rs1877427
rs62406843
rs779471
rs201622125
rs140054889
rs1983913
rs1983912
rs998370
rs779470
rs779469
rs779468
rs779467
rs41421345
rs72911193
rs779466
rs6934160
rs72911196
rs73745984
rs779465
rs62406845
rs1619465
rs77583104
6:69935822_G_T
6:69935822_G_A
rs1858395
rs1512231
rs62406846
rs112353757
rs971565
rs971564
rs6937106
rs56044688
rs55657902
rs16900579
rs62406849
rs1512230
rs6901348
rs6922091
rs113449349
rs73745985
rs16900583
rs779464
rs779463
rs701655
rs1512229
rs779462
rs779461
rs75104535
rs62406850
rs62406851
rs12198215
rs779460
rs701656
rs76181272
rs779459
rs16900585
rs62406852
rs62406853
rs779458
rs62406854
rs16900586
rs16900588
rs779457
rs62406855
rs78643471
rs113759627
rs62406856
rs62406857
rs779456
rs1321977
rs1321978
rs118043039
rs10485254
rs1923281
rs779455
rs7758681
rs7773252
rs16900597
rs6908597
rs150914752
rs116915567
rs728299
rs75388210
rs12209170
rs117321582
rs73745989
rs62406858
rs779453
rs151267099
rs73745990
rs3799070
rs62406859
rs779452
rs138153202
rs113281407
rs6922214
rs12191069
rs61412028
rs12198653
rs62408262
rs9454720
rs117267442
rs78240583
rs79207796
rs17747612
rs62408263
rs62408264
rs72913031
rs7752099
rs72913035
rs6901301
rs6920904
rs6901653
rs62408266
rs62408267
rs62408268
rs55891245
rs117360135
rs62408270
rs62408271
rs55646932
rs55966798
rs6919398
rs62408272
rs6921597
rs62408273
rs62408274
rs117197237
rs58558818
rs60155859
rs77287401
rs55637126
rs73745992
rs73469393
rs62408278
rs62408279
rs62408280
rs9454722
rs9454723
rs11755273
rs62408281
rs11965487
rs3799075
rs117927221
rs59323391
rs9294825
rs73469401
rs117158611
rs11962594
rs145497264
rs74736239
rs77265197
rs9454725
rs1321979
rs79196634
rs77394833
rs112269437
rs10485252
rs72915010
rs3799077
rs147893811
rs6455312
rs6919623
rs17691415
rs112685942
rs112329522
rs11751520
rs3778240
rs9454727
rs111568212
rs1321980
rs112332251
rs16900620
rs117737858
rs144046413
rs2181002
rs77675778
rs1407269
rs3799081
rs1885331
rs3799083
rs12211243
rs79049021
rs112254397
rs13191298
rs35829738
rs80215500
rs113799772
rs10945152
rs4602695
rs4348277
rs3799084
rs4288170
rs150612752
rs1321981
rs12214328
rs193193362
rs76328385
rs117234561
rs71557616
rs13195278
rs12190438
rs117144265
rs150978344
rs1321982
rs75719288
rs2145889
rs76757302
rs118039749
rs79967862
rs7744063
rs11964197
rs1283464
rs1283465
rs1283466
rs10485251
rs1283467
rs9294827
rs1290329
rs117215066
rs117764623
rs7769609
rs1321983
rs9454728
rs60470320
rs118038254
rs3757053
rs73471339
rs117602192
rs2296975
rs17691995
rs3757054
rs1283468
rs16900648
6:70039202_C_A
6:70039202_C_T
rs1321973
rs1283470
rs1283471
rs17748715
rs2031896
rs7755689
rs71557617
rs75968816
rs1321974
rs1321975
rs1297415
rs78758682
rs76567210
rs10485250
rs74790336
rs1321976
rs117927924
rs11751775
rs3737019
rs9454732
rs116969777
rs79613442
rs1283472
rs78401606
rs77288552
rs181076369
rs58607458
rs77174532
rs78790429
rs79653786
rs35810215
rs71557618
rs1810640
rs147210901
rs111857502
rs72915020
rs1283473
rs6932340
rs61579800
rs80177907
rs3799091
rs12526777
rs117936887
rs72915022
rs72915023
rs11755891
rs10455684
rs74790860
rs1296346
rs75421368
rs144268717
rs79403576
rs1033758
rs72915025
rs1293154
rs2296974
rs6907374
rs75085728
rs7749882
rs6912952
rs1410699
rs117489606
rs10455224
rs72915029
rs117107540
rs16900663
rs77689250
rs913543
rs11758564
rs73748509
rs77914601
rs17749438
rs72915031
rs4142263
rs3757056
rs3757057
rs3799093
rs7745125
rs1410700
rs2880923
rs9446109
rs1410701
rs9346271
rs1328724
rs3799094
rs117699581
rs79251503
rs7751967
rs3799095
rs72915036
rs72915041
rs1328725
rs2149457
rs1928061
rs72915045
rs115934822
rs114490747
rs79107067
rs9351751
rs16900676
rs1928060
rs12173971
rs76164614
rs1952435
rs913537
rs1328735
rs76229414
rs74647923
rs76646868
rs1952434
rs75443876
rs12525747
rs9346273
rs148224066
rs73475352
rs1328734
rs1328733
rs1328732
rs10485249
rs74455984
rs7758355
rs7744884
rs117475982
rs34521235
rs1328731
rs1328730
rs1328729
rs1328728
rs1928057
rs11755968
rs74524205
rs62408287
rs62408288
rs16900688
rs79016164
rs4707011
rs9454742
rs77468726
rs1928053
rs6927885
rs9454743
rs7768274
rs1328727
rs6934671
rs7755064
rs78769847
rs9346274
rs1854359
rs1328726
rs116930802
rs6930379
rs4707014
rs9363995
rs72915057
rs140485756
rs13213867
rs72918738
rs9360383
rs9354833
rs35344196
rs139962626
rs55863838
rs9346275
rs12198708
rs9454746
rs1928054
rs35667279
rs1410694
rs1928055
rs150292499
rs72918740
rs2149454
rs57017850
rs2183068
rs35654194
rs12195301
rs1328717
rs77791927
rs1360024
rs1328718
rs6939864
rs6923586
rs9360384
rs9354835
rs2026017
rs1328720
rs9346276
rs913542
rs117307612
rs2225219
rs66819792
rs79075631
rs9363997
rs4707025
rs7762967
rs7762198
rs1328721
rs76754258
rs6913031
rs10945154
rs16867531
rs74997589
rs6455313
rs1571427
rs201283494
rs2026018
rs114176700
rs6924604
rs9454749
rs7755591
rs2149455
rs2149456
rs4707027
rs1156897
rs73468708
rs117707610
rs6909446
rs9342748
rs12199569
rs9454750
rs12214365
rs9454751
rs9454752
rs113025163
rs12201395
rs12214527
rs112915284
rs4476790
rs2225220
rs139605750
rs12211885
rs1928056
rs11961580
rs71559542
rs9346277
rs6916553
rs928029
rs6922588
rs1360025
rs2067088
rs4464744
rs6901894
rs6934533
rs9294831
rs4036809
rs2573016
rs1967451
rs2573017
rs2770321
rs6924081
rs77891609
rs1410698
rs1410697
rs955218
rs1410696
rs1410695
rs2770323
rs150804353
rs75071053
rs2573019
rs9346284
rs1328723
rs2573020
rs113910583
rs2770324
rs2770325
rs138573284
rs2770326
rs140801736
rs2573021
rs2573022
rs9342752
rs117103600
rs2573023
rs2094595
rs2183069
rs2479989
rs2573024
rs2770327
rs2770328
rs62408297
rs1831197
rs2770329
rs9446120
rs34323638
rs2573025
rs149667543
rs73472614
rs2770310
rs2770311
rs189026893
rs2573026
rs1328716
rs9360386
rs2573027
rs6906920
rs9446121
rs9446122
rs60605205
rs2572992
rs10945155
rs4354104
rs2572993
rs2770312
rs2770313
rs2770314
rs2437277
rs6938423
rs1928058
rs7755341
rs7738652
rs2770315
rs4707036
rs6900360
rs17694107
rs28535592
rs28629971
rs6929456
rs2770316
rs118182125
rs9446123
rs1328715
rs17694163
rs913541
rs913540
rs7764619
rs2572995
rs6931038
rs913539
rs913538
rs9454764
rs117009546
rs2572996
rs9446124
rs57288840
rs9454765
rs59983887
rs56169409
rs59900421
rs4707039
rs9454766
rs140035587
rs56880395
rs140377112
rs144277197
rs2094596
rs13202718
rs13202865
rs2572998
rs140905263
rs13204099
rs113616875
rs13192913
rs13204142
rs13219935
rs11961365
rs34425278
rs34995521
rs78750134
rs35485330
rs62408304
rs188910299
rs34591579
rs12111401
rs12110770
rs12111407
rs116188767
rs12332870
rs2572999
rs2573000
rs60961273
rs12110419
rs12111276
rs34590727
rs9454769
rs9454770
rs150291438
rs9354847
rs10214499
rs7750020
rs7764518
rs7754274
rs1887845
rs79528708
rs16867632
rs6938482
rs6940909
rs9454771
rs2104675
rs76196352
rs9346286
rs9454772
rs147466572
rs9454773
rs1410693
rs1410692
rs561532
rs585831
rs6455317
rs12206060
rs9346287
rs529599
rs1028904
rs117372736
rs76971013
rs524872
rs77443506
rs1969737
rs499329
rs642795
rs642805
rs645001
rs516295
rs657619
rs514510
rs2757769
rs12190241
rs658932
rs658970
rs113429114
rs112618552
rs146999655
rs510924
rs659855
rs113944562
rs537921
rs582404
rs142218075
rs536872
rs9364007
rs9346292
rs186859977
rs138302755
rs145092941
rs77918211
rs117012438
rs1743744
rs1743745
rs1952433
rs10806615
rs76129994
rs506137
rs10806616
rs16867669
rs58608968
rs2573003
rs687027
rs687066
6:70198343_A_G
rs60879050
rs62408308
rs475540
rs581749
rs562375
rs1753545
rs1743747
rs73472700
rs596185
rs531016
rs1831196
rs79352502
rs73484709
rs501756
rs117178057
rs500154
rs2573004
rs73484716
rs1743748
rs625461
rs75806308
rs1743749
rs2757759
rs2146065
rs57678635
rs2757760
rs57676619
rs61000618
rs57832262
rs77793596
rs74448037
rs2573005
rs73484721
rs2573006
rs180677187
rs2573007
rs117185406
rs2573008
rs73484730
rs35896455
rs75119186
rs2573009
rs2573010
rs113469507
rs148020349
rs202198195
rs9766343
rs1743751
rs76739575
rs77609266
rs60981437
rs1768936
rs61500158
rs2573011
rs9454798
rs2573012
rs9346297
rs1618142
rs1934303
rs1624031
rs2573013
rs2573014
rs1768941
rs970516
rs117566530
rs12110894
rs12110376
rs4707087
rs970517
rs1768943
rs1743755
rs1743756
rs9942431
rs1768945
rs1743757
rs1768946
rs1768947
rs1743758
rs112376926
rs1743760
rs1743761
rs11757257
rs1033788
rs1033789
rs62408310
rs1934305
rs12174145
rs1768948
rs1570298
rs1743765
rs1934306
rs1570300
rs1934307
rs10945168
rs76149006
rs12175938
rs10945169
rs16867738
rs1743766
rs1743767
rs2757761
rs73484755
rs1768950
rs16867744
rs1768951
rs1743768
rs9364015
rs148392297
rs927420
rs55860916
rs946546
rs2146066
rs2757762
rs2573015
rs72920574
rs7769873
rs4380720
rs6939871
rs117586122
rs6940595
rs11967348
rs2757763
rs2757764
rs1768967
rs2757766
rs9364016
rs73468512
rs35181860
rs59802554
rs1743769
rs78286060
rs12206228
rs1743770
rs75487085
rs12529482
rs112539006
rs9454805
rs143356622
rs144731385
rs9360388
rs142694545
rs77977225
rs117901515
rs7771752
rs4599590
rs4706215
rs4707093
rs4707094
rs1293043
rs1934314
rs9364022
rs9364023
rs9454817
rs142300612
rs9354865
rs9354866
rs9342757
rs73468522
rs73468523
rs1293044
rs9364024
rs73468524
rs10455688
rs4707097
rs4707098
rs7754434
rs2153276
rs1934311
rs9354867
rs9364025
rs9346301
rs2572987
rs144886275
rs2757772
rs7756739
rs2572989
rs9346304
rs9346305
rs4612124
rs73468530
rs1885488
rs7772358
rs73468534
rs9294840
rs1028618
rs2146067
rs1028619
rs9454821
rs1028620
rs2572990
rs10945180
rs9346306
rs9446137
rs11964609
rs72906410
rs1293046
rs7772995
rs1293047
rs1934310
rs7774826
rs7773858
rs1934309
rs7741696
rs7741745
rs5007406
rs5007407
rs9351763
rs12191040
rs7746218
rs7766027
rs2572988
rs10046144
rs10046309
rs12200997
rs71559558
rs72906415
rs10223531
rs9364028
rs9446138
rs9346307
rs9454826
rs73468550
rs146435424
rs9454827
rs9454828
rs6905179
rs1293037
rs1934313
rs117616411
rs28609830
rs9446140
rs1293038
rs2225984
rs13196418
rs9360390
rs72906417
rs118037413
rs11754817
rs1293039
rs62408315
rs1293040
rs75020516
rs2757775
rs2757776
rs2572986
rs77410471
rs1768960
rs1743786
rs1743787
rs2572985
rs76353672
rs2572984
rs141988480
rs1743788
rs1768962
rs1768963
rs1631595
rs1768964
rs2757777
rs13216000
rs142643962
rs1743789
rs72906423
rs6455327
rs1293041
rs76006345
rs1293042
rs141616828
rs996948
rs17738262
rs116859239
rs2572981
rs12189839
rs2757778
rs16867769
rs9342759
rs2016403
6:70268838_G_T
rs11753273
rs9346309
rs980223
rs11757317
rs2093454
rs2757780
rs2757781
rs13205898
rs1768973
rs189986320
rs7763257
rs2208696
rs9346311
rs9342760
rs9342761
rs1799676
rs1768969
rs4498309
rs1743792
rs1743793
rs1743794
rs12202895
rs10945182
rs1768958
rs1768956
rs1768955
rs7744546
rs9360391
rs75647542
rs7774460
rs13362803
rs6914524
rs12197551
rs145542137
rs9364032
rs117374355
rs12196987
rs117323990
rs2757754
rs2757755
rs2757756
rs1743740
rs1768968
rs1768970
rs2757757
rs2757758
rs144485561
rs310262
rs2572991
rs310261
rs310260
rs2607730
rs310259
rs77962353
rs310269
rs79269231
rs310268
rs310267
rs310266
rs310265
rs310264
rs79008856
rs112157025
rs310263
rs145804142
rs10945183
rs13201074
rs1817255
rs34221170
rs56050333
rs17762826
rs7762919
rs80014879
rs34013469
rs10455689
rs117133773
rs9364033
rs117035062
rs9446142
rs34488480
rs4707218
rs9346313
rs9346314
rs9351764
6:70313976_C_A
6:70313976_C_T
rs34857559
rs13206442
rs9364034
rs78147928
rs9346315
rs9354870
rs10455692
rs10455225
rs35176897
rs34855314
rs35534220
rs12526117
rs9346317
rs13216283
rs12204106
rs35972533
rs55739728
rs13204189
rs12205972
rs6905260
rs6924877
rs6910099
rs6926348
rs12196517
rs35141678
rs56121698
rs34029814
rs34036103
rs62408330
rs62408331
rs62408332
rs35572543
rs62408334
rs9454842
rs36105649
rs13198249
rs13218223
rs13214996
rs59167280
rs6917326
rs17763273
rs12210052
rs6907222
rs12205685
rs13207965
rs12204227
rs13193478
rs12205802
rs13207307
rs12204388
rs28416121
rs28590660
rs12206366
rs62408340
rs10455693
rs35536341
rs34265376
rs10455694
rs10455695
rs35963083
rs34251621
rs4707230
rs1987276
rs1960319
rs56135468
rs1960318
rs1812373
rs13219545
rs13220683
rs79214643
rs6904921
rs12111414
rs56217248
rs7748612
rs6455329
rs7769194
rs6455330
rs9364040
rs7748687
rs12110750
rs35228692
rs34384257
rs34972731
rs76286859
rs16867833
rs144294698
rs35902949
rs10455226
rs55773264
rs35515278
rs34376437
rs34687710
rs34180490
rs16867838
rs74385733
rs16867841
rs13213160
rs6908194
rs13213316
rs36101143
rs34868155
rs62408351
rs35512872
rs35581460
rs9454846
rs13217651
rs13201075
rs13190768
rs13201211
rs9454849
rs13202232
rs13218004
rs13201510
rs58840962
rs58391290
rs58366598
rs59766620
rs9454852
rs28655215
rs12210185
rs10945184
rs28716626
rs16880700
rs10485248
rs35994746
rs34706654
rs34696652
rs10485247
rs34793744
rs117871223
rs9454853
rs12111448
rs7773916
rs7772811
rs1934308
rs7759665
rs7774239
rs7755805
rs13204741
rs9446145
rs62408962
rs9446146
rs13219460
rs9446147
rs33955960
rs55992249
rs7743867
rs7761366
rs7748172
rs7766483
rs13201566
rs35126149
rs34426101
rs55764460
rs56013312
rs6915789
rs55726661
rs55915502
rs35298805
rs1379449
rs1379450
rs75781786
rs1379451
rs12201256
rs12196786
rs35580806
rs13210400
rs2345235
rs1563603
rs1563604
rs1563605
rs1000469
rs1000468
rs1000467
rs6934061
rs1890653
rs12192356
rs10485246
rs62408971
rs62408972
rs61599914
rs12206924
rs13199431
rs13200417
rs13219403
rs13199950
rs1870129
rs4036443
rs16867855
rs34100607
rs71534879
rs13208722
rs13194080
rs13197270
rs13208842
rs13194186
rs16867863
rs16867865
rs35934825
rs62408975
rs16867866
rs34892009
rs35005546
rs34814929
rs13217645
rs34652479
rs112156304
rs9446149
rs4706258
rs13202462
rs13202579
rs9364042
rs10485245
rs9454855
rs62408981
rs62408982
rs9446150
rs75484885
rs7761673
rs1379452
rs62408983
rs12206665
rs6910590
rs6910602
rs6927179
rs1379453
rs959519
rs767414
rs76518707
rs9351766
rs9360395
rs111500950
rs9360396
rs9354871
rs9342764
rs9354872
rs6455332
rs7752231
rs1598787
rs7752395
rs72917598
rs1114785
rs9454860
rs2125025
rs2125026
rs112459965
rs6918453
rs6939694
rs146843563
rs4706262
rs1598788
rs10945185
rs1598789
rs78391503
rs1585187
rs1598790
rs9454861
rs4445025
rs4507550
rs1840941
rs12197211
rs74499652
rs2061311
rs2061312
rs139712913
rs7752102
rs117093711
rs6455335
rs6455336
rs6930785
rs17765037
rs78363710
rs4706263
rs61305080
rs112879892
rs34064969
rs9346321
rs9346322
rs9454863
rs111982455
rs2345237
rs9346325
rs727237
rs12200220
rs2168714
rs2345238
rs2345239
rs9342765
rs9354874
rs9351769
rs117494162
rs13204219
rs9346326
rs12111315
rs7747908
rs9294846
rs9294847
rs8180582
rs9354876
rs9346327
rs9364046
rs9346328
rs6929584
rs9354877
rs9454865
rs6455337
rs1542413
rs1542412
rs74657755
rs4707278
rs112109203
rs1026441
rs9185
rs143117986
rs3214021
rs3816563
rs6455338
rs6455339
rs9294848
rs9360397
rs9364047
rs3823078
rs3823079
rs9454867
rs7742015
rs9454868
rs7774371
rs4706271
rs4706272
rs34791525
rs75963948
rs4707289
rs4706273
rs980587
rs4706274
rs12175229
rs1457494
rs17765737
rs1457493
rs930886
rs9354878
rs74492521
rs1963956
rs2045444
rs17503505
rs142208165
rs2125022
rs9364048
rs2445957
rs2502565
rs2445958
rs199859156
rs17503616
rs2445959
rs2445960
rs12662629
rs9354879
rs2445961
rs2494776
rs17503698
rs142335016
rs2445962
rs2502564
rs3799104
rs3799105
rs3799106
rs2445963
rs2445964
rs28434733
rs2502557
rs921973
rs141416647
rs76075627
rs12648
rs9446157
rs921972
rs2445968
rs4516910
rs13198709
rs7741758
rs7742087
rs2502597
rs74571842
rs3799109
rs960144
rs17504196
rs71559565
rs78149587
rs9364050
rs76491489
rs1840940
rs58749084
rs57751010
rs2445970
rs2445971
rs7763213
rs7743876
rs1457492
rs7749509
rs1457500
rs1457499
rs111736449
rs117822172
rs4706283
rs144639500
rs9454873
rs6902295
rs9364051
rs62408989
rs9342766
rs7771508
rs62408990
rs2305837
rs3799112
rs59459704
rs9342767
rs4707324
rs9354881
rs9346332
rs9354882
rs9346333
rs9454876
rs9346335
rs148556589
rs9351772
rs55678902
rs9342768
rs9360399
rs74509347
rs9294849
rs2061310
rs9346336
rs79614136
rs78496171
rs112532528
rs62408993
rs9342769
rs1902650
rs78852026
rs9354883
rs73485538
rs117712099
rs9364053
rs12665798
rs7759966
rs72910810
rs78050620
rs12055543
rs74638262
rs13202730
rs3799113
rs78931930
rs143113307
rs139022462
rs1031631
rs7750707
rs9346337
rs9346338
rs9346339
rs9346340
rs9354884
rs141636485
rs9360400
rs2925797
rs7762400
rs7758405
rs189006418
rs34669974
rs6905645
rs9364054
rs16868113
rs9346341
rs56310174
rs9364055
rs45559535
rs12661224
rs62408997
rs2290710
rs1993481
rs5027848
rs9342770
rs3799117
rs9364056
rs9354885
rs73745767
rs117884950
rs6909708
rs147439743
rs1993482
rs113651953
rs1993483
rs6904680
rs16868129
rs9346342
rs140566082
rs9346343
rs9454880
rs3778241
rs10498869
rs9454881
rs6918407
rs6938478
rs75919065
rs9294851
rs11968161
rs4707343
rs11969223
rs9454882
rs2502553
rs9346344
rs75213621
rs117247086
rs2881080
rs9342772
rs9364057
rs67678871
rs16868145
rs7739633
rs7738792
rs75402207
rs9354887
rs7743613
rs149847370
rs116944962
rs4457128
rs4473825
rs7775172
rs7755920
rs6455340
rs13197020
rs3778242
rs59573217
rs7747688
rs13201581
rs62408998
rs9454887
rs8180599
rs77961428
rs11970363
rs112797518
rs4707359
rs2445972
rs7740306
rs118169121
rs73486009
rs72910872
rs62408999
rs11962504
rs4348273
rs1457496
rs1457495
rs116988680
rs9364058
rs9454889
rs67438720
rs117410856
rs12525951
rs2502542
rs6455342
rs2502543
rs13214792
rs1902652
rs13191460
rs9354888
rs9446159
rs2168712
rs2168713
rs13193407
rs9342773
rs9351774
rs77922290
rs2345564
rs9346348
rs59510607
rs7749324
rs13437057
rs12173563
rs75877355
rs9346350
rs9346351
rs9364060
rs2445973
rs77021418
rs76977153
rs68181489
rs9354889
rs78307026
rs10945188
rs7757629
rs6919766
rs6920280
rs9454890
rs9351775
rs9342774
rs143408594
rs9346352
rs2445974
rs9346353
rs9346354
rs2502547
rs2502548
rs2445975
rs59738216
rs3003555
rs17583400
rs3799119
rs9454892
rs11967076
rs9364061
rs7752533
rs9454893
rs1078026
rs3799120
rs2445976
rs12662657
rs72910896
rs76975915
rs1563606
rs1563607
rs148011010
rs1563608
rs1563609
rs181050952
rs9360404
rs1902654
rs1902655
rs1902656
rs1840942
rs1457498
rs2125023
rs2125024
rs2305838
rs2305839
rs2305840
rs7751578
rs9446161
rs6920725
rs6935994
```
