## Supplementary material for "Characterization of shared and ancestry-specific signals driving complex traits using multi-ancestry fine-mapping": s1.afreq

```
#CHROM	ID	REF	ALT	ALT_FREQS	OBS_CT
6	rs12204652	T	A	0.116302	1006
6	rs9346243	A	C	0.589463	1006
6	rs1033521	T	C	0.154076	1006
6	rs580092	G	A	0.972167	1006
6	rs17258703	C	T	0.0318091	1006
6	rs7755356	A	G	0.777336	1006
6	rs55840344	A	G	0.0198807	1006
6	rs9294807	A	T	0.796223	1006
6	rs60892917	G	A	0.0188867	1006
6	rs2206834	G	A	0.744533	1006
6	rs2223724	A	G	0.777336	1006
6	rs12214149	T	C	0.255467	1006
6	rs7769724	T	G	0.796223	1006
6	rs7765583	A	G	0.796223	1006
6	rs140647373	A	T	0.026839	1006
6	rs76407707	C	T	0.131213	1006
6	rs9360361	T	C	0.796223	1006
6	rs72901236	G	A	0.0208748	1006
6	rs6929378	G	A	0.744533	1006
6	rs9446058	T	G	0.796223	1006
6	rs74463574	T	G	0.0318091	1006
6	rs62416553	A	G	0.0417495	1006
6	rs1015152	C	G	0.776342	1006
6	rs74991225	G	A	0.115308	1006
6	rs6455303	C	T	0.744533	1006
6	rs7758017	A	G	0.798211	1006
6	rs10806605	A	T	0.33499	1006
6	rs11756306	C	G	0.153082	1006
6	rs116950960	C	T	0.0318091	1006
6	rs76740715	C	T	0.026839	1006
6	rs6911395	G	C	0.744533	1006
6	rs13192244	T	C	0.153082	1006
6	rs73745876	A	G	0.0188867	1006
6	rs138155820	T	C	0.0318091	1006
6	rs77245763	C	G	0.0318091	1006
6	rs117915796	T	A	0.0318091	1006
6	rs117347167	G	A	0.0318091	1006
6	rs9346245	G	C	0.590457	1006
6	rs150865283	A	C	0.0318091	1006
6	rs145624678	C	T	0.0188867	1006
6	rs144914323	G	A	0.0318091	1006
6	rs9351738	A	G	0.776342	1006
6	rs2140510	T	C	0.776342	1006
6	rs2140511	A	G	0.776342	1006
6	rs2177448	A	G	0.744533	1006
6	rs17258918	A	G	0.0178926	1006
6	rs9294809	T	G	0.154076	1006
6	rs9294810	A	C	0.776342	1006
6	rs13190871	C	A	0.153082	1006
6	rs10945142	G	A	0.253479	1006
6	rs10945143	T	C	0.253479	1006
6	rs9454621	A	G	0.776342	1006
6	rs9454622	G	A	0.797217	1006
6	rs73745879	G	T	0.0188867	1006
6	rs9454623	T	G	0.15507	1006
6	rs1523937	C	G	0.795229	1006
6	rs73745880	G	A	0.0188867	1006
6	rs9294811	A	C	0.764414	1006
6	rs9346246	C	A	0.732604	1006
6	rs141012227	A	G	0.0218688	1006
6	rs79471550	G	A	0.0188867	1006
6	rs9454624	A	T	0.383698	1006
6	rs9454625	T	G	0.383698	1006
6	rs582962	G	A	0.697813	1006
6	rs145500207	T	C	0.0328032	1006
6	rs12193995	T	A	0.234592	1006
6	rs13203497	T	A	0.229622	1006
6	rs118114184	G	A	0.0328032	1006
6	rs801262	T	C	0.0715706	1006
6	rs801263	T	G	0.723658	1006
6	rs9360362	G	A	0.269384	1006
6	rs79880090	C	T	0.128231	1006
6	rs540437	T	C	0.924453	1006
6	rs78154292	A	G	0.0357853	1006
6	rs62418564	T	C	0.0765408	1006
6	rs1018436	A	G	0.378728	1006
6	rs646118	G	A	0.0715706	1006
6	rs657393	T	A	0.451292	1006
6	rs116891643	C	A	0.377734	1006
6	rs490653	G	A	0.450298	1006
6	rs492444	A	G	0.594433	1006
6	rs11963528	C	A	0.39662	1006
6	rs473246	G	C	0.487078	1006
6	rs79137378	G	A	0.135189	1006
6	rs502221	G	A	0.915507	1006
6	rs595715	T	C	0.0805169	1006
6	rs149187368	G	A	0.0159046	1006
6	rs75890790	A	G	0.0675944	1006
6	rs2022212	A	G	0.133201	1006
6	rs639610	C	A	0.0805169	1006
6	rs2022213	C	G	0.663022	1006
6	rs78344120	G	A	0.10338	1006
6	rs4706035	G	A	0.137177	1006
6	rs4706665	T	C	0.666998	1006
6	rs13208896	G	A	0.39165	1006
6	rs9354803	A	G	0.132207	1006
6	rs6910694	T	A	0.666998	1006
6	rs9363967	A	T	0.132207	1006
6	rs12528362	T	G	0.137177	1006
6	rs12208199	T	C	0.175944	1006
6	rs12528028	A	G	0.139165	1006
6	rs12175526	T	G	0.125249	1006
6	rs544770	T	C	0.0805169	1006
6	rs62418565	T	C	0.144135	1006
6	rs13199883	A	G	0.389662	1006
6	rs590889	C	T	0.201789	1006
6	rs62418566	T	C	0.144135	1006
6	rs11755800	C	T	0.0318091	1006
6	rs62418567	A	T	0.144135	1006
6	rs498801	T	C	0.739563	1006
6	rs76977941	T	C	0.144135	1006
6	rs62418568	T	A	0.144135	1006
6	rs62418569	C	T	0.0477137	1006
6	rs568360	T	A	0.209742	1006
6	rs570379	G	A	0.209742	1006
6	rs571299	G	A	0.209742	1006
6	rs514518	A	C	0.387674	1006
6	rs577328	G	A	0.209742	1006
6	rs62418570	C	T	0.142147	1006
6	rs75700702	T	A	0.136183	1006
6	rs497240	C	T	0.203777	1006
6	rs555959	G	T	0.204771	1006
6	rs563146	G	A	0.204771	1006
6	rs551876	A	G	0.204771	1006
6	rs13204246	C	T	0.382704	1006
6	rs482005	T	G	0.204771	1006
6	rs555588	C	T	0.204771	1006
6	rs1008234	G	A	0.382704	1006
6	rs483875	T	G	0.204771	1006
6	rs506211	T	C	0.204771	1006
6	rs579304	C	T	0.204771	1006
6	rs580073	C	T	0.204771	1006
6	rs580182	C	T	0.204771	1006
6	rs510779	T	C	0.204771	1006
6	rs77710713	G	A	0.142147	1006
6	rs12192643	T	G	0.0129225	1006
6	rs117260964	G	T	0.0308151	1006
6	rs513369	C	G	0.346918	1006
6	rs1523933	C	T	0.383698	1006
6	rs36051509	T	C	0.170974	1006
6	rs499251	A	T	0.204771	1006
6	rs12198700	G	A	0.181909	1006
6	rs536322	G	A	0.204771	1006
6	rs72901280	C	A	0.0308151	1006
6	rs79721332	G	A	0.135189	1006
6	rs540974	T	G	0.204771	1006
6	rs17259872	A	G	0.182903	1006
6	rs505948	C	T	0.204771	1006
6	rs544495	A	G	0.915507	1006
6	rs528718	C	A	0.204771	1006
6	rs1403923	G	A	0.193837	1006
6	rs12200743	G	T	0.180915	1006
6	rs569272	T	C	0.915507	1006
6	rs77558146	A	G	0.0129225	1006
6	rs62418572	C	A	0.142147	1006
6	rs483076	A	G	0.915507	1006
6	rs489218	T	G	0.204771	1006
6	rs492954	T	G	0.346918	1006
6	rs493768	C	T	0.204771	1006
6	rs66779956	G	A	0.387674	1006
6	rs486413	T	C	0.204771	1006
6	rs75472594	T	C	0.142147	1006
6	rs487408	G	A	0.204771	1006
6	rs487492	C	A	0.204771	1006
6	rs73458284	G	A	0.385686	1006
6	rs77269931	T	A	0.137177	1006
6	rs491998	G	A	0.915507	1006
6	rs62418573	A	G	0.385686	1006
6	rs492229	T	G	0.204771	1006
6	rs518644	C	T	0.204771	1006
6	rs519614	C	T	0.204771	1006
6	rs520391	C	T	0.0795229	1006
6	rs34625240	A	C	0.135189	1006
6	rs523137	C	G	0.204771	1006
6	rs550090	A	G	0.204771	1006
6	rs1589733	G	C	0.568588	1006
6	rs546970	T	C	0.915507	1006
6	rs9446060	G	A	0.568588	1006
6	rs551777	T	C	0.915507	1006
6	rs1608528	A	G	0.142147	1006
6	rs492863	C	T	0.204771	1006
6	rs13214125	G	A	0.387674	1006
6	rs34131251	C	T	0.142147	1006
6	rs580034	G	A	0.204771	1006
6	rs580767	T	C	0.204771	1006
6	rs12200405	G	A	0.180915	1006
6	rs62418576	C	A	0.026839	1006
6	rs7774791	C	G	0.915507	1006
6	rs9342735	A	C	0.204771	1006
6	rs9346251	A	G	0.204771	1006
6	rs9342736	G	A	0.204771	1006
6	rs9346252	G	T	0.204771	1006
6	rs2207435	G	A	0.915507	1006
6	rs6941602	C	G	0.204771	1006
6	rs6920573	A	T	0.204771	1006
6	rs2224011	A	C	0.204771	1006
6	rs7742022	C	A	0.387674	1006
6	rs497728	T	C	0.204771	1006
6	rs522513	T	C	0.204771	1006
6	rs9351741	G	C	0.203777	1006
6	rs525342	G	A	0.204771	1006
6	rs526156	A	C	0.915507	1006
6	rs527932	A	C	0.204771	1006
6	rs478319	T	G	0.77336	1006
6	rs111996816	C	A	0.17992	1006
6	rs12524957	C	T	0.135189	1006
6	rs553613	G	A	0.204771	1006
6	rs6921402	C	T	0.142147	1006
6	rs580973	C	T	0.346918	1006
6	rs509984	C	T	0.526839	1006
6	rs472367	G	A	0.526839	1006
6	rs513357	A	G	0.915507	1006
6	rs72902918	C	T	0.178926	1006
6	rs501140	C	T	0.526839	1006
6	rs541027	A	T	0.526839	1006
6	rs13207774	A	G	0.190855	1006
6	rs491928	C	T	0.526839	1006
6	rs493606	T	C	0.915507	1006
6	rs493682	G	A	0.526839	1006
6	rs13208283	A	C	0.0656064	1006
6	rs996768	G	A	0.38668	1006
6	rs536054	G	T	0.526839	1006
6	rs500125	G	A	0.526839	1006
6	rs12055424	C	A	0.526839	1006
6	rs62416367	G	A	0.142147	1006
6	rs525874	C	A	0.915507	1006
6	rs566190	A	G	0.915507	1006
6	rs552283	C	A	0.526839	1006
6	rs12202836	A	G	0.180915	1006
6	rs75511638	T	C	0.0188867	1006
6	rs7755226	G	A	0.388668	1006
6	rs17200696	A	C	0.38668	1006
6	rs12196150	C	T	0.322068	1006
6	rs505369	T	A	0.515905	1006
6	rs507326	T	G	0.527833	1006
6	rs111706709	C	T	0.0874751	1006
6	rs547423	G	A	0.204771	1006
6	rs534690	G	T	0.538767	1006
6	rs11967772	T	G	0.388668	1006
6	rs117048094	T	C	0.135189	1006
6	rs540955	T	A	0.526839	1006
6	rs117805500	G	A	0.0149105	1006
6	rs1988054	G	C	0.915507	1006
6	rs1120509	A	G	0.527833	1006
6	rs2224014	C	G	0.526839	1006
6	rs141181208	G	A	0.142147	1006
6	rs483833	G	A	0.915507	1006
6	rs485721	C	A	0.526839	1006
6	rs117131535	A	G	0.142147	1006
6	rs151272685	G	A	0.0397614	1006
6	rs62416368	C	T	0.142147	1006
6	rs518704	G	T	0.526839	1006
6	rs480816	T	A	0.526839	1006
6	rs1120258	A	G	0.38668	1006
6	rs550695	A	G	0.204771	1006
6	rs117544405	A	G	0.0208748	1006
6	rs1120259	T	C	0.195825	1006
6	rs512094	G	C	0.204771	1006
6	rs501856	A	T	0.204771	1006
6	rs118183734	A	T	0.0308151	1006
6	rs79541554	C	T	0.0795229	1006
6	rs6455306	C	T	0.0795229	1006
6	rs6936651	C	T	0.387674	1006
6	rs146971790	C	T	0.0258449	1006
6	rs530244	A	T	0.206759	1006
6	rs533890	G	A	0.526839	1006
6	rs117803153	T	C	0.0159046	1006
6	rs10223798	T	C	0.388668	1006
6	rs563952	T	G	0.915507	1006
6	rs564048	G	A	0.526839	1006
6	rs12527569	C	T	0.135189	1006
6	rs116856493	T	C	0.0397614	1006
6	rs482872	G	A	0.527833	1006
6	rs494222	C	T	0.527833	1006
6	rs484684	T	G	0.527833	1006
6	rs484750	T	C	0.527833	1006
6	rs72902944	G	A	0.180915	1006
6	rs508920	G	A	0.527833	1006
6	rs512476	G	A	0.527833	1006
6	rs526501	T	G	0.915507	1006
6	rs538973	A	T	0.527833	1006
6	rs528341	A	G	0.915507	1006
6	rs529105	T	G	0.527833	1006
6	rs542600	G	A	0.527833	1006
6	rs553117	T	C	0.527833	1006
6	rs542737	G	C	0.527833	1006
6	rs544398	G	A	0.527833	1006
6	rs556592	A	G	0.915507	1006
6	rs117880126	G	C	0.0168986	1006
6	rs573776	G	A	0.346918	1006
6	rs62416371	A	C	0.387674	1006
6	rs501521	A	G	0.915507	1006
6	rs492831	G	A	0.346918	1006
6	rs505031	T	C	0.915507	1006
6	rs519237	G	T	0.346918	1006
6	rs117682879	C	T	0.0228628	1006
6	rs565292	T	C	0.346918	1006
6	rs62416372	A	G	0.0477137	1006
6	rs523962	G	T	0.346918	1006
6	rs71534866	A	G	0.38668	1006
6	rs80225809	A	G	0.0129225	1006
6	rs62416389	G	A	0.142147	1006
6	rs490692	T	C	0.346918	1006
6	rs9346257	G	T	0.124254	1006
6	rs12211865	G	A	0.0139165	1006
6	rs77483263	G	A	0.0218688	1006
6	rs518164	C	T	0.916501	1006
6	rs518311	A	G	0.915507	1006
6	rs510835	T	C	0.346918	1006
6	rs12529787	G	A	0.142147	1006
6	rs62416390	G	A	0.385686	1006
6	rs144943999	A	T	0.0298211	1006
6	rs538997	G	A	0.346918	1006
6	rs539111	T	C	0.346918	1006
6	rs550348	A	G	0.204771	1006
6	rs551216	A	G	0.346918	1006
6	rs563817	T	C	0.346918	1006
6	rs566537	G	A	0.346918	1006
6	rs577894	C	T	0.346918	1006
6	rs579588	C	T	0.346918	1006
6	rs570276	T	C	0.346918	1006
6	rs12529174	A	C	0.142147	1006
6	rs17260682	C	A	0.180915	1006
6	rs77304716	C	T	0.136183	1006
6	rs9363973	A	C	0.346918	1006
6	rs72902974	C	T	0.180915	1006
6	rs545085	A	T	0.204771	1006
6	rs566426	A	C	0.346918	1006
6	rs75425817	T	C	0.0487078	1006
6	rs62416392	T	C	0.142147	1006
6	rs559960	T	G	0.346918	1006
6	rs579773	A	G	0.204771	1006
6	rs504160	C	G	0.204771	1006
6	rs147532563	G	A	0.00695825	1006
6	rs12174093	A	G	0.204771	1006
6	rs62416395	C	T	0.142147	1006
6	rs9346258	C	T	0.915507	1006
6	rs9346259	T	C	0.915507	1006
6	rs7454736	G	T	0.142147	1006
6	rs558452	G	A	0.204771	1006
6	rs1880177	G	A	0.143141	1006
6	rs74691073	C	T	0.0298211	1006
6	rs12530394	T	A	0.142147	1006
6	rs13217051	A	G	0.387674	1006
6	rs13201645	C	T	0.0646123	1006
6	rs75835928	G	A	0.142147	1006
6	rs12524100	T	C	0.142147	1006
6	rs562537	T	C	0.346918	1006
6	rs11751644	A	G	0.387674	1006
6	rs478789	G	A	0.204771	1006
6	rs482397	T	C	0.0805169	1006
6	rs62416397	G	A	0.142147	1006
6	rs62416398	T	C	0.142147	1006
6	rs62416400	G	C	0.142147	1006
6	rs28594921	T	C	0.346918	1006
6	rs491833	A	G	0.204771	1006
6	rs509304	C	T	0.204771	1006
6	rs62416401	T	C	0.142147	1006
6	rs62416402	G	A	0.143141	1006
6	rs7754330	A	G	0.38668	1006
6	rs12215318	C	T	0.0308151	1006
6	rs496481	T	A	0.346918	1006
6	rs514545	C	T	0.346918	1006
6	rs186936847	C	T	0.00695825	1006
6	rs9363974	G	A	0.125249	1006
6	rs80050596	A	G	0.135189	1006
6	rs79330198	T	G	0.0487078	1006
6	rs62416403	A	G	0.142147	1006
6	rs13208434	A	C	0.38668	1006
6	rs76917950	G	T	0.00695825	1006
6	rs12199028	T	G	0.180915	1006
6	rs4706710	A	G	0.653082	1006
6	rs4706711	T	C	0.0337972	1006
6	rs4706061	T	C	0.795229	1006
6	rs138004333	T	C	0.0208748	1006
6	rs12194110	C	T	0.180915	1006
6	rs62416405	A	C	0.142147	1006
6	rs62416406	G	A	0.142147	1006
6	rs4706712	T	A	0.795229	1006
6	rs12209015	G	A	0.180915	1006
6	rs4706713	T	G	0.22664	1006
6	rs150638293	A	G	0.0149105	1006
6	rs1403926	A	C	0.795229	1006
6	rs79616587	T	A	0.135189	1006
6	rs9454635	G	A	0.084493	1006
6	rs9454636	T	A	0.795229	1006
6	rs10945146	T	C	0.180915	1006
6	rs13195099	C	T	0.38668	1006
6	rs6927848	A	G	0.795229	1006
6	rs6906092	C	A	0.795229	1006
6	rs12154054	G	A	0.180915	1006
6	rs77791242	C	T	0.0188867	1006
6	rs74536773	C	G	0.132207	1006
6	rs2342760	G	T	0.653082	1006
6	rs1932608	A	C	0.164016	1006
6	rs72902997	A	G	0.0467197	1006
6	rs951399	G	A	0.653082	1006
6	rs12210824	G	T	0.0238569	1006
6	rs1523936	C	T	0.795229	1006
6	rs9454639	A	G	0.795229	1006
6	rs78506159	G	A	0.0318091	1006
6	rs1916767	A	G	0.387674	1006
6	rs10455223	T	C	0.180915	1006
6	rs76700465	A	G	0.134195	1006
6	rs6931990	T	G	0.0685885	1006
6	rs72902999	G	T	0.355865	1006
6	rs72903000	A	G	0.180915	1006
6	rs72903001	C	T	0.084493	1006
6	rs1523938	A	C	0.800199	1006
6	rs34580444	G	A	0.145129	1006
6	rs74563674	A	T	0.145129	1006
6	rs13199576	T	A	0.388668	1006
6	rs13210533	G	A	0.387674	1006
6	rs2342761	G	A	0.411531	1006
6	rs56016894	A	T	0.0854871	1006
6	rs188653199	C	A	0.00695825	1006
6	rs56373244	T	C	0.411531	1006
6	rs76547654	G	A	0.0159046	1006
6	rs58261635	A	G	0.411531	1006
6	rs9689807	G	A	0.800199	1006
6	rs141520054	C	G	0.0149105	1006
6	rs4706062	C	G	0.145129	1006
6	rs17397525	A	G	0.0308151	1006
6	rs1283950	G	T	0.940358	1006
6	rs9454643	A	C	0.388668	1006
6	rs10485437	G	A	0.387674	1006
6	rs10485436	A	G	0.135189	1006
6	rs10485435	G	T	0.265408	1006
6	rs62416440	G	A	0.145129	1006
6	rs11961186	A	T	0.265408	1006
6	rs9446064	T	C	0.388668	1006
6	rs13210818	G	C	0.388668	1006
6	rs10455677	C	T	0.265408	1006
6	rs16900333	A	T	0.388668	1006
6	rs9294812	C	G	0.266402	1006
6	rs139497742	C	A	0.00695825	1006
6	rs9294813	A	C	0.388668	1006
6	rs9446067	G	A	0.388668	1006
6	rs1283951	T	C	0.911531	1006
6	rs12197269	T	A	0.265408	1006
6	rs79798924	G	A	0.144135	1006
6	rs9454645	C	A	0.388668	1006
6	rs117918349	T	A	0.00894632	1006
6	rs148187975	T	C	0.0497018	1006
6	rs13190995	A	G	0.387674	1006
6	rs9446070	G	A	0.800199	1006
6	rs13204994	G	T	0.0646123	1006
6	rs7760666	G	C	0.388668	1006
6	rs7747786	T	C	0.388668	1006
6	rs13195122	A	G	0.136183	1006
6	rs13210551	C	A	0.387674	1006
6	rs112164577	T	G	0.38668	1006
6	rs7767583	C	T	0.656064	1006
6	rs7749284	A	C	0.266402	1006
6	rs62416442	C	G	0.144135	1006
6	rs76209080	A	C	0.180915	1006
6	rs79971615	C	T	0.0198807	1006
6	rs35411732	G	C	0.027833	1006
6	rs73747852	G	A	0.144135	1006
6	rs7747549	T	C	0.863817	1006
6	rs118132432	G	A	0.00795229	1006
6	rs12198022	T	C	0.720676	1006
6	rs79749336	T	G	0.0168986	1006
6	rs1932609	G	C	0.719682	1006
6	rs1932610	C	T	0.719682	1006
6	rs12191891	C	T	0.718688	1006
6	rs10806607	T	A	0.864811	1006
6	rs10945147	A	G	0.864811	1006
6	rs17476556	G	T	0.190855	1006
6	rs72904926	A	G	0.190855	1006
6	rs10945148	A	G	0.864811	1006
6	rs16900354	A	G	0.0168986	1006
6	rs76375893	G	A	0.138171	1006
6	rs17476598	C	T	0.145129	1006
6	rs13207808	C	G	0.441352	1006
6	rs140101293	A	C	0.0168986	1006
6	rs13197534	A	C	0.442346	1006
6	rs151126403	A	T	0.0149105	1006
6	rs117954948	G	C	0.0149105	1006
6	rs4706744	T	C	0.138171	1006
6	rs9363976	C	A	0.276342	1006
6	rs6455307	A	G	0.442346	1006
6	rs144923490	A	G	0.0119284	1006
6	rs6937418	C	T	0.864811	1006
6	rs10485434	C	T	0.441352	1006
6	rs78669734	G	A	0.0506958	1006
6	rs2342762	G	T	0.189861	1006
6	rs12527597	C	T	0.145129	1006
6	rs55878455	T	C	0.0904573	1006
6	rs79243032	C	G	0.145129	1006
6	rs76347422	G	A	0.145129	1006
6	rs72904935	T	G	0.0318091	1006
6	rs1932611	T	C	0.864811	1006
6	rs3823059	C	G	0.719682	1006
6	rs75636561	C	T	0.146123	1006
6	rs13219669	C	T	0.105368	1006
6	rs61516669	G	A	0.145129	1006
6	rs1932612	A	G	0.864811	1006
6	rs17398479	A	G	0.190855	1006
6	rs62416449	A	G	0.145129	1006
6	rs192594949	A	T	0.0149105	1006
6	rs3798966	C	T	0.719682	1006
6	rs2184723	G	A	0.442346	1006
6	rs2184724	T	G	0.864811	1006
6	rs2342763	A	G	0.864811	1006
6	rs10485432	C	T	0.138171	1006
6	rs11964646	G	A	0.145129	1006
6	rs77120668	G	A	0.0109344	1006
6	rs9454655	G	A	0.864811	1006
6	rs62418264	C	T	0.335984	1006
6	rs13204176	T	G	0.442346	1006
6	rs13215030	G	C	0.442346	1006
6	rs13201188	A	G	0.442346	1006
6	rs72906706	C	A	0.0864811	1006
6	rs6919909	A	G	0.106362	1006
6	rs6939663	G	A	0.719682	1006
6	rs112201577	A	G	0.121272	1006
6	rs6920061	A	G	0.864811	1006
6	rs6912997	G	A	0.864811	1006
6	rs12528300	C	T	0.138171	1006
6	rs145781308	A	G	0.0337972	1006
6	rs1932613	C	T	0.191849	1006
6	rs113752238	C	T	0.0109344	1006
6	rs2184725	T	G	0.864811	1006
6	rs7748808	A	G	0.145129	1006
6	rs7767423	C	A	0.145129	1006
6	rs12526204	G	A	0.145129	1006
6	rs139383862	A	G	0.0238569	1006
6	rs73480159	G	A	0.145129	1006
6	rs7759377	T	C	0.145129	1006
6	rs3798967	T	G	0.864811	1006
6	rs62418267	G	T	0.145129	1006
6	rs62418268	C	T	0.145129	1006
6	rs1932614	G	A	0.277336	1006
6	rs1932615	G	A	0.440358	1006
6	rs76336389	G	A	0.139165	1006
6	rs13193787	T	C	0.719682	1006
6	rs62418270	G	A	0.145129	1006
6	rs62418272	T	A	0.145129	1006
6	rs13191427	C	A	0.43837	1006
6	rs1932616	C	T	0.10338	1006
6	rs62418273	G	A	0.147117	1006
6	rs1932617	T	A	0.107356	1006
6	rs67653429	G	A	0.341948	1006
6	rs72906723	A	G	0.194831	1006
6	rs6940312	A	T	0.238569	1006
6	rs7754659	G	C	0.306163	1006
6	rs1889879	C	A	0.645129	1006
6	rs62418275	T	C	0.0387674	1006
6	rs62418276	A	G	0.149105	1006
6	rs7741961	A	T	0.544732	1006
6	rs12197583	C	A	0.0894632	1006
6	rs75697214	A	G	0.143141	1006
6	rs12207529	T	G	0.0894632	1006
6	rs9360367	G	T	0.847913	1006
6	rs7757138	T	C	0.305169	1006
6	rs1932618	A	G	0.856859	1006
6	rs17399055	C	T	0.157058	1006
6	rs1932619	G	A	0.610338	1006
6	rs111831326	C	T	0.0198807	1006
6	rs3823061	A	G	0.872763	1006
6	rs9360368	C	G	0.305169	1006
6	rs12191037	G	A	0.201789	1006
6	rs72906736	A	G	0.0377734	1006
6	rs117113063	G	A	0.0248509	1006
6	rs9454658	A	T	0.306163	1006
6	rs9454659	G	A	0.305169	1006
6	rs1932620	G	A	0.744533	1006
6	rs1932621	A	T	0.612326	1006
6	rs10485431	A	G	0.156064	1006
6	rs3757043	G	C	0.305169	1006
6	rs3798969	A	G	0.631213	1006
6	rs117821698	C	T	0.0258449	1006
6	rs3798971	A	G	0.316103	1006
6	rs16900381	T	C	0.0168986	1006
6	rs945528	T	C	0.631213	1006
6	rs9446078	A	G	0.299205	1006
6	rs2880587	G	A	0.332008	1006
6	rs13191240	T	C	0.055666	1006
6	rs62418281	C	T	0.130219	1006
6	rs1556755	C	T	0.760437	1006
6	rs3798974	T	C	0.332008	1006
6	rs12191480	T	C	0.219682	1006
6	rs17477820	A	G	0.0854871	1006
6	rs34617600	G	A	0.0536779	1006
6	rs1556754	G	A	0.797217	1006
6	rs1006997	T	C	0.852883	1006
6	rs1953613	A	G	0.621272	1006
6	rs3798976	A	T	0.0159046	1006
6	rs3798977	A	G	0.316103	1006
6	rs3798978	C	G	0.0536779	1006
6	rs1999788	C	T	0.799205	1006
6	rs9454661	A	C	0.668986	1006
6	rs62418296	T	A	0.130219	1006
6	rs1415034	T	G	0.261431	1006
6	rs1336650	A	G	0.668986	1006
6	rs12525831	C	G	0.131213	1006
6	rs1415033	C	A	0.259443	1006
6	rs2880588	C	T	0.666998	1006
6	rs9446079	C	T	0.666998	1006
6	rs74704584	G	C	0.124254	1006
6	rs62418299	G	A	0.130219	1006
6	rs78707603	T	C	0.0159046	1006
6	rs3823064	A	G	0.410537	1006
6	rs3798979	T	C	0.410537	1006
6	rs3798980	A	G	0.0506958	1006
6	rs79177457	C	A	0.124254	1006
6	rs3798981	C	A	0.0159046	1006
6	rs1932774	C	G	0.542744	1006
6	rs72906768	A	C	0.0407555	1006
6	rs2152576	A	G	0.0367793	1006
6	rs9454663	T	A	0.299205	1006
6	rs77445966	C	G	0.0159046	1006
6	rs9454664	G	T	0.300199	1006
6	rs74623752	G	A	0.12326	1006
6	rs34526480	A	G	0.0526839	1006
6	rs2275209	T	G	0.147117	1006
6	rs45602231	G	A	0.12326	1006
6	rs75710318	T	A	0.0258449	1006
6	rs13191706	A	G	0.0526839	1006
6	rs1953614	T	G	0.0924453	1006
6	rs13194716	A	G	0.0526839	1006
6	rs116910494	A	G	0.0159046	1006
6	rs72906771	C	T	0.299205	1006
6	rs149264905	A	G	0.0129225	1006
6	rs1959407	C	T	0.269384	1006
6	rs3798982	T	C	0.100398	1006
6	rs3798983	T	G	0.0994036	1006
6	rs3798984	A	G	0.132207	1006
6	rs35230563	T	C	0.27336	1006
6	rs74564031	C	G	0.11829	1006
6	rs1415032	A	G	0.100398	1006
6	rs1336649	A	T	0.524851	1006
6	rs80241402	C	A	0.26839	1006
6	rs12665384	A	G	0.0994036	1006
6	rs12665411	A	G	0.100398	1006
6	rs71555397	T	G	0.0526839	1006
6	rs1953615	G	T	0.594433	1006
6	rs72906776	C	T	0.0924453	1006
6	rs1336648	T	C	0.854871	1006
6	rs3798988	T	C	0.54175	1006
6	rs1336647	G	A	0.540755	1006
6	rs72906780	C	T	0.0397614	1006
6	rs1336646	A	G	0.54175	1006
6	rs78145398	T	C	0.125249	1006
6	rs12529646	C	A	0.131213	1006
6	rs7757025	T	C	0.853877	1006
6	rs60944895	C	A	0.299205	1006
6	rs6899467	G	A	0.540755	1006
6	rs62418303	C	T	0.131213	1006
6	rs3798990	A	C	0.0934394	1006
6	rs1336645	G	A	0.540755	1006
6	rs1336644	T	A	0.299205	1006
6	rs1336642	A	G	0.0218688	1006
6	rs1336641	G	A	0.540755	1006
6	rs960991	C	T	0.0924453	1006
6	rs72906791	A	G	0.0407555	1006
6	rs3798991	A	G	0.540755	1006
6	rs3798992	G	T	0.540755	1006
6	rs3798993	G	A	0.540755	1006
6	rs9446082	A	G	0.299205	1006
6	rs1415031	C	G	0.315109	1006
6	rs3798995	T	G	0.0934394	1006
6	rs16900396	G	A	0.0159046	1006
6	rs34470831	A	G	0.0487078	1006
6	rs945529	G	C	0.853877	1006
6	rs9454667	G	A	0.293241	1006
6	rs9454669	G	A	0.297217	1006
6	rs117791855	T	A	0.027833	1006
6	rs149520489	C	G	0.028827	1006
6	rs16900400	G	T	0.0934394	1006
6	rs17478347	C	T	0.0347913	1006
6	rs3798996	G	A	0.0924453	1006
6	rs6934473	C	T	0.0924453	1006
6	rs9354812	T	C	0.847913	1006
6	rs118098687	C	T	0.00695825	1006
6	rs13205005	A	G	0.0377734	1006
6	rs13205016	A	G	0.0924453	1006
6	rs17400036	T	G	0.0815109	1006
6	rs13205140	A	G	0.0924453	1006
6	rs78647036	T	C	0.0377734	1006
6	rs3798997	A	G	0.0984095	1006
6	rs6903686	G	A	0.0924453	1006
6	rs6908180	G	A	0.0924453	1006
6	rs17400148	C	T	0.12326	1006
6	rs77022795	A	G	0.117296	1006
6	rs13197569	G	A	0.0924453	1006
6	rs7761270	G	A	0.0924453	1006
6	rs9360369	G	C	0.0984095	1006
6	rs79133340	C	T	0.117296	1006
6	rs1999787	A	G	0.851889	1006
6	rs1415030	G	A	0.724652	1006
6	rs9446083	A	G	0.518887	1006
6	rs9446084	T	C	0.518887	1006
6	rs16900411	A	G	0.0377734	1006
6	rs13219339	C	G	0.359841	1006
6	rs75028708	G	A	0.116302	1006
6	rs13191563	G	A	0.235586	1006
6	rs56120605	A	G	0.0785288	1006
6	rs3798999	A	G	0.55666	1006
6	rs78636119	T	C	0.116302	1006
6	rs78515111	A	G	0.0894632	1006
6	rs3799000	T	C	0.557654	1006
6	rs3799002	C	T	0.45825	1006
6	rs3799003	T	G	0.739563	1006
6	rs60671712	G	C	0.15507	1006
6	rs77903161	G	C	0.055666	1006
6	rs1415029	G	A	0.459245	1006
6	rs6920896	C	A	0.45825	1006
6	rs75026916	G	A	0.116302	1006
6	rs1336638	A	G	0.728628	1006
6	rs12194774	T	G	0.45825	1006
6	rs12213405	C	T	0.45825	1006
6	rs11754397	G	A	0.15507	1006
6	rs12194946	T	C	0.45825	1006
6	rs1556756	G	A	0.45825	1006
6	rs1336636	A	T	0.45825	1006
6	rs76709853	G	T	0.0367793	1006
6	rs1336635	A	G	0.459245	1006
6	rs9454674	G	C	0.45825	1006
6	rs79696920	T	C	0.0149105	1006
6	rs13192798	T	G	0.459245	1006
6	rs116980140	C	G	0.0487078	1006
6	rs10945150	A	C	0.154076	1006
6	rs3799005	T	C	0.0149105	1006
6	rs3799007	T	C	0.055666	1006
6	rs1336655	G	A	0.456262	1006
6	rs3799009	T	A	0.15507	1006
6	rs2343396	A	T	0.457256	1006
6	rs3823066	G	A	0.456262	1006
6	rs77673353	C	G	0.0198807	1006
6	rs2785575	G	T	0.149105	1006
6	rs79774597	G	T	0.0198807	1006
6	rs1415036	T	C	0.456262	1006
6	rs78468937	T	C	0.116302	1006
6	rs9446085	C	T	0.456262	1006
6	rs9446086	C	T	0.259443	1006
6	rs12527549	G	C	0.124254	1006
6	rs3799011	A	G	0.154076	1006
6	rs1336654	A	G	0.0984095	1006
6	rs16900417	A	C	0.0149105	1006
6	rs10485430	C	T	0.154076	1006
6	rs74661442	C	T	0.0168986	1006
6	rs1889877	G	A	0.456262	1006
6	rs3757046	C	T	0.456262	1006
6	rs3757047	G	T	0.456262	1006
6	rs3757048	A	G	0.15507	1006
6	rs3823067	G	A	0.456262	1006
6	rs2785571	T	G	0.842942	1006
6	rs1415035	C	T	0.149105	1006
6	rs117537932	A	G	0.0417495	1006
6	rs72908741	C	T	0.0437376	1006
6	rs117667441	C	T	0.0526839	1006
6	rs9446087	C	T	0.260437	1006
6	rs947221	G	A	0.457256	1006
6	rs1336653	A	G	0.143141	1006
6	rs16900425	C	A	0.0149105	1006
6	rs1336652	G	A	0.143141	1006
6	rs62418324	A	G	0.153082	1006
6	rs60847833	G	T	0.0387674	1006
6	rs12529202	G	T	0.154076	1006
6	rs62416762	C	T	0.154076	1006
6	rs1320613	T	A	0.261431	1006
6	rs17401137	C	A	0.0636183	1006
6	rs1889878	C	T	0.459245	1006
6	rs947220	G	C	0.261431	1006
6	rs4706820	C	T	0.115308	1006
6	rs62416764	G	A	0.154076	1006
6	rs80164607	C	T	0.0536779	1006
6	rs7741493	C	A	0.459245	1006
6	rs1283903	T	C	0.148111	1006
6	rs72908766	C	T	0.0437376	1006
6	rs3799016	T	A	0.459245	1006
6	rs3799017	G	A	0.459245	1006
6	rs72908774	T	C	0.222664	1006
6	rs117271109	T	A	0.0516899	1006
6	rs148530692	C	T	0.12326	1006
6	rs9718113	G	T	0.0984095	1006
6	rs76097432	G	A	0.115308	1006
6	rs79154001	G	A	0.115308	1006
6	rs1297485	G	A	0.262425	1006
6	rs79911876	C	T	0.0536779	1006
6	rs17401221	A	C	0.15507	1006
6	rs2793457	G	A	0.842942	1006
6	rs17401256	A	G	0.115308	1006
6	rs7770947	A	G	0.261431	1006
6	rs1336651	G	A	0.45825	1006
6	rs2225803	G	A	0.197813	1006
6	rs1298521	T	C	0.261431	1006
6	rs2210867	C	T	0.459245	1006
6	rs75556966	A	T	0.0536779	1006
6	rs7756040	G	A	0.459245	1006
6	rs7743332	A	G	0.459245	1006
6	rs10485429	G	T	0.15507	1006
6	rs35065230	A	C	0.144135	1006
6	rs764837	G	A	0.144135	1006
6	rs682128	A	C	0.0516899	1006
6	rs11962923	T	G	0.154076	1006
6	rs7767118	G	A	0.459245	1006
6	rs74802157	G	T	0.0576541	1006
6	rs590369	G	C	0.148111	1006
6	rs118099456	T	G	0.0536779	1006
6	rs62416775	C	T	0.0178926	1006
6	rs1572940	G	T	0.0984095	1006
6	rs12210747	C	T	0.0228628	1006
6	rs17479848	C	G	0.05666	1006
6	rs633427	A	T	0.0516899	1006
6	rs633787	A	T	0.0516899	1006
6	rs7760307	G	A	0.459245	1006
6	rs12212638	C	T	0.222664	1006
6	rs3799019	C	T	0.0984095	1006
6	rs7764479	G	A	0.459245	1006
6	rs7764587	G	A	0.459245	1006
6	rs1007921	G	A	0.459245	1006
6	rs72910620	C	T	0.0437376	1006
6	rs62416776	C	T	0.122266	1006
6	rs6904267	G	T	0.459245	1006
6	rs9454683	G	A	0.456262	1006
6	rs116973849	A	C	0.0248509	1006
6	rs676505	G	C	0.261431	1006
6	rs144421316	C	A	0.0178926	1006
6	rs3757049	A	T	0.0984095	1006
6	rs72910623	G	A	0.0447316	1006
6	rs9342739	A	G	0.0149105	1006
6	rs493317	A	G	0.262425	1006
6	rs3799021	A	G	0.0536779	1006
6	rs35797298	C	A	0.192843	1006
6	rs9363980	G	T	0.0874751	1006
6	rs72910629	A	G	0.122266	1006
6	rs506708	C	A	0.027833	1006
6	rs602406	G	A	0.522863	1006
6	rs62416780	T	C	0.15507	1006
6	rs62416781	G	A	0.0626243	1006
6	rs12527157	T	G	0.115308	1006
6	rs677389	G	A	0.535785	1006
6	rs557184	A	G	0.538767	1006
6	rs602822	A	T	0.151093	1006
6	rs530694	C	G	0.538767	1006
6	rs524359	A	G	0.535785	1006
6	rs12525989	C	T	0.115308	1006
6	rs628698	T	C	0.05666	1006
6	rs629082	A	G	0.536779	1006
6	rs634371	A	G	0.535785	1006
6	rs62416782	G	A	0.0626243	1006
6	rs62416803	C	T	0.0616302	1006
6	rs62416804	T	G	0.15507	1006
6	rs9446089	A	G	0.734592	1006
6	rs13208885	A	G	0.0646123	1006
6	rs570181	C	T	0.791252	1006
6	rs62416805	C	A	0.15507	1006
6	rs10455680	T	C	0.22167	1006
6	rs635863	C	A	0.535785	1006
6	rs75086733	T	G	0.115308	1006
6	rs72901517	G	A	0.270378	1006
6	rs7761948	C	T	0.255467	1006
6	rs17401852	G	T	0.115308	1006
6	rs509043	A	G	0.535785	1006
6	rs484935	T	C	0.535785	1006
6	rs653895	C	A	0.420477	1006
6	rs654801	A	C	0.265408	1006
6	rs10485428	T	C	0.0894632	1006
6	rs779017	T	C	0.538767	1006
6	rs71555401	G	A	0.141153	1006
6	rs62416806	T	C	0.0417495	1006
6	rs680726	C	T	0.26839	1006
6	rs12215081	G	T	0.254473	1006
6	rs9294818	C	G	0.0149105	1006
6	rs3734465	T	C	0.0626243	1006
6	rs13207626	T	C	0.141153	1006
6	rs2793459	C	G	0.538767	1006
6	rs62416807	A	G	0.0606362	1006
6	rs2785576	G	A	0.538767	1006
6	rs11751150	G	A	0.15507	1006
6	rs2005033	A	G	0.538767	1006
6	rs693242	A	G	0.538767	1006
6	rs141753070	T	C	0.115308	1006
6	rs77107287	C	A	0.115308	1006
6	rs75455843	G	A	0.00894632	1006
6	rs3799023	T	C	0.0626243	1006
6	rs618714	T	G	0.150099	1006
6	rs79811527	C	T	0.0616302	1006
6	rs485864	T	C	0.538767	1006
6	rs634695	T	A	0.538767	1006
6	rs3799024	A	C	0.26839	1006
6	rs12529244	C	T	0.15507	1006
6	rs77899918	G	A	0.115308	1006
6	rs62416808	T	G	0.15507	1006
6	rs77242755	G	A	0.115308	1006
6	rs55924387	C	A	0.15507	1006
6	rs17402311	A	G	0.0258449	1006
6	rs526898	A	C	0.538767	1006
6	rs527872	T	A	0.538767	1006
6	rs7453486	G	C	0.0149105	1006
6	rs559851	A	C	0.271372	1006
6	rs117152496	A	G	0.00596421	1006
6	rs78271025	T	G	0.115308	1006
6	rs9446090	A	T	0.256461	1006
6	rs1482323	C	T	0.538767	1006
6	rs4706848	C	T	0.0894632	1006
6	rs72917470	T	A	0.22167	1006
6	rs688606	T	A	0.292247	1006
6	rs686899	A	G	0.760437	1006
6	rs9446091	T	C	0.260437	1006
6	rs117611962	G	A	0.0188867	1006
6	rs3757050	C	G	0.359841	1006
6	rs1384246	T	C	0.697813	1006
6	rs9454685	C	T	0.259443	1006
6	rs2170508	A	G	0.697813	1006
6	rs35026522	T	C	0.138171	1006
6	rs17402611	C	T	0.337972	1006
6	rs9354814	A	G	0.337972	1006
6	rs78662707	G	A	0.139165	1006
6	rs9363981	C	T	0.0149105	1006
6	rs4706849	A	G	0.894632	1006
6	rs9342740	C	T	0.696819	1006
6	rs11752858	A	G	0.337972	1006
6	rs9454686	C	T	0.258449	1006
6	rs3799026	A	G	0.0149105	1006
6	rs7739849	T	G	0.696819	1006
6	rs71557606	G	T	0.028827	1006
6	rs76797441	C	A	0.084493	1006
6	rs77160524	G	T	0.084493	1006
6	rs9360371	C	T	0.696819	1006
6	rs9454687	C	T	0.696819	1006
6	rs486051	C	T	0.027833	1006
6	rs3823070	T	G	0.0785288	1006
6	rs3799027	G	T	0.151093	1006
6	rs11964764	G	T	0.186879	1006
6	rs7756358	A	C	0.696819	1006
6	rs3799028	A	G	0.696819	1006
6	rs10945151	G	T	0.337972	1006
6	rs62416813	G	T	0.186879	1006
6	rs6930865	T	C	0.696819	1006
6	rs9454688	G	T	0.259443	1006
6	rs1482324	C	T	0.337972	1006
6	rs74521253	C	T	0.084493	1006
6	rs994380	T	C	0.696819	1006
6	rs994381	G	A	0.696819	1006
6	rs9351744	G	A	0.0149105	1006
6	rs9360372	A	G	0.696819	1006
6	rs9346261	G	A	0.696819	1006
6	rs74542056	G	A	0.0357853	1006
6	rs4706854	C	T	0.338966	1006
6	rs6455308	G	A	0.259443	1006
6	rs9354815	C	T	0.337972	1006
6	rs34958835	T	A	0.185885	1006
6	rs17481523	A	G	0.138171	1006
6	rs3799029	A	G	0.0149105	1006
6	rs314192	A	G	0.027833	1006
6	rs10455681	A	G	0.151093	1006
6	rs10455682	G	C	0.151093	1006
6	rs62406770	G	A	0.186879	1006
6	rs3799030	G	A	0.0596421	1006
6	rs75439868	G	A	0.0228628	1006
6	rs6913677	G	A	0.337972	1006
6	rs3823071	T	G	0.0149105	1006
6	rs2170509	G	A	0.696819	1006
6	rs78982807	G	A	0.0526839	1006
6	rs3799031	A	G	0.0149105	1006
6	rs2128290	T	C	0.696819	1006
6	rs72919315	A	G	0.0457256	1006
6	rs62406771	G	A	0.0417495	1006
6	rs71557607	G	A	0.139165	1006
6	rs62406772	G	T	0.187873	1006
6	rs78128534	C	A	0.084493	1006
6	rs3799033	T	G	0.0149105	1006
6	rs17403319	A	T	0.137177	1006
6	rs62406773	C	T	0.0586481	1006
6	rs1336634	A	C	0.696819	1006
6	rs1482325	T	C	0.151093	1006
6	rs314193	C	T	0.0516899	1006
6	rs62406774	T	A	0.187873	1006
6	rs9454691	A	G	0.259443	1006
6	rs9454692	G	A	0.258449	1006
6	rs9360373	A	C	0.0149105	1006
6	rs28575161	A	C	0.0228628	1006
6	rs9454693	G	T	0.259443	1006
6	rs9363982	A	C	0.0149105	1006
6	rs2343400	A	G	0.894632	1006
6	rs17403445	G	A	0.186879	1006
6	rs1384247	C	T	0.696819	1006
6	rs1384248	A	G	0.337972	1006
6	rs12527828	C	T	0.084493	1006
6	rs12527754	T	A	0.084493	1006
6	rs79899047	A	T	0.084493	1006
6	rs77342580	C	A	0.084493	1006
6	rs4706857	G	A	0.696819	1006
6	rs56285512	T	C	0.139165	1006
6	rs9454695	C	A	0.696819	1006
6	rs117427857	C	T	0.0119284	1006
6	rs2046251	A	G	0.755467	1006
6	rs117950083	C	T	0.0347913	1006
6	rs12524131	G	T	0.084493	1006
6	rs79803582	A	G	0.0328032	1006
6	rs12529810	A	G	0.0884692	1006
6	rs2086599	G	C	0.269384	1006
6	rs559555562	C	T	0.00497018	1006
6	rs3757051	G	A	0.429423	1006
6	rs17403632	C	T	0.084493	1006
6	rs10485427	A	G	0.267396	1006
6	rs117741225	C	A	0.0218688	1006
6	rs964664	T	C	0.696819	1006
6	rs2200088	G	A	0.696819	1006
6	rs7759645	G	A	0.191849	1006
6	rs55768432	A	G	0.183897	1006
6	rs77220798	G	A	0.084493	1006
6	rs62406777	C	T	0.267396	1006
6	rs62406778	G	A	0.267396	1006
6	rs9363983	G	T	0.191849	1006
6	rs77087195	A	G	0.084493	1006
6	rs62406779	G	T	0.267396	1006
6	rs55835027	C	T	0.267396	1006
6	rs3799037	G	A	0.459245	1006
6	rs12524905	G	C	0.182903	1006
6	rs6455309	C	G	0.0586481	1006
6	rs728083	C	G	0.237575	1006
6	rs314194	A	G	0.164016	1006
6	rs9354816	G	A	0.696819	1006
6	rs117689775	A	C	0.0347913	1006
6	rs78027448	G	A	0.084493	1006
6	rs1336632	C	G	0.375746	1006
6	rs12194123	A	G	0.00795229	1006
6	rs7752008	A	C	0.237575	1006
6	rs150905146	G	A	0.084493	1006
6	rs35740189	T	C	0.0417495	1006
6	rs9446095	T	G	0.237575	1006
6	rs1842743	G	C	0.712724	1006
6	rs3799038	T	A	0.428429	1006
6	rs3799039	A	G	0.428429	1006
6	rs12526613	T	G	0.084493	1006
6	rs187438048	T	A	0.0238569	1006
6	rs1482332	A	C	0.818091	1006
6	rs1600876	A	T	0.299205	1006
6	rs9360374	C	T	0.653082	1006
6	rs9346262	T	C	0.652087	1006
6	rs4706126	C	A	0.652087	1006
6	rs62406781	G	A	0.166004	1006
6	rs9346263	G	A	0.299205	1006
6	rs143927751	G	A	0.116302	1006
6	rs9454698	G	A	0.237575	1006
6	rs9354817	C	G	0.651093	1006
6	rs62406782	G	A	0.116302	1006
6	rs9454699	G	A	0.236581	1006
6	rs9354818	C	T	0.652087	1006
6	rs9354819	C	T	0.646123	1006
6	rs62406784	C	T	0.652087	1006
6	rs9454701	A	G	0.819085	1006
6	rs9454702	C	T	0.236581	1006
6	rs9360375	T	A	0.299205	1006
6	rs62406785	G	A	0.116302	1006
6	rs11968068	G	A	0.166998	1006
6	rs6918978	G	A	0.652087	1006
6	rs6920644	C	T	0.652087	1006
6	rs6919356	G	A	0.116302	1006
6	rs9354820	A	G	0.652087	1006
6	rs7760630	G	A	0.652087	1006
6	rs2343257	C	T	0.299205	1006
6	rs16900526	G	T	0.116302	1006
6	rs146153348	C	G	0.0168986	1006
6	rs9294819	C	T	0.236581	1006
6	rs314190	T	C	0.0864811	1006
6	rs72919361	T	G	0.0457256	1006
6	rs9294820	A	G	0.652087	1006
6	rs9294821	A	G	0.652087	1006
6	rs9454704	C	A	0.236581	1006
6	rs1482329	A	G	0.652087	1006
6	rs1482328	T	C	0.652087	1006
6	rs1482327	C	A	0.819085	1006
6	rs9294822	G	A	0.652087	1006
6	rs3778238	C	T	0.652087	1006
6	rs1825195	A	G	0.652087	1006
6	rs9360376	G	A	0.652087	1006
6	rs17509972	C	G	0.166998	1006
6	rs7746793	T	A	0.236581	1006
6	rs17509993	T	C	0.166998	1006
6	rs62406787	C	T	0.166998	1006
6	rs76611987	T	C	0.0188867	1006
6	rs55863906	G	A	0.116302	1006
6	rs145142714	A	G	0.0258449	1006
6	rs9363985	C	T	0.301193	1006
6	rs9351745	C	T	0.652087	1006
6	rs9363986	A	C	0.819085	1006
6	rs62406790	G	A	0.281312	1006
6	rs62406791	C	T	0.166998	1006
6	rs1482326	G	A	0.299205	1006
6	rs11759965	T	C	0.166998	1006
6	rs314201	A	G	0.0864811	1006
6	rs1567660	T	C	0.654076	1006
6	rs1567659	G	C	0.654076	1006
6	rs4706866	T	C	0.654076	1006
6	rs9342741	G	T	0.654076	1006
6	rs56026851	C	T	0.0308151	1006
6	rs55776408	G	A	0.117296	1006
6	rs67807	G	A	0.177932	1006
6	rs1336633	G	T	0.654076	1006
6	rs11759629	C	T	0.166998	1006
6	rs9342742	T	C	0.653082	1006
6	rs9360377	C	T	0.654076	1006
6	rs1482331	T	G	0.654076	1006
6	rs17432036	G	A	0.166998	1006
6	rs7746972	G	A	0.821074	1006
6	rs9446098	A	G	0.237575	1006
6	rs9454705	G	A	0.237575	1006
6	rs13214486	A	G	0.299205	1006
6	rs62406794	C	T	0.117296	1006
6	rs1912988	T	C	0.821074	1006
6	rs1912987	T	G	0.821074	1006
6	rs1842742	A	G	0.654076	1006
6	rs9446099	T	G	0.65507	1006
6	rs9363987	C	T	0.821074	1006
6	rs314219	A	G	0.026839	1006
6	rs56199922	T	C	0.166004	1006
6	rs1586042	G	A	0.65507	1006
6	rs1825196	G	A	0.693837	1006
6	rs1586043	A	G	0.65507	1006
6	rs314218	C	T	0.177932	1006
6	rs6929969	T	C	0.65507	1006
6	rs72921210	G	T	0.195825	1006
6	rs72921213	C	T	0.0477137	1006
6	rs2128291	G	A	0.65507	1006
6	rs7747753	C	T	0.65507	1006
6	rs4457127	T	C	0.65507	1006
6	rs12527069	T	A	0.166004	1006
6	rs61648927	A	T	0.117296	1006
6	rs9454708	C	A	0.236581	1006
6	rs72921224	C	T	0.0487078	1006
6	rs314204	G	A	0.177932	1006
6	rs62406797	C	T	0.166004	1006
6	rs7739401	A	T	0.821074	1006
6	rs1600874	A	G	0.237575	1006
6	rs2343260	C	T	0.821074	1006
6	rs2343261	T	C	0.300199	1006
6	rs9342743	G	A	0.300199	1006
6	rs1600873	T	C	0.65507	1006
6	rs62406798	C	T	0.117296	1006
6	rs9346266	A	G	0.65507	1006
6	rs9360379	C	T	0.65507	1006
6	rs55752088	C	T	0.166004	1006
6	rs1592056	A	G	0.65507	1006
6	rs1592055	C	T	0.136183	1006
6	rs1592054	T	C	0.65507	1006
6	rs13195676	G	A	0.0397614	1006
6	rs314213	A	C	0.177932	1006
6	rs62406800	A	T	0.117296	1006
6	rs2343262	C	T	0.589463	1006
6	rs314212	G	A	0.409543	1006
6	rs2880593	G	A	0.11332	1006
6	rs71557609	A	G	0.027833	1006
6	rs4706883	A	T	0.61332	1006
6	rs151142015	T	C	0.0238569	1006
6	rs2128292	G	C	0.403579	1006
6	rs314211	G	A	0.027833	1006
6	rs76259228	A	G	0.00497018	1006
6	rs62406801	C	A	0.166004	1006
6	rs3799046	A	C	0.670974	1006
6	rs78928761	T	G	0.054672	1006
6	rs73745969	C	T	0.166004	1006
6	rs314208	A	T	0.101392	1006
6	rs2050918	G	C	0.836978	1006
6	rs62406802	G	A	0.166004	1006
6	rs57044772	T	G	0.166004	1006
6	rs3799047	C	G	0.539761	1006
6	rs7765882	A	G	0.166004	1006
6	rs7766018	A	G	0.166004	1006
6	rs62406803	A	G	0.166004	1006
6	rs9294824	T	C	0.539761	1006
6	rs1680557	C	T	0.102386	1006
6	rs1706838	A	T	0.102386	1006
6	rs62406804	C	T	0.166004	1006
6	rs139077849	A	G	0.00397614	1006
6	rs74490739	G	C	0.0407555	1006
6	rs6926403	T	C	0.166004	1006
6	rs7758774	A	G	0.166004	1006
6	rs314216	G	A	0.101392	1006
6	rs7749628	C	T	0.166004	1006
6	rs75871062	G	T	0.127237	1006
6	rs75499325	A	C	0.0516899	1006
6	rs56117881	A	T	0.166004	1006
6	rs62406806	C	A	0.166004	1006
6	rs55727434	G	A	0.166998	1006
6	rs16900553	A	C	0.166004	1006
6	rs314215	C	T	0.326044	1006
6	rs314214	A	G	0.159046	1006
6	rs62406807	A	G	0.166004	1006
6	rs3799048	T	A	0.305169	1006
6	rs6915681	A	C	0.237575	1006
6	rs58397955	A	G	0.166004	1006
6	rs117674865	T	A	0.0497018	1006
6	rs6916250	A	G	0.237575	1006
6	rs16900556	G	T	0.166004	1006
6	rs7741707	A	G	0.166998	1006
6	rs62406808	C	G	0.166004	1006
6	rs11760008	G	A	0.130219	1006
6	rs41476950	A	C	0.0596421	1006
6	rs779493	C	T	0.694831	1006
6	rs1083694	C	T	0.16004	1006
6	rs62406812	A	T	0.166004	1006
6	rs314198	T	A	0.159046	1006
6	rs75126480	T	C	0.0497018	1006
6	rs71557611	T	G	0.027833	1006
6	rs77884067	T	A	0.166004	1006
6	rs80230498	A	G	0.166004	1006
6	rs779492	A	T	0.0854871	1006
6	rs62406813	A	T	0.166004	1006
6	rs7751072	A	T	0.166998	1006
6	rs62406814	T	C	0.166004	1006
6	rs779491	C	G	0.327038	1006
6	rs80049739	G	A	0.0308151	1006
6	rs1606293	G	A	0.166004	1006
6	rs1606292	C	T	0.166004	1006
6	rs62406815	C	T	0.166004	1006
6	rs779489	T	C	0.159046	1006
6	rs62406816	T	C	0.0437376	1006
6	rs117918645	T	C	0.0506958	1006
6	rs62406818	G	A	0.166004	1006
6	rs62406819	A	G	0.166004	1006
6	rs58141785	A	C	0.166998	1006
6	rs62406821	A	G	0.166004	1006
6	rs55943615	G	T	0.166004	1006
6	rs62406823	T	C	0.0596421	1006
6	rs779487	G	A	0.0994036	1006
6	rs73745978	T	C	0.166004	1006
6	rs62406824	C	T	0.166004	1006
6	rs12528123	G	A	0.132207	1006
6	rs74620529	A	T	0.131213	1006
6	rs779486	G	A	0.45825	1006
6	rs779485	G	A	0.478131	1006
6	rs779484	C	T	0.695825	1006
6	rs2880651	T	C	0.166004	1006
6	rs62406826	A	G	0.0596421	1006
6	rs2880652	G	A	0.166998	1006
6	rs9354826	C	A	0.11829	1006
6	rs701652	G	A	0.935388	1006
6	rs779483	C	T	0.0994036	1006
6	rs779482	A	C	0.328032	1006
6	rs61503537	T	G	0.167992	1006
6	rs117469934	A	G	0.0477137	1006
6	rs3799050	C	T	0.131213	1006
6	rs60158977	G	C	0.166998	1006
6	rs12195787	C	T	0.0218688	1006
6	rs16900558	A	G	0.131213	1006
6	rs60652639	A	G	0.166004	1006
6	rs58928253	T	C	0.166004	1006
6	rs117242567	A	G	0.00397614	1006
6	rs73745979	A	G	0.166004	1006
6	rs73745981	T	C	0.166004	1006
6	rs117280954	G	A	0.0407555	1006
6	rs779481	C	A	0.16004	1006
6	rs62406830	G	T	0.166004	1006
6	rs75452214	C	T	0.131213	1006
6	rs62406831	A	G	0.0596421	1006
6	rs2038999	C	T	0.166998	1006
6	rs779480	G	A	0.324056	1006
6	rs1751710	A	G	0.324056	1006
6	rs1512234	C	T	0.0994036	1006
6	rs2038998	A	G	0.164016	1006
6	rs2175577	A	C	0.164016	1006
6	rs80322421	C	T	0.0447316	1006
6	rs779479	T	C	0.455268	1006
6	rs60611946	T	C	0.164016	1006
6	rs61181148	A	G	0.164016	1006
6	rs57453804	G	T	0.164016	1006
6	rs62406834	G	A	0.164016	1006
6	rs117635466	T	C	0.0606362	1006
6	rs2089902	C	T	0.164016	1006
6	rs113688968	C	T	0.131213	1006
6	rs112390902	A	G	0.131213	1006
6	rs7746527	C	T	0.164016	1006
6	rs7770340	T	C	0.164016	1006
6	rs79491871	C	T	0.16501	1006
6	rs779477	T	C	0.814115	1006
6	rs1849305	G	A	0.164016	1006
6	rs139496562	C	T	0.0119284	1006
6	rs193173822	C	T	0.00894632	1006
6	rs55946025	T	C	0.164016	1006
6	rs62406836	A	G	0.164016	1006
6	rs62406837	T	C	0.164016	1006
6	rs779476	A	T	0.456262	1006
6	rs1008758	T	C	0.164016	1006
6	rs1008757	A	G	0.164016	1006
6	rs56127974	G	A	0.129225	1006
6	rs62406839	T	G	0.0596421	1006
6	rs62406840	G	A	0.0596421	1006
6	rs779475	A	T	0.32505	1006
6	rs779474	A	C	0.0994036	1006
6	rs779473	C	T	0.159046	1006
6	rs701653	C	T	0.159046	1006
6	rs701654	C	T	0.16004	1006
6	rs1512232	T	C	0.164016	1006
6	rs779472	T	C	0.812127	1006
6	rs62406842	A	G	0.164016	1006
6	rs1877427	A	G	0.164016	1006
6	rs62406843	A	G	0.164016	1006
6	rs779471	T	C	0.16004	1006
6	rs201622125	A	G	0.185885	1006
6	rs140054889	G	A	0.0477137	1006
6	rs1983913	G	T	0.164016	1006
6	rs1983912	G	A	0.164016	1006
6	rs998370	C	A	0.16501	1006
6	rs779470	T	C	0.0994036	1006
6	rs779469	C	A	0.456262	1006
6	rs779468	G	A	0.16004	1006
6	rs779467	C	T	0.0994036	1006
6	rs41421345	G	A	0.164016	1006
6	rs72911193	A	C	0.0596421	1006
6	rs779466	G	A	0.158052	1006
6	rs6934160	T	G	0.164016	1006
6	rs72911196	T	C	0.0596421	1006
6	rs73745984	G	A	0.164016	1006
6	rs779465	T	C	0.456262	1006
6	rs62406845	T	C	0.164016	1006
6	rs1619465	C	A	0.456262	1006
6	rs77583104	C	T	0.131213	1006
6	rs1858395	C	T	0.238569	1006
6	rs1512231	A	G	0.133201	1006
6	rs62406846	C	T	0.164016	1006
6	rs112353757	C	T	0.0248509	1006
6	rs971565	G	A	0.164016	1006
6	rs971564	C	T	0.164016	1006
6	rs6937106	C	T	0.0497018	1006
6	rs56044688	A	G	0.164016	1006
6	rs55657902	G	T	0.164016	1006
6	rs16900579	G	A	0.131213	1006
6	rs62406849	G	A	0.16501	1006
6	rs1512230	G	A	0.164016	1006
6	rs6901348	A	G	0.164016	1006
6	rs6922091	C	T	0.164016	1006
6	rs113449349	G	A	0.00894632	1006
6	rs73745985	C	T	0.16501	1006
6	rs16900583	G	A	0.164016	1006
6	rs779464	A	G	0.159046	1006
6	rs779463	T	G	0.694831	1006
6	rs701655	G	A	0.0994036	1006
6	rs1512229	C	T	0.164016	1006
6	rs779462	C	T	0.0994036	1006
6	rs779461	A	G	0.0994036	1006
6	rs75104535	T	C	0.0447316	1006
6	rs62406850	G	A	0.164016	1006
6	rs62406851	C	G	0.164016	1006
6	rs12198215	G	A	0.00795229	1006
6	rs779460	G	A	0.694831	1006
6	rs701656	G	T	0.0994036	1006
6	rs76181272	T	C	0.104374	1006
6	rs779459	T	C	0.0994036	1006
6	rs16900585	T	A	0.164016	1006
6	rs62406852	C	A	0.0586481	1006
6	rs62406853	A	C	0.0586481	1006
6	rs779458	C	T	0.456262	1006
6	rs62406854	C	G	0.164016	1006
6	rs16900586	A	G	0.164016	1006
6	rs16900588	T	C	0.164016	1006
6	rs779457	C	T	0.970179	1006
6	rs62406855	G	A	0.163022	1006
6	rs78643471	G	A	0.0864811	1006
6	rs113759627	C	A	0.122266	1006
6	rs62406856	A	C	0.163022	1006
6	rs62406857	A	G	0.0586481	1006
6	rs779456	C	T	0.157058	1006
6	rs1321977	T	C	0.164016	1006
6	rs1321978	C	A	0.164016	1006
6	rs118043039	A	G	0.054672	1006
6	rs10485254	G	A	0.163022	1006
6	rs1923281	C	G	0.055666	1006
6	rs779455	C	T	0.107356	1006
6	rs7758681	T	C	0.163022	1006
6	rs7773252	C	G	0.163022	1006
6	rs16900597	T	C	0.163022	1006
6	rs6908597	C	T	0.163022	1006
6	rs150914752	T	C	0.0159046	1006
6	rs116915567	G	A	0.027833	1006
6	rs728299	T	A	0.157058	1006
6	rs75388210	G	A	0.124254	1006
6	rs12209170	G	A	0.188867	1006
6	rs117321582	C	T	0.054672	1006
6	rs73745989	A	G	0.163022	1006
6	rs62406858	C	T	0.164016	1006
6	rs779453	A	G	0.918489	1006
6	rs151267099	A	G	0.0387674	1006
6	rs73745990	G	A	0.163022	1006
6	rs3799070	A	C	0.186879	1006
6	rs62406859	G	A	0.0586481	1006
6	rs779452	C	T	0.447316	1006
6	rs138153202	C	T	0.026839	1006
6	rs113281407	G	C	0.0258449	1006
6	rs6922214	A	G	0.163022	1006
6	rs12191069	G	A	0.0208748	1006
6	rs61412028	T	A	0.163022	1006
6	rs12198653	C	T	0.186879	1006
6	rs62408262	G	A	0.0586481	1006
6	rs9454720	A	G	0.157058	1006
6	rs117267442	G	A	0.0139165	1006
6	rs78240583	G	T	0.126243	1006
6	rs79207796	C	T	0.055666	1006
6	rs17747612	T	C	0.187873	1006
6	rs62408263	C	T	0.173956	1006
6	rs62408264	G	A	0.0586481	1006
6	rs72913031	G	A	0.0586481	1006
6	rs7752099	G	C	0.405567	1006
6	rs72913035	C	T	0.0586481	1006
6	rs6901301	A	G	0.0586481	1006
6	rs6920904	G	A	0.0586481	1006
6	rs6901653	A	G	0.0586481	1006
6	rs62408266	G	A	0.0586481	1006
6	rs62408267	G	A	0.0586481	1006
6	rs62408268	T	C	0.0586481	1006
6	rs55891245	G	A	0.114314	1006
6	rs117360135	C	T	0.0437376	1006
6	rs62408270	A	G	0.114314	1006
6	rs62408271	G	A	0.0586481	1006
6	rs55646932	T	G	0.131213	1006
6	rs55966798	C	A	0.0904573	1006
6	rs6919398	G	A	0.0586481	1006
6	rs62408272	A	C	0.0586481	1006
6	rs6921597	C	T	0.0586481	1006
6	rs62408273	C	T	0.0586481	1006
6	rs62408274	C	T	0.0586481	1006
6	rs117197237	G	A	0.055666	1006
6	rs58558818	C	G	0.0586481	1006
6	rs60155859	T	C	0.0586481	1006
6	rs77287401	T	C	0.133201	1006
6	rs55637126	T	C	0.0586481	1006
6	rs73745992	G	A	0.107356	1006
6	rs73469393	C	G	0.0596421	1006
6	rs62408278	G	A	0.0586481	1006
6	rs62408279	T	C	0.0596421	1006
6	rs62408280	C	T	0.0586481	1006
6	rs9454722	G	A	0.0984095	1006
6	rs9454723	G	A	0.264414	1006
6	rs11755273	C	A	0.131213	1006
6	rs62408281	C	T	0.0596421	1006
6	rs11965487	C	A	0.0984095	1006
6	rs3799075	C	G	0.39662	1006
6	rs117927221	A	G	0.0248509	1006
6	rs59323391	T	C	0.201789	1006
6	rs9294825	C	T	0.395626	1006
6	rs73469401	A	G	0.131213	1006
6	rs117158611	C	G	0.054672	1006
6	rs11962594	G	A	0.0984095	1006
6	rs145497264	G	A	0.0139165	1006
6	rs74736239	C	T	0.106362	1006
6	rs77265197	G	T	0.131213	1006
6	rs9454725	T	C	0.281312	1006
6	rs1321979	A	G	0.106362	1006
6	rs79196634	G	A	0.130219	1006
6	rs77394833	T	A	0.185885	1006
6	rs112269437	T	C	0.028827	1006
6	rs10485252	T	C	0.361829	1006
6	rs72915010	G	A	0.0457256	1006
6	rs3799077	T	G	0.296223	1006
6	rs147893811	T	C	0.0994036	1006
6	rs6455312	A	G	0.361829	1006
6	rs6919623	T	A	0.100398	1006
6	rs17691415	T	G	0.0447316	1006
6	rs112685942	A	G	0.00795229	1006
6	rs112329522	A	G	0.0258449	1006
6	rs11751520	C	T	0.130219	1006
6	rs3778240	T	G	0.342942	1006
6	rs9454727	A	G	0.269384	1006
6	rs111568212	G	A	0.0258449	1006
6	rs1321980	G	A	0.105368	1006
6	rs112332251	G	A	0.0258449	1006
6	rs16900620	T	C	0.100398	1006
6	rs117737858	T	G	0.00497018	1006
6	rs144046413	C	T	0.0198807	1006
6	rs2181002	C	T	0.106362	1006
6	rs77675778	A	G	0.0258449	1006
6	rs1407269	G	C	0.105368	1006
6	rs3799081	C	A	0.361829	1006
6	rs1885331	G	T	0.762425	1006
6	rs3799083	A	G	0.335984	1006
6	rs12211243	T	C	0.0208748	1006
6	rs79049021	C	A	0.129225	1006
6	rs112254397	A	G	0.0258449	1006
6	rs13191298	A	G	0.130219	1006
6	rs80215500	C	T	0.129225	1006
6	rs113799772	G	A	0.0258449	1006
6	rs10945152	G	T	0.358847	1006
6	rs4602695	G	A	0.329026	1006
6	rs4348277	A	G	0.379722	1006
6	rs3799084	G	C	0.379722	1006
6	rs4288170	C	A	0.379722	1006
6	rs150612752	A	C	0.0188867	1006
6	rs1321981	T	G	0.383698	1006
6	rs12214328	T	C	0.0218688	1006
6	rs193193362	T	C	0.00397614	1006
6	rs76328385	T	A	0.0258449	1006
6	rs117234561	G	A	0.0437376	1006
6	rs71557616	C	T	0.0646123	1006
6	rs13195278	A	G	0.0984095	1006
6	rs12190438	T	C	0.0218688	1006
6	rs117144265	C	A	0.0437376	1006
6	rs150978344	G	A	0.0178926	1006
6	rs1321982	T	C	0.0258449	1006
6	rs75719288	C	G	0.0218688	1006
6	rs2145889	T	A	0.0258449	1006
6	rs76757302	G	A	0.0258449	1006
6	rs118039749	C	T	0.0437376	1006
6	rs79967862	T	C	0.0974155	1006
6	rs7744063	C	T	0.357853	1006
6	rs11964197	A	T	0.16004	1006
6	rs1283464	A	G	0.0984095	1006
6	rs1283465	T	A	0.357853	1006
6	rs1283466	C	T	0.166004	1006
6	rs10485251	A	C	0.188867	1006
6	rs1283467	T	C	0.357853	1006
6	rs9294827	T	C	0.166998	1006
6	rs1290329	C	A	0.357853	1006
6	rs117215066	G	A	0.0437376	1006
6	rs117764623	C	G	0.00894632	1006
6	rs7769609	G	A	0.0685885	1006
6	rs1321983	T	A	0.171968	1006
6	rs9454728	C	T	0.167992	1006
6	rs60470320	C	T	0.0675944	1006
6	rs118038254	G	A	0.026839	1006
6	rs3757053	G	A	0.0258449	1006
6	rs73471339	G	A	0.159046	1006
6	rs117602192	G	T	0.00894632	1006
6	rs2296975	C	T	0.158052	1006
6	rs17691995	C	T	0.158052	1006
6	rs3757054	A	G	0.0258449	1006
6	rs1283468	G	A	0.162028	1006
6	rs16900648	A	G	0.0258449	1006
6	rs1321973	G	C	0.161034	1006
6	rs1283470	G	C	0.350895	1006
6	rs1283471	A	G	0.980119	1006
6	rs17748715	G	A	0.166004	1006
6	rs2031896	C	T	0.189861	1006
6	rs7755689	A	G	0.356859	1006
6	rs71557617	A	G	0.0974155	1006
6	rs75968816	A	T	0.157058	1006
6	rs1321974	C	G	0.0258449	1006
6	rs1321975	T	A	0.189861	1006
6	rs1297415	A	G	0.0984095	1006
6	rs78758682	A	G	0.0675944	1006
6	rs76567210	C	A	0.0258449	1006
6	rs10485250	G	A	0.166998	1006
6	rs74790336	G	A	0.0258449	1006
6	rs1321976	G	T	0.082505	1006
6	rs117927924	G	A	0.0228628	1006
6	rs11751775	A	C	0.190855	1006
6	rs3737019	A	T	0.0258449	1006
6	rs9454732	G	A	0.356859	1006
6	rs116969777	C	T	0.00497018	1006
6	rs79613442	G	A	0.0258449	1006
6	rs1283472	T	G	0.166998	1006
6	rs78401606	G	A	0.0904573	1006
6	rs77288552	A	G	0.0258449	1006
6	rs181076369	T	A	0.0139165	1006
6	rs58607458	T	C	0.163022	1006
6	rs77174532	G	A	0.0178926	1006
6	rs78790429	A	T	0.0258449	1006
6	rs79653786	C	T	0.0258449	1006
6	rs35810215	G	C	0.166004	1006
6	rs71557618	G	A	0.0795229	1006
6	rs1810640	A	C	0.0258449	1006
6	rs147210901	A	G	0.0258449	1006
6	rs111857502	A	G	0.16501	1006
6	rs72915020	G	C	0.0427435	1006
6	rs1283473	A	T	0.553678	1006
6	rs6932340	T	G	0.553678	1006
6	rs61579800	A	T	0.0258449	1006
6	rs80177907	G	A	0.0258449	1006
6	rs3799091	T	A	0.356859	1006
6	rs12526777	T	C	0.166004	1006
6	rs117936887	C	T	0.0109344	1006
6	rs72915022	G	T	0.0526839	1006
6	rs72915023	G	A	0.0258449	1006
6	rs11755891	T	G	0.16501	1006
6	rs10455684	G	A	0.0208748	1006
6	rs74790860	C	T	0.0258449	1006
6	rs1296346	T	C	0.166998	1006
6	rs75421368	C	T	0.0258449	1006
6	rs144268717	G	A	0.0457256	1006
6	rs79403576	T	C	0.16501	1006
6	rs1033758	A	C	0.970179	1006
6	rs72915025	G	A	0.0328032	1006
6	rs1293154	G	T	0.0984095	1006
6	rs2296974	G	A	0.190855	1006
6	rs6907374	A	C	0.163022	1006
6	rs75085728	G	C	0.0675944	1006
6	rs7749882	T	A	0.642147	1006
6	rs6912952	T	C	0.191849	1006
6	rs1410699	T	G	0.90159	1006
6	rs117489606	T	G	0.0208748	1006
6	rs10455224	C	T	0.833002	1006
6	rs72915029	G	C	0.0258449	1006
6	rs117107540	C	A	0.027833	1006
6	rs16900663	T	G	0.163022	1006
6	rs77689250	G	A	0.0427435	1006
6	rs913543	G	A	0.446322	1006
6	rs11758564	G	A	0.164016	1006
6	rs73748509	A	G	0.0685885	1006
6	rs77914601	G	A	0.0258449	1006
6	rs17749438	G	T	0.0377734	1006
6	rs72915031	G	A	0.0258449	1006
6	rs4142263	G	C	0.833002	1006
6	rs3757056	C	G	0.833996	1006
6	rs3757057	A	T	0.0258449	1006
6	rs3799093	T	G	0.162028	1006
6	rs7745125	G	A	0.643141	1006
6	rs1410700	A	G	0.833996	1006
6	rs2880923	A	T	0.16004	1006
6	rs9446109	G	A	0.195825	1006
6	rs1410701	T	C	0.837972	1006
6	rs9346271	A	G	0.902584	1006
6	rs1328724	G	T	0.0248509	1006
6	rs3799094	G	T	0.16501	1006
6	rs117699581	G	T	0.00596421	1006
6	rs79251503	G	A	0.0248509	1006
6	rs7751967	T	A	0.902584	1006
6	rs3799095	C	T	0.44831	1006
6	rs72915036	G	A	0.0397614	1006
6	rs72915041	A	G	0.0427435	1006
6	rs1328725	C	G	0.833996	1006
6	rs2149457	G	C	0.644135	1006
6	rs1928061	C	T	0.322068	1006
6	rs72915045	A	T	0.0427435	1006
6	rs115934822	G	C	0.0248509	1006
6	rs114490747	A	C	0.0248509	1006
6	rs79107067	T	C	0.0129225	1006
6	rs9351751	A	C	0.163022	1006
6	rs16900676	C	G	0.163022	1006
6	rs1928060	T	C	0.904573	1006
6	rs12173971	G	T	0.164016	1006
6	rs76164614	G	T	0.0298211	1006
6	rs1952435	C	T	0.658052	1006
6	rs913537	T	C	0.667992	1006
6	rs1328735	G	A	0.437376	1006
6	rs76229414	C	T	0.0377734	1006
6	rs74647923	A	G	0.0417495	1006
6	rs76646868	G	A	0.0308151	1006
6	rs1952434	G	A	0.974155	1006
6	rs75443876	C	T	0.0417495	1006
6	rs12525747	A	G	0.161034	1006
6	rs9346273	C	T	0.161034	1006
6	rs148224066	G	A	0.00894632	1006
6	rs73475352	T	G	0.198807	1006
6	rs1328734	T	G	0.493042	1006
6	rs1328733	T	G	0.394632	1006
6	rs1328732	T	C	0.281312	1006
6	rs10485249	G	C	0.204771	1006
6	rs74455984	T	G	0.0337972	1006
6	rs7758355	C	T	0.377734	1006
6	rs7744884	A	C	0.377734	1006
6	rs117475982	C	T	0.0407555	1006
6	rs34521235	T	C	0.192843	1006
6	rs1328731	G	A	0.524851	1006
6	rs1328730	T	G	0.944334	1006
6	rs1328729	C	T	0.192843	1006
6	rs1928057	T	A	0.944334	1006
6	rs11755968	T	A	0.146123	1006
6	rs74524205	A	G	0.028827	1006
6	rs62408287	T	C	0.0308151	1006
6	rs62408288	C	A	0.277336	1006
6	rs16900688	C	T	0.524851	1006
6	rs79016164	G	A	0.0308151	1006
6	rs4707011	A	G	0.378728	1006
6	rs9454742	C	T	0.524851	1006
6	rs77468726	A	G	0.028827	1006
6	rs1928053	G	A	0.945328	1006
6	rs6927885	A	C	0.537773	1006
6	rs9454743	C	G	0.525845	1006
6	rs7768274	T	C	0.378728	1006
6	rs1328727	A	G	0.028827	1006
6	rs6934671	A	T	0.378728	1006
6	rs7755064	C	T	0.945328	1006
6	rs78769847	A	G	0.0258449	1006
6	rs9346274	G	A	0.277336	1006
6	rs1854359	A	C	0.916501	1006
6	rs1328726	G	A	0.916501	1006
6	rs116930802	G	A	0.0159046	1006
6	rs6930379	C	T	0.0298211	1006
6	rs4707014	C	T	0.378728	1006
6	rs9363995	G	C	0.525845	1006
6	rs72915057	A	G	0.0427435	1006
6	rs140485756	T	C	0.028827	1006
6	rs13213867	A	G	0.194831	1006
6	rs72918738	C	T	0.0606362	1006
6	rs9360383	T	A	0.378728	1006
6	rs9354833	T	C	0.525845	1006
6	rs35344196	G	C	0.378728	1006
6	rs139962626	C	T	0.0168986	1006
6	rs55863838	T	C	0.944334	1006
6	rs9346275	T	A	0.945328	1006
6	rs12198708	G	A	0.0238569	1006
6	rs9454746	A	C	0.904573	1006
6	rs1928054	C	A	0.945328	1006
6	rs35667279	C	T	0.196819	1006
6	rs1410694	A	G	0.945328	1006
6	rs1928055	A	G	0.0407555	1006
6	rs150292499	G	A	0.0188867	1006
6	rs72918740	A	G	0.0616302	1006
6	rs2149454	A	G	0.945328	1006
6	rs57017850	C	T	0.253479	1006
6	rs2183068	C	T	0.945328	1006
6	rs35654194	A	C	0.382704	1006
6	rs12195301	C	T	0.382704	1006
6	rs1328717	A	G	0.945328	1006
6	rs77791927	C	G	0.028827	1006
6	rs1360024	C	T	0.382704	1006
6	rs1328718	G	T	0.382704	1006
6	rs6939864	C	T	0.0407555	1006
6	rs6923586	T	A	0.0407555	1006
6	rs9360384	C	T	0.0228628	1006
6	rs9354835	C	A	0.0298211	1006
6	rs2026017	G	A	0.0795229	1006
6	rs1328720	G	C	0.931412	1006
6	rs9346276	G	A	0.382704	1006
6	rs913542	A	G	0.931412	1006
6	rs117307612	G	A	0.0168986	1006
6	rs2225219	G	A	0.931412	1006
6	rs66819792	T	A	0.27336	1006
6	rs79075631	C	T	0.0238569	1006
6	rs9363997	A	G	0.382704	1006
6	rs4707025	T	C	0.382704	1006
6	rs7762967	C	T	0.0397614	1006
6	rs7762198	G	T	0.0397614	1006
6	rs1328721	G	A	0.931412	1006
6	rs76754258	G	A	0.028827	1006
6	rs10945154	G	A	0.382704	1006
6	rs16867531	G	A	0.234592	1006
6	rs74997589	A	G	0.0178926	1006
6	rs6455313	C	T	0.0397614	1006
6	rs1571427	T	A	0.931412	1006
6	rs2026018	G	A	0.931412	1006
6	rs114176700	C	T	0.027833	1006
6	rs6924604	A	G	0.931412	1006
6	rs9454749	T	C	0.234592	1006
6	rs7755591	C	T	0.931412	1006
6	rs2149455	C	A	0.382704	1006
6	rs2149456	G	T	0.931412	1006
6	rs4707027	A	G	0.382704	1006
6	rs1156897	T	G	0.931412	1006
6	rs73468708	C	T	0.028827	1006
6	rs117707610	G	A	0.0347913	1006
6	rs6909446	T	G	0.931412	1006
6	rs9342748	C	T	0.27336	1006
6	rs12199569	C	T	0.930417	1006
6	rs9454750	A	G	0.931412	1006
6	rs12214365	G	A	0.382704	1006
6	rs9454751	C	T	0.931412	1006
6	rs9454752	C	T	0.931412	1006
6	rs113025163	C	T	0.27336	1006
6	rs12201395	C	T	0.382704	1006
6	rs12214527	G	A	0.382704	1006
6	rs112915284	C	T	0.0397614	1006
6	rs4476790	A	G	0.931412	1006
6	rs2225220	T	A	0.931412	1006
6	rs139605750	C	G	0.0218688	1006
6	rs12211885	T	C	0.0397614	1006
6	rs1928056	G	A	0.27336	1006
6	rs11961580	G	T	0.234592	1006
6	rs71559542	T	C	0.148111	1006
6	rs9346277	C	T	0.617296	1006
6	rs6916553	G	A	0.235586	1006
6	rs928029	C	T	0.931412	1006
6	rs6922588	G	A	0.234592	1006
6	rs1360025	G	A	0.274354	1006
6	rs2067088	T	G	0.931412	1006
6	rs4464744	A	G	0.382704	1006
6	rs6901894	A	G	0.27336	1006
6	rs6934533	C	T	0.0397614	1006
6	rs9294831	G	T	0.234592	1006
6	rs4036809	C	T	0.234592	1006
6	rs2573016	C	T	0.931412	1006
6	rs1967451	A	G	0.930417	1006
6	rs2573017	C	T	0.27336	1006
6	rs2770321	T	C	0.931412	1006
6	rs6924081	T	C	0.028827	1006
6	rs77891609	T	A	0.0228628	1006
6	rs1410698	A	G	0.917495	1006
6	rs1410697	A	C	0.931412	1006
6	rs955218	A	T	0.617296	1006
6	rs1410696	G	A	0.931412	1006
6	rs1410695	G	A	0.931412	1006
6	rs2770323	A	G	0.931412	1006
6	rs150804353	C	T	0.0238569	1006
6	rs75071053	C	A	0.0228628	1006
6	rs2573019	C	T	0.931412	1006
6	rs9346284	C	G	0.370775	1006
6	rs1328723	C	A	0.27336	1006
6	rs2573020	G	C	0.27336	1006
6	rs113910583	C	T	0.028827	1006
6	rs2770324	G	A	0.27336	1006
6	rs2770325	A	T	0.27336	1006
6	rs138573284	C	T	0.0168986	1006
6	rs2770326	G	A	0.27336	1006
6	rs140801736	C	T	0.0139165	1006
6	rs2573021	C	A	0.27336	1006
6	rs2573022	C	A	0.271372	1006
6	rs9342752	G	A	0.382704	1006
6	rs117103600	C	T	0.026839	1006
6	rs2573023	C	T	0.27336	1006
6	rs2094595	C	G	0.234592	1006
6	rs2183069	A	G	0.931412	1006
6	rs2479989	G	C	0.27336	1006
6	rs2573024	C	G	0.27336	1006
6	rs2770327	A	T	0.272366	1006
6	rs2770328	G	T	0.27336	1006
6	rs62408297	G	A	0.234592	1006
6	rs1831197	G	A	0.27336	1006
6	rs2770329	A	T	0.27336	1006
6	rs9446120	A	G	0.234592	1006
6	rs34323638	C	T	0.178926	1006
6	rs2573025	G	C	0.890656	1006
6	rs149667543	G	A	0.0487078	1006
6	rs73472614	A	T	0.028827	1006
6	rs2770310	C	A	0.89165	1006
6	rs2770311	C	T	0.27336	1006
6	rs189026893	A	C	0.0129225	1006
6	rs2573026	T	C	0.27336	1006
6	rs1328716	G	A	0.506958	1006
6	rs9360386	A	G	0.204771	1006
6	rs2573027	T	G	0.931412	1006
6	rs6906920	A	G	0.258449	1006
6	rs9446121	T	G	0.258449	1006
6	rs9446122	T	C	0.258449	1006
6	rs60605205	C	T	0.028827	1006
6	rs2572992	A	G	0.531809	1006
6	rs10945155	A	G	0.359841	1006
6	rs4354104	C	T	0.258449	1006
6	rs2770312	G	A	0.27336	1006
6	rs2770313	G	A	0.931412	1006
6	rs2770314	G	A	0.921471	1006
6	rs2437277	A	G	0.931412	1006
6	rs6938423	C	A	0.258449	1006
6	rs1928058	C	T	0.258449	1006
6	rs7755341	A	C	0.28827	1006
6	rs7738652	G	A	0.028827	1006
6	rs2770315	G	A	0.931412	1006
6	rs4707036	A	G	0.359841	1006
6	rs6900360	G	C	0.258449	1006
6	rs17694107	T	C	0.146123	1006
6	rs28535592	A	C	0.028827	1006
6	rs28629971	G	T	0.028827	1006
6	rs6929456	T	G	0.258449	1006
6	rs2770316	C	A	0.27336	1006
6	rs118182125	C	T	0.0318091	1006
6	rs9446123	A	G	0.287276	1006
6	rs1328715	C	T	0.921471	1006
6	rs17694163	A	C	0.0586481	1006
6	rs913541	G	T	0.258449	1006
6	rs913540	T	C	0.287276	1006
6	rs7764619	G	A	0.028827	1006
6	rs2572995	A	G	0.972167	1006
6	rs6931038	C	T	0.258449	1006
6	rs913539	C	G	0.921471	1006
6	rs913538	G	C	0.258449	1006
6	rs9454764	G	A	0.258449	1006
6	rs117009546	T	C	0.028827	1006
6	rs2572996	G	A	0.27336	1006
6	rs9446124	G	A	0.287276	1006
6	rs57288840	G	A	0.028827	1006
6	rs59983887	G	A	0.258449	1006
6	rs56169409	G	A	0.258449	1006
6	rs59900421	A	C	0.258449	1006
6	rs4707039	C	A	0.359841	1006
6	rs9454766	G	C	0.258449	1006
6	rs140035587	G	A	0.00994036	1006
6	rs56880395	A	T	0.258449	1006
6	rs140377112	G	A	0.0248509	1006
6	rs144277197	G	C	0.0238569	1006
6	rs2094596	A	G	0.921471	1006
6	rs13202718	G	A	0.258449	1006
6	rs13202865	G	A	0.258449	1006
6	rs2572998	A	G	0.931412	1006
6	rs140905263	G	C	0.0208748	1006
6	rs113616875	G	A	0.27336	1006
6	rs13192913	T	C	0.28827	1006
6	rs13204142	C	A	0.258449	1006
6	rs13219935	A	G	0.258449	1006
6	rs11961365	T	C	0.258449	1006
6	rs34425278	T	C	0.287276	1006
6	rs34995521	A	G	0.287276	1006
6	rs78750134	C	G	0.028827	1006
6	rs35485330	A	G	0.258449	1006
6	rs62408304	G	A	0.104374	1006
6	rs188910299	G	A	0.0258449	1006
6	rs12111401	C	T	0.028827	1006
6	rs12110770	G	T	0.028827	1006
6	rs12111407	C	G	0.028827	1006
6	rs116188767	T	C	0.028827	1006
6	rs12332870	G	A	0.258449	1006
6	rs2572999	C	T	0.27336	1006
6	rs2573000	C	T	0.921471	1006
6	rs60961273	C	A	0.258449	1006
6	rs12110419	T	A	0.287276	1006
6	rs12111276	C	T	0.028827	1006
6	rs34590727	C	G	0.258449	1006
6	rs9454769	C	T	0.259443	1006
6	rs9454770	A	C	0.258449	1006
6	rs150291438	A	G	0.0159046	1006
6	rs9354847	A	G	0.359841	1006
6	rs10214499	T	A	0.258449	1006
6	rs7750020	T	C	0.258449	1006
6	rs7764518	C	T	0.257455	1006
6	rs7754274	T	C	0.258449	1006
6	rs1887845	A	G	0.258449	1006
6	rs79528708	A	G	0.0168986	1006
6	rs16867632	T	C	0.028827	1006
6	rs6938482	G	A	0.028827	1006
6	rs6940909	C	T	0.028827	1006
6	rs9454771	T	C	0.258449	1006
6	rs2104675	C	A	0.27336	1006
6	rs76196352	C	A	0.028827	1006
6	rs9346286	G	T	0.359841	1006
6	rs9454772	T	C	0.287276	1006
6	rs147466572	C	T	0.0149105	1006
6	rs9454773	T	C	0.258449	1006
6	rs1410693	T	A	0.921471	1006
6	rs1410692	T	C	0.359841	1006
6	rs561532	G	A	0.0685885	1006
6	rs585831	C	T	0.0685885	1006
6	rs6455317	C	T	0.028827	1006
6	rs12206060	G	A	0.0298211	1006
6	rs9346287	C	A	0.272366	1006
6	rs529599	C	G	0.956262	1006
6	rs1028904	T	C	0.360835	1006
6	rs117372736	G	T	0.0208748	1006
6	rs76971013	C	T	0.0218688	1006
6	rs524872	A	T	0.741551	1006
6	rs77443506	C	A	0.0318091	1006
6	rs1969737	A	G	0.028827	1006
6	rs499329	G	A	0.712724	1006
6	rs642795	A	T	0.0685885	1006
6	rs642805	C	G	0.741551	1006
6	rs645001	C	G	0.742545	1006
6	rs516295	T	G	0.741551	1006
6	rs657619	A	G	0.741551	1006
6	rs514510	T	C	0.741551	1006
6	rs2757769	G	A	0.27336	1006
6	rs12190241	C	T	0.359841	1006
6	rs658932	A	G	0.741551	1006
6	rs658970	A	G	0.741551	1006
6	rs113429114	G	A	0.054672	1006
6	rs112618552	T	C	0.0785288	1006
6	rs146999655	G	A	0.028827	1006
6	rs510924	C	A	0.0805169	1006
6	rs659855	C	G	0.741551	1006
6	rs113944562	A	G	0.27336	1006
6	rs537921	G	C	0.741551	1006
6	rs582404	A	C	0.741551	1006
6	rs142218075	T	G	0.028827	1006
6	rs536872	C	A	0.741551	1006
6	rs9364007	A	T	0.359841	1006
6	rs9346292	C	A	0.27336	1006
6	rs186859977	C	G	0.0198807	1006
6	rs138302755	T	A	0.028827	1006
6	rs145092941	T	C	0.0218688	1006
6	rs77918211	C	A	0.028827	1006
6	rs117012438	T	G	0.0238569	1006
6	rs1743744	T	A	0.741551	1006
6	rs1743745	C	T	0.741551	1006
6	rs1952433	C	T	0.359841	1006
6	rs10806615	T	G	0.359841	1006
6	rs76129994	G	A	0.105368	1006
6	rs506137	T	C	0.0685885	1006
6	rs10806616	C	A	0.359841	1006
6	rs16867669	C	T	0.028827	1006
6	rs2573003	C	T	0.27336	1006
6	rs687027	G	A	0.741551	1006
6	rs687066	T	C	0.712724	1006
6	rs60879050	T	C	0.028827	1006
6	rs62408308	G	C	0.0337972	1006
6	rs475540	A	G	0.741551	1006
6	rs581749	G	A	0.741551	1006
6	rs562375	A	G	0.741551	1006
6	rs1743747	T	A	0.0685885	1006
6	rs73472700	C	G	0.028827	1006
6	rs596185	T	G	0.287276	1006
6	rs531016	G	A	0.0685885	1006
6	rs1831196	G	A	0.27336	1006
6	rs79352502	C	A	0.055666	1006
6	rs73484709	C	T	0.028827	1006
6	rs501756	A	G	0.0695825	1006
6	rs117178057	G	A	0.055666	1006
6	rs500154	A	T	0.741551	1006
6	rs2573004	C	T	0.279324	1006
6	rs73484716	C	T	0.028827	1006
6	rs1743748	G	A	0.712724	1006
6	rs625461	T	G	0.741551	1006
6	rs75806308	G	T	0.055666	1006
6	rs1743749	G	T	0.0685885	1006
6	rs2757759	A	G	0.741551	1006
6	rs2146065	G	A	0.741551	1006
6	rs57678635	G	A	0.027833	1006
6	rs2757760	A	C	0.741551	1006
6	rs57676619	G	T	0.028827	1006
6	rs61000618	T	C	0.028827	1006
6	rs57832262	G	A	0.028827	1006
6	rs77793596	C	A	0.0228628	1006
6	rs74448037	C	A	0.0228628	1006
6	rs2573005	C	A	0.27336	1006
6	rs73484721	T	C	0.028827	1006
6	rs2573006	A	T	0.801193	1006
6	rs180677187	C	A	0.0248509	1006
6	rs2573007	T	G	0.741551	1006
6	rs117185406	C	A	0.0238569	1006
6	rs2573008	T	G	0.741551	1006
6	rs73484730	G	A	0.028827	1006
6	rs35896455	G	A	0.147117	1006
6	rs75119186	G	A	0.028827	1006
6	rs2573009	T	C	0.742545	1006
6	rs2573010	G	A	0.742545	1006
6	rs113469507	C	T	0.27336	1006
6	rs148020349	C	T	0.27336	1006
6	rs202198195	T	C	0.740557	1006
6	rs9766343	A	G	0.028827	1006
6	rs1743751	C	A	0.0685885	1006
6	rs76739575	T	C	0.028827	1006
6	rs77609266	C	T	0.028827	1006
6	rs60981437	G	A	0.028827	1006
6	rs1768936	A	C	0.0685885	1006
6	rs61500158	T	A	0.028827	1006
6	rs2573011	A	C	0.741551	1006
6	rs9454798	A	G	0.0785288	1006
6	rs2573012	T	C	0.741551	1006
6	rs9346297	T	C	0.358847	1006
6	rs1618142	T	C	0.741551	1006
6	rs1934303	T	C	0.358847	1006
6	rs1624031	A	G	0.712724	1006
6	rs2573013	A	G	0.274354	1006
6	rs2573014	G	A	0.274354	1006
6	rs1768941	T	C	0.741551	1006
6	rs970516	G	C	0.741551	1006
6	rs117566530	T	G	0.0337972	1006
6	rs12110894	G	A	0.028827	1006
6	rs12110376	C	T	0.028827	1006
6	rs4707087	T	G	0.359841	1006
6	rs970517	C	T	0.712724	1006
6	rs1768943	G	A	0.742545	1006
6	rs1743755	C	G	0.713718	1006
6	rs1743756	A	G	0.741551	1006
6	rs9942431	C	T	0.028827	1006
6	rs1768945	A	G	0.712724	1006
6	rs1743757	A	T	0.71173	1006
6	rs1768946	T	C	0.0685885	1006
6	rs1768947	C	T	0.741551	1006
6	rs1743758	A	C	0.741551	1006
6	rs112376926	G	T	0.0228628	1006
6	rs1743760	G	A	0.741551	1006
6	rs1743761	T	C	0.741551	1006
6	rs11757257	G	C	0.148111	1006
6	rs1033788	T	G	0.274354	1006
6	rs1033789	A	G	0.741551	1006
6	rs62408310	C	T	0.026839	1006
6	rs1934305	T	C	0.028827	1006
6	rs12174145	C	A	0.359841	1006
6	rs1768948	T	C	0.740557	1006
6	rs1570298	A	T	0.741551	1006
6	rs1743765	C	T	0.71173	1006
6	rs1934306	C	T	0.274354	1006
6	rs1570300	G	A	0.741551	1006
6	rs1934307	A	G	0.274354	1006
6	rs10945168	G	A	0.359841	1006
6	rs76149006	C	T	0.182903	1006
6	rs12175938	G	A	0.359841	1006
6	rs10945169	C	G	0.359841	1006
6	rs16867738	G	A	0.028827	1006
6	rs1743766	A	T	0.714712	1006
6	rs1743767	A	C	0.743539	1006
6	rs2757761	T	C	0.274354	1006
6	rs73484755	C	T	0.028827	1006
6	rs1768950	C	G	0.742545	1006
6	rs16867744	T	C	0.028827	1006
6	rs1768951	T	A	0.353877	1006
6	rs1743768	T	C	0.741551	1006
6	rs9364015	T	C	0.358847	1006
6	rs148392297	G	C	0.00994036	1006
6	rs55860916	C	T	0.0337972	1006
6	rs946546	C	T	0.0685885	1006
6	rs2146066	C	T	0.359841	1006
6	rs2757762	G	A	0.274354	1006
6	rs2573015	G	A	0.274354	1006
6	rs72920574	C	A	0.0417495	1006
6	rs7769873	T	C	0.028827	1006
6	rs4380720	G	A	0.359841	1006
6	rs6939871	T	A	0.0298211	1006
6	rs117586122	C	T	0.0178926	1006
6	rs6940595	T	C	0.0298211	1006
6	rs11967348	G	A	0.0685885	1006
6	rs2757763	A	G	0.740557	1006
6	rs2757764	C	T	0.275348	1006
6	rs1768967	C	T	0.107356	1006
6	rs2757766	A	G	0.275348	1006
6	rs9364016	G	A	0.17992	1006
6	rs73468512	C	G	0.028827	1006
6	rs35181860	A	G	0.00994036	1006
6	rs59802554	G	A	0.028827	1006
6	rs1743769	G	T	0.463221	1006
6	rs78286060	T	C	0.00994036	1006
6	rs12206228	T	C	0.357853	1006
6	rs1743770	A	C	0.796223	1006
6	rs75487085	C	T	0.028827	1006
6	rs12529482	G	A	0.0208748	1006
6	rs112539006	C	T	0.272366	1006
6	rs9454805	G	A	0.0397614	1006
6	rs143356622	G	A	0.0298211	1006
6	rs9360388	T	G	0.416501	1006
6	rs142694545	A	G	0.0685885	1006
6	rs117901515	A	T	0.0318091	1006
6	rs7771752	C	T	0.0318091	1006
6	rs4599590	A	T	0.411531	1006
6	rs4706215	A	T	0.454274	1006
6	rs4707093	A	G	0.411531	1006
6	rs4707094	A	G	0.411531	1006
6	rs1293043	A	G	0.802187	1006
6	rs1934314	T	C	0.455268	1006
6	rs9364022	A	G	0.411531	1006
6	rs9364023	C	T	0.411531	1006
6	rs9454817	G	A	0.0427435	1006
6	rs142300612	C	A	0.0178926	1006
6	rs9354865	G	T	0.454274	1006
6	rs9354866	C	T	0.411531	1006
6	rs9342757	C	T	0.447316	1006
6	rs73468522	A	T	0.0427435	1006
6	rs73468523	G	A	0.0427435	1006
6	rs1293044	T	C	0.801193	1006
6	rs9364024	A	T	0.163022	1006
6	rs73468524	A	G	0.0318091	1006
6	rs10455688	A	C	0.411531	1006
6	rs4707098	C	G	0.454274	1006
6	rs7754434	C	T	0.0318091	1006
6	rs2153276	G	T	0.411531	1006
6	rs1934311	G	A	0.27833	1006
6	rs9354867	G	C	0.411531	1006
6	rs9364025	C	G	0.411531	1006
6	rs9346301	T	G	0.0427435	1006
6	rs2572987	T	C	0.277336	1006
6	rs144886275	T	G	0.00497018	1006
6	rs2757772	A	T	0.801193	1006
6	rs7756739	T	C	0.454274	1006
6	rs2572989	C	T	0.27833	1006
6	rs9346304	T	C	0.454274	1006
6	rs9346305	T	C	0.454274	1006
6	rs4612124	A	G	0.0427435	1006
6	rs73468530	G	A	0.0328032	1006
6	rs1885488	C	T	0.801193	1006
6	rs7772358	A	T	0.454274	1006
6	rs73468534	G	T	0.0328032	1006
6	rs9294840	A	G	0.411531	1006
6	rs1028618	T	C	0.454274	1006
6	rs2146067	T	C	0.411531	1006
6	rs9454821	T	A	0.0427435	1006
6	rs1028620	A	C	0.801193	1006
6	rs2572990	T	C	0.800199	1006
6	rs10945180	G	C	0.411531	1006
6	rs9346306	G	A	0.411531	1006
6	rs9446137	C	G	0.0427435	1006
6	rs11964609	G	A	0.0328032	1006
6	rs72906410	C	T	0.026839	1006
6	rs1293046	C	T	0.0675944	1006
6	rs7772995	G	T	0.0427435	1006
6	rs1293047	T	C	0.389662	1006
6	rs1934310	G	A	0.27833	1006
6	rs7774826	C	T	0.0427435	1006
6	rs7773858	G	A	0.0427435	1006
6	rs1934309	C	G	0.45328	1006
6	rs7741745	C	T	0.0427435	1006
6	rs5007406	T	C	0.45328	1006
6	rs5007407	A	G	0.410537	1006
6	rs9351763	G	A	0.410537	1006
6	rs12191040	C	T	0.0208748	1006
6	rs7746218	C	T	0.0427435	1006
6	rs7766027	A	G	0.0427435	1006
6	rs2572988	G	C	0.279324	1006
6	rs10046144	C	T	0.0427435	1006
6	rs10046309	G	A	0.0427435	1006
6	rs12200997	T	A	0.0427435	1006
6	rs71559558	T	C	0.0119284	1006
6	rs72906415	G	A	0.0427435	1006
6	rs10223531	A	G	0.0427435	1006
6	rs9364028	G	A	0.45328	1006
6	rs9446138	G	T	0.0427435	1006
6	rs9346307	C	T	0.410537	1006
6	rs9454826	C	T	0.0427435	1006
6	rs73468550	T	C	0.0328032	1006
6	rs146435424	T	A	0.0178926	1006
6	rs9454827	T	C	0.0427435	1006
6	rs9454828	A	G	0.0427435	1006
6	rs6905179	T	G	0.421471	1006
6	rs1293037	C	T	0.769384	1006
6	rs1934313	T	C	0.45328	1006
6	rs117616411	A	G	0.0328032	1006
6	rs9446140	C	T	0.422465	1006
6	rs1293038	T	A	0.0675944	1006
6	rs2225984	A	C	0.279324	1006
6	rs13196418	C	A	0.225646	1006
6	rs9360390	G	A	0.411531	1006
6	rs72906417	G	A	0.026839	1006
6	rs118037413	G	A	0.0159046	1006
6	rs11754817	A	G	0.0308151	1006
6	rs1293039	T	A	0.357853	1006
6	rs62408315	G	A	0.0298211	1006
6	rs1293040	A	G	0.800199	1006
6	rs75020516	A	T	0.0248509	1006
6	rs2757775	A	G	0.800199	1006
6	rs2757776	C	T	0.800199	1006
6	rs2572986	T	C	0.76839	1006
6	rs77410471	G	A	0.0149105	1006
6	rs1768960	T	C	0.357853	1006
6	rs1743786	C	T	0.0675944	1006
6	rs1743787	A	T	0.0675944	1006
6	rs2572985	C	A	0.279324	1006
6	rs76353672	T	A	0.0298211	1006
6	rs2572984	T	C	0.76839	1006
6	rs141988480	C	T	0.027833	1006
6	rs1743788	C	T	0.0675944	1006
6	rs1768962	T	C	0.356859	1006
6	rs1768963	A	C	0.800199	1006
6	rs1631595	A	G	0.357853	1006
6	rs1768964	A	T	0.0675944	1006
6	rs2757777	G	A	0.279324	1006
6	rs13216000	C	T	0.410537	1006
6	rs142643962	C	A	0.0248509	1006
6	rs1743789	C	T	0.800199	1006
6	rs72906423	C	T	0.0586481	1006
6	rs6455327	T	C	0.44334	1006
6	rs1293041	G	A	0.800199	1006
6	rs76006345	C	T	0.0586481	1006
6	rs1293042	C	T	0.357853	1006
6	rs141616828	C	T	0.0328032	1006
6	rs996948	C	T	0.421471	1006
6	rs17738262	C	T	0.0308151	1006
6	rs116859239	A	G	0.0228628	1006
6	rs2572981	C	G	0.27833	1006
6	rs12189839	T	C	0.0178926	1006
6	rs2757778	G	A	0.27833	1006
6	rs16867769	C	A	0.0318091	1006
6	rs9342759	G	A	0.454274	1006
6	rs2016403	T	C	0.800199	1006
6	rs11753273	A	T	0.0675944	1006
6	rs9346309	A	G	0.45328	1006
6	rs980223	A	C	0.345924	1006
6	rs11757317	C	T	0.141153	1006
6	rs2093454	C	T	0.454274	1006
6	rs2757780	A	G	0.800199	1006
6	rs2757781	A	G	0.345924	1006
6	rs13205898	C	T	0.147117	1006
6	rs1768973	G	A	0.800199	1006
6	rs189986320	A	G	0.0129225	1006
6	rs7763257	C	T	0.454274	1006
6	rs2208696	T	C	0.800199	1006
6	rs9346311	A	G	0.454274	1006
6	rs9342761	G	A	0.290258	1006
6	rs1799676	C	T	0.800199	1006
6	rs1768969	T	C	0.800199	1006
6	rs4498309	G	A	0.0675944	1006
6	rs1743792	A	G	0.800199	1006
6	rs1743793	A	C	0.345924	1006
6	rs1743794	G	A	0.0666004	1006
6	rs12202895	T	C	0.444334	1006
6	rs10945182	C	T	0.454274	1006
6	rs1768958	G	T	0.800199	1006
6	rs1768956	T	C	0.800199	1006
6	rs7744546	A	G	0.444334	1006
6	rs9360391	G	A	0.412525	1006
6	rs75647542	C	T	0.0318091	1006
6	rs7774460	T	G	0.277336	1006
6	rs13362803	A	G	0.0795229	1006
6	rs6914524	C	A	0.454274	1006
6	rs12197551	G	A	0.0109344	1006
6	rs145542137	T	C	0.00397614	1006
6	rs9364032	G	C	0.27833	1006
6	rs117374355	T	C	0.0685885	1006
6	rs12196987	A	G	0.454274	1006
6	rs117323990	C	A	0.0178926	1006
6	rs2757754	T	C	0.345924	1006
6	rs2757755	T	C	0.34493	1006
6	rs2757756	G	T	0.34493	1006
6	rs1743740	A	G	0.34493	1006
6	rs1768968	C	A	0.34493	1006
6	rs1768970	G	A	0.0666004	1006
6	rs2757757	G	A	0.34493	1006
6	rs2757758	T	G	0.277336	1006
6	rs144485561	C	A	0.00994036	1006
6	rs310262	G	A	0.0666004	1006
6	rs2572991	C	A	0.27833	1006
6	rs310261	C	G	0.802187	1006
6	rs310260	A	C	0.349901	1006
6	rs2607730	C	T	0.276342	1006
6	rs310259	G	A	0.524851	1006
6	rs77962353	C	T	0.0636183	1006
6	rs310269	C	A	0.514911	1006
6	rs79269231	C	T	0.0337972	1006
6	rs310268	T	C	0.514911	1006
6	rs310267	A	G	0.526839	1006
6	rs310266	G	A	0.803181	1006
6	rs310265	C	T	0.803181	1006
6	rs310264	T	A	0.515905	1006
6	rs79008856	A	C	0.0328032	1006
6	rs112157025	G	C	0.0198807	1006
6	rs310263	C	T	0.803181	1006
6	rs145804142	C	T	0.00994036	1006
6	rs10945183	T	A	0.485089	1006
6	rs13201074	G	C	0.197813	1006
6	rs1817255	T	C	0.485089	1006
6	rs34221170	G	A	0.197813	1006
6	rs56050333	C	A	0.197813	1006
6	rs17762826	C	T	0.199801	1006
6	rs7762919	G	A	0.486083	1006
6	rs80014879	T	G	0.0298211	1006
6	rs34013469	A	T	0.197813	1006
6	rs10455689	T	C	0.0308151	1006
6	rs117133773	C	T	0.0318091	1006
6	rs9364033	C	T	0.27833	1006
6	rs117035062	T	C	0.0218688	1006
6	rs9446142	A	G	0.486083	1006
6	rs34488480	T	A	0.146123	1006
6	rs4707218	C	T	0.27833	1006
6	rs9346313	T	C	0.489066	1006
6	rs9346314	A	C	0.291252	1006
6	rs9351764	T	C	0.27833	1006
6	rs34857559	A	C	0.27833	1006
6	rs13206442	T	A	0.476143	1006
6	rs9364034	C	T	0.21173	1006
6	rs78147928	T	C	0.0318091	1006
6	rs9346315	A	C	0.21173	1006
6	rs9354870	C	T	0.21173	1006
6	rs10455692	T	C	0.21173	1006
6	rs10455225	T	C	0.21173	1006
6	rs35176897	G	C	0.199801	1006
6	rs34855314	A	G	0.197813	1006
6	rs35534220	A	T	0.199801	1006
6	rs12526117	A	G	0.0367793	1006
6	rs9346317	A	T	0.719682	1006
6	rs13216283	A	G	0.212724	1006
6	rs12204106	T	C	0.21173	1006
6	rs35972533	A	G	0.21173	1006
6	rs55739728	C	T	0.197813	1006
6	rs13204189	G	A	0.199801	1006
6	rs12205972	T	C	0.21173	1006
6	rs6905260	A	G	0.21173	1006
6	rs6924877	G	A	0.21173	1006
6	rs6910099	T	G	0.21173	1006
6	rs6926348	C	T	0.199801	1006
6	rs12196517	A	G	0.21173	1006
6	rs35141678	A	G	0.199801	1006
6	rs56121698	T	C	0.21173	1006
6	rs34029814	T	G	0.21173	1006
6	rs34036103	T	C	0.21173	1006
6	rs62408330	C	A	0.199801	1006
6	rs62408331	C	G	0.21173	1006
6	rs62408332	A	G	0.21173	1006
6	rs35572543	G	A	0.199801	1006
6	rs62408334	C	T	0.21173	1006
6	rs9454842	T	A	0.21173	1006
6	rs36105649	T	C	0.21173	1006
6	rs13198249	G	C	0.21173	1006
6	rs13218223	T	C	0.199801	1006
6	rs13214996	A	C	0.200795	1006
6	rs59167280	T	A	0.21173	1006
6	rs6917326	G	C	0.199801	1006
6	rs17763273	G	A	0.197813	1006
6	rs12210052	G	C	0.21173	1006
6	rs6907222	T	G	0.199801	1006
6	rs12205685	T	G	0.210736	1006
6	rs13207965	C	A	0.198807	1006
6	rs12204227	A	G	0.21173	1006
6	rs13193478	A	T	0.199801	1006
6	rs12205802	T	C	0.21173	1006
6	rs13207307	G	T	0.197813	1006
6	rs12204388	A	G	0.21173	1006
6	rs28416121	C	T	0.0119284	1006
6	rs28590660	T	C	0.21173	1006
6	rs12206366	A	G	0.212724	1006
6	rs62408340	G	A	0.199801	1006
6	rs10455693	A	T	0.21173	1006
6	rs35536341	T	C	0.199801	1006
6	rs34265376	A	G	0.199801	1006
6	rs10455694	A	G	0.21173	1006
6	rs10455695	A	G	0.21173	1006
6	rs35963083	T	C	0.199801	1006
6	rs34251621	A	T	0.199801	1006
6	rs4707230	G	C	0.404573	1006
6	rs1987276	C	G	0.197813	1006
6	rs1960319	G	A	0.21173	1006
6	rs56135468	G	A	0.0337972	1006
6	rs1960318	T	C	0.199801	1006
6	rs1812373	A	G	0.210736	1006
6	rs13219545	G	T	0.21173	1006
6	rs13220683	C	T	0.199801	1006
6	rs79214643	G	A	0.0337972	1006
6	rs6904921	C	G	0.277336	1006
6	rs12111414	T	C	0.199801	1006
6	rs56217248	A	T	0.199801	1006
6	rs7748612	C	T	0.197813	1006
6	rs6455329	A	G	0.199801	1006
6	rs7769194	A	G	0.197813	1006
6	rs6455330	T	C	0.200795	1006
6	rs9364040	A	G	0.0864811	1006
6	rs7748687	T	A	0.199801	1006
6	rs12110750	C	T	0.199801	1006
6	rs35228692	C	T	0.199801	1006
6	rs34384257	C	T	0.199801	1006
6	rs34972731	C	T	0.199801	1006
6	rs76286859	A	G	0.0328032	1006
6	rs16867833	T	C	0.21173	1006
6	rs144294698	T	A	0.0208748	1006
6	rs35902949	A	G	0.199801	1006
6	rs10455226	A	G	0.21173	1006
6	rs55773264	G	T	0.197813	1006
6	rs35515278	C	A	0.197813	1006
6	rs34376437	T	C	0.197813	1006
6	rs34687710	A	G	0.197813	1006
6	rs34180490	G	A	0.197813	1006
6	rs16867838	T	A	0.197813	1006
6	rs74385733	T	C	0.0298211	1006
6	rs16867841	G	T	0.197813	1006
6	rs13213160	A	T	0.197813	1006
6	rs6908194	G	A	0.277336	1006
6	rs13213316	A	G	0.197813	1006
6	rs36101143	T	G	0.197813	1006
6	rs34868155	A	T	0.197813	1006
6	rs62408351	T	G	0.197813	1006
6	rs35512872	C	T	0.197813	1006
6	rs35581460	G	A	0.197813	1006
6	rs9454846	C	A	0.209742	1006
6	rs13217651	A	G	0.197813	1006
6	rs13201075	G	C	0.197813	1006
6	rs13190768	T	C	0.197813	1006
6	rs13201211	G	A	0.197813	1006
6	rs9454849	T	C	0.209742	1006
6	rs13202232	C	A	0.195825	1006
6	rs13218004	A	G	0.197813	1006
6	rs13201510	G	A	0.197813	1006
6	rs58840962	A	G	0.197813	1006
6	rs58391290	G	T	0.197813	1006
6	rs58366598	A	G	0.197813	1006
6	rs59766620	T	C	0.197813	1006
6	rs9454852	T	A	0.209742	1006
6	rs28655215	C	A	0.197813	1006
6	rs12210185	C	A	0.0208748	1006
6	rs10945184	C	T	0.0248509	1006
6	rs28716626	G	A	0.197813	1006
6	rs16880700	T	C	0.197813	1006
6	rs10485248	T	C	0.197813	1006
6	rs35994746	C	A	0.197813	1006
6	rs34706654	G	C	0.197813	1006
6	rs34696652	A	G	0.197813	1006
6	rs10485247	G	A	0.197813	1006
6	rs34793744	T	C	0.195825	1006
6	rs117871223	G	T	0.0218688	1006
6	rs12111448	C	T	0.197813	1006
6	rs7773916	C	T	0.199801	1006
6	rs7772811	G	T	0.197813	1006
6	rs1934308	G	A	0.925447	1006
6	rs7759665	T	C	0.197813	1006
6	rs7774239	C	T	0.209742	1006
6	rs7755805	A	G	0.197813	1006
6	rs13204741	A	G	0.197813	1006
6	rs9446145	T	G	0.209742	1006
6	rs62408962	T	C	0.195825	1006
6	rs9446146	C	A	0.209742	1006
6	rs13219460	T	G	0.2167	1006
6	rs9446147	C	T	0.209742	1006
6	rs33955960	G	A	0.195825	1006
6	rs55992249	T	A	0.209742	1006
6	rs7743867	A	C	0.197813	1006
6	rs7761366	G	C	0.209742	1006
6	rs7748172	T	C	0.209742	1006
6	rs7766483	C	T	0.197813	1006
6	rs13201566	T	C	0.197813	1006
6	rs35126149	C	G	0.197813	1006
6	rs34426101	A	G	0.380716	1006
6	rs55764460	A	G	0.198807	1006
6	rs56013312	A	G	0.198807	1006
6	rs6915789	T	C	0.650099	1006
6	rs55726661	G	A	0.197813	1006
6	rs55915502	C	A	0.197813	1006
6	rs35298805	C	G	0.197813	1006
6	rs1379449	G	A	0.197813	1006
6	rs1379450	A	G	0.197813	1006
6	rs75781786	G	T	0.0298211	1006
6	rs1379451	G	C	0.197813	1006
6	rs12201256	G	A	0.0228628	1006
6	rs12196786	A	C	0.209742	1006
6	rs35580806	G	A	0.197813	1006
6	rs13210400	T	C	0.197813	1006
6	rs2345235	C	G	0.197813	1006
6	rs1563603	C	T	0.197813	1006
6	rs1563604	G	A	0.209742	1006
6	rs1563605	C	T	0.647117	1006
6	rs1000469	C	T	0.197813	1006
6	rs1000468	T	C	0.197813	1006
6	rs1000467	A	C	0.209742	1006
6	rs6934061	T	A	0.409543	1006
6	rs1890653	C	T	0.197813	1006
6	rs12192356	C	T	0.209742	1006
6	rs10485246	C	T	0.197813	1006
6	rs62408971	C	A	0.197813	1006
6	rs62408972	A	T	0.197813	1006
6	rs12206924	G	A	0.0248509	1006
6	rs13199431	G	A	0.197813	1006
6	rs13200417	C	T	0.197813	1006
6	rs13219403	T	C	0.195825	1006
6	rs13199950	G	T	0.197813	1006
6	rs1870129	C	T	0.196819	1006
6	rs4036443	T	C	0.197813	1006
6	rs16867855	A	G	0.197813	1006
6	rs34100607	G	C	0.195825	1006
6	rs71534879	G	A	0.145129	1006
6	rs13208722	C	T	0.197813	1006
6	rs13194080	A	G	0.197813	1006
6	rs13197270	T	A	0.197813	1006
6	rs13208842	C	G	0.198807	1006
6	rs13194186	A	G	0.197813	1006
6	rs16867863	G	T	0.197813	1006
6	rs16867865	G	A	0.197813	1006
6	rs35934825	G	A	0.198807	1006
6	rs62408975	G	A	0.197813	1006
6	rs16867866	G	A	0.209742	1006
6	rs34892009	G	T	0.195825	1006
6	rs35005546	G	A	0.197813	1006
6	rs34814929	C	T	0.197813	1006
6	rs13217645	T	C	0.197813	1006
6	rs34652479	C	T	0.197813	1006
6	rs112156304	C	T	0.0685885	1006
6	rs9446149	T	C	0.210736	1006
6	rs4706258	A	G	0.277336	1006
6	rs13202462	G	A	0.197813	1006
6	rs13202579	G	A	0.197813	1006
6	rs9364042	T	C	0.409543	1006
6	rs10485245	A	C	0.197813	1006
6	rs9454855	C	T	0.197813	1006
6	rs62408981	A	C	0.197813	1006
6	rs62408982	C	T	0.197813	1006
6	rs9446150	A	C	0.209742	1006
6	rs75484885	G	A	0.0308151	1006
6	rs7761673	T	A	0.209742	1006
6	rs1379452	C	G	0.197813	1006
6	rs12206665	C	T	0.0228628	1006
6	rs6910590	G	A	0.197813	1006
6	rs6910602	G	A	0.197813	1006
6	rs6927179	C	T	0.197813	1006
6	rs1379453	C	T	0.167992	1006
6	rs959519	A	G	0.715706	1006
6	rs767414	C	T	0.771372	1006
6	rs76518707	A	G	0.0765408	1006
6	rs9351766	A	G	0.767396	1006
6	rs9360395	A	C	0.129225	1006
6	rs111500950	T	C	0.0725646	1006
6	rs9360396	C	G	0.765408	1006
6	rs9354871	A	G	0.798211	1006
6	rs9342764	A	G	0.128231	1006
6	rs9354872	G	A	0.128231	1006
6	rs6455332	C	A	0.0795229	1006
6	rs7752231	C	T	0.0795229	1006
6	rs1598787	G	C	0.168986	1006
6	rs7752395	C	A	0.0795229	1006
6	rs72917598	A	G	0.0198807	1006
6	rs1114785	A	G	0.84493	1006
6	rs9454860	G	A	0.333002	1006
6	rs2125025	T	G	0.201789	1006
6	rs2125026	T	C	0.206759	1006
6	rs112459965	T	C	0.0725646	1006
6	rs6918453	A	G	0.206759	1006
6	rs6939694	C	T	0.206759	1006
6	rs146843563	C	T	0.027833	1006
6	rs4706262	T	C	0.332008	1006
6	rs1598788	T	C	0.847913	1006
6	rs10945185	C	T	0.33499	1006
6	rs1598789	T	A	0.206759	1006
6	rs78391503	A	G	0.0149105	1006
6	rs1585187	G	A	0.332008	1006
6	rs1598790	C	A	0.206759	1006
6	rs9454861	T	C	0.332008	1006
6	rs4445025	C	T	0.84493	1006
6	rs4507550	G	A	0.206759	1006
6	rs1840941	G	A	0.206759	1006
6	rs12197211	G	A	0.161034	1006
6	rs74499652	G	T	0.127237	1006
6	rs2061311	T	A	0.84493	1006
6	rs2061312	C	T	0.197813	1006
6	rs139712913	T	C	0.0178926	1006
6	rs7752102	T	C	0.507952	1006
6	rs117093711	G	A	0.0387674	1006
6	rs6455335	T	C	0.507952	1006
6	rs6455336	T	G	0.84493	1006
6	rs6930785	G	A	0.507952	1006
6	rs17765037	A	G	0.306163	1006
6	rs78363710	T	G	0.127237	1006
6	rs4706263	A	G	0.507952	1006
6	rs61305080	C	T	0.37674	1006
6	rs112879892	T	C	0.00298211	1006
6	rs34064969	A	G	0.37674	1006
6	rs9346321	T	A	0.0129225	1006
6	rs9346322	T	C	0.50497	1006
6	rs9454863	T	A	0.168986	1006
6	rs111982455	C	A	0.0487078	1006
6	rs2345237	T	G	0.479125	1006
6	rs9346325	A	G	0.121272	1006
6	rs727237	T	A	0.302187	1006
6	rs12200220	T	A	0.16501	1006
6	rs2168714	G	A	0.121272	1006
6	rs2345238	A	G	0.121272	1006
6	rs2345239	G	A	0.121272	1006
6	rs9342765	G	A	0.67495	1006
6	rs9354874	A	C	0.673956	1006
6	rs9351769	C	T	0.411531	1006
6	rs117494162	T	A	0.0198807	1006
6	rs13204219	G	A	0.302187	1006
6	rs9346326	T	C	0.373757	1006
6	rs12111315	G	A	0.0188867	1006
6	rs7747908	G	A	0.605368	1006
6	rs9294846	T	C	0.0805169	1006
6	rs9294847	A	G	0.0805169	1006
6	rs8180582	G	A	0.4334	1006
6	rs9354876	T	C	0.449304	1006
6	rs9346327	G	A	0.4334	1006
6	rs9364046	C	T	0.449304	1006
6	rs9346328	C	T	0.4334	1006
6	rs6929584	C	T	0.918489	1006
6	rs9354877	A	G	0.4334	1006
6	rs9454865	G	A	0.0785288	1006
6	rs6455337	C	G	0.452286	1006
6	rs1542413	A	G	0.535785	1006
6	rs1542412	T	C	0.435388	1006
6	rs74657755	T	C	0.105368	1006
6	rs4707278	G	C	0.435388	1006
6	rs112109203	G	A	0.0337972	1006
6	rs1026441	T	C	0.435388	1006
6	rs9185	G	A	0.535785	1006
6	rs143117986	C	T	0.0198807	1006
6	rs3214021	C	T	0.435388	1006
6	rs3816563	A	G	0.435388	1006
6	rs6455338	T	C	0.435388	1006
6	rs6455339	C	T	0.435388	1006
6	rs9294848	A	T	0.452286	1006
6	rs9360397	G	A	0.435388	1006
6	rs9364047	T	C	0.435388	1006
6	rs3823078	A	G	0.436382	1006
6	rs3823079	A	G	0.436382	1006
6	rs7742015	A	G	0.535785	1006
6	rs9454868	C	A	0.0785288	1006
6	rs7774371	C	T	0.532803	1006
6	rs4706271	T	G	0.435388	1006
6	rs4706272	G	A	0.435388	1006
6	rs34791525	C	T	0.0745527	1006
6	rs75963948	G	A	0.117296	1006
6	rs4707289	C	T	0.432406	1006
6	rs4706273	C	T	0.432406	1006
6	rs980587	C	T	0.0168986	1006
6	rs4706274	T	C	0.177932	1006
6	rs12175229	G	A	0.432406	1006
6	rs1457494	C	T	0.432406	1006
6	rs17765737	G	C	0.117296	1006
6	rs1457493	A	C	0.432406	1006
6	rs930886	T	C	0.534791	1006
6	rs9354878	A	G	0.838966	1006
6	rs74492521	C	T	0.0497018	1006
6	rs1963956	G	A	0.435388	1006
6	rs2045444	T	C	0.435388	1006
6	rs17503505	T	C	0.120278	1006
6	rs142208165	G	A	0.0198807	1006
6	rs2125022	A	T	0.435388	1006
6	rs9364048	A	G	0.130219	1006
6	rs2445957	T	C	0.547714	1006
6	rs2502565	A	G	0.983101	1006
6	rs2445958	A	C	0.547714	1006
6	rs199859156	C	T	0.0795229	1006
6	rs17503616	C	G	0.0715706	1006
6	rs2445959	G	A	0.547714	1006
6	rs2445960	G	A	0.547714	1006
6	rs12662629	C	T	0.435388	1006
6	rs9354879	C	T	0.435388	1006
6	rs2445961	T	C	0.984095	1006
6	rs2494776	A	G	0.392644	1006
6	rs17503698	C	T	0.0775348	1006
6	rs142335016	T	C	0.00894632	1006
6	rs2445962	G	A	0.547714	1006
6	rs2502564	C	T	0.392644	1006
6	rs3799104	A	G	0.435388	1006
6	rs3799105	A	C	0.432406	1006
6	rs3799106	T	C	0.4334	1006
6	rs2445963	G	A	0.16998	1006
6	rs2445964	T	C	0.467197	1006
6	rs28434733	C	T	0.0785288	1006
6	rs2502557	G	A	0.983101	1006
6	rs921973	T	C	0.464215	1006
6	rs141416647	G	A	0.0238569	1006
6	rs76075627	G	A	0.0506958	1006
6	rs12648	A	T	0.432406	1006
6	rs9446157	G	C	0.0785288	1006
6	rs921972	A	G	0.435388	1006
6	rs2445968	G	C	0.168986	1006
6	rs4516910	A	C	0.435388	1006
6	rs13198709	G	T	0.0745527	1006
6	rs7741758	A	C	0.432406	1006
6	rs7742087	A	G	0.435388	1006
6	rs2502597	G	C	0.452286	1006
6	rs74571842	C	T	0.083499	1006
6	rs3799109	T	C	0.0785288	1006
6	rs960144	T	C	0.452286	1006
6	rs17504196	A	G	0.0715706	1006
6	rs71559565	G	A	0.082505	1006
6	rs78149587	A	T	0.0785288	1006
6	rs9364050	G	C	0.452286	1006
6	rs76491489	A	G	0.0785288	1006
6	rs1840940	T	G	0.607356	1006
6	rs58749084	T	C	0.0168986	1006
6	rs57751010	T	C	0.0168986	1006
6	rs2445970	A	G	0.831014	1006
6	rs2445971	C	G	0.162028	1006
6	rs7763213	A	G	0.535785	1006
6	rs7743876	C	T	0.436382	1006
6	rs1457492	G	T	0.436382	1006
6	rs7749509	C	G	0.535785	1006
6	rs1457500	A	G	0.452286	1006
6	rs1457499	G	T	0.452286	1006
6	rs111736449	C	T	0.00397614	1006
6	rs117822172	G	A	0.0218688	1006
6	rs4706283	A	G	0.436382	1006
6	rs144639500	T	C	0.0785288	1006
6	rs9454873	C	T	0.0785288	1006
6	rs6902295	G	A	0.435388	1006
6	rs9364051	G	A	0.435388	1006
6	rs62408989	T	C	0.140159	1006
6	rs9342766	G	A	0.535785	1006
6	rs7771508	T	G	0.452286	1006
6	rs62408990	C	A	0.028827	1006
6	rs2305837	A	G	0.432406	1006
6	rs3799112	C	T	0.449304	1006
6	rs59459704	G	A	0.4334	1006
6	rs9342767	A	G	0.4334	1006
6	rs4707324	T	G	0.0785288	1006
6	rs9354881	T	C	0.431412	1006
6	rs9346332	C	A	0.432406	1006
6	rs9354882	T	G	0.4334	1006
6	rs9346333	C	A	0.432406	1006
6	rs9454876	G	A	0.0785288	1006
6	rs9346335	C	G	0.4334	1006
6	rs148556589	A	C	0.0367793	1006
6	rs9351772	C	T	0.432406	1006
6	rs55678902	C	T	0.137177	1006
6	rs9342768	C	G	0.532803	1006
6	rs9360399	C	T	0.432406	1006
6	rs74509347	T	C	0.0168986	1006
6	rs9294849	C	T	0.0785288	1006
6	rs2061310	A	G	0.449304	1006
6	rs9346336	G	A	0.432406	1006
6	rs79614136	C	T	0.0745527	1006
6	rs78496171	C	G	0.0785288	1006
6	rs112532528	C	T	0.00795229	1006
6	rs62408993	T	C	0.137177	1006
6	rs9342769	A	G	0.462227	1006
6	rs1902650	T	C	0.449304	1006
6	rs78852026	T	C	0.0208748	1006
6	rs9354883	A	G	0.421471	1006
6	rs73485538	A	G	0.0168986	1006
6	rs117712099	G	A	0.0367793	1006
6	rs9364053	A	G	0.432406	1006
6	rs12665798	A	G	0.449304	1006
6	rs7759966	G	T	0.432406	1006
6	rs72910810	T	C	0.432406	1006
6	rs78050620	C	A	0.0367793	1006
6	rs12055543	G	A	0.532803	1006
6	rs74638262	T	C	0.0437376	1006
6	rs13202730	A	G	0.0586481	1006
6	rs3799113	C	G	0.449304	1006
6	rs78931930	A	G	0.0367793	1006
6	rs143113307	G	C	0.028827	1006
6	rs139022462	G	A	0.00994036	1006
6	rs1031631	C	T	0.470179	1006
6	rs7750707	T	C	0.0168986	1006
6	rs9346337	T	C	0.432406	1006
6	rs9346338	C	T	0.4334	1006
6	rs9346339	A	G	0.4334	1006
6	rs9346340	T	C	0.449304	1006
6	rs9354884	G	T	0.532803	1006
6	rs141636485	A	G	0.00596421	1006
6	rs9360400	C	T	0.449304	1006
6	rs2925797	T	C	0.83002	1006
6	rs7762400	T	G	0.432406	1006
6	rs7758405	A	T	0.449304	1006
6	rs189006418	G	A	0.00596421	1006
6	rs34669974	A	G	0.0357853	1006
6	rs6905645	C	T	0.532803	1006
6	rs9364054	T	C	0.432406	1006
6	rs16868113	A	C	0.0785288	1006
6	rs9346341	C	T	0.532803	1006
6	rs56310174	A	C	0.0168986	1006
6	rs9364055	G	A	0.449304	1006
6	rs45559535	G	T	0.432406	1006
6	rs12661224	C	T	0.432406	1006
6	rs62408997	T	C	0.137177	1006
6	rs2290710	G	A	0.432406	1006
6	rs1993481	C	A	0.432406	1006
6	rs5027848	C	T	0.451292	1006
6	rs9342770	T	C	0.432406	1006
6	rs3799117	G	C	0.432406	1006
6	rs9364056	G	A	0.432406	1006
6	rs9354885	T	C	0.432406	1006
6	rs73745767	C	T	0.0168986	1006
6	rs117884950	C	T	0.0775348	1006
6	rs6909708	C	A	0.432406	1006
6	rs147439743	T	C	0.0477137	1006
6	rs1993482	C	T	0.532803	1006
6	rs113651953	T	C	0.00198807	1006
6	rs1993483	T	C	0.4334	1006
6	rs6904680	T	C	0.432406	1006
6	rs16868129	T	C	0.0785288	1006
6	rs9346342	C	T	0.532803	1006
6	rs140566082	T	G	0.00994036	1006
6	rs9346343	C	T	0.432406	1006
6	rs9454880	G	A	0.0785288	1006
6	rs3778241	T	G	0.60835	1006
6	rs10498869	G	A	0.0775348	1006
6	rs9454881	G	A	0.0785288	1006
6	rs6918407	A	C	0.449304	1006
6	rs6938478	G	A	0.432406	1006
6	rs75919065	C	A	0.0357853	1006
6	rs9294851	C	T	0.432406	1006
6	rs11968161	A	C	0.0168986	1006
6	rs4707343	C	T	0.432406	1006
6	rs11969223	T	G	0.0168986	1006
6	rs9454882	G	A	0.0785288	1006
6	rs2502553	C	T	0.83002	1006
6	rs9346344	A	G	0.4334	1006
6	rs75213621	T	G	0.116302	1006
6	rs117247086	A	G	0.00695825	1006
6	rs2881080	C	T	0.432406	1006
6	rs9342772	T	C	0.432406	1006
6	rs9364057	C	T	0.432406	1006
6	rs67678871	C	T	0.432406	1006
6	rs16868145	G	T	0.432406	1006
6	rs7739633	C	A	0.432406	1006
6	rs7738792	G	A	0.432406	1006
6	rs75402207	G	A	0.0129225	1006
6	rs9354887	G	A	0.432406	1006
6	rs7743613	G	T	0.432406	1006
6	rs149847370	T	A	0.0149105	1006
6	rs116944962	A	C	0.0149105	1006
6	rs4457128	T	A	0.0159046	1006
6	rs4473825	G	A	0.449304	1006
6	rs7775172	T	C	0.432406	1006
6	rs7755920	C	T	0.432406	1006
6	rs6455340	A	T	0.532803	1006
6	rs13197020	T	C	0.0735586	1006
6	rs3778242	G	C	0.434394	1006
6	rs59573217	G	T	0.0159046	1006
6	rs7747688	A	C	0.0168986	1006
6	rs13201581	T	A	0.0735586	1006
6	rs62408998	T	C	0.136183	1006
6	rs9454887	A	G	0.0795229	1006
6	rs8180599	A	C	0.4334	1006
6	rs77961428	T	C	0.0387674	1006
6	rs11970363	T	C	0.449304	1006
6	rs112797518	T	C	0.0109344	1006
6	rs4707359	A	G	0.4334	1006
6	rs2445972	T	C	0.161034	1006
6	rs7740306	T	C	0.0159046	1006
6	rs118169121	C	T	0.0457256	1006
6	rs73486009	C	T	0.0159046	1006
6	rs72910872	G	A	0.0328032	1006
6	rs62408999	A	C	0.432406	1006
6	rs11962504	T	C	0.0159046	1006
6	rs4348273	C	T	0.4334	1006
6	rs1457496	C	T	0.0168986	1006
6	rs1457495	C	T	0.0168986	1006
6	rs116988680	C	T	0.0328032	1006
6	rs9364058	G	A	0.432406	1006
6	rs9454889	C	A	0.0795229	1006
6	rs67438720	A	T	0.431412	1006
6	rs117410856	T	C	0.0616302	1006
6	rs12525951	A	C	0.4334	1006
6	rs2502542	A	T	0.0815109	1006
6	rs6455342	G	A	0.607356	1006
6	rs2502543	A	G	0.222664	1006
6	rs13214792	A	C	0.0745527	1006
6	rs1902652	C	A	0.0159046	1006
6	rs13191460	T	C	0.0745527	1006
6	rs9354888	A	G	0.432406	1006
6	rs9446159	T	A	0.0795229	1006
6	rs2168712	T	C	0.532803	1006
6	rs2168713	T	C	0.432406	1006
6	rs13193407	A	G	0.0745527	1006
6	rs9342773	C	T	0.431412	1006
6	rs9351774	C	A	0.431412	1006
6	rs77922290	G	A	0.0606362	1006
6	rs2345564	C	G	0.607356	1006
6	rs9346348	T	A	0.431412	1006
6	rs59510607	T	A	0.431412	1006
6	rs7749324	T	C	0.441352	1006
6	rs13437057	T	C	0.0795229	1006
6	rs12173563	A	G	0.432406	1006
6	rs75877355	T	G	0.0795229	1006
6	rs9346350	A	C	0.432406	1006
6	rs9346351	A	G	0.432406	1006
6	rs9364060	G	A	0.432406	1006
6	rs2445973	A	G	0.54175	1006
6	rs77021418	G	A	0.0149105	1006
6	rs76977153	G	A	0.130219	1006
6	rs68181489	G	A	0.432406	1006
6	rs9354889	C	T	0.432406	1006
6	rs78307026	G	A	0.083499	1006
6	rs10945188	C	T	0.432406	1006
6	rs7757629	C	T	0.0745527	1006
6	rs6919766	G	A	0.449304	1006
6	rs6920280	G	C	0.432406	1006
6	rs9454890	A	G	0.0785288	1006
6	rs9351775	T	C	0.432406	1006
6	rs9342774	G	T	0.432406	1006
6	rs143408594	C	A	0.0168986	1006
6	rs9346352	T	C	0.431412	1006
6	rs2445974	T	C	0.616302	1006
6	rs9346353	A	G	0.431412	1006
6	rs9346354	A	G	0.432406	1006
6	rs2502547	A	G	0.0129225	1006
6	rs2502548	A	G	0.0139165	1006
6	rs2445975	A	C	0.83002	1006
6	rs59738216	C	T	0.431412	1006
6	rs3003555	A	G	0.831014	1006
6	rs17583400	T	C	0.136183	1006
6	rs3799119	G	A	0.431412	1006
6	rs9454892	C	T	0.083499	1006
6	rs11967076	T	G	0.0168986	1006
6	rs9364061	T	C	0.432406	1006
6	rs7752533	T	C	0.432406	1006
6	rs9454893	C	T	0.0785288	1006
6	rs1078026	G	A	0.449304	1006
6	rs3799120	C	A	0.432406	1006
6	rs2445976	A	C	0.540755	1006
6	rs12662657	C	T	0.431412	1006
6	rs72910896	G	A	0.0208748	1006
6	rs76975915	A	G	0.0298211	1006
6	rs1563606	C	T	0.449304	1006
6	rs1563607	G	A	0.432406	1006
6	rs1563608	C	T	0.532803	1006
6	rs1563609	G	T	0.432406	1006
6	rs181050952	T	A	0.0159046	1006
6	rs9360404	A	T	0.431412	1006
6	rs1902654	A	C	0.431412	1006
6	rs1902655	C	G	0.44831	1006
6	rs1902656	C	T	0.431412	1006
6	rs1840942	A	G	0.616302	1006
6	rs1457498	C	T	0.0805169	1006
6	rs2125023	G	C	0.431412	1006
6	rs2125024	G	A	0.431412	1006
6	rs2305838	C	A	0.431412	1006
6	rs2305839	T	G	0.431412	1006
6	rs2305840	A	G	0.0616302	1006
6	rs7751578	T	G	0.0168986	1006
6	rs9446161	T	G	0.0795229	1006
6	rs6920725	T	C	0.44831	1006
6	rs6935994	G	A	0.44831	1006
```
