## Supplementary material for "Characterization of shared and ancestry-specific signals driving complex traits using multi-ancestry fine-mapping": s1_ref.bim

```
6	rs12204652	0	69503426	T	A
6	rs9346243	0	69504461	A	C
6	rs1033521	0	69504861	T	C
6	rs580092	0	69505666	G	A
6	rs17258703	0	69506332	C	T
6	rs7755356	0	69506704	A	G
6	rs55840344	0	69507300	A	G
6	rs9294807	0	69507314	A	T
6	rs60892917	0	69507428	G	A
6	rs2206834	0	69507819	G	A
6	rs2223724	0	69508067	A	G
6	rs12214149	0	69508348	T	C
6	rs7769724	0	69508365	T	G
6	rs7765583	0	69508424	A	G
6	rs140647373	0	69508742	A	T
6	rs76407707	0	69508746	C	T
6	rs9360361	0	69509198	T	C
6	rs72901236	0	69510060	G	A
6	rs6929378	0	69510211	G	A
6	rs9446058	0	69510455	T	G
6	rs74463574	0	69510634	T	G
6	rs62416553	0	69510720	A	G
6	rs1015152	0	69511092	C	G
6	rs74991225	0	69511712	G	A
6	rs6455303	0	69511921	C	T
6	rs7758017	0	69511938	A	G
6	rs10806605	0	69512348	A	T
6	rs11756306	0	69513049	C	G
6	rs116950960	0	69513685	C	T
6	rs76740715	0	69514126	C	T
6	rs6911395	0	69514543	G	C
6	rs13192244	0	69514976	T	C
6	rs73745876	0	69515259	A	G
6	rs138155820	0	69515276	T	C
6	rs77245763	0	69515619	C	G
6	rs117915796	0	69515625	T	A
6	rs117347167	0	69516218	G	A
6	rs9346245	0	69516566	G	C
6	rs150865283	0	69517010	A	C
6	rs145624678	0	69517222	C	T
6	rs144914323	0	69517379	G	A
6	rs9351738	0	69517384	A	G
6	rs2140510	0	69517882	T	C
6	rs2140511	0	69518096	A	G
6	rs2177448	0	69518233	A	G
6	rs17258918	0	69518796	A	G
6	rs9294809	0	69518880	T	G
6	rs9294810	0	69518935	A	C
6	rs13190871	0	69519289	C	A
6	rs10945142	0	69519309	G	A
6	rs10945143	0	69519499	T	C
6	rs9454621	0	69519534	A	G
6	rs9454622	0	69519609	G	A
6	rs73745879	0	69519718	G	T
6	rs9454623	0	69519949	T	G
6	rs1523937	0	69520127	C	G
6	rs73745880	0	69520363	G	A
6	rs9294811	0	69520768	A	C
6	rs9346246	0	69520926	C	A
6	rs141012227	0	69520974	A	G
6	rs79471550	0	69521273	G	A
6	rs9454624	0	69521779	A	T
6	rs9454625	0	69521787	T	G
6	rs582962	0	69521978	G	A
6	rs145500207	0	69522080	T	C
6	rs12193995	0	69522812	T	A
6	rs13203497	0	69522876	T	A
6	rs118114184	0	69523066	G	A
6	rs801262	0	69524373	T	C
6	rs801263	0	69524498	T	G
6	rs9360362	0	69525365	G	A
6	rs79880090	0	69525425	C	T
6	rs540437	0	69525629	T	C
6	rs78154292	0	69525853	A	G
6	rs62418564	0	69526173	T	C
6	rs1018436	0	69526861	A	G
6	rs646118	0	69526907	G	A
6	rs657393	0	69527084	T	A
6	rs116891643	0	69527196	C	A
6	rs490653	0	69527664	G	A
6	rs492444	0	69527865	A	G
6	rs11963528	0	69528170	C	A
6	rs473246	0	69529509	G	C
6	rs79137378	0	69529644	G	A
6	rs502221	0	69530387	G	A
6	rs595715	0	69530493	T	C
6	rs149187368	0	69530890	G	A
6	rs75890790	0	69531380	A	G
6	rs2022212	0	69531957	A	G
6	rs639610	0	69532057	C	A
6	rs2022213	0	69532079	C	G
6	rs78344120	0	69533492	G	A
6	rs4706035	0	69533938	G	A
6	rs4706665	0	69534107	T	C
6	rs13208896	0	69534385	G	A
6	rs9354803	0	69534484	A	G
6	rs6910694	0	69534582	T	A
6	rs9363967	0	69534613	A	T
6	rs12528362	0	69535038	T	G
6	rs12208199	0	69535080	T	C
6	rs12528028	0	69535258	A	G
6	rs12175526	0	69535509	T	G
6	rs544770	0	69535577	T	C
6	rs62418565	0	69535724	T	C
6	rs13199883	0	69535823	A	G
6	rs590889	0	69536018	C	T
6	rs62418566	0	69536582	T	C
6	rs11755800	0	69536842	C	T
6	rs62418567	0	69536924	A	T
6	rs498801	0	69537984	T	C
6	rs76977941	0	69538089	T	C
6	rs62418568	0	69538655	T	A
6	rs62418569	0	69539288	C	T
6	rs568360	0	69540590	T	A
6	rs570379	0	69540836	G	A
6	rs571299	0	69540950	G	A
6	rs514518	0	69541114	A	C
6	rs577328	0	69541331	G	A
6	rs62418570	0	69541588	C	T
6	rs75700702	0	69542165	T	A
6	rs497240	0	69542291	C	T
6	rs555959	0	69544160	G	T
6	rs563146	0	69544896	G	A
6	rs551876	0	69545429	A	G
6	rs13204246	0	69545666	C	T
6	rs482005	0	69545793	T	G
6	rs555588	0	69545855	C	T
6	rs1008234	0	69545903	G	A
6	rs483875	0	69545996	T	G
6	rs506211	0	69546138	T	C
6	rs579304	0	69546164	C	T
6	rs580073	0	69546221	C	T
6	rs580182	0	69546258	C	T
6	rs510779	0	69546639	T	C
6	rs77710713	0	69546673	G	A
6	rs12192643	0	69546764	T	G
6	rs117260964	0	69546784	G	T
6	rs513369	0	69546915	C	G
6	rs1523933	0	69546947	C	T
6	rs36051509	0	69546994	T	C
6	rs499251	0	69547090	A	T
6	rs12198700	0	69547125	G	A
6	rs536322	0	69547126	G	A
6	rs72901280	0	69547142	C	A
6	rs79721332	0	69547402	G	A
6	rs540974	0	69547642	T	G
6	rs17259872	0	69547787	A	G
6	rs505948	0	69547883	C	T
6	rs544495	0	69548012	A	G
6	rs528718	0	69548068	C	A
6	rs1403923	0	69548206	G	A
6	rs12200743	0	69548310	G	T
6	rs569272	0	69548406	T	C
6	rs77558146	0	69548412	A	G
6	rs62418572	0	69548439	C	A
6	rs483076	0	69549098	A	G
6	rs489218	0	69549413	T	G
6	rs492954	0	69549844	T	G
6	rs493768	0	69549897	C	T
6	rs66779956	0	69549928	G	A
6	rs486413	0	69550082	T	C
6	rs75472594	0	69550083	T	C
6	rs487408	0	69550199	G	A
6	rs487492	0	69550227	C	A
6	rs73458284	0	69550423	G	A
6	rs77269931	0	69550487	T	A
6	rs491998	0	69550688	G	A
6	rs62418573	0	69550695	A	G
6	rs492229	0	69550764	T	G
6	rs518644	0	69551323	C	T
6	rs519614	0	69551449	C	T
6	rs520391	0	69551494	C	T
6	rs34625240	0	69551541	A	C
6	rs523137	0	69551798	C	G
6	rs550090	0	69551822	A	G
6	rs1589733	0	69551838	G	C
6	rs546970	0	69552103	T	C
6	rs9446060	0	69552271	G	A
6	rs551777	0	69552659	T	C
6	rs1608528	0	69552718	A	G
6	rs492863	0	69552996	C	T
6	rs13214125	0	69553026	G	A
6	rs34131251	0	69553239	C	T
6	rs580034	0	69553463	G	A
6	rs580767	0	69553484	T	C
6	rs12200405	0	69553714	G	A
6	rs62418576	0	69554166	C	A
6	rs7774791	0	69554171	C	G
6	rs9342735	0	69554285	A	C
6	rs9346251	0	69554294	A	G
6	rs9342736	0	69554514	G	A
6	rs9346252	0	69554526	G	T
6	rs2207435	0	69554609	G	A
6	rs6941602	0	69554790	C	G
6	rs6920573	0	69554813	A	T
6	rs2224011	0	69555181	A	C
6	rs7742022	0	69555254	C	A
6	rs497728	0	69555985	T	C
6	rs522513	0	69556446	T	C
6	rs9351741	0	69556571	G	C
6	rs525342	0	69556783	G	A
6	rs526156	0	69556840	A	C
6	rs527932	0	69557000	A	C
6	rs478319	0	69557192	T	G
6	rs111996816	0	69557303	C	A
6	rs12524957	0	69557386	C	T
6	rs553613	0	69557496	G	A
6	rs6921402	0	69558035	C	T
6	rs580973	0	69558221	C	T
6	rs509984	0	69558359	C	T
6	rs472367	0	69558391	G	A
6	rs513357	0	69558698	A	G
6	rs72902918	0	69558859	C	T
6	rs501140	0	69559209	C	T
6	rs541027	0	69559455	A	T
6	rs13207774	0	69560086	A	G
6	rs491928	0	69560139	C	T
6	rs493606	0	69560278	T	C
6	rs493682	0	69560304	G	A
6	rs13208283	0	69560454	A	C
6	rs996768	0	69560573	G	A
6	rs536054	0	69560780	G	T
6	rs500125	0	69560985	G	A
6	rs12055424	0	69561169	C	A
6	rs62416367	0	69561451	G	A
6	rs525874	0	69561562	C	A
6	rs566190	0	69561759	A	G
6	rs552283	0	69562081	C	A
6	rs12202836	0	69562946	A	G
6	rs75511638	0	69563026	T	C
6	rs7755226	0	69563055	G	A
6	rs17200696	0	69563201	A	C
6	rs12196150	0	69563344	C	T
6	rs505369	0	69564430	T	A
6	rs507326	0	69564646	T	G
6	rs111706709	0	69564765	C	T
6	rs547423	0	69564830	G	A
6	rs534690	0	69565332	G	T
6	rs11967772	0	69565390	T	G
6	rs117048094	0	69565421	T	C
6	rs540955	0	69565982	T	A
6	rs117805500	0	69566355	G	A
6	rs1988054	0	69566718	G	C
6	rs1120509	0	69566846	A	G
6	rs2224014	0	69566849	C	G
6	rs141181208	0	69567095	G	A
6	rs483833	0	69567241	G	A
6	rs485721	0	69567445	C	A
6	rs117131535	0	69567811	A	G
6	rs151272685	0	69568460	G	A
6	rs62416368	0	69568729	C	T
6	rs518704	0	69568733	G	T
6	rs480816	0	69569533	T	A
6	rs1120258	0	69569875	A	G
6	rs550695	0	69569884	A	G
6	rs117544405	0	69570014	A	G
6	rs1120259	0	69570182	T	C
6	rs512094	0	69570602	G	C
6	rs501856	0	69570627	A	T
6	rs118183734	0	69570876	A	T
6	rs79541554	0	69570919	C	T
6	rs6455306	0	69571053	C	T
6	rs6936651	0	69571269	C	T
6	rs146971790	0	69571288	C	T
6	rs530244	0	69571461	A	T
6	rs533890	0	69571827	G	A
6	rs117803153	0	69572139	T	C
6	rs10223798	0	69572657	T	C
6	rs563952	0	69572779	T	G
6	rs564048	0	69572814	G	A
6	rs12527569	0	69573241	C	T
6	rs116856493	0	69573314	T	C
6	rs482872	0	69573689	G	A
6	rs494222	0	69573762	C	T
6	rs484684	0	69573882	T	G
6	rs484750	0	69573904	T	C
6	rs72902944	0	69574226	G	A
6	rs508920	0	69574261	G	A
6	rs512476	0	69574645	G	A
6	rs526501	0	69575044	T	G
6	rs538973	0	69575207	A	T
6	rs528341	0	69575238	A	G
6	rs529105	0	69575290	T	G
6	rs542600	0	69575610	G	A
6	rs553117	0	69575650	T	C
6	rs542737	0	69575654	G	C
6	rs544398	0	69575803	G	A
6	rs556592	0	69576000	A	G
6	rs117880126	0	69576184	G	C
6	rs573776	0	69576683	G	A
6	rs62416371	0	69576888	A	C
6	rs501521	0	69577447	A	G
6	rs492831	0	69577628	G	A
6	rs505031	0	69577789	T	C
6	rs519237	0	69578174	G	T
6	rs117682879	0	69578393	C	T
6	rs565292	0	69578409	T	C
6	rs62416372	0	69578411	A	G
6	rs523962	0	69578740	G	T
6	rs71534866	0	69578799	A	G
6	rs80225809	0	69578956	A	G
6	rs62416389	0	69579272	G	A
6	rs490692	0	69579962	T	C
6	rs9346257	0	69580078	G	T
6	rs12211865	0	69580203	G	A
6	rs77483263	0	69580510	G	A
6	rs518164	0	69580684	C	T
6	rs518311	0	69580726	A	G
6	rs510835	0	69581046	T	C
6	rs12529787	0	69581222	G	A
6	rs62416390	0	69581424	G	A
6	rs144943999	0	69581686	A	T
6	rs538997	0	69581777	G	A
6	rs539111	0	69581815	T	C
6	rs550348	0	69581899	A	G
6	rs551216	0	69581991	A	G
6	rs563817	0	69582205	T	C
6	rs566537	0	69582525	G	A
6	rs577894	0	69582622	C	T
6	rs579588	0	69582816	C	T
6	rs570276	0	69582910	T	C
6	rs12529174	0	69583104	A	C
6	rs17260682	0	69584330	C	A
6	rs77304716	0	69584854	C	T
6	rs9363973	0	69584914	A	C
6	rs72902974	0	69585188	C	T
6	rs545085	0	69585308	A	T
6	rs566426	0	69585624	A	C
6	rs75425817	0	69585642	T	C
6	rs62416392	0	69586024	T	C
6	rs559960	0	69586332	T	G
6	rs579773	0	69586781	A	G
6	rs504160	0	69587849	C	G
6	rs147532563	0	69588585	G	A
6	rs12174093	0	69588979	A	G
6	rs62416395	0	69589209	C	T
6	rs9346258	0	69589222	C	T
6	rs9346259	0	69589269	T	C
6	rs7454736	0	69589566	G	T
6	rs558452	0	69589587	G	A
6	rs1880177	0	69589956	G	A
6	rs74691073	0	69590034	C	T
6	rs12530394	0	69590096	T	A
6	rs13217051	0	69590247	A	G
6	rs13201645	0	69590430	C	T
6	rs75835928	0	69590486	G	A
6	rs12524100	0	69591585	T	C
6	rs562537	0	69591880	T	C
6	rs11751644	0	69592110	A	G
6	rs478789	0	69592536	G	A
6	rs482397	0	69592892	T	C
6	rs62416397	0	69592910	G	A
6	rs62416398	0	69593055	T	C
6	rs62416400	0	69593308	G	C
6	rs28594921	0	69593367	T	C
6	rs491833	0	69593525	A	G
6	rs509304	0	69593540	C	T
6	rs62416401	0	69593687	T	C
6	rs62416402	0	69593880	G	A
6	rs7754330	0	69593900	A	G
6	rs12215318	0	69593985	C	T
6	rs496481	0	69594032	T	A
6	rs514545	0	69594074	C	T
6	rs186936847	0	69594092	C	T
6	rs9363974	0	69594614	G	A
6	rs80050596	0	69594912	A	G
6	rs79330198	0	69595040	T	G
6	rs62416403	0	69595427	A	G
6	rs13208434	0	69595460	A	C
6	rs76917950	0	69595595	G	T
6	rs12199028	0	69595671	T	G
6	rs4706710	0	69596283	A	G
6	rs4706711	0	69596380	T	C
6	rs4706061	0	69596592	T	C
6	rs138004333	0	69596677	T	C
6	rs12194110	0	69597016	C	T
6	rs62416405	0	69597792	A	C
6	rs62416406	0	69597893	G	A
6	rs4706712	0	69597897	T	A
6	rs12209015	0	69598003	G	A
6	rs4706713	0	69598231	T	G
6	rs150638293	0	69598275	A	G
6	rs1403926	0	69598297	A	C
6	rs79616587	0	69599051	T	A
6	rs9454635	0	69599646	G	A
6	rs9454636	0	69600691	T	A
6	rs10945146	0	69600790	T	C
6	rs13195099	0	69600866	C	T
6	rs6927848	0	69600967	A	G
6	rs6906092	0	69601104	C	A
6	rs12154054	0	69601795	G	A
6	rs77791242	0	69601978	C	T
6	rs74536773	0	69602538	C	G
6	rs2342760	0	69603223	G	T
6	rs1932608	0	69603936	A	C
6	rs72902997	0	69604479	A	G
6	rs951399	0	69604748	G	A
6	rs12210824	0	69604800	G	T
6	rs1523936	0	69605682	C	T
6	rs9454639	0	69605817	A	G
6	rs78506159	0	69606419	G	A
6	rs1916767	0	69606748	A	G
6	rs10455223	0	69606837	T	C
6	rs76700465	0	69606985	A	G
6	rs6931990	0	69607907	T	G
6	rs72902999	0	69607909	G	T
6	rs72903000	0	69608384	A	G
6	rs72903001	0	69608392	C	T
6	rs1523938	0	69608492	A	C
6	rs34580444	0	69608505	G	A
6	rs74563674	0	69609089	A	T
6	rs13199576	0	69609961	T	A
6	rs13210533	0	69610230	G	A
6	rs2342761	0	69610281	G	A
6	rs56016894	0	69610898	A	T
6	rs188653199	0	69611185	C	A
6	rs56373244	0	69611234	T	C
6	rs76547654	0	69611252	G	A
6	rs58261635	0	69611307	A	G
6	rs9689807	0	69611665	G	A
6	rs141520054	0	69612040	C	G
6	rs4706062	0	69612290	C	G
6	rs17397525	0	69613031	A	G
6	rs1283950	0	69613841	G	T
6	rs9454643	0	69614818	A	C
6	rs10485437	0	69614928	G	A
6	rs10485436	0	69615168	A	G
6	rs10485435	0	69615615	G	T
6	rs62416440	0	69616179	G	A
6	rs11961186	0	69616186	A	T
6	rs9446064	0	69616288	T	C
6	rs13210818	0	69617733	G	C
6	rs10455677	0	69617787	C	T
6	rs16900333	0	69617848	A	T
6	rs9294812	0	69618124	C	G
6	rs139497742	0	69618138	C	A
6	rs9294813	0	69618480	A	C
6	rs9446067	0	69618614	G	A
6	rs1283951	0	69619007	T	C
6	rs12197269	0	69619043	T	A
6	rs79798924	0	69619089	G	A
6	rs9454645	0	69619463	C	A
6	rs117918349	0	69619517	T	A
6	rs148187975	0	69620865	T	C
6	rs13190995	0	69621266	A	G
6	rs9446070	0	69621406	G	A
6	rs13204994	0	69621567	G	T
6	rs7760666	0	69621860	G	C
6	rs7747786	0	69622114	T	C
6	rs13195122	0	69622220	A	G
6	rs13210551	0	69622810	C	A
6	rs112164577	0	69622979	T	G
6	rs7767583	0	69623072	C	T
6	rs7749284	0	69623177	A	C
6	rs62416442	0	69623635	C	G
6	rs76209080	0	69625337	A	C
6	rs79971615	0	69625497	C	T
6	rs35411732	0	69626831	G	C
6	rs73747852	0	69628148	G	A
6	rs7747549	0	69629187	T	C
6	rs118132432	0	69629495	G	A
6	rs12198022	0	69630023	T	C
6	rs79749336	0	69630056	T	G
6	rs1932609	0	69630274	G	C
6	rs1932610	0	69630285	C	T
6	rs12191891	0	69631411	C	T
6	rs10806607	0	69632011	T	A
6	rs10945147	0	69632227	A	G
6	rs17476556	0	69632391	G	T
6	rs72904926	0	69632524	A	G
6	rs10945148	0	69632576	A	G
6	rs16900354	0	69632594	A	G
6	rs76375893	0	69633081	G	A
6	rs17476598	0	69633302	C	T
6	rs13207808	0	69633887	C	G
6	rs140101293	0	69634298	A	C
6	rs13197534	0	69635067	A	C
6	rs151126403	0	69635146	A	T
6	rs117954948	0	69635154	G	C
6	rs4706744	0	69635555	T	C
6	rs9363976	0	69635627	C	A
6	rs6455307	0	69636183	A	G
6	rs144923490	0	69636501	A	G
6	rs6937418	0	69636671	C	T
6	rs10485434	0	69637928	C	T
6	rs78669734	0	69637929	G	A
6	rs2342762	0	69638293	G	T
6	rs12527597	0	69638504	C	T
6	rs55878455	0	69639391	T	C
6	rs79243032	0	69639741	C	G
6	rs76347422	0	69639853	G	A
6	rs72904935	0	69640959	T	G
6	rs1932611	0	69641096	T	C
6	rs3823059	0	69641998	C	G
6	rs75636561	0	69642026	C	T
6	rs13219669	0	69642099	C	T
6	rs61516669	0	69642103	G	A
6	rs1932612	0	69642551	A	G
6	rs17398479	0	69642923	A	G
6	rs62416449	0	69643681	A	G
6	rs192594949	0	69645430	A	T
6	rs3798966	0	69645839	C	T
6	rs2184723	0	69647086	G	A
6	rs2184724	0	69647106	T	G
6	rs2342763	0	69647244	A	G
6	rs10485432	0	69647534	C	T
6	rs11964646	0	69647865	G	A
6	rs77120668	0	69648468	G	A
6	rs9454655	0	69648472	G	A
6	rs62418264	0	69648504	C	T
6	rs13204176	0	69648614	T	G
6	rs13215030	0	69648760	G	C
6	rs13201188	0	69648824	A	G
6	rs72906706	0	69649319	C	A
6	rs6919909	0	69649478	A	G
6	rs6939663	0	69649491	G	A
6	rs112201577	0	69649529	A	G
6	rs6920061	0	69649563	A	G
6	rs6912997	0	69650284	G	A
6	rs12528300	0	69650691	C	T
6	rs145781308	0	69650725	A	G
6	rs1932613	0	69651424	C	T
6	rs113752238	0	69652578	C	T
6	rs2184725	0	69652633	T	G
6	rs7748808	0	69652994	A	G
6	rs7767423	0	69653047	C	A
6	rs12526204	0	69653183	G	A
6	rs139383862	0	69654013	A	G
6	rs73480159	0	69654372	G	A
6	rs7759377	0	69654650	T	C
6	rs3798967	0	69655168	T	G
6	rs62418267	0	69656085	G	T
6	rs62418268	0	69656416	C	T
6	rs1932614	0	69656950	G	A
6	rs1932615	0	69657008	G	A
6	rs76336389	0	69657618	G	A
6	rs13193787	0	69658250	T	C
6	rs62418270	0	69658432	G	A
6	rs62418272	0	69659420	T	A
6	rs13191427	0	69660502	C	A
6	rs1932616	0	69660841	C	T
6	rs62418273	0	69660854	G	A
6	rs1932617	0	69661073	T	A
6	rs67653429	0	69661162	G	A
6	rs72906723	0	69661494	A	G
6	rs6940312	0	69663213	A	T
6	rs7754659	0	69663785	G	C
6	rs1889879	0	69663880	C	A
6	rs62418275	0	69664097	T	C
6	rs62418276	0	69664317	A	G
6	rs7741961	0	69664377	A	T
6	rs12197583	0	69664663	C	A
6	rs75697214	0	69664860	A	G
6	rs12207529	0	69665063	T	G
6	rs9360367	0	69665088	G	T
6	rs7757138	0	69666520	T	C
6	rs1932618	0	69666684	A	G
6	rs17399055	0	69667027	C	T
6	rs1932619	0	69667040	G	A
6	rs111831326	0	69667436	C	T
6	rs3823061	0	69667472	A	G
6	rs9360368	0	69667801	C	G
6	rs12191037	0	69667954	G	A
6	rs72906736	0	69668138	A	G
6	rs117113063	0	69668447	G	A
6	rs9454658	0	69669003	A	T
6	rs9454659	0	69669063	G	A
6	rs1932620	0	69669616	G	A
6	rs1932621	0	69669930	A	T
6	rs10485431	0	69670083	A	G
6	rs3757043	0	69670142	G	C
6	rs3798969	0	69671585	A	G
6	rs117821698	0	69671843	C	T
6	rs3798971	0	69672039	A	G
6	rs16900381	0	69673314	T	C
6	rs945528	0	69673773	T	C
6	rs9446078	0	69674870	A	G
6	rs2880587	0	69675247	G	A
6	rs13191240	0	69675459	T	C
6	rs62418281	0	69675616	C	T
6	rs1556755	0	69675747	C	T
6	rs3798974	0	69675838	T	C
6	rs12191480	0	69675867	T	C
6	rs17477820	0	69676346	A	G
6	rs34617600	0	69676753	G	A
6	rs1556754	0	69676937	G	A
6	rs1006997	0	69677322	T	C
6	rs1953613	0	69677917	A	G
6	rs3798976	0	69678048	A	T
6	rs3798977	0	69678117	A	G
6	rs3798978	0	69678213	C	G
6	rs1999788	0	69678663	C	T
6	rs9454661	0	69678964	A	C
6	rs62418296	0	69679178	T	A
6	rs1415034	0	69679424	T	G
6	rs1336650	0	69679596	A	G
6	rs12525831	0	69679961	C	G
6	rs1415033	0	69680063	C	A
6	rs2880588	0	69680158	C	T
6	rs9446079	0	69680430	C	T
6	rs74704584	0	69680868	G	C
6	rs62418299	0	69681082	G	A
6	rs78707603	0	69681242	T	C
6	rs3823064	0	69681617	A	G
6	rs3798979	0	69681660	T	C
6	rs3798980	0	69681677	A	G
6	rs79177457	0	69682082	C	A
6	rs3798981	0	69682088	C	A
6	rs1932774	0	69682368	C	G
6	rs72906768	0	69682405	A	C
6	rs2152576	0	69682979	A	G
6	rs9454663	0	69683338	T	A
6	rs77445966	0	69683457	C	G
6	rs9454664	0	69683474	G	T
6	rs74623752	0	69684357	G	A
6	rs34526480	0	69684542	A	G
6	rs2275209	0	69684850	T	G
6	rs45602231	0	69684916	G	A
6	rs75710318	0	69685408	T	A
6	rs13191706	0	69686817	A	G
6	rs1953614	0	69686848	T	G
6	rs13194716	0	69686889	A	G
6	rs116910494	0	69687025	A	G
6	rs72906771	0	69687612	C	T
6	rs149264905	0	69687649	A	G
6	rs1959407	0	69687698	C	T
6	rs3798982	0	69687959	T	C
6	rs3798983	0	69688098	T	G
6	rs3798984	0	69688165	A	G
6	rs35230563	0	69688590	T	C
6	rs74564031	0	69689741	C	G
6	rs1415032	0	69690029	A	G
6	rs1336649	0	69690230	A	T
6	rs80241402	0	69690351	C	A
6	rs12665384	0	69690567	A	G
6	rs12665411	0	69690824	A	G
6	rs71555397	0	69690915	T	G
6	rs1953615	0	69691938	G	T
6	rs72906776	0	69692128	C	T
6	rs1336648	0	69692358	T	C
6	rs3798988	0	69692624	T	C
6	rs1336647	0	69692992	G	A
6	rs72906780	0	69693159	C	T
6	rs1336646	0	69693521	A	G
6	rs78145398	0	69693670	T	C
6	rs12529646	0	69693788	C	A
6	rs7757025	0	69694037	T	C
6	rs60944895	0	69694666	C	A
6	rs6899467	0	69695594	G	A
6	rs62418303	0	69696975	C	T
6	rs3798990	0	69697086	A	C
6	rs1336645	0	69697406	G	A
6	rs1336644	0	69697510	T	A
6	rs1336642	0	69697693	A	G
6	rs1336641	0	69697762	G	A
6	rs960991	0	69697964	C	T
6	rs72906791	0	69698044	A	G
6	rs3798991	0	69698380	A	G
6	rs3798992	0	69698538	G	T
6	rs3798993	0	69698592	G	A
6	rs9446082	0	69698642	A	G
6	rs1415031	0	69700397	C	G
6	rs3798995	0	69700760	T	G
6	rs16900396	0	69701549	G	A
6	rs34470831	0	69701657	A	G
6	rs945529	0	69701767	G	C
6	rs9454667	0	69702416	G	A
6	rs9454669	0	69702842	G	A
6	rs117791855	0	69703200	T	A
6	rs149520489	0	69704845	C	G
6	rs16900400	0	69705039	G	T
6	rs17478347	0	69705571	C	T
6	rs3798996	0	69705913	G	A
6	rs6934473	0	69706051	C	T
6	rs9354812	0	69706344	T	C
6	rs118098687	0	69706409	C	T
6	rs13205005	0	69707152	A	G
6	rs13205016	0	69707189	A	G
6	rs17400036	0	69707211	T	G
6	rs13205140	0	69707254	A	G
6	rs78647036	0	69707458	T	C
6	rs3798997	0	69708219	A	G
6	rs6903686	0	69708817	G	A
6	rs6908180	0	69708918	G	A
6	rs17400148	0	69708938	C	T
6	rs77022795	0	69709590	A	G
6	rs13197569	0	69709605	G	A
6	rs7761270	0	69710121	G	A
6	rs9360369	0	69710325	G	C
6	rs79133340	0	69710336	C	T
6	rs1999787	0	69710575	A	G
6	rs1415030	0	69710717	G	A
6	rs9446083	0	69711901	A	G
6	rs9446084	0	69712390	T	C
6	rs16900411	0	69712707	A	G
6	rs13219339	0	69712804	C	G
6	rs75028708	0	69713044	G	A
6	rs13191563	0	69713057	G	A
6	rs56120605	0	69714649	A	G
6	rs3798999	0	69714947	A	G
6	rs78636119	0	69715015	T	C
6	rs78515111	0	69715042	A	G
6	rs3799000	0	69715114	T	C
6	rs3799002	0	69715466	C	T
6	rs3799003	0	69715521	T	G
6	rs60671712	0	69715577	G	C
6	rs77903161	0	69715656	G	C
6	rs1415029	0	69716226	G	A
6	rs6920896	0	69716589	C	A
6	rs75026916	0	69716663	G	A
6	rs1336638	0	69717102	A	G
6	rs12194774	0	69718024	T	G
6	rs12213405	0	69718158	C	T
6	rs11754397	0	69718204	G	A
6	rs12194946	0	69718262	T	C
6	rs1556756	0	69718895	G	A
6	rs1336636	0	69720242	A	T
6	rs76709853	0	69720463	G	T
6	rs1336635	0	69720474	A	G
6	rs9454674	0	69720766	G	C
6	rs79696920	0	69720846	T	C
6	rs13192798	0	69721161	T	G
6	rs116980140	0	69721215	C	G
6	rs10945150	0	69722774	A	C
6	rs3799005	0	69722988	T	C
6	rs3799007	0	69723045	T	C
6	rs1336655	0	69724069	G	A
6	rs3799009	0	69724264	T	A
6	rs2343396	0	69724468	A	T
6	rs3823066	0	69725074	G	A
6	rs77673353	0	69725578	C	G
6	rs2785575	0	69725582	G	T
6	rs79774597	0	69725590	G	T
6	rs1415036	0	69726135	T	C
6	rs78468937	0	69726222	T	C
6	rs9446085	0	69726362	C	T
6	rs9446086	0	69726515	C	T
6	rs12527549	0	69726620	G	C
6	rs3799011	0	69727053	A	G
6	rs1336654	0	69727540	A	G
6	rs16900417	0	69728182	A	C
6	rs10485430	0	69728452	C	T
6	rs74661442	0	69729353	C	T
6	rs1889877	0	69729678	G	A
6	rs3757046	0	69729831	C	T
6	rs3757047	0	69729902	G	T
6	rs3757048	0	69729999	A	G
6	rs3823067	0	69730201	G	A
6	rs2785571	0	69730421	T	G
6	rs1415035	0	69730452	C	T
6	rs117537932	0	69730484	A	G
6	rs72908741	0	69731849	C	T
6	rs117667441	0	69731898	C	T
6	rs9446087	0	69732444	C	T
6	rs947221	0	69733057	G	A
6	rs1336653	0	69733420	A	G
6	rs16900425	0	69733677	C	A
6	rs1336652	0	69733800	G	A
6	rs62418324	0	69734102	A	G
6	rs60847833	0	69734703	G	T
6	rs12529202	0	69734864	G	T
6	rs62416762	0	69735177	C	T
6	rs1320613	0	69735256	T	A
6	rs17401137	0	69735326	C	A
6	rs1889878	0	69736293	C	T
6	rs947220	0	69736820	G	C
6	rs4706820	0	69736970	C	T
6	rs62416764	0	69737526	G	A
6	rs80164607	0	69737887	C	T
6	rs7741493	0	69737907	C	A
6	rs1283903	0	69738032	T	C
6	rs72908766	0	69738173	C	T
6	rs3799016	0	69738247	T	A
6	rs3799017	0	69738395	G	A
6	rs72908774	0	69738686	T	C
6	rs117271109	0	69738737	T	A
6	rs148530692	0	69740090	C	T
6	rs9718113	0	69740799	G	T
6	rs76097432	0	69741911	G	A
6	rs79154001	0	69742431	G	A
6	rs1297485	0	69743290	G	A
6	rs79911876	0	69743496	C	T
6	rs17401221	0	69744008	A	C
6	rs2793457	0	69744327	G	A
6	rs17401256	0	69744730	A	G
6	rs7770947	0	69745154	A	G
6	rs1336651	0	69745491	G	A
6	rs2225803	0	69745723	G	A
6	rs1298521	0	69745864	T	C
6	rs2210867	0	69746054	C	T
6	rs75556966	0	69746343	A	T
6	rs7756040	0	69746447	G	A
6	rs7743332	0	69747028	A	G
6	rs10485429	0	69747650	G	T
6	rs35065230	0	69747962	A	C
6	rs764837	0	69748191	G	A
6	rs682128	0	69748553	A	C
6	rs11962923	0	69748600	T	G
6	rs7767118	0	69748672	G	A
6	rs74802157	0	69748723	G	T
6	rs590369	0	69749834	G	C
6	rs118099456	0	69750540	T	G
6	rs62416775	0	69751608	C	T
6	rs1572940	0	69751872	G	T
6	rs12210747	0	69752024	C	T
6	rs17479848	0	69752529	C	G
6	rs633427	0	69752585	A	T
6	rs633787	0	69752632	A	T
6	rs7760307	0	69752783	G	A
6	rs12212638	0	69752897	C	T
6	rs3799019	0	69753070	C	T
6	rs7764479	0	69753107	G	A
6	rs7764587	0	69753137	G	A
6	rs1007921	0	69753460	G	A
6	rs72910620	0	69753538	C	T
6	rs62416776	0	69753911	C	T
6	rs6904267	0	69756110	G	T
6	rs9454683	0	69756911	G	A
6	rs116973849	0	69757062	A	C
6	rs676505	0	69757152	G	C
6	rs144421316	0	69757705	C	A
6	rs3757049	0	69758072	A	T
6	rs72910623	0	69758897	G	A
6	rs9342739	0	69758982	A	G
6	rs493317	0	69759736	A	G
6	rs3799021	0	69760328	A	G
6	rs35797298	0	69761547	C	A
6	rs9363980	0	69761940	G	T
6	rs72910629	0	69761994	A	G
6	rs506708	0	69762031	C	A
6	rs602406	0	69762476	G	A
6	rs62416780	0	69762524	T	C
6	rs62416781	0	69762935	G	A
6	rs12527157	0	69763510	T	G
6	rs677389	0	69763827	G	A
6	rs557184	0	69763970	A	G
6	rs602822	0	69764428	A	T
6	rs530694	0	69764561	C	G
6	rs524359	0	69765208	A	G
6	rs12525989	0	69765319	C	T
6	rs628698	0	69765707	T	C
6	rs629082	0	69765770	A	G
6	rs634371	0	69766509	A	G
6	rs62416782	0	69766653	G	A
6	rs62416803	0	69766783	C	T
6	rs62416804	0	69767306	T	G
6	rs9446089	0	69767587	A	G
6	rs13208885	0	69767996	A	G
6	rs570181	0	69768229	C	T
6	rs62416805	0	69768638	C	A
6	rs10455680	0	69768987	T	C
6	rs635863	0	69769070	C	A
6	rs75086733	0	69769252	T	G
6	rs72901517	0	69769439	G	A
6	rs7761948	0	69769972	C	T
6	rs17401852	0	69770182	G	T
6	rs509043	0	69770221	A	G
6	rs484935	0	69770564	T	C
6	rs653895	0	69770759	C	A
6	rs654801	0	69770961	A	C
6	rs10485428	0	69771164	T	C
6	rs779017	0	69771582	T	C
6	rs71555401	0	69771701	G	A
6	rs62416806	0	69771765	T	C
6	rs680726	0	69772098	C	T
6	rs12215081	0	69772394	G	T
6	rs9294818	0	69772468	C	G
6	rs3734465	0	69772650	T	C
6	rs13207626	0	69772809	T	C
6	rs2793459	0	69772817	C	G
6	rs62416807	0	69773007	A	G
6	rs2785576	0	69773460	G	A
6	rs11751150	0	69773508	G	A
6	rs2005033	0	69773686	A	G
6	rs693242	0	69773923	A	G
6	rs141753070	0	69774221	T	C
6	rs77107287	0	69774503	C	A
6	rs75455843	0	69774680	G	A
6	rs3799023	0	69774810	T	C
6	rs618714	0	69775349	T	G
6	rs79811527	0	69776038	C	T
6	rs485864	0	69776186	T	C
6	rs634695	0	69776639	T	A
6	rs3799024	0	69777361	A	C
6	rs12529244	0	69777733	C	T
6	rs77899918	0	69777858	G	A
6	rs62416808	0	69778008	T	G
6	rs77242755	0	69778115	G	A
6	rs55924387	0	69779699	C	A
6	rs17402311	0	69781195	A	G
6	rs526898	0	69781209	A	C
6	rs527872	0	69781317	T	A
6	rs7453486	0	69781701	G	C
6	rs559851	0	69782518	A	C
6	rs117152496	0	69782532	A	G
6	rs78271025	0	69782946	T	G
6	rs9446090	0	69783065	A	T
6	rs1482323	0	69783308	C	T
6	rs4706848	0	69783496	C	T
6	rs72917470	0	69783516	T	A
6	rs688606	0	69784174	T	A
6	rs686899	0	69784494	A	G
6	rs9446091	0	69785484	T	C
6	rs117611962	0	69785729	G	A
6	rs3757050	0	69785765	C	G
6	rs1384246	0	69786633	T	C
6	rs9454685	0	69786931	C	T
6	rs2170508	0	69787192	A	G
6	rs35026522	0	69787645	T	C
6	rs17402611	0	69787970	C	T
6	rs9354814	0	69788137	A	G
6	rs78662707	0	69788679	G	A
6	rs9363981	0	69788756	C	T
6	rs4706849	0	69788786	A	G
6	rs9342740	0	69789502	C	T
6	rs11752858	0	69789598	A	G
6	rs9454686	0	69790536	C	T
6	rs3799026	0	69791170	A	G
6	rs7739849	0	69791610	T	G
6	rs71557606	0	69791620	G	T
6	rs76797441	0	69792348	C	A
6	rs77160524	0	69792473	G	T
6	rs9360371	0	69793148	C	T
6	rs9454687	0	69793437	C	T
6	rs486051	0	69793645	C	T
6	rs3823070	0	69794037	T	G
6	rs3799027	0	69794071	G	T
6	rs11964764	0	69794079	G	T
6	rs7756358	0	69794887	A	C
6	rs3799028	0	69794931	A	G
6	rs10945151	0	69795962	G	T
6	rs62416813	0	69796151	G	T
6	rs6930865	0	69796178	T	C
6	rs9454688	0	69796984	G	T
6	rs1482324	0	69797221	C	T
6	rs74521253	0	69797719	C	T
6	rs994380	0	69797998	T	C
6	rs994381	0	69798179	G	A
6	rs9351744	0	69798285	G	A
6	rs9360372	0	69799104	A	G
6	rs9346261	0	69799162	G	A
6	rs74542056	0	69800371	G	A
6	rs4706854	0	69801042	C	T
6	rs6455308	0	69801317	G	A
6	rs9354815	0	69801519	C	T
6	rs34958835	0	69801588	T	A
6	rs17481523	0	69802200	A	G
6	rs3799029	0	69802273	A	G
6	rs314192	0	69802393	A	G
6	rs10455681	0	69802502	A	G
6	rs10455682	0	69802660	G	C
6	rs62406770	0	69802816	G	A
6	rs3799030	0	69803044	G	A
6	rs75439868	0	69803136	G	A
6	rs6913677	0	69803462	G	A
6	rs3823071	0	69804167	T	G
6	rs2170509	0	69804174	G	A
6	rs78982807	0	69804308	G	A
6	rs3799031	0	69804468	A	G
6	rs2128290	0	69804537	T	C
6	rs72919315	0	69805367	A	G
6	rs62406771	0	69805413	G	A
6	rs71557607	0	69805691	G	A
6	rs62406772	0	69805825	G	T
6	rs78128534	0	69805856	C	A
6	rs3799033	0	69805985	T	G
6	rs17403319	0	69806012	A	T
6	rs62406773	0	69806494	C	T
6	rs1336634	0	69806737	A	C
6	rs1482325	0	69806978	T	C
6	rs314193	0	69807150	C	T
6	rs62406774	0	69807202	T	A
6	rs9454691	0	69807659	A	G
6	rs9454692	0	69808408	G	A
6	rs9360373	0	69808619	A	C
6	rs28575161	0	69808855	A	C
6	rs9454693	0	69808955	G	T
6	rs9363982	0	69809077	A	C
6	rs2343400	0	69809115	A	G
6	rs17403445	0	69809429	G	A
6	rs1384247	0	69809708	C	T
6	rs1384248	0	69809751	A	G
6	rs12527828	0	69809798	C	T
6	rs12527754	0	69809944	T	A
6	rs79899047	0	69810126	A	T
6	rs77342580	0	69810156	C	A
6	rs4706857	0	69810588	G	A
6	rs56285512	0	69811697	T	C
6	rs9454695	0	69812368	C	A
6	rs117427857	0	69813587	C	T
6	rs2046251	0	69813713	A	G
6	rs117950083	0	69813900	C	T
6	rs12524131	0	69814559	G	T
6	rs79803582	0	69814738	A	G
6	rs12529810	0	69814949	A	G
6	rs2086599	0	69815852	G	C
6	rs559555562	0	69816260	C	T
6	rs3757051	0	69816267	G	A
6	rs17403632	0	69816345	C	T
6	rs10485427	0	69816451	A	G
6	rs117741225	0	69816681	C	A
6	rs964664	0	69816863	T	C
6	rs2200088	0	69817062	G	A
6	rs7759645	0	69817329	G	A
6	rs55768432	0	69817345	A	G
6	rs77220798	0	69817791	G	A
6	rs62406777	0	69817835	C	T
6	rs62406778	0	69817962	G	A
6	rs9363983	0	69818593	G	T
6	rs77087195	0	69819272	A	G
6	rs62406779	0	69819291	G	T
6	rs55835027	0	69819644	C	T
6	rs3799037	0	69820911	G	A
6	rs12524905	0	69821183	G	C
6	rs6455309	0	69821600	C	G
6	rs728083	0	69822457	C	G
6	rs314194	0	69822586	A	G
6	rs9354816	0	69822889	G	A
6	rs117689775	0	69823712	A	C
6	rs78027448	0	69823950	G	A
6	rs1336632	0	69823956	C	G
6	rs12194123	0	69824101	A	G
6	rs7752008	0	69824641	A	C
6	rs150905146	0	69825067	G	A
6	rs35740189	0	69825216	T	C
6	rs9446095	0	69825514	T	G
6	rs1842743	0	69825681	G	C
6	rs3799038	0	69826413	T	A
6	rs3799039	0	69826507	A	G
6	rs12526613	0	69826891	T	G
6	rs187438048	0	69827084	T	A
6	rs1482332	0	69827742	A	C
6	rs1600876	0	69829689	A	T
6	rs9360374	0	69829981	C	T
6	rs9346262	0	69830072	T	C
6	rs4706126	0	69830253	C	A
6	rs62406781	0	69830799	G	A
6	rs9346263	0	69830957	G	A
6	rs143927751	0	69831085	G	A
6	rs9454698	0	69831392	G	A
6	rs9354817	0	69831420	C	G
6	rs62406782	0	69831426	G	A
6	rs9454699	0	69831567	G	A
6	rs9354818	0	69831669	C	T
6	rs9354819	0	69831770	C	T
6	rs62406784	0	69832027	C	T
6	rs9454701	0	69832110	A	G
6	rs9454702	0	69832216	C	T
6	rs9360375	0	69832831	T	A
6	rs62406785	0	69833734	G	A
6	rs11968068	0	69834030	G	A
6	rs6918978	0	69834142	G	A
6	rs6920644	0	69834358	C	T
6	rs6919356	0	69834386	G	A
6	rs9354820	0	69834663	A	G
6	rs7760630	0	69834835	G	A
6	rs2343257	0	69835704	C	T
6	rs16900526	0	69836041	G	T
6	rs146153348	0	69836327	C	G
6	rs9294819	0	69836379	C	T
6	rs314190	0	69836598	T	C
6	rs72919361	0	69837190	T	G
6	rs9294820	0	69837373	A	G
6	rs9294821	0	69837427	A	G
6	rs9454704	0	69838021	C	A
6	rs1482329	0	69838112	A	G
6	rs1482328	0	69838292	T	C
6	rs1482327	0	69838394	C	A
6	rs9294822	0	69838654	G	A
6	rs3778238	0	69838839	C	T
6	rs1825195	0	69839451	A	G
6	rs9360376	0	69840109	G	A
6	rs17509972	0	69840327	C	G
6	rs7746793	0	69840480	T	A
6	rs17509993	0	69840695	T	C
6	rs62406787	0	69840987	C	T
6	rs76611987	0	69841316	T	C
6	rs55863906	0	69841551	G	A
6	rs145142714	0	69842106	A	G
6	rs9363985	0	69842129	C	T
6	rs9351745	0	69843004	C	T
6	rs9363986	0	69843532	A	C
6	rs62406790	0	69843534	G	A
6	rs62406791	0	69844084	C	T
6	rs1482326	0	69844768	G	A
6	rs11759965	0	69845810	T	C
6	rs314201	0	69846181	A	G
6	rs1567660	0	69846310	T	C
6	rs1567659	0	69846468	G	C
6	rs4706866	0	69847112	T	C
6	rs9342741	0	69847420	G	T
6	rs56026851	0	69847727	C	T
6	rs55776408	0	69847812	G	A
6	rs67807	0	69847967	G	A
6	rs1336633	0	69848733	G	T
6	rs11759629	0	69849203	C	T
6	rs9342742	0	69849351	T	C
6	rs9360377	0	69849403	C	T
6	rs1482331	0	69849507	T	G
6	rs17432036	0	69849592	G	A
6	rs7746972	0	69850294	G	A
6	rs9446098	0	69850349	A	G
6	rs9454705	0	69850406	G	A
6	rs13214486	0	69850591	A	G
6	rs62406794	0	69851769	C	T
6	rs1912988	0	69851816	T	C
6	rs1912987	0	69851870	T	G
6	rs1842742	0	69853066	A	G
6	rs9446099	0	69853618	T	G
6	rs9363987	0	69853730	C	T
6	rs314219	0	69853741	A	G
6	rs56199922	0	69853964	T	C
6	rs1586042	0	69854848	G	A
6	rs1825196	0	69855199	G	A
6	rs1586043	0	69855249	A	G
6	rs314218	0	69855697	C	T
6	rs6929969	0	69855866	T	C
6	rs72921210	0	69856206	G	T
6	rs72921213	0	69856985	C	T
6	rs2128291	0	69857009	G	A
6	rs7747753	0	69857293	C	T
6	rs4457127	0	69857457	T	C
6	rs12527069	0	69857861	T	A
6	rs61648927	0	69858413	A	T
6	rs9454708	0	69858532	C	A
6	rs72921224	0	69858561	C	T
6	rs314204	0	69858720	G	A
6	rs62406797	0	69858728	C	T
6	rs7739401	0	69858930	A	T
6	rs1600874	0	69859295	A	G
6	rs2343260	0	69859559	C	T
6	rs2343261	0	69859598	T	C
6	rs9342743	0	69859639	G	A
6	rs1600873	0	69859971	T	C
6	rs62406798	0	69860370	C	T
6	rs9346266	0	69860599	A	G
6	rs9360379	0	69860734	C	T
6	rs55752088	0	69860817	C	T
6	rs1592056	0	69860876	A	G
6	rs1592055	0	69861200	C	T
6	rs1592054	0	69861247	T	C
6	rs13195676	0	69862069	G	A
6	rs314213	0	69862507	A	C
6	rs62406800	0	69862686	A	T
6	rs2343262	0	69863660	C	T
6	rs314212	0	69863661	G	A
6	rs2880593	0	69863675	G	A
6	rs71557609	0	69863865	A	G
6	rs4706883	0	69863899	A	T
6	rs151142015	0	69863923	T	C
6	rs2128292	0	69864337	G	C
6	rs314211	0	69864358	G	A
6	rs76259228	0	69865029	A	G
6	rs62406801	0	69865517	C	A
6	rs3799046	0	69865641	A	C
6	rs78928761	0	69865685	T	G
6	rs73745969	0	69865783	C	T
6	rs314208	0	69866117	A	T
6	rs2050918	0	69866184	G	C
6	rs62406802	0	69868027	G	A
6	rs57044772	0	69868093	T	G
6	rs3799047	0	69868877	C	G
6	rs7765882	0	69869623	A	G
6	rs7766018	0	69869637	A	G
6	rs62406803	0	69870771	A	G
6	rs9294824	0	69871284	T	C
6	rs1680557	0	69871462	C	T
6	rs1706838	0	69871464	A	T
6	rs62406804	0	69871767	C	T
6	rs139077849	0	69872117	A	G
6	rs74490739	0	69872945	G	C
6	rs6926403	0	69873201	T	C
6	rs7758774	0	69873430	A	G
6	rs314216	0	69875285	G	A
6	rs7749628	0	69875319	C	T
6	rs75871062	0	69875854	G	T
6	rs75499325	0	69876038	A	C
6	rs56117881	0	69876114	A	T
6	rs62406806	0	69876400	C	A
6	rs55727434	0	69876866	G	A
6	rs16900553	0	69877268	A	C
6	rs314215	0	69877758	C	T
6	rs314214	0	69878396	A	G
6	rs62406807	0	69878593	A	G
6	rs3799048	0	69879284	T	A
6	rs6915681	0	69879389	A	C
6	rs58397955	0	69879478	A	G
6	rs117674865	0	69879528	T	A
6	rs6916250	0	69879718	A	G
6	rs16900556	0	69880547	G	T
6	rs7741707	0	69880777	A	G
6	rs62406808	0	69881732	C	G
6	rs11760008	0	69883343	G	A
6	rs41476950	0	69883838	A	C
6	rs779493	0	69884855	C	T
6	rs1083694	0	69885135	C	T
6	rs62406812	0	69885261	A	T
6	rs314198	0	69885541	T	A
6	rs75126480	0	69886432	T	C
6	rs71557611	0	69886569	T	G
6	rs77884067	0	69887249	T	A
6	rs80230498	0	69887404	A	G
6	rs779492	0	69888173	A	T
6	rs62406813	0	69888329	A	T
6	rs7751072	0	69889076	A	T
6	rs62406814	0	69889216	T	C
6	rs779491	0	69889426	C	G
6	rs80049739	0	69889831	G	A
6	rs1606293	0	69890961	G	A
6	rs1606292	0	69891064	C	T
6	rs62406815	0	69891546	C	T
6	rs779489	0	69891579	T	C
6	rs62406816	0	69892254	T	C
6	rs117918645	0	69892858	T	C
6	rs62406818	0	69892890	G	A
6	rs62406819	0	69893273	A	G
6	rs58141785	0	69893345	A	C
6	rs62406821	0	69893684	A	G
6	rs55943615	0	69894384	G	T
6	rs62406823	0	69895132	T	C
6	rs779487	0	69896122	G	A
6	rs73745978	0	69896264	T	C
6	rs62406824	0	69896778	C	T
6	rs12528123	0	69898036	G	A
6	rs74620529	0	69898652	A	T
6	rs779486	0	69899753	G	A
6	rs779485	0	69899950	G	A
6	rs779484	0	69900102	C	T
6	rs2880651	0	69900493	T	C
6	rs62406826	0	69900546	A	G
6	rs2880652	0	69900571	G	A
6	rs9354826	0	69900836	C	A
6	rs701652	0	69901177	G	A
6	rs779483	0	69902557	C	T
6	rs779482	0	69903076	A	C
6	rs61503537	0	69903289	T	G
6	rs117469934	0	69903341	A	G
6	rs3799050	0	69904201	C	T
6	rs60158977	0	69904409	G	C
6	rs12195787	0	69904434	C	T
6	rs16900558	0	69905101	A	G
6	rs60652639	0	69905359	A	G
6	rs58928253	0	69905601	T	C
6	rs117242567	0	69905795	A	G
6	rs73745979	0	69906227	A	G
6	rs73745981	0	69906449	T	C
6	rs117280954	0	69907250	G	A
6	rs779481	0	69907857	C	A
6	rs62406830	0	69908583	G	T
6	rs75452214	0	69909588	C	T
6	rs62406831	0	69911484	A	G
6	rs2038999	0	69911678	C	T
6	rs779480	0	69911970	G	A
6	rs1751710	0	69912542	A	G
6	rs1512234	0	69912547	C	T
6	rs2038998	0	69913427	A	G
6	rs2175577	0	69913478	A	C
6	rs80322421	0	69914684	C	T
6	rs779479	0	69914740	T	C
6	rs60611946	0	69916064	T	C
6	rs61181148	0	69916830	A	G
6	rs57453804	0	69916943	G	T
6	rs62406834	0	69917632	G	A
6	rs117635466	0	69918858	T	C
6	rs2089902	0	69918884	C	T
6	rs113688968	0	69919095	C	T
6	rs112390902	0	69919988	A	G
6	rs7746527	0	69920256	C	T
6	rs7770340	0	69920306	T	C
6	rs79491871	0	69920337	C	T
6	rs779477	0	69920680	T	C
6	rs1849305	0	69920746	G	A
6	rs139496562	0	69920803	C	T
6	rs193173822	0	69920938	C	T
6	rs55946025	0	69921552	T	C
6	rs62406836	0	69921825	A	G
6	rs62406837	0	69921843	T	C
6	rs779476	0	69922208	A	T
6	rs1008758	0	69922243	T	C
6	rs1008757	0	69922327	A	G
6	rs56127974	0	69922386	G	A
6	rs62406839	0	69922483	T	G
6	rs62406840	0	69922494	G	A
6	rs779475	0	69923328	A	T
6	rs779474	0	69923919	A	C
6	rs779473	0	69924282	C	T
6	rs701653	0	69926139	C	T
6	rs701654	0	69926352	C	T
6	rs1512232	0	69926906	T	C
6	rs779472	0	69927053	T	C
6	rs62406842	0	69927651	A	G
6	rs1877427	0	69928269	A	G
6	rs62406843	0	69928629	A	G
6	rs779471	0	69928844	T	C
6	rs201622125	0	69929355	A	G
6	rs140054889	0	69929452	G	A
6	rs1983913	0	69929818	G	T
6	rs1983912	0	69929831	G	A
6	rs998370	0	69930008	C	A
6	rs779470	0	69930064	T	C
6	rs779469	0	69930130	C	A
6	rs779468	0	69931099	G	A
6	rs779467	0	69931419	C	T
6	rs41421345	0	69931756	G	A
6	rs72911193	0	69932552	A	C
6	rs779466	0	69932638	G	A
6	rs6934160	0	69932797	T	G
6	rs72911196	0	69933027	T	C
6	rs73745984	0	69933464	G	A
6	rs779465	0	69933491	T	C
6	rs62406845	0	69933800	T	C
6	rs1619465	0	69934339	C	A
6	rs77583104	0	69935712	C	T
6	rs1858395	0	69936152	C	T
6	rs1512231	0	69936557	A	G
6	rs62406846	0	69936580	C	T
6	rs112353757	0	69936811	C	T
6	rs971565	0	69936882	G	A
6	rs971564	0	69937179	C	T
6	rs6937106	0	69937329	C	T
6	rs56044688	0	69938168	A	G
6	rs55657902	0	69938515	G	T
6	rs16900579	0	69938517	G	A
6	rs62406849	0	69939234	G	A
6	rs1512230	0	69939450	G	A
6	rs6901348	0	69939828	A	G
6	rs6922091	0	69939861	C	T
6	rs113449349	0	69940033	G	A
6	rs73745985	0	69940187	C	T
6	rs16900583	0	69940955	G	A
6	rs779464	0	69941087	A	G
6	rs779463	0	69942066	T	G
6	rs701655	0	69942506	G	A
6	rs1512229	0	69944232	C	T
6	rs779462	0	69944656	C	T
6	rs779461	0	69944886	A	G
6	rs75104535	0	69945420	T	C
6	rs62406850	0	69946240	G	A
6	rs62406851	0	69947087	C	G
6	rs12198215	0	69948162	G	A
6	rs779460	0	69948471	G	A
6	rs701656	0	69949248	G	T
6	rs76181272	0	69949253	T	C
6	rs779459	0	69949767	T	C
6	rs16900585	0	69949955	T	A
6	rs62406852	0	69950085	C	A
6	rs62406853	0	69950103	A	C
6	rs779458	0	69950108	C	T
6	rs62406854	0	69950439	C	G
6	rs16900586	0	69951058	A	G
6	rs16900588	0	69951510	T	C
6	rs779457	0	69951729	C	T
6	rs62406855	0	69952147	G	A
6	rs78643471	0	69952345	G	A
6	rs113759627	0	69953169	C	A
6	rs62406856	0	69953308	A	C
6	rs62406857	0	69953422	A	G
6	rs779456	0	69953714	C	T
6	rs1321977	0	69953794	T	C
6	rs1321978	0	69953811	C	A
6	rs118043039	0	69953904	A	G
6	rs10485254	0	69953986	G	A
6	rs1923281	0	69954530	C	G
6	rs779455	0	69954857	C	T
6	rs7758681	0	69955101	T	C
6	rs7773252	0	69955137	C	G
6	rs16900597	0	69955669	T	C
6	rs6908597	0	69957509	C	T
6	rs150914752	0	69957746	T	C
6	rs116915567	0	69957947	G	A
6	rs728299	0	69958129	T	A
6	rs75388210	0	69958697	G	A
6	rs12209170	0	69959318	G	A
6	rs117321582	0	69961150	C	T
6	rs73745989	0	69961703	A	G
6	rs62406858	0	69962838	C	T
6	rs779453	0	69963019	A	G
6	rs151267099	0	69963250	A	G
6	rs73745990	0	69963694	G	A
6	rs3799070	0	69964019	A	C
6	rs62406859	0	69964278	G	A
6	rs779452	0	69964296	C	T
6	rs138153202	0	69967077	C	T
6	rs113281407	0	69967760	G	C
6	rs6922214	0	69968484	A	G
6	rs12191069	0	69968876	G	A
6	rs61412028	0	69970059	T	A
6	rs12198653	0	69971086	C	T
6	rs62408262	0	69971087	G	A
6	rs9454720	0	69971178	A	G
6	rs117267442	0	69971407	G	A
6	rs78240583	0	69971942	G	T
6	rs79207796	0	69972300	C	T
6	rs17747612	0	69974042	T	C
6	rs62408263	0	69975399	C	T
6	rs62408264	0	69975526	G	A
6	rs72913031	0	69976212	G	A
6	rs7752099	0	69976261	G	C
6	rs72913035	0	69976523	C	T
6	rs6901301	0	69977170	A	G
6	rs6920904	0	69977291	G	A
6	rs6901653	0	69977350	A	G
6	rs62408266	0	69977414	G	A
6	rs62408267	0	69977538	G	A
6	rs62408268	0	69977583	T	C
6	rs55891245	0	69978710	G	A
6	rs117360135	0	69978772	C	T
6	rs62408270	0	69978965	A	G
6	rs62408271	0	69979315	G	A
6	rs55646932	0	69979354	T	G
6	rs55966798	0	69979453	C	A
6	rs6919398	0	69979989	G	A
6	rs62408272	0	69980013	A	C
6	rs6921597	0	69980472	C	T
6	rs62408273	0	69980562	C	T
6	rs62408274	0	69980935	C	T
6	rs117197237	0	69981136	G	A
6	rs58558818	0	69981139	C	G
6	rs60155859	0	69981487	T	C
6	rs77287401	0	69981579	T	C
6	rs55637126	0	69981905	T	C
6	rs73745992	0	69982004	G	A
6	rs73469393	0	69982233	C	G
6	rs62408278	0	69982341	G	A
6	rs62408279	0	69982487	T	C
6	rs62408280	0	69982621	C	T
6	rs9454722	0	69982854	G	A
6	rs9454723	0	69983102	G	A
6	rs11755273	0	69983111	C	A
6	rs62408281	0	69983165	C	T
6	rs11965487	0	69983212	C	A
6	rs3799075	0	69984288	C	G
6	rs117927221	0	69984862	A	G
6	rs59323391	0	69985032	T	C
6	rs9294825	0	69985513	C	T
6	rs73469401	0	69985675	A	G
6	rs117158611	0	69985869	C	G
6	rs11962594	0	69986533	G	A
6	rs145497264	0	69986540	G	A
6	rs74736239	0	69987113	C	T
6	rs77265197	0	69989030	G	T
6	rs9454725	0	69989413	T	C
6	rs1321979	0	69990437	A	G
6	rs79196634	0	69990533	G	A
6	rs77394833	0	69990746	T	A
6	rs112269437	0	69991871	T	C
6	rs10485252	0	69994361	T	C
6	rs72915010	0	69994869	G	A
6	rs3799077	0	69996217	T	G
6	rs147893811	0	69998120	T	C
6	rs6455312	0	69998532	A	G
6	rs6919623	0	70000505	T	A
6	rs17691415	0	70001186	T	G
6	rs112685942	0	70001316	A	G
6	rs112329522	0	70001610	A	G
6	rs11751520	0	70002111	C	T
6	rs3778240	0	70002791	T	G
6	rs9454727	0	70003389	A	G
6	rs111568212	0	70003510	G	A
6	rs1321980	0	70003609	G	A
6	rs112332251	0	70003804	G	A
6	rs16900620	0	70003822	T	C
6	rs117737858	0	70004190	T	G
6	rs144046413	0	70004448	C	T
6	rs2181002	0	70005063	C	T
6	rs77675778	0	70005992	A	G
6	rs1407269	0	70006485	G	C
6	rs3799081	0	70007450	C	A
6	rs1885331	0	70007550	G	T
6	rs3799083	0	70007678	A	G
6	rs12211243	0	70008628	T	C
6	rs79049021	0	70009218	C	A
6	rs112254397	0	70009787	A	G
6	rs13191298	0	70010225	A	G
6	rs80215500	0	70010552	C	T
6	rs113799772	0	70013125	G	A
6	rs10945152	0	70013395	G	T
6	rs4602695	0	70013594	G	A
6	rs4348277	0	70013768	A	G
6	rs3799084	0	70013784	G	C
6	rs4288170	0	70013915	C	A
6	rs150612752	0	70013973	A	C
6	rs1321981	0	70014608	T	G
6	rs12214328	0	70015294	T	C
6	rs193193362	0	70016341	T	C
6	rs76328385	0	70016611	T	A
6	rs117234561	0	70017265	G	A
6	rs71557616	0	70017514	C	T
6	rs13195278	0	70018250	A	G
6	rs12190438	0	70021877	T	C
6	rs117144265	0	70022197	C	A
6	rs150978344	0	70022784	G	A
6	rs1321982	0	70023164	T	C
6	rs75719288	0	70023280	C	G
6	rs2145889	0	70024534	T	A
6	rs76757302	0	70025520	G	A
6	rs118039749	0	70026310	C	T
6	rs79967862	0	70026448	T	C
6	rs7744063	0	70027070	C	T
6	rs11964197	0	70027197	A	T
6	rs1283464	0	70027419	A	G
6	rs1283465	0	70027963	T	A
6	rs1283466	0	70028229	C	T
6	rs10485251	0	70029389	A	C
6	rs1283467	0	70029519	T	C
6	rs9294827	0	70029816	T	C
6	rs1290329	0	70029980	C	A
6	rs117215066	0	70030063	G	A
6	rs117764623	0	70030232	C	G
6	rs7769609	0	70030617	G	A
6	rs1321983	0	70030675	T	A
6	rs9454728	0	70032249	C	T
6	rs60470320	0	70033013	C	T
6	rs118038254	0	70033419	G	A
6	rs3757053	0	70033536	G	A
6	rs73471339	0	70033852	G	A
6	rs117602192	0	70034222	G	T
6	rs2296975	0	70034982	C	T
6	rs17691995	0	70035046	C	T
6	rs3757054	0	70037944	A	G
6	rs1283468	0	70038147	G	A
6	rs16900648	0	70038567	A	G
6	rs1321973	0	70039487	G	C
6	rs1283470	0	70040193	G	C
6	rs1283471	0	70041922	A	G
6	rs17748715	0	70042045	G	A
6	rs2031896	0	70042422	C	T
6	rs7755689	0	70043617	A	G
6	rs71557617	0	70044077	A	G
6	rs75968816	0	70045023	A	T
6	rs1321974	0	70045101	C	G
6	rs1321975	0	70045246	T	A
6	rs1297415	0	70045307	A	G
6	rs78758682	0	70046025	A	G
6	rs76567210	0	70046250	C	A
6	rs10485250	0	70046976	G	A
6	rs74790336	0	70047254	G	A
6	rs1321976	0	70047893	G	T
6	rs117927924	0	70048295	G	A
6	rs11751775	0	70048739	A	C
6	rs3737019	0	70049070	A	T
6	rs9454732	0	70049915	G	A
6	rs116969777	0	70050297	C	T
6	rs79613442	0	70050408	G	A
6	rs1283472	0	70051052	T	G
6	rs78401606	0	70051582	G	A
6	rs77288552	0	70052944	A	G
6	rs181076369	0	70053086	T	A
6	rs58607458	0	70053496	T	C
6	rs77174532	0	70053647	G	A
6	rs78790429	0	70053998	A	T
6	rs79653786	0	70054601	C	T
6	rs35810215	0	70054605	G	C
6	rs71557618	0	70055038	G	A
6	rs1810640	0	70055476	A	C
6	rs147210901	0	70056037	A	G
6	rs111857502	0	70056075	A	G
6	rs72915020	0	70056319	G	C
6	rs1283473	0	70056349	A	T
6	rs6932340	0	70056939	T	G
6	rs61579800	0	70057030	A	T
6	rs80177907	0	70057376	G	A
6	rs3799091	0	70057857	T	A
6	rs12526777	0	70057990	T	C
6	rs117936887	0	70058222	C	T
6	rs72915022	0	70059061	G	T
6	rs72915023	0	70059068	G	A
6	rs11755891	0	70059073	T	G
6	rs10455684	0	70059834	G	A
6	rs74790860	0	70059906	C	T
6	rs1296346	0	70060225	T	C
6	rs75421368	0	70060683	C	T
6	rs144268717	0	70061079	G	A
6	rs79403576	0	70062862	T	C
6	rs1033758	0	70062925	A	C
6	rs72915025	0	70063495	G	A
6	rs1293154	0	70063740	G	T
6	rs2296974	0	70064187	G	A
6	rs6907374	0	70066000	A	C
6	rs75085728	0	70066227	G	C
6	rs7749882	0	70066275	T	A
6	rs6912952	0	70066620	T	C
6	rs1410699	0	70067347	T	G
6	rs117489606	0	70067413	T	G
6	rs10455224	0	70068002	C	T
6	rs72915029	0	70068193	G	C
6	rs117107540	0	70068812	C	A
6	rs16900663	0	70068943	T	G
6	rs77689250	0	70069853	G	A
6	rs913543	0	70071173	G	A
6	rs11758564	0	70071799	G	A
6	rs73748509	0	70072204	A	G
6	rs77914601	0	70072702	G	A
6	rs17749438	0	70073237	G	T
6	rs72915031	0	70074216	G	A
6	rs4142263	0	70074226	G	C
6	rs3757056	0	70074229	C	G
6	rs3757057	0	70074232	A	T
6	rs3799093	0	70074563	T	G
6	rs7745125	0	70075331	G	A
6	rs1410700	0	70076733	A	G
6	rs2880923	0	70077088	A	T
6	rs9446109	0	70077270	G	A
6	rs1410701	0	70078299	T	C
6	rs9346271	0	70079320	A	G
6	rs1328724	0	70079553	G	T
6	rs3799094	0	70080512	G	T
6	rs117699581	0	70081153	G	T
6	rs79251503	0	70081656	G	A
6	rs7751967	0	70082003	T	A
6	rs3799095	0	70082863	C	T
6	rs72915036	0	70083646	G	A
6	rs72915041	0	70084317	A	G
6	rs1328725	0	70084568	C	G
6	rs2149457	0	70086019	G	C
6	rs1928061	0	70086858	C	T
6	rs72915045	0	70086946	A	T
6	rs115934822	0	70087419	G	C
6	rs114490747	0	70087420	A	C
6	rs79107067	0	70088708	T	C
6	rs9351751	0	70088968	A	C
6	rs16900676	0	70090625	C	G
6	rs1928060	0	70090758	T	C
6	rs12173971	0	70092257	G	T
6	rs76164614	0	70095183	G	T
6	rs1952435	0	70095690	C	T
6	rs913537	0	70096024	T	C
6	rs1328735	0	70097588	G	A
6	rs76229414	0	70098264	C	T
6	rs74647923	0	70099690	A	G
6	rs76646868	0	70099842	G	A
6	rs1952434	0	70100758	G	A
6	rs75443876	0	70102573	C	T
6	rs12525747	0	70102584	A	G
6	rs9346273	0	70104023	C	T
6	rs148224066	0	70104396	G	A
6	rs73475352	0	70104452	T	G
6	rs1328734	0	70104682	T	G
6	rs1328733	0	70104848	T	G
6	rs1328732	0	70105132	T	C
6	rs10485249	0	70105187	G	C
6	rs74455984	0	70105712	T	G
6	rs7758355	0	70105805	C	T
6	rs7744884	0	70106598	A	C
6	rs117475982	0	70108202	C	T
6	rs34521235	0	70108267	T	C
6	rs1328731	0	70108415	G	A
6	rs1328730	0	70108542	T	G
6	rs1328729	0	70108848	C	T
6	rs1928057	0	70109071	T	A
6	rs11755968	0	70109951	T	A
6	rs74524205	0	70110809	A	G
6	rs62408287	0	70111842	T	C
6	rs62408288	0	70112193	C	A
6	rs16900688	0	70112380	C	T
6	rs79016164	0	70112741	G	A
6	rs4707011	0	70112978	A	G
6	rs9454742	0	70112998	C	T
6	rs77468726	0	70113200	A	G
6	rs1928053	0	70114027	G	A
6	rs6927885	0	70114832	A	C
6	rs9454743	0	70115123	C	G
6	rs7768274	0	70115162	T	C
6	rs1328727	0	70115766	A	G
6	rs6934671	0	70116170	A	T
6	rs7755064	0	70117011	C	T
6	rs78769847	0	70118584	A	G
6	rs9346274	0	70118630	G	A
6	rs1854359	0	70118725	A	C
6	rs1328726	0	70118841	G	A
6	rs116930802	0	70118935	G	A
6	rs6930379	0	70118970	C	T
6	rs4707014	0	70119211	C	T
6	rs9363995	0	70119308	G	C
6	rs72915057	0	70119835	A	G
6	rs140485756	0	70120331	T	C
6	rs13213867	0	70120855	A	G
6	rs72918738	0	70121107	C	T
6	rs9360383	0	70121234	T	A
6	rs9354833	0	70121861	T	C
6	rs35344196	0	70121940	G	C
6	rs139962626	0	70123573	C	T
6	rs55863838	0	70124089	T	C
6	rs9346275	0	70124363	T	A
6	rs12198708	0	70124681	G	A
6	rs9454746	0	70124911	A	C
6	rs1928054	0	70126456	C	A
6	rs35667279	0	70126887	C	T
6	rs1410694	0	70127381	A	G
6	rs1928055	0	70127704	A	G
6	rs150292499	0	70128169	G	A
6	rs72918740	0	70128758	A	G
6	rs2149454	0	70129352	A	G
6	rs57017850	0	70129430	C	T
6	rs2183068	0	70129447	C	T
6	rs35654194	0	70129669	A	C
6	rs12195301	0	70129796	C	T
6	rs1328717	0	70130357	A	G
6	rs77791927	0	70130437	C	G
6	rs1360024	0	70130852	C	T
6	rs1328718	0	70131373	G	T
6	rs6939864	0	70131418	C	T
6	rs6923586	0	70131488	T	A
6	rs9360384	0	70131802	C	T
6	rs9354835	0	70131861	C	A
6	rs2026017	0	70132380	G	A
6	rs1328720	0	70133488	G	C
6	rs9346276	0	70133558	G	A
6	rs913542	0	70133957	A	G
6	rs117307612	0	70134444	G	A
6	rs2225219	0	70134495	G	A
6	rs66819792	0	70134512	T	A
6	rs79075631	0	70135025	C	T
6	rs9363997	0	70135390	A	G
6	rs4707025	0	70136071	T	C
6	rs7762967	0	70136445	C	T
6	rs7762198	0	70136660	G	T
6	rs1328721	0	70136785	G	A
6	rs76754258	0	70137281	G	A
6	rs10945154	0	70137886	G	A
6	rs16867531	0	70138140	G	A
6	rs74997589	0	70138179	A	G
6	rs6455313	0	70138567	C	T
6	rs1571427	0	70138659	T	A
6	rs2026018	0	70139179	G	A
6	rs114176700	0	70139199	C	T
6	rs6924604	0	70139494	A	G
6	rs9454749	0	70139940	T	C
6	rs7755591	0	70140138	C	T
6	rs2149455	0	70140227	C	A
6	rs2149456	0	70140400	G	T
6	rs4707027	0	70140497	A	G
6	rs1156897	0	70140764	T	G
6	rs73468708	0	70140898	C	T
6	rs117707610	0	70141510	G	A
6	rs6909446	0	70141534	T	G
6	rs9342748	0	70141937	C	T
6	rs12199569	0	70142303	C	T
6	rs9454750	0	70142982	A	G
6	rs12214365	0	70142996	G	A
6	rs9454751	0	70143019	C	T
6	rs9454752	0	70143099	C	T
6	rs113025163	0	70143164	C	T
6	rs12201395	0	70143183	C	T
6	rs12214527	0	70143280	G	A
6	rs112915284	0	70143309	C	T
6	rs4476790	0	70143862	A	G
6	rs2225220	0	70144323	T	A
6	rs139605750	0	70144335	C	G
6	rs12211885	0	70144566	T	C
6	rs1928056	0	70144673	G	A
6	rs11961580	0	70145133	G	T
6	rs71559542	0	70145872	T	C
6	rs9346277	0	70146474	C	T
6	rs6916553	0	70146918	G	A
6	rs928029	0	70147475	C	T
6	rs6922588	0	70147894	G	A
6	rs1360025	0	70148081	G	A
6	rs2067088	0	70148365	T	G
6	rs4464744	0	70153167	A	G
6	rs6901894	0	70153181	A	G
6	rs6934533	0	70154997	C	T
6	rs9294831	0	70155016	G	T
6	rs4036809	0	70155138	C	T
6	rs2573016	0	70155275	C	T
6	rs1967451	0	70155358	A	G
6	rs2573017	0	70155400	C	T
6	rs2770321	0	70155683	T	C
6	rs6924081	0	70155873	T	C
6	rs77891609	0	70156149	T	A
6	rs1410698	0	70156756	A	G
6	rs1410697	0	70156757	A	C
6	rs955218	0	70156859	A	T
6	rs1410696	0	70156991	G	A
6	rs1410695	0	70157244	G	A
6	rs2770323	0	70157361	A	G
6	rs150804353	0	70158020	C	T
6	rs75071053	0	70158380	C	A
6	rs2573019	0	70158539	C	T
6	rs9346284	0	70158819	C	G
6	rs1328723	0	70159070	C	A
6	rs2573020	0	70159199	G	C
6	rs113910583	0	70159462	C	T
6	rs2770324	0	70159495	G	A
6	rs2770325	0	70159696	A	T
6	rs138573284	0	70159875	C	T
6	rs2770326	0	70160376	G	A
6	rs140801736	0	70160378	C	T
6	rs2573021	0	70160559	C	A
6	rs2573022	0	70160986	C	A
6	rs9342752	0	70161037	G	A
6	rs117103600	0	70161161	C	T
6	rs2573023	0	70161188	C	T
6	rs2094595	0	70161403	C	G
6	rs2183069	0	70161449	A	G
6	rs2479989	0	70161514	G	C
6	rs2573024	0	70161577	C	G
6	rs2770327	0	70161666	A	T
6	rs2770328	0	70161934	G	T
6	rs62408297	0	70162205	G	A
6	rs1831197	0	70162247	G	A
6	rs2770329	0	70162671	A	T
6	rs9446120	0	70163325	A	G
6	rs34323638	0	70163812	C	T
6	rs2573025	0	70163959	G	C
6	rs149667543	0	70164031	G	A
6	rs73472614	0	70165053	A	T
6	rs2770310	0	70165296	C	A
6	rs2770311	0	70165311	C	T
6	rs189026893	0	70166307	A	C
6	rs2573026	0	70166366	T	C
6	rs1328716	0	70166371	G	A
6	rs9360386	0	70166530	A	G
6	rs2573027	0	70166625	T	G
6	rs6906920	0	70166793	A	G
6	rs9446121	0	70166800	T	G
6	rs9446122	0	70166899	T	C
6	rs60605205	0	70167055	C	T
6	rs2572992	0	70167079	A	G
6	rs10945155	0	70167157	A	G
6	rs4354104	0	70167195	C	T
6	rs2770312	0	70167203	G	A
6	rs2770313	0	70167224	G	A
6	rs2770314	0	70167456	G	A
6	rs2437277	0	70167792	A	G
6	rs6938423	0	70167978	C	A
6	rs1928058	0	70168097	C	T
6	rs7755341	0	70168558	A	C
6	rs7738652	0	70168829	G	A
6	rs2770315	0	70168941	G	A
6	rs4707036	0	70169042	A	G
6	rs6900360	0	70169093	G	C
6	rs17694107	0	70169182	T	C
6	rs28535592	0	70169295	A	C
6	rs28629971	0	70169296	G	T
6	rs6929456	0	70169633	T	G
6	rs2770316	0	70169891	C	A
6	rs118182125	0	70170105	C	T
6	rs9446123	0	70170126	A	G
6	rs1328715	0	70171242	C	T
6	rs17694163	0	70171557	A	C
6	rs913541	0	70171759	G	T
6	rs913540	0	70171801	T	C
6	rs7764619	0	70171962	G	A
6	rs2572995	0	70172132	A	G
6	rs6931038	0	70172258	C	T
6	rs913539	0	70172889	C	G
6	rs913538	0	70173124	G	C
6	rs9454764	0	70173443	G	A
6	rs117009546	0	70173457	T	C
6	rs2572996	0	70173695	G	A
6	rs9446124	0	70173890	G	A
6	rs57288840	0	70174352	G	A
6	rs59983887	0	70175137	G	A
6	rs56169409	0	70175142	G	A
6	rs59900421	0	70175302	A	C
6	rs4707039	0	70175561	C	A
6	rs9454766	0	70175771	G	C
6	rs140035587	0	70176391	G	A
6	rs56880395	0	70176573	A	T
6	rs140377112	0	70176619	G	A
6	rs144277197	0	70176660	G	C
6	rs2094596	0	70176916	A	G
6	rs13202718	0	70176978	G	A
6	rs13202865	0	70177124	G	A
6	rs2572998	0	70177309	A	G
6	rs140905263	0	70177340	G	C
6	rs113616875	0	70177359	G	A
6	rs13192913	0	70177377	T	C
6	rs13204142	0	70177416	C	A
6	rs13219935	0	70177430	A	G
6	rs11961365	0	70177746	T	C
6	rs34425278	0	70178422	T	C
6	rs34995521	0	70178426	A	G
6	rs78750134	0	70178525	C	G
6	rs35485330	0	70179002	A	G
6	rs62408304	0	70179047	G	A
6	rs188910299	0	70179163	G	A
6	rs12111401	0	70179354	C	T
6	rs12110770	0	70179544	G	T
6	rs12111407	0	70179593	C	G
6	rs116188767	0	70179868	T	C
6	rs12332870	0	70180355	G	A
6	rs2572999	0	70180413	C	T
6	rs2573000	0	70180632	C	T
6	rs60961273	0	70180889	C	A
6	rs12110419	0	70181010	T	A
6	rs12111276	0	70181049	C	T
6	rs34590727	0	70181845	C	G
6	rs9454769	0	70182133	C	T
6	rs9454770	0	70182280	A	C
6	rs150291438	0	70182422	A	G
6	rs9354847	0	70182518	A	G
6	rs10214499	0	70182534	T	A
6	rs7750020	0	70182673	T	C
6	rs7764518	0	70182823	C	T
6	rs7754274	0	70182984	T	C
6	rs1887845	0	70183587	A	G
6	rs79528708	0	70183713	A	G
6	rs16867632	0	70183884	T	C
6	rs6938482	0	70183967	G	A
6	rs6940909	0	70184575	C	T
6	rs9454771	0	70184743	T	C
6	rs2104675	0	70184893	C	A
6	rs76196352	0	70184901	C	A
6	rs9346286	0	70185115	G	T
6	rs9454772	0	70185336	T	C
6	rs147466572	0	70185400	C	T
6	rs9454773	0	70185475	T	C
6	rs1410693	0	70185933	T	A
6	rs1410692	0	70185969	T	C
6	rs561532	0	70186017	G	A
6	rs585831	0	70186093	C	T
6	rs6455317	0	70186504	C	T
6	rs12206060	0	70186662	G	A
6	rs9346287	0	70186850	C	A
6	rs529599	0	70187186	C	G
6	rs1028904	0	70187310	T	C
6	rs117372736	0	70187321	G	T
6	rs76971013	0	70187683	C	T
6	rs524872	0	70187720	A	T
6	rs77443506	0	70187943	C	A
6	rs1969737	0	70188136	A	G
6	rs499329	0	70188224	G	A
6	rs642795	0	70188998	A	T
6	rs642805	0	70189005	C	G
6	rs645001	0	70189506	C	G
6	rs516295	0	70189837	T	G
6	rs657619	0	70189956	A	G
6	rs514510	0	70190038	T	C
6	rs2757769	0	70190161	G	A
6	rs12190241	0	70190162	C	T
6	rs658932	0	70190217	A	G
6	rs658970	0	70190244	A	G
6	rs113429114	0	70190309	G	A
6	rs112618552	0	70190310	T	C
6	rs146999655	0	70190344	G	A
6	rs510924	0	70190445	C	A
6	rs659855	0	70190481	C	G
6	rs113944562	0	70192468	A	G
6	rs537921	0	70192606	G	C
6	rs582404	0	70192641	A	C
6	rs142218075	0	70192655	T	G
6	rs536872	0	70192737	C	A
6	rs9364007	0	70192908	A	T
6	rs9346292	0	70193048	C	A
6	rs186859977	0	70193430	C	G
6	rs138302755	0	70193522	T	A
6	rs145092941	0	70194835	T	C
6	rs77918211	0	70196269	C	A
6	rs117012438	0	70196532	T	G
6	rs1743744	0	70197097	T	A
6	rs1743745	0	70197134	C	T
6	rs1952433	0	70197154	C	T
6	rs10806615	0	70197391	T	G
6	rs76129994	0	70197628	G	A
6	rs506137	0	70197669	T	C
6	rs10806616	0	70197873	C	A
6	rs16867669	0	70197896	C	T
6	rs2573003	0	70198087	C	T
6	rs687027	0	70198249	G	A
6	rs687066	0	70198279	T	C
6	rs60879050	0	70198408	T	C
6	rs62408308	0	70198498	G	C
6	rs475540	0	70198702	A	G
6	rs581749	0	70198875	G	A
6	rs562375	0	70198918	A	G
6	rs1743747	0	70199404	T	A
6	rs73472700	0	70199668	C	G
6	rs596185	0	70199713	T	G
6	rs531016	0	70200169	G	A
6	rs1831196	0	70200244	G	A
6	rs79352502	0	70200286	C	A
6	rs73484709	0	70200636	C	T
6	rs501756	0	70201075	A	G
6	rs117178057	0	70201091	G	A
6	rs500154	0	70201195	A	T
6	rs2573004	0	70201435	C	T
6	rs73484716	0	70201669	C	T
6	rs1743748	0	70201693	G	A
6	rs625461	0	70201694	T	G
6	rs75806308	0	70201957	G	T
6	rs1743749	0	70202089	G	T
6	rs2757759	0	70202220	A	G
6	rs2146065	0	70202254	G	A
6	rs57678635	0	70202669	G	A
6	rs2757760	0	70202840	A	C
6	rs57676619	0	70202847	G	T
6	rs61000618	0	70202851	T	C
6	rs57832262	0	70203074	G	A
6	rs77793596	0	70203326	C	A
6	rs74448037	0	70203327	C	A
6	rs2573005	0	70203490	C	A
6	rs73484721	0	70203662	T	C
6	rs2573006	0	70203703	A	T
6	rs180677187	0	70203760	C	A
6	rs2573007	0	70204216	T	G
6	rs117185406	0	70204342	C	A
6	rs2573008	0	70204576	T	G
6	rs73484730	0	70204968	G	A
6	rs35896455	0	70205116	G	A
6	rs75119186	0	70205134	G	A
6	rs2573009	0	70205199	T	C
6	rs2573010	0	70205207	G	A
6	rs113469507	0	70205563	C	T
6	rs148020349	0	70205575	C	T
6	rs202198195	0	70209105	T	C
6	rs9766343	0	70209719	A	G
6	rs1743751	0	70211657	C	A
6	rs76739575	0	70211764	T	C
6	rs77609266	0	70211768	C	T
6	rs60981437	0	70212025	G	A
6	rs1768936	0	70212070	A	C
6	rs61500158	0	70212217	T	A
6	rs2573011	0	70212746	A	C
6	rs9454798	0	70212964	A	G
6	rs2573012	0	70213011	T	C
6	rs9346297	0	70213249	T	C
6	rs1618142	0	70213281	T	C
6	rs1934303	0	70213862	T	C
6	rs1624031	0	70213977	A	G
6	rs2573013	0	70214020	A	G
6	rs2573014	0	70214221	G	A
6	rs1768941	0	70214343	T	C
6	rs970516	0	70214389	G	C
6	rs117566530	0	70214533	T	G
6	rs12110894	0	70214751	G	A
6	rs12110376	0	70214844	C	T
6	rs4707087	0	70214937	T	G
6	rs970517	0	70214956	C	T
6	rs1768943	0	70215289	G	A
6	rs1743755	0	70215315	C	G
6	rs1743756	0	70215698	A	G
6	rs9942431	0	70215784	C	T
6	rs1768945	0	70215858	A	G
6	rs1743757	0	70216147	A	T
6	rs1768946	0	70216262	T	C
6	rs1768947	0	70216506	C	T
6	rs1743758	0	70216525	A	C
6	rs112376926	0	70216648	G	T
6	rs1743760	0	70216832	G	A
6	rs1743761	0	70217181	T	C
6	rs11757257	0	70217452	G	C
6	rs1033788	0	70217478	T	G
6	rs1033789	0	70217661	A	G
6	rs62408310	0	70218031	C	T
6	rs1934305	0	70218058	T	C
6	rs12174145	0	70218107	C	A
6	rs1768948	0	70218137	T	C
6	rs1570298	0	70218298	A	T
6	rs1743765	0	70218439	C	T
6	rs1934306	0	70218578	C	T
6	rs1570300	0	70218704	G	A
6	rs1934307	0	70218733	A	G
6	rs10945168	0	70219426	G	A
6	rs76149006	0	70219504	C	T
6	rs12175938	0	70219541	G	A
6	rs10945169	0	70219616	C	G
6	rs16867738	0	70219849	G	A
6	rs1743766	0	70219905	A	T
6	rs1743767	0	70219911	A	C
6	rs2757761	0	70220124	T	C
6	rs73484755	0	70220262	C	T
6	rs1768950	0	70220355	C	G
6	rs16867744	0	70220528	T	C
6	rs1768951	0	70221027	T	A
6	rs1743768	0	70221098	T	C
6	rs9364015	0	70221109	T	C
6	rs148392297	0	70221283	G	C
6	rs55860916	0	70221400	C	T
6	rs946546	0	70221401	C	T
6	rs2146066	0	70221457	C	T
6	rs2757762	0	70221479	G	A
6	rs2573015	0	70221526	G	A
6	rs72920574	0	70221541	C	A
6	rs7769873	0	70221722	T	C
6	rs4380720	0	70221786	G	A
6	rs6939871	0	70221987	T	A
6	rs117586122	0	70222289	C	T
6	rs6940595	0	70222373	T	C
6	rs11967348	0	70222465	G	A
6	rs2757763	0	70222480	A	G
6	rs2757764	0	70222597	C	T
6	rs1768967	0	70223058	C	T
6	rs2757766	0	70223094	A	G
6	rs9364016	0	70223307	G	A
6	rs73468512	0	70223421	C	G
6	rs35181860	0	70223486	A	G
6	rs59802554	0	70223745	G	A
6	rs1743769	0	70223979	G	T
6	rs78286060	0	70224055	T	C
6	rs12206228	0	70224292	T	C
6	rs1743770	0	70224454	A	C
6	rs75487085	0	70225050	C	T
6	rs12529482	0	70225068	G	A
6	rs112539006	0	70225090	C	T
6	rs9454805	0	70225210	G	A
6	rs143356622	0	70225213	G	A
6	rs9360388	0	70225341	T	G
6	rs142694545	0	70229414	A	G
6	rs117901515	0	70231720	A	T
6	rs7771752	0	70231819	C	T
6	rs4599590	0	70232083	A	T
6	rs4706215	0	70232324	A	T
6	rs4707093	0	70232341	A	G
6	rs4707094	0	70232444	A	G
6	rs1293043	0	70232581	A	G
6	rs1934314	0	70232610	T	C
6	rs9364022	0	70232970	A	G
6	rs9364023	0	70233039	C	T
6	rs9454817	0	70233052	G	A
6	rs142300612	0	70233419	C	A
6	rs9354865	0	70233513	G	T
6	rs9354866	0	70233629	C	T
6	rs9342757	0	70233708	C	T
6	rs73468522	0	70233801	A	T
6	rs73468523	0	70233825	G	A
6	rs1293044	0	70233881	T	C
6	rs9364024	0	70233943	A	T
6	rs73468524	0	70234115	A	G
6	rs10455688	0	70234131	A	C
6	rs4707098	0	70235199	C	G
6	rs7754434	0	70235364	C	T
6	rs2153276	0	70235763	G	T
6	rs1934311	0	70235820	G	A
6	rs9354867	0	70236465	G	C
6	rs9364025	0	70236524	C	G
6	rs9346301	0	70237636	T	G
6	rs2572987	0	70237830	T	C
6	rs144886275	0	70237854	T	G
6	rs2757772	0	70238111	A	T
6	rs7756739	0	70238673	T	C
6	rs2572989	0	70238785	C	T
6	rs9346304	0	70239449	T	C
6	rs9346305	0	70239450	T	C
6	rs4612124	0	70239943	A	G
6	rs73468530	0	70239968	G	A
6	rs1885488	0	70240180	C	T
6	rs7772358	0	70240269	A	T
6	rs73468534	0	70240563	G	T
6	rs9294840	0	70240932	A	G
6	rs1028618	0	70240994	T	C
6	rs2146067	0	70241110	T	C
6	rs9454821	0	70241956	T	A
6	rs1028620	0	70242063	A	C
6	rs2572990	0	70242317	T	C
6	rs10945180	0	70242411	G	C
6	rs9346306	0	70242652	G	A
6	rs9446137	0	70242976	C	G
6	rs11964609	0	70243021	G	A
6	rs72906410	0	70243151	C	T
6	rs1293046	0	70244034	C	T
6	rs7772995	0	70244210	G	T
6	rs1293047	0	70244221	T	C
6	rs1934310	0	70244222	G	A
6	rs7774826	0	70244544	C	T
6	rs7773858	0	70244679	G	A
6	rs1934309	0	70245286	C	G
6	rs7741745	0	70245509	C	T
6	rs5007406	0	70245522	T	C
6	rs5007407	0	70245526	A	G
6	rs9351763	0	70245692	G	A
6	rs12191040	0	70245693	C	T
6	rs7746218	0	70245880	C	T
6	rs7766027	0	70245985	A	G
6	rs2572988	0	70246074	G	C
6	rs10046144	0	70246093	C	T
6	rs10046309	0	70246201	G	A
6	rs12200997	0	70246243	T	A
6	rs71559558	0	70246274	T	C
6	rs72906415	0	70246331	G	A
6	rs10223531	0	70246412	A	G
6	rs9364028	0	70246777	G	A
6	rs9446138	0	70246915	G	T
6	rs9346307	0	70247120	C	T
6	rs9454826	0	70247136	C	T
6	rs73468550	0	70247175	T	C
6	rs146435424	0	70247668	T	A
6	rs9454827	0	70247790	T	C
6	rs9454828	0	70247835	A	G
6	rs6905179	0	70248343	T	G
6	rs1293037	0	70248345	C	T
6	rs1934313	0	70248674	T	C
6	rs117616411	0	70250041	A	G
6	rs9446140	0	70250729	C	T
6	rs1293038	0	70251044	T	A
6	rs2225984	0	70251111	A	C
6	rs13196418	0	70251478	C	A
6	rs9360390	0	70251504	G	A
6	rs72906417	0	70251912	G	A
6	rs118037413	0	70252107	G	A
6	rs11754817	0	70252111	A	G
6	rs1293039	0	70252686	T	A
6	rs62408315	0	70253835	G	A
6	rs1293040	0	70255261	A	G
6	rs75020516	0	70256014	A	T
6	rs2757775	0	70256321	A	G
6	rs2757776	0	70256379	C	T
6	rs2572986	0	70257220	T	C
6	rs77410471	0	70257410	G	A
6	rs1768960	0	70257762	T	C
6	rs1743786	0	70258131	C	T
6	rs1743787	0	70258190	A	T
6	rs2572985	0	70258674	C	A
6	rs76353672	0	70258757	T	A
6	rs2572984	0	70259096	T	C
6	rs141988480	0	70259226	C	T
6	rs1743788	0	70259264	C	T
6	rs1768962	0	70259725	T	C
6	rs1768963	0	70259938	A	C
6	rs1631595	0	70260055	A	G
6	rs1768964	0	70260409	A	T
6	rs2757777	0	70260705	G	A
6	rs13216000	0	70260991	C	T
6	rs142643962	0	70261005	C	A
6	rs1743789	0	70261307	C	T
6	rs72906423	0	70261968	C	T
6	rs6455327	0	70262569	T	C
6	rs1293041	0	70262725	G	A
6	rs76006345	0	70262967	C	T
6	rs1293042	0	70263005	C	T
6	rs141616828	0	70263276	C	T
6	rs996948	0	70263562	C	T
6	rs17738262	0	70263662	C	T
6	rs116859239	0	70264423	A	G
6	rs2572981	0	70264430	C	G
6	rs12189839	0	70264857	T	C
6	rs2757778	0	70265940	G	A
6	rs16867769	0	70267998	C	A
6	rs9342759	0	70268006	G	A
6	rs2016403	0	70268412	T	C
6	rs11753273	0	70269318	A	T
6	rs9346309	0	70269365	A	G
6	rs980223	0	70269974	A	C
6	rs11757317	0	70270116	C	T
6	rs2093454	0	70270138	C	T
6	rs2757780	0	70270526	A	G
6	rs2757781	0	70270547	A	G
6	rs13205898	0	70271095	C	T
6	rs1768973	0	70271308	G	A
6	rs189986320	0	70271566	A	G
6	rs7763257	0	70272290	C	T
6	rs2208696	0	70273083	T	C
6	rs9346311	0	70273293	A	G
6	rs9342761	0	70273613	G	A
6	rs1799676	0	70274962	C	T
6	rs1768969	0	70275261	T	C
6	rs4498309	0	70275457	G	A
6	rs1743792	0	70275966	A	G
6	rs1743793	0	70276267	A	C
6	rs1743794	0	70276692	G	A
6	rs12202895	0	70277377	T	C
6	rs10945182	0	70277658	C	T
6	rs1768958	0	70277737	G	T
6	rs1768956	0	70278547	T	C
6	rs7744546	0	70279345	A	G
6	rs9360391	0	70279477	G	A
6	rs75647542	0	70279730	C	T
6	rs7774460	0	70279880	T	G
6	rs13362803	0	70280376	A	G
6	rs6914524	0	70280617	C	A
6	rs12197551	0	70282322	G	A
6	rs145542137	0	70282700	T	C
6	rs9364032	0	70283404	G	C
6	rs117374355	0	70284243	T	C
6	rs12196987	0	70285041	A	G
6	rs117323990	0	70285157	C	A
6	rs2757754	0	70286131	T	C
6	rs2757755	0	70286194	T	C
6	rs2757756	0	70286223	G	T
6	rs1743740	0	70287629	A	G
6	rs1768968	0	70287767	C	A
6	rs1768970	0	70288449	G	A
6	rs2757757	0	70288755	G	A
6	rs2757758	0	70289057	T	G
6	rs144485561	0	70289937	C	A
6	rs310262	0	70290056	G	A
6	rs2572991	0	70290470	C	A
6	rs310261	0	70291435	C	G
6	rs310260	0	70291892	A	C
6	rs2607730	0	70293201	C	T
6	rs310259	0	70293321	G	A
6	rs77962353	0	70293653	C	T
6	rs310269	0	70295207	C	A
6	rs79269231	0	70295283	C	T
6	rs310268	0	70295507	T	C
6	rs310267	0	70296552	A	G
6	rs310266	0	70297209	G	A
6	rs310265	0	70298145	C	T
6	rs310264	0	70299613	T	A
6	rs79008856	0	70300028	A	C
6	rs112157025	0	70300700	G	C
6	rs310263	0	70302154	C	T
6	rs145804142	0	70302338	C	T
6	rs10945183	0	70303595	T	A
6	rs13201074	0	70305240	G	C
6	rs1817255	0	70305899	T	C
6	rs34221170	0	70306146	G	A
6	rs56050333	0	70306930	C	A
6	rs17762826	0	70307417	C	T
6	rs7762919	0	70307658	G	A
6	rs80014879	0	70308979	T	G
6	rs34013469	0	70309170	A	T
6	rs10455689	0	70309177	T	C
6	rs117133773	0	70309632	C	T
6	rs9364033	0	70309775	C	T
6	rs117035062	0	70309906	T	C
6	rs9446142	0	70310576	A	G
6	rs34488480	0	70312190	T	A
6	rs4707218	0	70312551	C	T
6	rs9346313	0	70313538	T	C
6	rs9346314	0	70313602	A	C
6	rs9351764	0	70313839	T	C
6	rs34857559	0	70314197	A	C
6	rs13206442	0	70314293	T	A
6	rs9364034	0	70314809	C	T
6	rs78147928	0	70314977	T	C
6	rs9346315	0	70315040	A	C
6	rs9354870	0	70315247	C	T
6	rs10455692	0	70315559	T	C
6	rs10455225	0	70315758	T	C
6	rs35176897	0	70315915	G	C
6	rs34855314	0	70316521	A	G
6	rs35534220	0	70316534	A	T
6	rs12526117	0	70316536	A	G
6	rs9346317	0	70317161	A	T
6	rs13216283	0	70317375	A	G
6	rs12204106	0	70317994	T	C
6	rs35972533	0	70318331	A	G
6	rs55739728	0	70318480	C	T
6	rs13204189	0	70318544	G	A
6	rs12205972	0	70318926	T	C
6	rs6905260	0	70319537	A	G
6	rs6924877	0	70319667	G	A
6	rs6910099	0	70319717	T	G
6	rs6926348	0	70319753	C	T
6	rs12196517	0	70320251	A	G
6	rs35141678	0	70320378	A	G
6	rs56121698	0	70320466	T	C
6	rs34029814	0	70320913	T	G
6	rs34036103	0	70321458	T	C
6	rs62408330	0	70321648	C	A
6	rs62408331	0	70321770	C	G
6	rs62408332	0	70321771	A	G
6	rs35572543	0	70321860	G	A
6	rs62408334	0	70322014	C	T
6	rs9454842	0	70322234	T	A
6	rs36105649	0	70322260	T	C
6	rs13198249	0	70322288	G	C
6	rs13218223	0	70322333	T	C
6	rs13214996	0	70322371	A	C
6	rs59167280	0	70322864	T	A
6	rs6917326	0	70323823	G	C
6	rs17763273	0	70323894	G	A
6	rs12210052	0	70323942	G	C
6	rs6907222	0	70324053	T	G
6	rs12205685	0	70324351	T	G
6	rs13207965	0	70324365	C	A
6	rs12204227	0	70324397	A	G
6	rs13193478	0	70324454	A	T
6	rs12205802	0	70324536	T	C
6	rs13207307	0	70324562	G	T
6	rs12204388	0	70324650	A	G
6	rs28416121	0	70325489	C	T
6	rs28590660	0	70325588	T	C
6	rs12206366	0	70325727	A	G
6	rs62408340	0	70326009	G	A
6	rs10455693	0	70326025	A	T
6	rs35536341	0	70326160	T	C
6	rs34265376	0	70326357	A	G
6	rs10455694	0	70326360	A	G
6	rs10455695	0	70326403	A	G
6	rs35963083	0	70326408	T	C
6	rs34251621	0	70326453	A	T
6	rs4707230	0	70326588	G	C
6	rs1987276	0	70326617	C	G
6	rs1960319	0	70326714	G	A
6	rs56135468	0	70326751	G	A
6	rs1960318	0	70326978	T	C
6	rs1812373	0	70327010	A	G
6	rs13219545	0	70327124	G	T
6	rs13220683	0	70327237	C	T
6	rs79214643	0	70327313	G	A
6	rs6904921	0	70328143	C	G
6	rs12111414	0	70328300	T	C
6	rs56217248	0	70328870	A	T
6	rs7748612	0	70329195	C	T
6	rs6455329	0	70329563	A	G
6	rs7769194	0	70329731	A	G
6	rs6455330	0	70329779	T	C
6	rs9364040	0	70329783	A	G
6	rs7748687	0	70329846	T	A
6	rs12110750	0	70329970	C	T
6	rs35228692	0	70330382	C	T
6	rs34384257	0	70330827	C	T
6	rs34972731	0	70330912	C	T
6	rs76286859	0	70330989	A	G
6	rs16867833	0	70331197	T	C
6	rs144294698	0	70331285	T	A
6	rs35902949	0	70331394	A	G
6	rs10455226	0	70331651	A	G
6	rs55773264	0	70332018	G	T
6	rs35515278	0	70333053	C	A
6	rs34376437	0	70333159	T	C
6	rs34687710	0	70333180	A	G
6	rs34180490	0	70333340	G	A
6	rs16867838	0	70333375	T	A
6	rs74385733	0	70333731	T	C
6	rs16867841	0	70333797	G	T
6	rs13213160	0	70334134	A	T
6	rs6908194	0	70334305	G	A
6	rs13213316	0	70334309	A	G
6	rs36101143	0	70334432	T	G
6	rs34868155	0	70334549	A	T
6	rs62408351	0	70334599	T	G
6	rs35512872	0	70334797	C	T
6	rs35581460	0	70335027	G	A
6	rs9454846	0	70335262	C	A
6	rs13217651	0	70335314	A	G
6	rs13201075	0	70335332	G	C
6	rs13190768	0	70335399	T	C
6	rs13201211	0	70335428	G	A
6	rs9454849	0	70335495	T	C
6	rs13202232	0	70335522	C	A
6	rs13218004	0	70335575	A	G
6	rs13201510	0	70335649	G	A
6	rs58840962	0	70335832	A	G
6	rs58391290	0	70335888	G	T
6	rs58366598	0	70335908	A	G
6	rs59766620	0	70335993	T	C
6	rs9454852	0	70336437	T	A
6	rs28655215	0	70336598	C	A
6	rs12210185	0	70336688	C	A
6	rs10945184	0	70336761	C	T
6	rs28716626	0	70336802	G	A
6	rs16880700	0	70337091	T	C
6	rs10485248	0	70337243	T	C
6	rs35994746	0	70337394	C	A
6	rs34706654	0	70337398	G	C
6	rs34696652	0	70337526	A	G
6	rs10485247	0	70337590	G	A
6	rs34793744	0	70337953	T	C
6	rs117871223	0	70338178	G	T
6	rs12111448	0	70338513	C	T
6	rs7773916	0	70339118	C	T
6	rs7772811	0	70339162	G	T
6	rs1934308	0	70339182	G	A
6	rs7759665	0	70339242	T	C
6	rs7774239	0	70339326	C	T
6	rs7755805	0	70339370	A	G
6	rs13204741	0	70339580	A	G
6	rs9446145	0	70339936	T	G
6	rs62408962	0	70339973	T	C
6	rs9446146	0	70340008	C	A
6	rs13219460	0	70340168	T	G
6	rs9446147	0	70340956	C	T
6	rs33955960	0	70341853	G	A
6	rs55992249	0	70342252	T	A
6	rs7743867	0	70342687	A	C
6	rs7761366	0	70342762	G	C
6	rs7748172	0	70342807	T	C
6	rs7766483	0	70342854	C	T
6	rs13201566	0	70342926	T	C
6	rs35126149	0	70343143	C	G
6	rs34426101	0	70343177	A	G
6	rs55764460	0	70343330	A	G
6	rs56013312	0	70343349	A	G
6	rs6915789	0	70343399	T	C
6	rs55726661	0	70343750	G	A
6	rs55915502	0	70343948	C	A
6	rs35298805	0	70343975	C	G
6	rs1379449	0	70344002	G	A
6	rs1379450	0	70344027	A	G
6	rs75781786	0	70344056	G	T
6	rs1379451	0	70344202	G	C
6	rs12201256	0	70344252	G	A
6	rs12196786	0	70344903	A	C
6	rs35580806	0	70345023	G	A
6	rs13210400	0	70345054	T	C
6	rs2345235	0	70345332	C	G
6	rs1563603	0	70345366	C	T
6	rs1563604	0	70345447	G	A
6	rs1563605	0	70345513	C	T
6	rs1000469	0	70345759	C	T
6	rs1000468	0	70345940	T	C
6	rs1000467	0	70346058	A	C
6	rs6934061	0	70346391	T	A
6	rs1890653	0	70346602	C	T
6	rs12192356	0	70346713	C	T
6	rs10485246	0	70346807	C	T
6	rs62408971	0	70346855	C	A
6	rs62408972	0	70346946	A	T
6	rs12206924	0	70347129	G	A
6	rs13199431	0	70347275	G	A
6	rs13200417	0	70347345	C	T
6	rs13219403	0	70347395	T	C
6	rs13199950	0	70347698	G	T
6	rs1870129	0	70348309	C	T
6	rs4036443	0	70348736	T	C
6	rs16867855	0	70348790	A	G
6	rs34100607	0	70348894	G	C
6	rs71534879	0	70349045	G	A
6	rs13208722	0	70349092	C	T
6	rs13194080	0	70349093	A	G
6	rs13197270	0	70349129	T	A
6	rs13208842	0	70349172	C	G
6	rs13194186	0	70349202	A	G
6	rs16867863	0	70349308	G	T
6	rs16867865	0	70349486	G	A
6	rs35934825	0	70349530	G	A
6	rs62408975	0	70349863	G	A
6	rs16867866	0	70350205	G	A
6	rs34892009	0	70350233	G	T
6	rs35005546	0	70350831	G	A
6	rs34814929	0	70351689	C	T
6	rs13217645	0	70351937	T	C
6	rs34652479	0	70352396	C	T
6	rs112156304	0	70352499	C	T
6	rs9446149	0	70353034	T	C
6	rs4706258	0	70353136	A	G
6	rs13202462	0	70353230	G	A
6	rs13202579	0	70353342	G	A
6	rs9364042	0	70353832	T	C
6	rs10485245	0	70354159	A	C
6	rs9454855	0	70354574	C	T
6	rs62408981	0	70355481	A	C
6	rs62408982	0	70355714	C	T
6	rs9446150	0	70356261	A	C
6	rs75484885	0	70356838	G	A
6	rs7761673	0	70357368	T	A
6	rs1379452	0	70357426	C	G
6	rs12206665	0	70359170	C	T
6	rs6910590	0	70359738	G	A
6	rs6910602	0	70359756	G	A
6	rs6927179	0	70359936	C	T
6	rs1379453	0	70360869	C	T
6	rs959519	0	70362734	A	G
6	rs767414	0	70363014	C	T
6	rs76518707	0	70363018	A	G
6	rs9351766	0	70363194	A	G
6	rs9360395	0	70363504	A	C
6	rs111500950	0	70363804	T	C
6	rs9360396	0	70364416	C	G
6	rs9354871	0	70364668	A	G
6	rs9342764	0	70364676	A	G
6	rs9354872	0	70364817	G	A
6	rs6455332	0	70364881	C	A
6	rs7752231	0	70365156	C	T
6	rs1598787	0	70365170	G	C
6	rs7752395	0	70365281	C	A
6	rs72917598	0	70365765	A	G
6	rs1114785	0	70367148	A	G
6	rs9454860	0	70367724	G	A
6	rs2125025	0	70367962	T	G
6	rs2125026	0	70368095	T	C
6	rs112459965	0	70368628	T	C
6	rs6918453	0	70369159	A	G
6	rs6939694	0	70369232	C	T
6	rs146843563	0	70369255	C	T
6	rs4706262	0	70369535	T	C
6	rs1598788	0	70370029	T	C
6	rs10945185	0	70370035	C	T
6	rs1598789	0	70370217	T	A
6	rs78391503	0	70370297	A	G
6	rs1585187	0	70370323	G	A
6	rs1598790	0	70370471	C	A
6	rs9454861	0	70370962	T	C
6	rs4445025	0	70371137	C	T
6	rs4507550	0	70371165	G	A
6	rs1840941	0	70371384	G	A
6	rs12197211	0	70371977	G	A
6	rs74499652	0	70372046	G	T
6	rs2061311	0	70372227	T	A
6	rs2061312	0	70372422	C	T
6	rs139712913	0	70372604	T	C
6	rs7752102	0	70372988	T	C
6	rs117093711	0	70373236	G	A
6	rs6455335	0	70373237	T	C
6	rs6455336	0	70373363	T	G
6	rs6930785	0	70373470	G	A
6	rs17765037	0	70373515	A	G
6	rs78363710	0	70373582	T	G
6	rs4706263	0	70373828	A	G
6	rs61305080	0	70374692	C	T
6	rs112879892	0	70374834	T	C
6	rs34064969	0	70375076	A	G
6	rs9346321	0	70375085	T	A
6	rs9346322	0	70375320	T	C
6	rs9454863	0	70375494	T	A
6	rs111982455	0	70375551	C	A
6	rs2345237	0	70375796	T	G
6	rs9346325	0	70375943	A	G
6	rs727237	0	70376041	T	A
6	rs12200220	0	70376086	T	A
6	rs2168714	0	70376655	G	A
6	rs2345238	0	70376800	A	G
6	rs2345239	0	70376955	G	A
6	rs9342765	0	70377155	G	A
6	rs9354874	0	70377693	A	C
6	rs9351769	0	70377798	C	T
6	rs117494162	0	70378314	T	A
6	rs13204219	0	70378796	G	A
6	rs9346326	0	70378804	T	C
6	rs12111315	0	70379206	G	A
6	rs7747908	0	70379937	G	A
6	rs9294846	0	70379990	T	C
6	rs9294847	0	70380069	A	G
6	rs8180582	0	70380455	G	A
6	rs9354876	0	70381170	T	C
6	rs9346327	0	70381343	G	A
6	rs9364046	0	70381868	C	T
6	rs9346328	0	70382139	C	T
6	rs6929584	0	70382870	C	T
6	rs9354877	0	70383227	A	G
6	rs9454865	0	70383665	G	A
6	rs6455337	0	70383950	C	G
6	rs1542413	0	70384098	A	G
6	rs1542412	0	70384126	T	C
6	rs74657755	0	70384246	T	C
6	rs4707278	0	70384742	G	C
6	rs112109203	0	70384844	G	A
6	rs1026441	0	70385223	T	C
6	rs9185	0	70385709	G	A
6	rs143117986	0	70386196	C	T
6	rs3214021	0	70386320	C	T
6	rs3816563	0	70386653	A	G
6	rs6455338	0	70387093	T	C
6	rs6455339	0	70387160	C	T
6	rs9294848	0	70387626	A	T
6	rs9360397	0	70388022	G	A
6	rs9364047	0	70388352	T	C
6	rs3823078	0	70388751	A	G
6	rs3823079	0	70388810	A	G
6	rs7742015	0	70389651	A	G
6	rs9454868	0	70389810	C	A
6	rs7774371	0	70389859	C	T
6	rs4706271	0	70390132	T	G
6	rs4706272	0	70390283	G	A
6	rs34791525	0	70391175	C	T
6	rs75963948	0	70391575	G	A
6	rs4707289	0	70391588	C	T
6	rs4706273	0	70391640	C	T
6	rs980587	0	70391650	C	T
6	rs4706274	0	70391694	T	C
6	rs12175229	0	70391992	G	A
6	rs1457494	0	70392175	C	T
6	rs17765737	0	70392541	G	C
6	rs1457493	0	70392625	A	C
6	rs930886	0	70393640	T	C
6	rs9354878	0	70394071	A	G
6	rs74492521	0	70394997	C	T
6	rs1963956	0	70395564	G	A
6	rs2045444	0	70398062	T	C
6	rs17503505	0	70398402	T	C
6	rs142208165	0	70398696	G	A
6	rs2125022	0	70398900	A	T
6	rs9364048	0	70399065	A	G
6	rs2445957	0	70399894	T	C
6	rs2502565	0	70400488	A	G
6	rs2445958	0	70400885	A	C
6	rs199859156	0	70401039	C	T
6	rs17503616	0	70401427	C	G
6	rs2445959	0	70401629	G	A
6	rs2445960	0	70401725	G	A
6	rs12662629	0	70401842	C	T
6	rs9354879	0	70401855	C	T
6	rs2445961	0	70402106	T	C
6	rs2494776	0	70402467	A	G
6	rs17503698	0	70402728	C	T
6	rs142335016	0	70402780	T	C
6	rs2445962	0	70403085	G	A
6	rs2502564	0	70403120	C	T
6	rs3799104	0	70403739	A	G
6	rs3799105	0	70404281	A	C
6	rs3799106	0	70404764	T	C
6	rs2445963	0	70404843	G	A
6	rs2445964	0	70404868	T	C
6	rs28434733	0	70404911	C	T
6	rs2502557	0	70405167	G	A
6	rs921973	0	70406462	T	C
6	rs141416647	0	70406490	G	A
6	rs76075627	0	70406739	G	A
6	rs12648	0	70407465	A	T
6	rs9446157	0	70409159	G	C
6	rs921972	0	70409877	A	G
6	rs2445968	0	70409984	G	C
6	rs4516910	0	70410163	A	C
6	rs13198709	0	70410443	G	T
6	rs7741758	0	70412380	A	C
6	rs7742087	0	70412542	A	G
6	rs2502597	0	70412603	G	C
6	rs74571842	0	70412613	C	T
6	rs3799109	0	70413118	T	C
6	rs960144	0	70413328	T	C
6	rs17504196	0	70413657	A	G
6	rs71559565	0	70413831	G	A
6	rs78149587	0	70413953	A	T
6	rs9364050	0	70414263	G	C
6	rs76491489	0	70414611	A	G
6	rs1840940	0	70414844	T	G
6	rs58749084	0	70415327	T	C
6	rs57751010	0	70415435	T	C
6	rs2445970	0	70415475	A	G
6	rs2445971	0	70416053	C	G
6	rs7763213	0	70416294	A	G
6	rs7743876	0	70416430	C	T
6	rs1457492	0	70416866	G	T
6	rs7749509	0	70417527	C	G
6	rs1457500	0	70417920	A	G
6	rs1457499	0	70417997	G	T
6	rs111736449	0	70418161	C	T
6	rs117822172	0	70418770	G	A
6	rs4706283	0	70418855	A	G
6	rs144639500	0	70418970	T	C
6	rs9454873	0	70420539	C	T
6	rs6902295	0	70421248	G	A
6	rs9364051	0	70421612	G	A
6	rs62408989	0	70421794	T	C
6	rs9342766	0	70422037	G	A
6	rs7771508	0	70422443	T	G
6	rs62408990	0	70423407	C	A
6	rs2305837	0	70423739	A	G
6	rs3799112	0	70424299	C	T
6	rs59459704	0	70424585	G	A
6	rs9342767	0	70425565	A	G
6	rs4707324	0	70425611	T	G
6	rs9354881	0	70425952	T	C
6	rs9346332	0	70426249	C	A
6	rs9354882	0	70426288	T	G
6	rs9346333	0	70426479	C	A
6	rs9454876	0	70426621	G	A
6	rs9346335	0	70427425	C	G
6	rs148556589	0	70427460	A	C
6	rs9351772	0	70428200	C	T
6	rs55678902	0	70428353	C	T
6	rs9342768	0	70428451	C	G
6	rs9360399	0	70428497	C	T
6	rs74509347	0	70429775	T	C
6	rs9294849	0	70429837	C	T
6	rs2061310	0	70429991	A	G
6	rs9346336	0	70430687	G	A
6	rs79614136	0	70430919	C	T
6	rs78496171	0	70430943	C	G
6	rs112532528	0	70431367	C	T
6	rs62408993	0	70431898	T	C
6	rs9342769	0	70432391	A	G
6	rs1902650	0	70433527	T	C
6	rs78852026	0	70433982	T	C
6	rs9354883	0	70434259	A	G
6	rs73485538	0	70435451	A	G
6	rs117712099	0	70435712	G	A
6	rs9364053	0	70435766	A	G
6	rs12665798	0	70436084	A	G
6	rs7759966	0	70436994	G	T
6	rs72910810	0	70437046	T	C
6	rs78050620	0	70438163	C	A
6	rs12055543	0	70438338	G	A
6	rs74638262	0	70438447	T	C
6	rs13202730	0	70439067	A	G
6	rs3799113	0	70439471	C	G
6	rs78931930	0	70439608	A	G
6	rs143113307	0	70439991	G	C
6	rs139022462	0	70440840	G	A
6	rs1031631	0	70442866	C	T
6	rs7750707	0	70443099	T	C
6	rs9346337	0	70443883	T	C
6	rs9346338	0	70443888	C	T
6	rs9346339	0	70444130	A	G
6	rs9346340	0	70444317	T	C
6	rs9354884	0	70444552	G	T
6	rs141636485	0	70444645	A	G
6	rs9360400	0	70444927	C	T
6	rs2925797	0	70445073	T	C
6	rs7762400	0	70445634	T	G
6	rs7758405	0	70445684	A	T
6	rs189006418	0	70446097	G	A
6	rs34669974	0	70446271	A	G
6	rs6905645	0	70446477	C	T
6	rs9364054	0	70446749	T	C
6	rs16868113	0	70447243	A	C
6	rs9346341	0	70447312	C	T
6	rs56310174	0	70447511	A	C
6	rs9364055	0	70447545	G	A
6	rs45559535	0	70447993	G	T
6	rs12661224	0	70448033	C	T
6	rs62408997	0	70448098	T	C
6	rs2290710	0	70448538	G	A
6	rs1993481	0	70449411	C	A
6	rs5027848	0	70449866	C	T
6	rs9342770	0	70449886	T	C
6	rs3799117	0	70450423	G	C
6	rs9364056	0	70450588	G	A
6	rs9354885	0	70450875	T	C
6	rs73745767	0	70450930	C	T
6	rs117884950	0	70451318	C	T
6	rs6909708	0	70452401	C	A
6	rs147439743	0	70452801	T	C
6	rs1993482	0	70453191	C	T
6	rs113651953	0	70453546	T	C
6	rs1993483	0	70453576	T	C
6	rs6904680	0	70453849	T	C
6	rs16868129	0	70454336	T	C
6	rs9346342	0	70454409	C	T
6	rs140566082	0	70454570	T	G
6	rs9346343	0	70455024	C	T
6	rs9454880	0	70455446	G	A
6	rs3778241	0	70455995	T	G
6	rs10498869	0	70456678	G	A
6	rs9454881	0	70456783	G	A
6	rs6918407	0	70457024	A	C
6	rs6938478	0	70457186	G	A
6	rs75919065	0	70457323	C	A
6	rs9294851	0	70457629	C	T
6	rs11968161	0	70457650	A	C
6	rs4707343	0	70457821	C	T
6	rs11969223	0	70457918	T	G
6	rs9454882	0	70458345	G	A
6	rs2502553	0	70458348	C	T
6	rs9346344	0	70458530	A	G
6	rs75213621	0	70458814	T	G
6	rs117247086	0	70458855	A	G
6	rs2881080	0	70460172	C	T
6	rs9342772	0	70461240	T	C
6	rs9364057	0	70461363	C	T
6	rs67678871	0	70461477	C	T
6	rs16868145	0	70461662	G	T
6	rs7739633	0	70463199	C	A
6	rs7738792	0	70463417	G	A
6	rs75402207	0	70463476	G	A
6	rs9354887	0	70463509	G	A
6	rs7743613	0	70463988	G	T
6	rs149847370	0	70464127	T	A
6	rs116944962	0	70464588	A	C
6	rs4457128	0	70464608	T	A
6	rs4473825	0	70465272	G	A
6	rs7775172	0	70465703	T	C
6	rs7755920	0	70466131	C	T
6	rs6455340	0	70466320	A	T
6	rs13197020	0	70466875	T	C
6	rs3778242	0	70466916	G	C
6	rs59573217	0	70466954	G	T
6	rs7747688	0	70467829	A	C
6	rs13201581	0	70468080	T	A
6	rs62408998	0	70468354	T	C
6	rs9454887	0	70468791	A	G
6	rs8180599	0	70469372	A	C
6	rs77961428	0	70469992	T	C
6	rs11970363	0	70470516	T	C
6	rs112797518	0	70471240	T	C
6	rs4707359	0	70471328	A	G
6	rs2445972	0	70471347	T	C
6	rs7740306	0	70471468	T	C
6	rs118169121	0	70471742	C	T
6	rs73486009	0	70472394	C	T
6	rs72910872	0	70472418	G	A
6	rs62408999	0	70472660	A	C
6	rs11962504	0	70472976	T	C
6	rs4348273	0	70473095	C	T
6	rs1457496	0	70474080	C	T
6	rs1457495	0	70474591	C	T
6	rs116988680	0	70474644	C	T
6	rs9364058	0	70474755	G	A
6	rs9454889	0	70475120	C	A
6	rs67438720	0	70475251	A	T
6	rs117410856	0	70476424	T	C
6	rs12525951	0	70476729	A	C
6	rs2502542	0	70476839	A	T
6	rs6455342	0	70477266	G	A
6	rs2502543	0	70477319	A	G
6	rs13214792	0	70477517	A	C
6	rs1902652	0	70477565	C	A
6	rs13191460	0	70477979	T	C
6	rs9354888	0	70478068	A	G
6	rs9446159	0	70478491	T	A
6	rs2168712	0	70478612	T	C
6	rs2168713	0	70478631	T	C
6	rs13193407	0	70479674	A	G
6	rs9342773	0	70479772	C	T
6	rs9351774	0	70480152	C	A
6	rs77922290	0	70480582	G	A
6	rs2345564	0	70482436	C	G
6	rs9346348	0	70482951	T	A
6	rs59510607	0	70482983	T	A
6	rs7749324	0	70483082	T	C
6	rs13437057	0	70483128	T	C
6	rs12173563	0	70483192	A	G
6	rs75877355	0	70483743	T	G
6	rs9346350	0	70485672	A	C
6	rs9346351	0	70485851	A	G
6	rs9364060	0	70485862	G	A
6	rs2445973	0	70486808	A	G
6	rs77021418	0	70486858	G	A
6	rs76977153	0	70486909	G	A
6	rs68181489	0	70487027	G	A
6	rs9354889	0	70487301	C	T
6	rs78307026	0	70487386	G	A
6	rs10945188	0	70488475	C	T
6	rs7757629	0	70488854	C	T
6	rs6919766	0	70488913	G	A
6	rs6920280	0	70489142	G	C
6	rs9454890	0	70489308	A	G
6	rs9351775	0	70489387	T	C
6	rs9342774	0	70489409	G	T
6	rs143408594	0	70489560	C	A
6	rs9346352	0	70489920	T	C
6	rs2445974	0	70490072	T	C
6	rs9346353	0	70490511	A	G
6	rs9346354	0	70490528	A	G
6	rs2502547	0	70490710	A	G
6	rs2502548	0	70490814	A	G
6	rs2445975	0	70490832	A	C
6	rs59738216	0	70492176	C	T
6	rs3003555	0	70493247	A	G
6	rs17583400	0	70493832	T	C
6	rs3799119	0	70493869	G	A
6	rs9454892	0	70494213	C	T
6	rs11967076	0	70495372	T	G
6	rs9364061	0	70495377	T	C
6	rs7752533	0	70496001	T	C
6	rs9454893	0	70496061	C	T
6	rs1078026	0	70496340	G	A
6	rs3799120	0	70496712	C	A
6	rs2445976	0	70496784	A	C
6	rs12662657	0	70497213	C	T
6	rs72910896	0	70497235	G	A
6	rs76975915	0	70497329	A	G
6	rs1563606	0	70497503	C	T
6	rs1563607	0	70497515	G	A
6	rs1563608	0	70497631	C	T
6	rs1563609	0	70497658	G	T
6	rs181050952	0	70497817	T	A
6	rs9360404	0	70498715	A	T
6	rs1902654	0	70499104	A	C
6	rs1902655	0	70499187	C	G
6	rs1902656	0	70499241	C	T
6	rs1840942	0	70499368	A	G
6	rs1457498	0	70499868	C	T
6	rs2125023	0	70499990	G	C
6	rs2125024	0	70500120	G	A
6	rs2305838	0	70500451	C	A
6	rs2305839	0	70500463	T	G
6	rs2305840	0	70500518	A	G
6	rs7751578	0	70501355	T	G
6	rs9446161	0	70501661	T	G
6	rs6920725	0	70502619	T	C
6	rs6935994	0	70502641	G	A
```
