## Supplementary material for "Characterization of shared and ancestry-specific signals driving complex traits using multi-ancestry fine-mapping": s2.afreq

```
#CHROM	ID	REF	ALT	ALT_FREQS	OBS_CT
6	rs73459235	C	T	0.094246	1008
6	rs9346243	A	C	0.860119	1008
6	rs79726692	A	G	0.0337302	1008
6	rs7755356	A	G	0.865079	1008
6	rs76554849	C	A	0.0337302	1008
6	rs9294807	A	T	0.864087	1008
6	rs2206834	G	A	0.859127	1008
6	rs2223724	A	G	0.864087	1008
6	rs12214149	T	C	0.670635	1008
6	rs7769724	T	G	0.864087	1008
6	rs7765583	A	G	0.864087	1008
6	rs76407707	C	T	0.574405	1008
6	rs9360361	T	C	0.863095	1008
6	rs6929378	G	A	0.860119	1008
6	rs9446058	T	G	0.865079	1008
6	rs1015152	C	G	0.864087	1008
6	rs6455303	C	T	0.858135	1008
6	rs7758017	A	G	0.863095	1008
6	rs10806605	A	T	0.189484	1008
6	rs145065313	A	T	0.0228175	1008
6	rs74799610	G	C	0.0337302	1008
6	rs6911395	G	C	0.859127	1008
6	rs9346245	G	C	0.859127	1008
6	rs9351738	A	G	0.864087	1008
6	rs2140510	T	C	0.864087	1008
6	rs2140511	A	G	0.864087	1008
6	rs2177448	A	G	0.859127	1008
6	rs9294810	A	C	0.864087	1008
6	rs10945142	G	A	0.671627	1008
6	rs10945143	T	C	0.671627	1008
6	rs9454621	A	G	0.864087	1008
6	rs9454622	G	A	0.864087	1008
6	rs1523937	C	G	0.864087	1008
6	rs9294811	A	C	0.860119	1008
6	rs9346246	C	A	0.859127	1008
6	rs9454624	A	T	0.0277778	1008
6	rs9454625	T	G	0.0277778	1008
6	rs582962	G	A	0.581349	1008
6	rs13203497	T	A	0.0119048	1008
6	rs801262	T	C	0.0833333	1008
6	rs801263	T	G	0.861111	1008
6	rs9360362	G	A	0.681548	1008
6	rs79880090	C	T	0.00892857	1008
6	rs540437	T	C	0.862103	1008
6	rs78154292	A	G	0.00198413	1008
6	rs9354801	C	T	0.077381	1008
6	rs1018436	A	G	0.094246	1008
6	rs646118	G	A	0.0833333	1008
6	rs657393	T	A	0.177579	1008
6	rs116891643	C	A	0.094246	1008
6	rs490653	G	A	0.176587	1008
6	rs492444	A	G	0.85119	1008
6	rs11963528	C	A	0.110119	1008
6	rs9354802	T	C	0.0763889	1008
6	rs473246	G	C	0.195437	1008
6	rs79137378	G	A	0.00892857	1008
6	rs149274161	C	A	0.0347222	1008
6	rs502221	G	A	0.853175	1008
6	rs595715	T	C	0.0863095	1008
6	rs2022212	A	G	0.643849	1008
6	rs639610	C	A	0.0843254	1008
6	rs2022213	C	G	0.764881	1008
6	rs4706035	G	A	0.00992063	1008
6	rs4706665	T	C	0.763889	1008
6	rs75008594	G	A	0.0287698	1008
6	rs13208896	G	A	0.113095	1008
6	rs9354803	A	G	0.641865	1008
6	rs6910694	T	A	0.763889	1008
6	rs9363967	A	T	0.641865	1008
6	rs12528362	T	G	0.00892857	1008
6	rs12528028	A	G	0.00892857	1008
6	rs12175526	T	G	0.639881	1008
6	rs544770	T	C	0.0119048	1008
6	rs62418565	T	C	0.00892857	1008
6	rs13199883	A	G	0.114087	1008
6	rs590889	C	T	0.593254	1008
6	rs62418566	T	C	0.00892857	1008
6	rs62418567	A	T	0.00892857	1008
6	rs498801	T	C	0.71131	1008
6	rs76977941	T	C	0.0109127	1008
6	rs62418568	T	A	0.00892857	1008
6	rs149561399	A	G	0.0357143	1008
6	rs568360	T	A	0.579365	1008
6	rs570379	G	A	0.581349	1008
6	rs571299	G	A	0.581349	1008
6	rs514518	A	C	0.581349	1008
6	rs577328	G	A	0.580357	1008
6	rs62418570	C	T	0.00892857	1008
6	rs144893593	G	T	0.031746	1008
6	rs75700702	T	A	0.00892857	1008
6	rs497240	C	T	0.579365	1008
6	rs555959	G	T	0.581349	1008
6	rs563146	G	A	0.581349	1008
6	rs551876	A	G	0.581349	1008
6	rs13204246	C	T	0.121032	1008
6	rs482005	T	G	0.581349	1008
6	rs555588	C	T	0.581349	1008
6	rs1008234	G	A	0.121032	1008
6	rs483875	T	G	0.581349	1008
6	rs506211	T	C	0.581349	1008
6	rs579304	C	T	0.581349	1008
6	rs580073	C	T	0.581349	1008
6	rs580182	C	T	0.581349	1008
6	rs510779	T	C	0.581349	1008
6	rs77710713	G	A	0.00892857	1008
6	rs513369	C	G	0.589286	1008
6	rs1523933	C	T	0.121032	1008
6	rs36051509	T	C	0.00297619	1008
6	rs499251	A	T	0.581349	1008
6	rs536322	G	A	0.581349	1008
6	rs144230396	T	C	0.0327381	1008
6	rs79721332	G	A	0.00892857	1008
6	rs540974	T	G	0.581349	1008
6	rs505948	C	T	0.581349	1008
6	rs544495	A	G	0.712302	1008
6	rs528718	C	A	0.581349	1008
6	rs1403923	G	A	0.0357143	1008
6	rs569272	T	C	0.712302	1008
6	rs62418572	C	A	0.00892857	1008
6	rs483076	A	G	0.712302	1008
6	rs489218	T	G	0.581349	1008
6	rs492954	T	G	0.590278	1008
6	rs493768	C	T	0.581349	1008
6	rs66779956	G	A	0.121032	1008
6	rs486413	T	C	0.581349	1008
6	rs75472594	T	C	0.00892857	1008
6	rs487408	G	A	0.581349	1008
6	rs487492	C	A	0.581349	1008
6	rs73458284	G	A	0.121032	1008
6	rs77269931	T	A	0.00892857	1008
6	rs491998	G	A	0.712302	1008
6	rs62418573	A	G	0.121032	1008
6	rs492229	T	G	0.581349	1008
6	rs518644	C	T	0.581349	1008
6	rs519614	C	T	0.581349	1008
6	rs520391	C	T	0.0119048	1008
6	rs34625240	A	C	0.00892857	1008
6	rs523137	C	G	0.581349	1008
6	rs550090	A	G	0.581349	1008
6	rs1589733	G	C	0.122024	1008
6	rs546970	T	C	0.712302	1008
6	rs9446060	G	A	0.122024	1008
6	rs551777	T	C	0.712302	1008
6	rs1608528	A	G	0.00992063	1008
6	rs492863	C	T	0.581349	1008
6	rs13214125	G	A	0.122024	1008
6	rs34131251	C	T	0.00892857	1008
6	rs580034	G	A	0.581349	1008
6	rs580767	T	C	0.581349	1008
6	rs7774791	C	G	0.712302	1008
6	rs9342735	A	C	0.581349	1008
6	rs9346251	A	G	0.581349	1008
6	rs9342736	G	A	0.581349	1008
6	rs9346252	G	T	0.581349	1008
6	rs2207435	G	A	0.712302	1008
6	rs6941602	C	G	0.581349	1008
6	rs6920573	A	T	0.581349	1008
6	rs2224011	A	C	0.581349	1008
6	rs7742022	C	A	0.121032	1008
6	rs497728	T	C	0.581349	1008
6	rs522513	T	C	0.581349	1008
6	rs9351741	G	C	0.581349	1008
6	rs525342	G	A	0.581349	1008
6	rs526156	A	C	0.712302	1008
6	rs527932	A	C	0.581349	1008
6	rs478319	T	G	0.703373	1008
6	rs12524957	C	T	0.00892857	1008
6	rs553613	G	A	0.581349	1008
6	rs6921402	C	T	0.00892857	1008
6	rs580973	C	T	0.590278	1008
6	rs509984	C	T	0.59127	1008
6	rs472367	G	A	0.59127	1008
6	rs513357	A	G	0.712302	1008
6	rs501140	C	T	0.59127	1008
6	rs541027	A	T	0.59127	1008
6	rs13207774	A	G	0.0853175	1008
6	rs491928	C	T	0.59127	1008
6	rs493606	T	C	0.712302	1008
6	rs493682	G	A	0.59127	1008
6	rs996768	G	A	0.121032	1008
6	rs536054	G	T	0.59127	1008
6	rs500125	G	A	0.59127	1008
6	rs12055424	C	A	0.59127	1008
6	rs62416367	G	A	0.00892857	1008
6	rs525874	C	A	0.712302	1008
6	rs566190	A	G	0.712302	1008
6	rs552283	C	A	0.59127	1008
6	rs75511638	T	C	0.0833333	1008
6	rs7755226	G	A	0.121032	1008
6	rs2057166	A	G	0.0744048	1008
6	rs17200696	A	C	0.121032	1008
6	rs12196150	C	T	0.00992063	1008
6	rs505369	T	A	0.583333	1008
6	rs507326	T	G	0.59127	1008
6	rs547423	G	A	0.584325	1008
6	rs534690	G	T	0.593254	1008
6	rs11967772	T	G	0.121032	1008
6	rs117048094	T	C	0.00892857	1008
6	rs540955	T	A	0.592262	1008
6	rs1988054	G	C	0.712302	1008
6	rs1120509	A	G	0.59127	1008
6	rs2224014	C	G	0.59127	1008
6	rs141181208	G	A	0.00892857	1008
6	rs483833	G	A	0.712302	1008
6	rs485721	C	A	0.59127	1008
6	rs117131535	A	G	0.00892857	1008
6	rs62416368	C	T	0.00892857	1008
6	rs518704	G	T	0.624008	1008
6	rs480816	T	A	0.59127	1008
6	rs1120258	A	G	0.121032	1008
6	rs550695	A	G	0.581349	1008
6	rs1120259	T	C	0.0357143	1008
6	rs117872966	C	A	0.0426587	1008
6	rs512094	G	C	0.581349	1008
6	rs501856	A	T	0.581349	1008
6	rs79541554	C	T	0.0109127	1008
6	rs6455306	C	T	0.0109127	1008
6	rs6936651	C	T	0.121032	1008
6	rs530244	A	T	0.581349	1008
6	rs533890	G	A	0.59127	1008
6	rs10223798	T	C	0.121032	1008
6	rs563952	T	G	0.712302	1008
6	rs564048	G	A	0.59127	1008
6	rs12527569	C	T	0.00892857	1008
6	rs482872	G	A	0.59127	1008
6	rs494222	C	T	0.59127	1008
6	rs484684	T	G	0.59127	1008
6	rs484750	T	C	0.59127	1008
6	rs508920	G	A	0.59127	1008
6	rs512476	G	A	0.59127	1008
6	rs526501	T	G	0.712302	1008
6	rs538973	A	T	0.59127	1008
6	rs528341	A	G	0.712302	1008
6	rs529105	T	G	0.59127	1008
6	rs542600	G	A	0.59127	1008
6	rs553117	T	C	0.59127	1008
6	rs542737	G	C	0.59127	1008
6	rs544398	G	A	0.59127	1008
6	rs556592	A	G	0.712302	1008
6	rs76049517	A	T	0.00694444	1008
6	rs573776	G	A	0.590278	1008
6	rs62416371	A	C	0.121032	1008
6	rs501521	A	G	0.712302	1008
6	rs492831	G	A	0.590278	1008
6	rs505031	T	C	0.712302	1008
6	rs519237	G	T	0.590278	1008
6	rs565292	T	C	0.590278	1008
6	rs523962	G	T	0.590278	1008
6	rs71534866	A	G	0.121032	1008
6	rs80302344	C	T	0.0406746	1008
6	rs62416389	G	A	0.00892857	1008
6	rs490692	T	C	0.590278	1008
6	rs9346257	G	T	0.570437	1008
6	rs518164	C	T	0.712302	1008
6	rs518311	A	G	0.712302	1008
6	rs150360793	G	A	0.014881	1008
6	rs510835	T	C	0.590278	1008
6	rs12529787	G	A	0.00892857	1008
6	rs9363971	T	G	0.0654762	1008
6	rs62416390	G	A	0.121032	1008
6	rs538997	G	A	0.59127	1008
6	rs539111	T	C	0.590278	1008
6	rs550348	A	G	0.581349	1008
6	rs551216	A	G	0.590278	1008
6	rs563817	T	C	0.590278	1008
6	rs9363972	G	A	0.0744048	1008
6	rs566537	G	A	0.590278	1008
6	rs577894	C	T	0.590278	1008
6	rs579588	C	T	0.590278	1008
6	rs570276	T	C	0.590278	1008
6	rs12529174	A	C	0.00892857	1008
6	rs77304716	C	T	0.00892857	1008
6	rs9363973	A	C	0.590278	1008
6	rs545085	A	T	0.581349	1008
6	rs80182451	G	A	0.0376984	1008
6	rs566426	A	C	0.590278	1008
6	rs62416392	T	C	0.00892857	1008
6	rs559960	T	G	0.590278	1008
6	rs579773	A	G	0.581349	1008
6	rs504160	C	G	0.581349	1008
6	rs12174093	A	G	0.581349	1008
6	rs62416395	C	T	0.00892857	1008
6	rs9346258	C	T	0.71131	1008
6	rs9346259	T	C	0.71131	1008
6	rs7454736	G	T	0.00892857	1008
6	rs558452	G	A	0.581349	1008
6	rs1880177	G	A	0.00892857	1008
6	rs12530394	T	A	0.00992063	1008
6	rs13217051	A	G	0.121032	1008
6	rs75835928	G	A	0.00892857	1008
6	rs75323297	T	G	0.0248016	1008
6	rs12524100	T	C	0.00892857	1008
6	rs562537	T	C	0.590278	1008
6	rs11751644	A	G	0.121032	1008
6	rs478789	G	A	0.581349	1008
6	rs482397	T	C	0.0109127	1008
6	rs62416397	G	A	0.00892857	1008
6	rs62416398	T	C	0.00892857	1008
6	rs62416400	G	C	0.00892857	1008
6	rs28594921	T	C	0.590278	1008
6	rs491833	A	G	0.581349	1008
6	rs509304	C	T	0.581349	1008
6	rs62416401	T	C	0.00892857	1008
6	rs62416402	G	A	0.00892857	1008
6	rs7754330	A	G	0.121032	1008
6	rs496481	T	A	0.590278	1008
6	rs514545	C	T	0.590278	1008
6	rs9363974	G	A	0.570437	1008
6	rs80050596	A	G	0.00892857	1008
6	rs62416403	A	G	0.00892857	1008
6	rs13208434	A	C	0.121032	1008
6	rs4706710	A	G	0.40873	1008
6	rs4706711	T	C	0.00198413	1008
6	rs4706061	T	C	0.418651	1008
6	rs62416405	A	C	0.00892857	1008
6	rs62416406	G	A	0.00992063	1008
6	rs4706712	T	A	0.419643	1008
6	rs4706713	T	G	0.296627	1008
6	rs1403926	A	C	0.418651	1008
6	rs79616587	T	A	0.00892857	1008
6	rs140703885	G	A	0.0257937	1008
6	rs9454635	G	A	0.287698	1008
6	rs146646342	A	G	0.0367063	1008
6	rs150131656	G	A	0.0634921	1008
6	rs9454636	T	A	0.417659	1008
6	rs13195099	C	T	0.121032	1008
6	rs6927848	A	G	0.418651	1008
6	rs6906092	C	A	0.417659	1008
6	rs77791242	C	T	0.046627	1008
6	rs78808971	C	T	0.0228175	1008
6	rs74536773	C	G	0.00892857	1008
6	rs2342760	G	T	0.409722	1008
6	rs146330650	A	C	0.00992063	1008
6	rs951399	G	A	0.409722	1008
6	rs1523936	C	T	0.418651	1008
6	rs9454639	A	G	0.418651	1008
6	rs75416801	G	T	0.0585317	1008
6	rs143178898	A	G	0.0257937	1008
6	rs1916767	A	G	0.121032	1008
6	rs76700465	A	G	0.00892857	1008
6	rs6931990	T	G	0.267857	1008
6	rs72902999	G	T	0.0446429	1008
6	rs72903001	C	T	0.287698	1008
6	rs1523938	A	C	0.420635	1008
6	rs34580444	G	A	0.00892857	1008
6	rs74563674	A	T	0.00892857	1008
6	rs147773434	C	G	0.0208333	1008
6	rs13199576	T	A	0.122024	1008
6	rs13210533	G	A	0.122024	1008
6	rs2342761	G	A	0.297619	1008
6	rs56016894	A	T	0.287698	1008
6	rs56373244	T	C	0.297619	1008
6	rs58261635	A	G	0.297619	1008
6	rs9689807	G	A	0.419643	1008
6	rs76111468	C	T	0.0357143	1008
6	rs4706062	C	G	0.00892857	1008
6	rs12663245	C	G	0.0694444	1008
6	rs13192878	G	C	0.0694444	1008
6	rs9454643	A	C	0.122024	1008
6	rs10485437	G	A	0.122024	1008
6	rs10485436	A	G	0.0863095	1008
6	rs10485435	G	T	0.28869	1008
6	rs62416440	G	A	0.00892857	1008
6	rs11961186	A	T	0.28869	1008
6	rs9446064	T	C	0.122024	1008
6	rs78845580	A	T	0.0684524	1008
6	rs13210818	G	C	0.122024	1008
6	rs10455677	C	T	0.28869	1008
6	rs16900333	A	T	0.122024	1008
6	rs9294812	C	G	0.28869	1008
6	rs9294813	A	C	0.122024	1008
6	rs79287382	C	T	0.0565476	1008
6	rs9446067	G	A	0.122024	1008
6	rs1283951	T	C	0.639881	1008
6	rs12197269	T	A	0.28869	1008
6	rs79798924	G	A	0.00892857	1008
6	rs9454645	C	A	0.122024	1008
6	rs142509972	G	A	0.0248016	1008
6	rs13190995	A	G	0.122024	1008
6	rs9446070	G	A	0.419643	1008
6	rs7760666	G	C	0.122024	1008
6	rs7747786	T	C	0.122024	1008
6	rs13195122	A	G	0.0863095	1008
6	rs146704174	A	G	0.031746	1008
6	rs13210551	C	A	0.122024	1008
6	rs112164577	T	G	0.122024	1008
6	rs7767583	C	T	0.410714	1008
6	rs7749284	A	C	0.28869	1008
6	rs62416442	C	G	0.00892857	1008
6	rs79730108	T	A	0.0436508	1008
6	rs73747852	G	A	0.00892857	1008
6	rs7747549	T	C	0.429563	1008
6	rs12198022	T	C	0.417659	1008
6	rs79749336	T	G	0.0486111	1008
6	rs1932609	G	C	0.418651	1008
6	rs1932610	C	T	0.418651	1008
6	rs79711275	G	A	0.031746	1008
6	rs9454653	T	C	0.0109127	1008
6	rs12191891	C	T	0.417659	1008
6	rs10806607	T	A	0.426587	1008
6	rs10945147	A	G	0.426587	1008
6	rs10945148	A	G	0.426587	1008
6	rs16900354	A	G	0.0486111	1008
6	rs76375893	G	A	0.00892857	1008
6	rs17476598	C	T	0.00892857	1008
6	rs13207808	C	G	0.123016	1008
6	rs13197534	A	C	0.123016	1008
6	rs4706744	T	C	0.00892857	1008
6	rs9363976	C	A	0.294643	1008
6	rs6455307	A	G	0.123016	1008
6	rs6937418	C	T	0.426587	1008
6	rs10485434	C	T	0.123016	1008
6	rs12527597	C	T	0.00892857	1008
6	rs75801326	C	T	0.0367063	1008
6	rs79243032	C	G	0.00892857	1008
6	rs76347422	G	A	0.00892857	1008
6	rs1932611	T	C	0.426587	1008
6	rs3823059	C	G	0.417659	1008
6	rs75636561	C	T	0.00892857	1008
6	rs13219669	C	T	0.0376984	1008
6	rs61516669	G	A	0.00892857	1008
6	rs9360366	A	G	0.0595238	1008
6	rs1932612	A	G	0.426587	1008
6	rs62416449	A	G	0.00892857	1008
6	rs144244586	T	G	0.015873	1008
6	rs58454780	C	T	0.0644841	1008
6	rs3798966	C	T	0.415675	1008
6	rs143326324	T	C	0.0416667	1008
6	rs2184723	G	A	0.123016	1008
6	rs2184724	T	G	0.426587	1008
6	rs2342763	A	G	0.426587	1008
6	rs75642229	C	T	0.0267857	1008
6	rs10485432	C	T	0.00892857	1008
6	rs11964646	G	A	0.00892857	1008
6	rs9454655	G	A	0.424603	1008
6	rs62418264	C	T	0.00992063	1008
6	rs13204176	T	G	0.123016	1008
6	rs13215030	G	C	0.123016	1008
6	rs13201188	A	G	0.123016	1008
6	rs72906706	C	A	0.293651	1008
6	rs6919909	A	G	0.0396825	1008
6	rs6939663	G	A	0.417659	1008
6	rs6920061	A	G	0.426587	1008
6	rs6912997	G	A	0.426587	1008
6	rs190647364	C	T	0.0218254	1008
6	rs12528300	C	T	0.00892857	1008
6	rs145781308	A	G	0.00198413	1008
6	rs9354811	A	T	0.0327381	1008
6	rs2184725	T	G	0.426587	1008
6	rs7748808	A	G	0.00892857	1008
6	rs7767423	C	A	0.00892857	1008
6	rs12526204	G	A	0.00892857	1008
6	rs73480159	G	A	0.00892857	1008
6	rs7759377	T	C	0.00892857	1008
6	rs3798967	T	G	0.468254	1008
6	rs62418267	G	T	0.00892857	1008
6	rs62418268	C	T	0.00892857	1008
6	rs1932614	G	A	0.294643	1008
6	rs1932615	G	A	0.121032	1008
6	rs13193787	T	C	0.415675	1008
6	rs62418270	G	A	0.00892857	1008
6	rs62418272	T	A	0.00892857	1008
6	rs13191427	C	A	0.118056	1008
6	rs1932616	C	T	0.559524	1008
6	rs62418273	G	A	0.00892857	1008
6	rs1932617	T	A	0.570437	1008
6	rs67653429	G	A	0.00892857	1008
6	rs6940312	A	T	0.287698	1008
6	rs7754659	G	C	0.0486111	1008
6	rs1889879	C	A	0.920635	1008
6	rs62418276	A	G	0.00992063	1008
6	rs7741961	A	T	0.337302	1008
6	rs12197583	C	A	0.27877	1008
6	rs75697214	A	G	0.00992063	1008
6	rs12207529	T	G	0.27877	1008
6	rs9360367	G	T	0.921627	1008
6	rs150132994	G	A	0.0228175	1008
6	rs7757138	T	C	0.0496032	1008
6	rs1932618	A	G	0.922619	1008
6	rs17399055	C	T	0.00992063	1008
6	rs1932619	G	A	0.632937	1008
6	rs3823061	A	G	0.967262	1008
6	rs9360368	C	G	0.585317	1008
6	rs72906736	A	G	0.00198413	1008
6	rs9454658	A	T	0.0496032	1008
6	rs9454659	G	A	0.0486111	1008
6	rs1932620	G	A	0.337302	1008
6	rs1932621	A	T	0.633929	1008
6	rs10485431	A	G	0.00992063	1008
6	rs3757043	G	C	0.570437	1008
6	rs10945149	C	T	0.031746	1008
6	rs3798969	A	G	0.655754	1008
6	rs3798971	A	G	0.550595	1008
6	rs16900381	T	C	0.0535714	1008
6	rs945528	T	C	0.664683	1008
6	rs9446078	A	G	0.0525794	1008
6	rs2880587	G	A	0.609127	1008
6	rs13191240	T	C	0.0327381	1008
6	rs62418281	C	T	0.00992063	1008
6	rs1556755	C	T	0.66369	1008
6	rs3798974	T	C	0.613095	1008
6	rs34617600	G	A	0.0327381	1008
6	rs1556754	G	A	0.671627	1008
6	rs1006997	T	C	0.708333	1008
6	rs1953613	A	G	0.333333	1008
6	rs3798976	A	T	0.0704365	1008
6	rs3798977	A	G	0.123016	1008
6	rs3798978	C	G	0.0327381	1008
6	rs1999788	C	T	0.690476	1008
6	rs139056045	C	A	0.0208333	1008
6	rs145117628	A	T	0.0267857	1008
6	rs9454661	A	C	0.680556	1008
6	rs62418296	T	A	0.00992063	1008
6	rs1336650	A	G	0.680556	1008
6	rs12525831	C	G	0.00992063	1008
6	rs2880588	C	T	0.681548	1008
6	rs149634930	C	G	0.0327381	1008
6	rs9446079	C	T	0.681548	1008
6	rs74704584	G	C	0.00992063	1008
6	rs62418299	G	A	0.00992063	1008
6	rs78707603	T	C	0.0525794	1008
6	rs3823064	A	G	0.696429	1008
6	rs3798979	T	C	0.686508	1008
6	rs3798980	A	G	0.0327381	1008
6	rs79177457	C	A	0.00992063	1008
6	rs3798981	C	A	0.0525794	1008
6	rs1932774	C	G	0.699405	1008
6	rs9454663	T	A	0.0446429	1008
6	rs77445966	C	G	0.0525794	1008
6	rs9454664	G	T	0.0456349	1008
6	rs74623752	G	A	0.00992063	1008
6	rs34526480	A	G	0.030754	1008
6	rs2275209	T	G	0.0704365	1008
6	rs45602231	G	A	0.00992063	1008
6	rs13191706	A	G	0.0297619	1008
6	rs1953614	T	G	0.581349	1008
6	rs13194716	A	G	0.0297619	1008
6	rs116910494	A	G	0.0525794	1008
6	rs72906771	C	T	0.046627	1008
6	rs1959407	C	T	0.0436508	1008
6	rs3798982	T	C	0.584325	1008
6	rs3798983	T	G	0.584325	1008
6	rs3798984	A	G	0.00992063	1008
6	rs74564031	C	G	0.0406746	1008
6	rs1415032	A	G	0.582341	1008
6	rs1336649	A	T	0.696429	1008
6	rs80241402	C	A	0.0436508	1008
6	rs12665384	A	G	0.582341	1008
6	rs143348274	A	T	0.0823413	1008
6	rs12665411	A	G	0.582341	1008
6	rs71555397	T	G	0.0297619	1008
6	rs1953615	G	T	0.729167	1008
6	rs72906776	C	T	0.582341	1008
6	rs1336648	T	C	0.729167	1008
6	rs3798988	T	C	0.699405	1008
6	rs1336647	G	A	0.699405	1008
6	rs72906780	C	T	0.00198413	1008
6	rs1336646	A	G	0.699405	1008
6	rs78145398	T	C	0.00992063	1008
6	rs12529646	C	A	0.00992063	1008
6	rs7757025	T	C	0.729167	1008
6	rs60944895	C	A	0.046627	1008
6	rs6899467	G	A	0.699405	1008
6	rs3757045	G	C	0.0297619	1008
6	rs62418303	C	T	0.00992063	1008
6	rs3798990	A	C	0.580357	1008
6	rs1336645	G	A	0.697421	1008
6	rs1336644	T	A	0.046627	1008
6	rs1336641	G	A	0.697421	1008
6	rs960991	C	T	0.580357	1008
6	rs3798991	A	G	0.697421	1008
6	rs79459480	A	G	0.0138889	1008
6	rs3798992	G	T	0.697421	1008
6	rs3798993	G	A	0.697421	1008
6	rs9446082	A	G	0.046627	1008
6	rs1415031	C	G	0.0992063	1008
6	rs3798995	T	G	0.583333	1008
6	rs16900396	G	A	0.0525794	1008
6	rs945529	G	C	0.730159	1008
6	rs9454667	G	A	0.0456349	1008
6	rs9454669	G	A	0.0456349	1008
6	rs16900400	G	T	0.0327381	1008
6	rs3798996	G	A	0.0327381	1008
6	rs6934473	C	T	0.0327381	1008
6	rs9354812	T	C	0.738095	1008
6	rs13205016	A	G	0.0327381	1008
6	rs13205140	A	G	0.0327381	1008
6	rs1970262	G	T	0.0575397	1008
6	rs3798997	A	G	0.59623	1008
6	rs6903686	G	A	0.0327381	1008
6	rs6908180	G	A	0.0327381	1008
6	rs13197569	G	A	0.0327381	1008
6	rs7761270	G	A	0.0327381	1008
6	rs9360369	G	C	0.53869	1008
6	rs1999787	A	G	0.734127	1008
6	rs1415030	G	A	0.733135	1008
6	rs139722224	A	G	0.0178571	1008
6	rs9446083	A	G	0.0515873	1008
6	rs139088657	C	T	0.015873	1008
6	rs9446084	T	C	0.0515873	1008
6	rs13219339	C	G	0.0347222	1008
6	rs9354813	G	T	0.0297619	1008
6	rs13191563	G	A	0.0347222	1008
6	rs3798999	A	G	0.638889	1008
6	rs182338389	A	G	0.0188492	1008
6	rs3799000	T	C	0.58631	1008
6	rs3799002	C	T	0.0357143	1008
6	rs3799003	T	G	0.094246	1008
6	rs60671712	G	C	0.0565476	1008
6	rs1415029	G	A	0.0357143	1008
6	rs6920896	C	A	0.0357143	1008
6	rs1336638	A	G	0.750992	1008
6	rs12194774	T	G	0.0357143	1008
6	rs12213405	C	T	0.0357143	1008
6	rs11754397	G	A	0.0585317	1008
6	rs12194946	T	C	0.0357143	1008
6	rs1556756	G	A	0.0357143	1008
6	rs145246309	G	C	0.0297619	1008
6	rs1336636	A	T	0.0357143	1008
6	rs140465619	G	A	0.0545635	1008
6	rs1336635	A	G	0.0357143	1008
6	rs9454674	G	C	0.0357143	1008
6	rs79696920	T	C	0.0525794	1008
6	rs13192798	T	G	0.0357143	1008
6	rs148611108	C	T	0.0267857	1008
6	rs10945150	A	C	0.0595238	1008
6	rs3799005	T	C	0.0525794	1008
6	rs3799007	T	C	0.0337302	1008
6	rs1336655	G	A	0.0357143	1008
6	rs3799009	T	A	0.0585317	1008
6	rs2343396	A	T	0.0357143	1008
6	rs76707124	T	C	0.015873	1008
6	rs3823066	G	A	0.0357143	1008
6	rs2785575	G	T	0.248016	1008
6	rs16900413	A	G	0.0525794	1008
6	rs118036817	G	A	0.0575397	1008
6	rs1415036	T	C	0.0357143	1008
6	rs9446085	C	T	0.0367063	1008
6	rs3799011	A	G	0.0595238	1008
6	rs1336654	A	G	0.604167	1008
6	rs16900417	A	C	0.0535714	1008
6	rs10485430	C	T	0.0565476	1008
6	rs1889877	G	A	0.0357143	1008
6	rs3757046	C	T	0.0357143	1008
6	rs3757047	G	T	0.0357143	1008
6	rs3757048	A	G	0.0595238	1008
6	rs3823067	G	A	0.0357143	1008
6	rs2785571	T	G	0.940476	1008
6	rs1415035	C	T	0.248016	1008
6	rs9363979	T	C	0.0505952	1008
6	rs72908741	C	T	0.00198413	1008
6	rs117667441	C	T	0.0337302	1008
6	rs947221	G	A	0.0357143	1008
6	rs16900425	C	A	0.0525794	1008
6	rs77379950	A	G	0.0248016	1008
6	rs62418324	A	G	0.0595238	1008
6	rs60847833	G	T	0.0138889	1008
6	rs12529202	G	T	0.0595238	1008
6	rs62416762	C	T	0.0595238	1008
6	rs1320613	T	A	0.902778	1008
6	rs1889878	C	T	0.0357143	1008
6	rs62416764	G	A	0.0585317	1008
6	rs80164607	C	T	0.0337302	1008
6	rs7741493	C	A	0.0357143	1008
6	rs1283903	T	C	0.249008	1008
6	rs3799016	T	A	0.0357143	1008
6	rs3799017	G	A	0.0357143	1008
6	rs117271109	T	A	0.0337302	1008
6	rs143496660	G	T	0.0367063	1008
6	rs9718113	G	T	0.602183	1008
6	rs1297485	G	A	0.90377	1008
6	rs79911876	C	T	0.0337302	1008
6	rs17401221	A	C	0.0585317	1008
6	rs2793457	G	A	0.939484	1008
6	rs1336651	G	A	0.0357143	1008
6	rs2225803	G	A	0.0357143	1008
6	rs1298521	T	C	0.902778	1008
6	rs2210867	C	T	0.0357143	1008
6	rs75556966	A	T	0.0337302	1008
6	rs7756040	G	A	0.0357143	1008
6	rs118111603	G	A	0.0396825	1008
6	rs7743332	A	G	0.0357143	1008
6	rs10485429	G	T	0.0585317	1008
6	rs118064317	T	C	0.0128968	1008
6	rs11962923	T	G	0.0585317	1008
6	rs7767118	G	A	0.0357143	1008
6	rs74802157	G	T	0.0337302	1008
6	rs146234141	C	T	0.0327381	1008
6	rs590369	G	C	0.247024	1008
6	rs201241727	T	C	0.0277778	1008
6	rs118099456	T	G	0.0337302	1008
6	rs1572940	G	T	0.603175	1008
6	rs7760307	G	A	0.0337302	1008
6	rs3799019	C	T	0.603175	1008
6	rs7764479	G	A	0.0347222	1008
6	rs7764587	G	A	0.0337302	1008
6	rs1007921	G	A	0.0337302	1008
6	rs6904267	G	T	0.0337302	1008
6	rs9454683	G	A	0.0337302	1008
6	rs676505	G	C	0.905754	1008
6	rs3757049	A	T	0.602183	1008
6	rs9342739	A	G	0.093254	1008
6	rs493317	A	G	0.905754	1008
6	rs3799021	A	G	0.031746	1008
6	rs35797298	C	A	0.0337302	1008
6	rs9363980	G	T	0.603175	1008
6	rs72910629	A	G	0.264881	1008
6	rs191671067	T	G	0.0138889	1008
6	rs602406	G	A	0.964286	1008
6	rs62416780	T	C	0.0595238	1008
6	rs62416781	G	A	0.0297619	1008
6	rs677389	G	A	0.96627	1008
6	rs557184	A	G	0.96627	1008
6	rs602822	A	T	0.207341	1008
6	rs530694	C	G	0.96627	1008
6	rs524359	A	G	0.965278	1008
6	rs139636541	T	C	0.0218254	1008
6	rs628698	T	C	0.0823413	1008
6	rs629082	A	G	0.965278	1008
6	rs634371	A	G	0.944444	1008
6	rs62416782	G	A	0.030754	1008
6	rs62416803	C	T	0.030754	1008
6	rs62416804	T	G	0.0595238	1008
6	rs9446089	A	G	0.094246	1008
6	rs570181	C	T	0.965278	1008
6	rs62416805	C	A	0.0595238	1008
6	rs635863	C	A	0.965278	1008
6	rs72901517	G	A	0.0595238	1008
6	rs509043	A	G	0.965278	1008
6	rs484935	T	C	0.965278	1008
6	rs653895	C	A	0.965278	1008
6	rs654801	A	C	0.905754	1008
6	rs779017	T	C	0.965278	1008
6	rs71555401	G	A	0.046627	1008
6	rs62416806	T	C	0.0138889	1008
6	rs680726	C	T	0.905754	1008
6	rs9294818	C	G	0.0952381	1008
6	rs3734465	T	C	0.031746	1008
6	rs2793459	C	G	0.965278	1008
6	rs2785576	G	A	0.965278	1008
6	rs11751150	G	A	0.0595238	1008
6	rs2005033	A	G	0.965278	1008
6	rs693242	A	G	0.965278	1008
6	rs3799023	T	C	0.030754	1008
6	rs618714	T	G	0.218254	1008
6	rs79811527	C	T	0.030754	1008
6	rs485864	T	C	0.965278	1008
6	rs634695	T	A	0.965278	1008
6	rs3799024	A	C	0.905754	1008
6	rs12529244	C	T	0.0595238	1008
6	rs62416808	T	G	0.0595238	1008
6	rs55924387	C	A	0.0595238	1008
6	rs526898	A	C	0.965278	1008
6	rs527872	T	A	0.965278	1008
6	rs7453486	G	C	0.0902778	1008
6	rs559851	A	C	0.905754	1008
6	rs1482323	C	T	0.963294	1008
6	rs688606	T	A	0.815476	1008
6	rs686899	A	G	0.963294	1008
6	rs3757050	C	G	0.0912698	1008
6	rs1384246	T	C	0.965278	1008
6	rs2170508	A	G	0.965278	1008
6	rs17402611	C	T	0.874008	1008
6	rs9354814	A	G	0.874008	1008
6	rs78662707	G	A	0.0436508	1008
6	rs9363981	C	T	0.0902778	1008
6	rs9342740	C	T	0.965278	1008
6	rs11752858	A	G	0.874008	1008
6	rs3799026	A	G	0.0902778	1008
6	rs191654481	G	A	0.0257937	1008
6	rs7739849	T	G	0.965278	1008
6	rs143997063	A	T	0.0287698	1008
6	rs9360371	C	T	0.965278	1008
6	rs9454687	C	T	0.965278	1008
6	rs3823070	T	G	0.631944	1008
6	rs3799027	G	T	0.830357	1008
6	rs11964764	G	T	0.0436508	1008
6	rs7756358	A	C	0.964286	1008
6	rs3799028	A	G	0.965278	1008
6	rs148445394	T	G	0.0486111	1008
6	rs76639908	G	A	0.0357143	1008
6	rs10945151	G	T	0.873016	1008
6	rs62416813	G	T	0.0436508	1008
6	rs6930865	T	C	0.965278	1008
6	rs1482324	C	T	0.874008	1008
6	rs994380	T	C	0.965278	1008
6	rs994381	G	A	0.965278	1008
6	rs9351744	G	A	0.0902778	1008
6	rs9360372	A	G	0.965278	1008
6	rs9346261	G	A	0.965278	1008
6	rs147610828	A	C	0.014881	1008
6	rs4706854	C	T	0.874008	1008
6	rs9354815	C	T	0.874008	1008
6	rs34958835	T	A	0.0446429	1008
6	rs117004119	C	G	0.0267857	1008
6	rs3799029	A	G	0.0892857	1008
6	rs10455681	A	G	0.830357	1008
6	rs10455682	G	C	0.830357	1008
6	rs62406770	G	A	0.0446429	1008
6	rs3799030	G	A	0.030754	1008
6	rs6913677	G	A	0.875	1008
6	rs3823071	T	G	0.0892857	1008
6	rs2170509	G	A	0.965278	1008
6	rs3799031	A	G	0.0892857	1008
6	rs139188173	C	T	0.0198413	1008
6	rs2128290	T	C	0.965278	1008
6	rs78664245	T	C	0.0198413	1008
6	rs62406772	G	T	0.0446429	1008
6	rs3799033	T	G	0.0892857	1008
6	rs62406773	C	T	0.030754	1008
6	rs1336634	A	C	0.965278	1008
6	rs1482325	T	C	0.830357	1008
6	rs62406774	T	A	0.0446429	1008
6	rs367888823	A	G	0.00198413	1008
6	rs9360373	A	C	0.0892857	1008
6	rs9363982	A	C	0.0892857	1008
6	rs17403445	G	A	0.0446429	1008
6	rs1384247	C	T	0.965278	1008
6	rs1384248	A	G	0.875	1008
6	rs4706857	G	A	0.965278	1008
6	rs56285512	T	C	0.0446429	1008
6	rs9454695	C	A	0.965278	1008
6	rs3823073	G	T	0.0892857	1008
6	rs150335243	A	T	0.0347222	1008
6	rs138008386	C	T	0.0892857	1008
6	rs2086599	G	C	0.0396825	1008
6	rs3757051	G	A	0.922619	1008
6	rs10485427	A	G	0.0396825	1008
6	rs117312447	G	A	0.0376984	1008
6	rs964664	T	C	0.962302	1008
6	rs2200088	G	A	0.962302	1008
6	rs7759645	G	A	0.831349	1008
6	rs55768432	A	G	0.0396825	1008
6	rs62406777	C	T	0.0396825	1008
6	rs62406778	G	A	0.0406746	1008
6	rs9363983	G	T	0.831349	1008
6	rs62406779	G	T	0.0396825	1008
6	rs55835027	C	T	0.0396825	1008
6	rs3799037	G	A	0.872024	1008
6	rs12524905	G	C	0.0396825	1008
6	rs6455309	C	G	0.0337302	1008
6	rs9354816	G	A	0.962302	1008
6	rs1336632	C	G	0.87004	1008
6	rs76647655	T	A	0.0902778	1008
6	rs9446095	T	G	0.0912698	1008
6	rs74963434	G	A	0.0902778	1008
6	rs1842743	G	C	0.962302	1008
6	rs3799038	T	A	0.922619	1008
6	rs3799039	A	G	0.922619	1008
6	rs1600876	A	T	0.867063	1008
6	rs9360374	C	T	0.960317	1008
6	rs9346262	T	C	0.960317	1008
6	rs76831909	T	A	0.0892857	1008
6	rs4706126	C	A	0.960317	1008
6	rs62406781	G	A	0.0376984	1008
6	rs77626572	C	T	0.0892857	1008
6	rs9346263	G	A	0.956349	1008
6	rs143927751	G	A	0.00297619	1008
6	rs9354817	C	G	0.958333	1008
6	rs62406782	G	A	0.00297619	1008
6	rs9354818	C	T	0.960317	1008
6	rs9354819	C	T	0.960317	1008
6	rs62406784	C	T	0.960317	1008
6	rs9360375	T	A	0.956349	1008
6	rs79800306	G	A	0.0892857	1008
6	rs62406785	G	A	0.00297619	1008
6	rs11968068	G	A	0.0376984	1008
6	rs57339450	A	T	0.0892857	1008
6	rs6918978	G	A	0.960317	1008
6	rs6920644	C	T	0.960317	1008
6	rs6919356	G	A	0.00297619	1008
6	rs9354820	A	G	0.960317	1008
6	rs7760630	G	A	0.960317	1008
6	rs2343257	C	T	0.867063	1008
6	rs16900526	G	T	0.00297619	1008
6	rs9294820	A	G	0.960317	1008
6	rs9294821	A	G	0.960317	1008
6	rs1482329	A	G	0.959325	1008
6	rs1482328	T	C	0.960317	1008
6	rs9294822	G	A	0.960317	1008
6	rs3778238	C	T	0.960317	1008
6	rs1825195	A	G	0.960317	1008
6	rs9360376	G	A	0.960317	1008
6	rs17509972	C	G	0.0376984	1008
6	rs17509993	T	C	0.0376984	1008
6	rs62406787	C	T	0.0376984	1008
6	rs55863906	G	A	0.00595238	1008
6	rs117739098	G	A	0.0892857	1008
6	rs9363985	C	T	0.953373	1008
6	rs9351745	C	T	0.960317	1008
6	rs62406790	G	A	0.0406746	1008
6	rs78064808	G	A	0.0892857	1008
6	rs62406791	C	T	0.0376984	1008
6	rs1482326	G	A	0.867063	1008
6	rs11759965	T	C	0.0376984	1008
6	rs1567660	T	C	0.960317	1008
6	rs1567659	G	C	0.960317	1008
6	rs79371348	G	A	0.0892857	1008
6	rs4706866	T	C	0.960317	1008
6	rs80287141	A	G	0.0892857	1008
6	rs9342741	G	T	0.960317	1008
6	rs16900539	C	G	0.0892857	1008
6	rs1336633	G	T	0.87004	1008
6	rs11759629	C	T	0.0376984	1008
6	rs9342742	T	C	0.960317	1008
6	rs9360377	C	T	0.960317	1008
6	rs1482331	T	G	0.960317	1008
6	rs17432036	G	A	0.0376984	1008
6	rs16900544	A	G	0.0892857	1008
6	rs13214486	A	G	0.867063	1008
6	rs546149730	G	T	0.0595238	1008
6	rs1842742	A	G	0.960317	1008
6	rs9446099	T	G	0.960317	1008
6	rs56199922	T	C	0.0376984	1008
6	rs1586042	G	A	0.960317	1008
6	rs76829574	C	G	0.0892857	1008
6	rs1825196	G	A	0.960317	1008
6	rs1586043	A	G	0.960317	1008
6	rs6929969	T	C	0.960317	1008
6	rs140221715	A	G	0.0109127	1008
6	rs72921213	C	T	0.00198413	1008
6	rs2128291	G	A	0.960317	1008
6	rs7747753	C	T	0.960317	1008
6	rs4457127	T	C	0.960317	1008
6	rs146031078	A	G	0.0327381	1008
6	rs12527069	T	A	0.0376984	1008
6	rs140675670	G	T	0.00892857	1008
6	rs72921224	C	T	0.0634921	1008
6	rs62406797	C	T	0.0376984	1008
6	rs2343261	T	C	0.867063	1008
6	rs9342743	G	A	0.956349	1008
6	rs76281041	G	A	0.0892857	1008
6	rs1600873	T	C	0.960317	1008
6	rs9346266	A	G	0.960317	1008
6	rs9360379	C	T	0.960317	1008
6	rs55752088	C	T	0.0376984	1008
6	rs1592056	A	G	0.960317	1008
6	rs1592054	T	C	0.960317	1008
6	rs77103497	A	G	0.0892857	1008
6	rs2343262	C	T	0.996032	1008
6	rs314212	G	A	0.00396825	1008
6	rs4706883	A	T	0.992063	1008
6	rs2128292	G	C	0.00793651	1008
6	rs3799046	A	C	0.912698	1008
6	rs2050918	G	C	0.915675	1008
6	rs314206	C	T	0.917659	1008
6	rs3799047	C	G	0.880952	1008
6	rs9294824	T	C	0.880952	1008
6	rs75871062	G	T	0.031746	1008
6	rs55727434	G	A	0.00297619	1008
6	rs314215	C	T	0.00496032	1008
6	rs3799048	T	A	0.875992	1008
6	rs7741707	A	G	0.00297619	1008
6	rs314200	A	C	0.0823413	1008
6	rs11760008	G	A	0.031746	1008
6	rs779493	C	T	0.124008	1008
6	rs1083694	C	T	0.0843254	1008
6	rs314197	C	T	0.0823413	1008
6	rs117377679	A	G	0.0208333	1008
6	rs7751072	A	T	0.00297619	1008
6	rs779491	C	G	0.0873016	1008
6	rs1606293	G	A	0.00297619	1008
6	rs1606292	C	T	0.00297619	1008
6	rs1283617	T	A	0.0873016	1008
6	rs62406815	C	T	0.00297619	1008
6	rs62406818	G	A	0.00297619	1008
6	rs62406819	A	G	0.00297619	1008
6	rs58141785	A	C	0.00297619	1008
6	rs145831845	G	C	0.030754	1008
6	rs62406821	A	G	0.00297619	1008
6	rs55943615	G	T	0.00297619	1008
6	rs73745978	T	C	0.00297619	1008
6	rs62406824	C	T	0.00297619	1008
6	rs80055445	A	G	0.0416667	1008
6	rs12528123	G	A	0.031746	1008
6	rs74620529	A	T	0.031746	1008
6	rs779486	G	A	0.119048	1008
6	rs148739548	A	T	0.0119048	1008
6	rs779485	G	A	0.119048	1008
6	rs779484	C	T	0.124008	1008
6	rs2880651	T	C	0.00297619	1008
6	rs2880652	G	A	0.0853175	1008
6	rs9354826	C	A	0.579365	1008
6	rs779482	A	C	0.0873016	1008
6	rs61503537	T	G	0.00297619	1008
6	rs77820400	A	G	0.0198413	1008
6	rs3799050	C	T	0.031746	1008
6	rs3799051	C	T	0.0823413	1008
6	rs60158977	G	C	0.00297619	1008
6	rs16900558	A	G	0.031746	1008
6	rs74295518	A	G	0.0297619	1008
6	rs60652639	A	G	0.00297619	1008
6	rs58928253	T	C	0.00297619	1008
6	rs73745979	A	G	0.00297619	1008
6	rs77009888	G	T	0.0337302	1008
6	rs73745981	T	C	0.00297619	1008
6	rs3799053	A	G	0.0823413	1008
6	rs779481	C	A	0.0843254	1008
6	rs62406830	G	T	0.00297619	1008
6	rs75452214	C	T	0.031746	1008
6	rs2038999	C	T	0.00297619	1008
6	rs779480	G	A	0.0873016	1008
6	rs1751710	A	G	0.0873016	1008
6	rs3799055	G	A	0.0823413	1008
6	rs2038998	A	G	0.00297619	1008
6	rs2175577	A	C	0.00297619	1008
6	rs779479	T	C	0.119048	1008
6	rs1512233	G	A	0.0823413	1008
6	rs60611946	T	C	0.00297619	1008
6	rs61181148	A	G	0.00297619	1008
6	rs4295442	G	A	0.0823413	1008
6	rs4295443	G	A	0.0823413	1008
6	rs57453804	G	T	0.00297619	1008
6	rs62406834	G	A	0.00297619	1008
6	rs6926984	G	T	0.0823413	1008
6	rs2089902	C	T	0.00297619	1008
6	rs113688968	C	T	0.031746	1008
6	rs112390902	A	G	0.031746	1008
6	rs7746527	C	T	0.00297619	1008
6	rs7770340	T	C	0.00297619	1008
6	rs79491871	C	T	0.00297619	1008
6	rs6908986	C	G	0.0823413	1008
6	rs59522720	A	G	0.0585317	1008
6	rs779477	T	C	0.703373	1008
6	rs1849305	G	A	0.00297619	1008
6	rs55946025	T	C	0.00297619	1008
6	rs62406836	A	G	0.00297619	1008
6	rs62406837	T	C	0.00297619	1008
6	rs779476	A	T	0.119048	1008
6	rs1008758	T	C	0.00297619	1008
6	rs1008757	A	G	0.00297619	1008
6	rs56127974	G	A	0.031746	1008
6	rs779475	A	T	0.0873016	1008
6	rs16900566	A	G	0.0813492	1008
6	rs701654	C	T	0.0833333	1008
6	rs1512232	T	C	0.00297619	1008
6	rs779472	T	C	0.713294	1008
6	rs62406842	A	G	0.00297619	1008
6	rs1877427	A	G	0.00297619	1008
6	rs62406843	A	G	0.00297619	1008
6	rs779471	T	C	0.0843254	1008
6	rs201622125	A	G	0.0396825	1008
6	rs1983913	G	T	0.00297619	1008
6	rs1983912	G	A	0.00297619	1008
6	rs998370	C	A	0.00297619	1008
6	rs779469	C	A	0.125992	1008
6	rs779468	G	A	0.0833333	1008
6	rs41421345	G	A	0.00297619	1008
6	rs6934160	T	G	0.00297619	1008
6	rs73745984	G	A	0.00297619	1008
6	rs779465	T	C	0.125	1008
6	rs62406845	T	C	0.00297619	1008
6	rs1619465	C	A	0.125	1008
6	rs146045500	A	C	0.0198413	1008
6	rs76630820	A	T	0.00793651	1008
6	rs77583104	C	T	0.0376984	1008
6	rs1858395	C	T	0.00496032	1008
6	rs1512231	A	G	0.0386905	1008
6	rs62406846	C	T	0.00297619	1008
6	rs59380662	A	G	0.0823413	1008
6	rs188857165	C	T	0.00892857	1008
6	rs971565	G	A	0.00297619	1008
6	rs971564	C	T	0.00297619	1008
6	rs56044688	A	G	0.00297619	1008
6	rs1849304	G	C	0.0823413	1008
6	rs55657902	G	T	0.00297619	1008
6	rs16900579	G	A	0.0376984	1008
6	rs62406849	G	A	0.00297619	1008
6	rs1512230	G	A	0.00297619	1008
6	rs118128639	C	T	0.015873	1008
6	rs6901348	A	G	0.00297619	1008
6	rs6922091	C	T	0.00297619	1008
6	rs73745985	C	T	0.00297619	1008
6	rs77738869	A	C	0.0823413	1008
6	rs78081469	G	A	0.0823413	1008
6	rs3799064	G	A	0.0823413	1008
6	rs16900583	G	A	0.00496032	1008
6	rs779463	T	G	0.12996	1008
6	rs1512229	C	T	0.00297619	1008
6	rs3818533	T	C	0.0277778	1008
6	rs78064141	T	G	0.0386905	1008
6	rs62406850	G	A	0.00297619	1008
6	rs62406851	C	G	0.00297619	1008
6	rs3799065	A	G	0.0238095	1008
6	rs779460	G	A	0.12996	1008
6	rs16900585	T	A	0.00297619	1008
6	rs779458	C	T	0.125	1008
6	rs62406854	C	G	0.00297619	1008
6	rs16900586	A	G	0.00297619	1008
6	rs16900588	T	C	0.00297619	1008
6	rs62406855	G	A	0.00297619	1008
6	rs78643471	G	A	0.00198413	1008
6	rs113759627	C	A	0.0357143	1008
6	rs62406856	A	C	0.00297619	1008
6	rs1321977	T	C	0.00297619	1008
6	rs1321978	C	A	0.00297619	1008
6	rs10485254	G	A	0.00297619	1008
6	rs7758681	T	C	0.00297619	1008
6	rs7773252	C	G	0.00297619	1008
6	rs6939422	C	A	0.0803571	1008
6	rs16900597	T	C	0.00297619	1008
6	rs6908597	C	T	0.00297619	1008
6	rs75388210	G	A	0.0277778	1008
6	rs12209170	G	A	0.00595238	1008
6	rs73745989	A	G	0.00297619	1008
6	rs62406858	C	T	0.00297619	1008
6	rs73745990	G	A	0.00297619	1008
6	rs779452	C	T	0.031746	1008
6	rs6922214	A	G	0.00297619	1008
6	rs61412028	T	A	0.00297619	1008
6	rs7744929	T	G	0.0803571	1008
6	rs78240583	G	T	0.0267857	1008
6	rs75089015	A	G	0.0803571	1008
6	rs3799073	A	G	0.0803571	1008
6	rs17747612	T	C	0.014881	1008
6	rs62408263	C	T	0.00297619	1008
6	rs7752099	G	C	0.030754	1008
6	rs117254356	G	A	0.00892857	1008
6	rs55646932	T	G	0.0257937	1008
6	rs55966798	C	A	0.00198413	1008
6	rs77287401	T	C	0.0267857	1008
6	rs75200157	A	T	0.0277778	1008
6	rs9454723	G	A	0.00396825	1008
6	rs11755273	C	A	0.0267857	1008
6	rs3823076	A	T	0.0228175	1008
6	rs3799075	C	G	0.111111	1008
6	rs59323391	T	C	0.0446429	1008
6	rs78659195	C	T	0.0138889	1008
6	rs9294825	C	T	0.0972222	1008
6	rs73469401	A	G	0.0297619	1008
6	rs74736239	C	T	0.0654762	1008
6	rs117227115	T	C	0.0625	1008
6	rs77265197	G	T	0.0297619	1008
6	rs9454725	T	C	0.0337302	1008
6	rs1321979	A	G	0.0684524	1008
6	rs79196634	G	A	0.0267857	1008
6	rs77394833	T	A	0.0287698	1008
6	rs3823077	G	A	0.0625	1008
6	rs148099501	G	T	0.0446429	1008
6	rs10485252	T	C	0.0962302	1008
6	rs3799076	A	G	0.0833333	1008
6	rs3799077	T	G	0.015873	1008
6	rs3799078	T	C	0.0376984	1008
6	rs6455312	A	G	0.0962302	1008
6	rs117301069	C	A	0.0277778	1008
6	rs11751520	C	T	0.0267857	1008
6	rs3778240	T	G	0.0952381	1008
6	rs9454727	A	G	0.0168651	1008
6	rs1321980	G	A	0.0684524	1008
6	rs76135892	G	A	0.0833333	1008
6	rs2181002	C	T	0.0684524	1008
6	rs1407269	G	C	0.0684524	1008
6	rs117763955	C	T	0.0238095	1008
6	rs3799081	C	A	0.0952381	1008
6	rs1885331	G	T	0.719246	1008
6	rs3799083	A	G	0.0952381	1008
6	rs138866795	A	G	0.0218254	1008
6	rs142875773	A	G	0.0188492	1008
6	rs79049021	C	A	0.0257937	1008
6	rs13191298	A	G	0.0694444	1008
6	rs80215500	C	T	0.0257937	1008
6	rs140680456	A	G	0.014881	1008
6	rs10945152	G	T	0.0892857	1008
6	rs4602695	G	A	0.125992	1008
6	rs4348277	A	G	0.125992	1008
6	rs3799084	G	C	0.125992	1008
6	rs4288170	C	A	0.127976	1008
6	rs1321981	T	G	0.127976	1008
6	rs76328385	T	A	0.0625	1008
6	rs1321982	T	C	0.0644841	1008
6	rs2145889	T	A	0.0634921	1008
6	rs76757302	G	A	0.0634921	1008
6	rs7744063	C	T	0.146825	1008
6	rs11964197	A	T	0.0575397	1008
6	rs192472493	T	G	0.0188492	1008
6	rs1283465	T	A	0.147817	1008
6	rs1283466	C	T	0.0267857	1008
6	rs10485251	A	C	0.121032	1008
6	rs1283467	T	C	0.147817	1008
6	rs9294827	T	C	0.0267857	1008
6	rs1290329	C	A	0.147817	1008
6	rs7769609	G	A	0.0257937	1008
6	rs1321983	T	A	0.0267857	1008
6	rs9454728	C	T	0.0267857	1008
6	rs75723476	A	C	0.0198413	1008
6	rs60470320	C	T	0.0257937	1008
6	rs3757053	G	A	0.0634921	1008
6	rs73471339	G	A	0.0575397	1008
6	rs2296975	C	T	0.0575397	1008
6	rs17691995	C	T	0.0575397	1008
6	rs116875690	A	T	0.015873	1008
6	rs3757054	A	G	0.0634921	1008
6	rs1283468	G	A	0.0277778	1008
6	rs16900648	A	G	0.0634921	1008
6	rs1321973	G	C	0.0277778	1008
6	rs1283470	G	C	0.14881	1008
6	rs17748715	G	A	0.0277778	1008
6	rs2031896	C	T	0.121032	1008
6	rs7755689	A	G	0.14881	1008
6	rs75968816	A	T	0.0605159	1008
6	rs1321974	C	G	0.0634921	1008
6	rs1321975	T	A	0.121032	1008
6	rs78758682	A	G	0.0267857	1008
6	rs151213277	A	G	0.030754	1008
6	rs76567210	C	A	0.0634921	1008
6	rs10485250	G	A	0.0277778	1008
6	rs74790336	G	A	0.0634921	1008
6	rs117566852	C	T	0.0208333	1008
6	rs11751775	A	C	0.121032	1008
6	rs3737019	A	T	0.0634921	1008
6	rs9454732	G	A	0.14881	1008
6	rs79613442	G	A	0.0634921	1008
6	rs1283472	T	G	0.0277778	1008
6	rs78401606	G	A	0.00198413	1008
6	rs77288552	A	G	0.0634921	1008
6	rs58607458	T	C	0.0575397	1008
6	rs78790429	A	T	0.0634921	1008
6	rs79653786	C	T	0.0634921	1008
6	rs35810215	G	C	0.0277778	1008
6	rs140765597	A	T	0.00992063	1008
6	rs1810640	A	C	0.0634921	1008
6	rs111857502	A	G	0.0575397	1008
6	rs1283473	A	T	0.168651	1008
6	rs6932340	T	G	0.168651	1008
6	rs61579800	A	T	0.0634921	1008
6	rs80177907	G	A	0.0634921	1008
6	rs191865118	T	A	0.078373	1008
6	rs3799091	T	A	0.14881	1008
6	rs12526777	T	C	0.0575397	1008
6	rs79857780	A	C	0.0357143	1008
6	rs72915022	G	T	0.00297619	1008
6	rs11755891	T	G	0.0575397	1008
6	rs9363994	T	C	0.0625	1008
6	rs74790860	C	T	0.0634921	1008
6	rs142941613	G	A	0.0208333	1008
6	rs1296346	T	C	0.0267857	1008
6	rs75421368	C	T	0.0644841	1008
6	rs140082487	G	A	0.0228175	1008
6	rs79403576	T	C	0.0575397	1008
6	rs2296974	G	A	0.121032	1008
6	rs145943533	C	A	0.0178571	1008
6	rs6907374	A	C	0.0575397	1008
6	rs75085728	G	C	0.0267857	1008
6	rs7749882	T	A	0.85119	1008
6	rs6912952	T	C	0.121032	1008
6	rs10455224	C	T	0.972222	1008
6	rs117107540	C	A	0.0634921	1008
6	rs16900663	T	G	0.0575397	1008
6	rs913543	G	A	0.830357	1008
6	rs11758564	G	A	0.0585317	1008
6	rs73748509	A	G	0.0277778	1008
6	rs150667105	C	T	0.0109127	1008
6	rs77914601	G	A	0.0634921	1008
6	rs4142263	G	C	0.972222	1008
6	rs3757056	C	G	0.972222	1008
6	rs3757057	A	T	0.0634921	1008
6	rs3799093	T	G	0.118056	1008
6	rs7745125	G	A	0.789683	1008
6	rs1410700	A	G	0.972222	1008
6	rs145641784	T	A	0.0109127	1008
6	rs2880923	A	T	0.118056	1008
6	rs9446109	G	A	0.0198413	1008
6	rs1410701	T	C	0.972222	1008
6	rs1328724	G	T	0.0634921	1008
6	rs3799094	G	T	0.125	1008
6	rs79251503	G	A	0.0634921	1008
6	rs3799095	C	T	0.769841	1008
6	rs72915036	G	A	0.00198413	1008
6	rs1328725	C	G	0.972222	1008
6	rs145171917	A	G	0.0109127	1008
6	rs143245675	C	T	0.030754	1008
6	rs2149457	G	C	0.78869	1008
6	rs1928061	C	T	0.185516	1008
6	rs146237783	A	G	0.0178571	1008
6	rs78456484	A	G	0.0396825	1008
6	rs9351751	A	C	0.12004	1008
6	rs78882479	T	C	0.0238095	1008
6	rs16900676	C	G	0.119048	1008
6	rs12173971	G	T	0.119048	1008
6	rs74719964	T	C	0.00496032	1008
6	rs111851331	T	C	0.0198413	1008
6	rs75724597	T	C	0.0843254	1008
6	rs76164614	G	T	0.0634921	1008
6	rs1952435	C	T	0.852183	1008
6	rs913537	T	C	0.853175	1008
6	rs1328735	G	A	0.768849	1008
6	rs76105725	T	G	0.015873	1008
6	rs147421659	T	C	0.0119048	1008
6	rs12525747	A	G	0.12004	1008
6	rs9346273	C	T	0.119048	1008
6	rs73475352	T	G	0.077381	1008
6	rs1328734	T	G	0.729167	1008
6	rs1328733	T	G	0.374008	1008
6	rs1328732	T	C	0.558532	1008
6	rs10485249	G	C	0.282738	1008
6	rs74455984	T	G	0.0585317	1008
6	rs7758355	C	T	0.338294	1008
6	rs6911011	T	G	0.0248016	1008
6	rs7744884	A	C	0.337302	1008
6	rs34521235	T	C	0.0208333	1008
6	rs1328731	G	A	0.579365	1008
6	rs1328729	C	T	0.0208333	1008
6	rs11755968	T	A	0.0565476	1008
6	rs74524205	A	G	0.0575397	1008
6	rs62408288	C	A	0.55754	1008
6	rs16900688	C	T	0.578373	1008
6	rs79016164	G	A	0.0575397	1008
6	rs4707011	A	G	0.338294	1008
6	rs9454742	C	T	0.578373	1008
6	rs77468726	A	G	0.0575397	1008
6	rs12216325	G	A	0.0248016	1008
6	rs6927885	A	C	0.604167	1008
6	rs9454743	C	G	0.579365	1008
6	rs7768274	T	C	0.337302	1008
6	rs1328727	A	G	0.0575397	1008
6	rs12207052	C	T	0.0248016	1008
6	rs6934671	A	T	0.337302	1008
6	rs12207342	C	T	0.0248016	1008
6	rs74295520	A	G	0.0396825	1008
6	rs9346274	G	A	0.558532	1008
6	rs1854359	A	C	0.941468	1008
6	rs1328726	G	A	0.941468	1008
6	rs6930379	C	T	0.0575397	1008
6	rs4707014	C	T	0.337302	1008
6	rs9363995	G	C	0.579365	1008
6	rs117073671	C	T	0.0188492	1008
6	rs75982988	A	T	0.0248016	1008
6	rs140485756	T	C	0.0575397	1008
6	rs13213867	A	G	0.0208333	1008
6	rs72918738	C	T	0.00396825	1008
6	rs9360383	T	A	0.337302	1008
6	rs9354833	T	C	0.579365	1008
6	rs35344196	G	C	0.337302	1008
6	rs370309815	G	T	0.0198413	1008
6	rs374041841	C	A	0.0277778	1008
6	rs12196744	G	A	0.0248016	1008
6	rs9454746	A	C	0.916667	1008
6	rs139280561	T	C	0.0347222	1008
6	rs117074699	T	C	0.0873016	1008
6	rs35667279	C	T	0.0208333	1008
6	rs145216889	G	A	0.00992063	1008
6	rs1928055	A	G	0.0823413	1008
6	rs142372322	G	C	0.0228175	1008
6	rs72918740	A	G	0.00297619	1008
6	rs57017850	C	T	0.0208333	1008
6	rs35654194	A	C	0.339286	1008
6	rs12195301	C	T	0.338294	1008
6	rs77791927	C	G	0.0575397	1008
6	rs1360024	C	T	0.339286	1008
6	rs1328718	G	T	0.338294	1008
6	rs6939864	C	T	0.0823413	1008
6	rs6923586	T	A	0.0823413	1008
6	rs78967385	C	T	0.0545635	1008
6	rs79187792	A	C	0.0396825	1008
6	rs9363996	T	G	0.0505952	1008
6	rs9346276	G	A	0.337302	1008
6	rs78361433	A	G	0.0406746	1008
6	rs66819792	T	A	0.55754	1008
6	rs9363997	A	G	0.337302	1008
6	rs115128808	C	T	0.0248016	1008
6	rs4707025	T	C	0.337302	1008
6	rs7762967	C	T	0.0833333	1008
6	rs7762198	G	T	0.0833333	1008
6	rs76754258	G	A	0.0585317	1008
6	rs74633007	A	G	0.0406746	1008
6	rs10945154	G	A	0.337302	1008
6	rs16867531	G	A	0.0208333	1008
6	rs6455313	C	T	0.0833333	1008
6	rs74882530	G	A	0.0248016	1008
6	rs9454749	T	C	0.0208333	1008
6	rs140060449	C	A	0.015873	1008
6	rs2149455	C	A	0.337302	1008
6	rs4707027	A	G	0.337302	1008
6	rs75411048	T	C	0.0248016	1008
6	rs73468708	C	T	0.0585317	1008
6	rs141814576	A	T	0.015873	1008
6	rs9342748	C	T	0.549603	1008
6	rs12214365	G	A	0.337302	1008
6	rs113025163	C	T	0.55754	1008
6	rs12201395	C	T	0.337302	1008
6	rs141426640	G	A	0.0248016	1008
6	rs12214527	G	A	0.337302	1008
6	rs112915284	C	T	0.0833333	1008
6	rs12211885	T	C	0.0833333	1008
6	rs1928056	G	A	0.556548	1008
6	rs11961580	G	T	0.0208333	1008
6	rs71559542	T	C	0.0575397	1008
6	rs12215588	T	A	0.0248016	1008
6	rs9346277	C	T	0.358135	1008
6	rs6916553	G	A	0.0208333	1008
6	rs6922588	G	A	0.0208333	1008
6	rs1360025	G	A	0.55754	1008
6	rs190983534	A	G	0.0496032	1008
6	rs144570398	A	G	0.015873	1008
6	rs4464744	A	G	0.337302	1008
6	rs6901894	A	G	0.55754	1008
6	rs12210615	C	G	0.0248016	1008
6	rs6934533	C	T	0.0833333	1008
6	rs9294831	G	T	0.0208333	1008
6	rs4036809	C	T	0.0208333	1008
6	rs2573017	C	T	0.55754	1008
6	rs6924081	T	C	0.0585317	1008
6	rs78872591	G	A	0.00892857	1008
6	rs955218	A	T	0.358135	1008
6	rs9346284	C	G	0.337302	1008
6	rs1328723	C	A	0.55754	1008
6	rs2573020	G	C	0.55754	1008
6	rs113910583	C	T	0.0585317	1008
6	rs80214347	T	C	0.0248016	1008
6	rs2770324	G	A	0.55754	1008
6	rs2770325	A	T	0.55754	1008
6	rs12213515	C	T	0.0248016	1008
6	rs12195151	T	C	0.0248016	1008
6	rs2770326	G	A	0.55754	1008
6	rs2573021	C	A	0.55754	1008
6	rs2573022	C	A	0.556548	1008
6	rs9342752	G	A	0.337302	1008
6	rs2573023	C	T	0.55754	1008
6	rs2094595	C	G	0.0208333	1008
6	rs2479989	G	C	0.556548	1008
6	rs2573024	C	G	0.556548	1008
6	rs2770327	A	T	0.553571	1008
6	rs2770328	G	T	0.556548	1008
6	rs62408297	G	A	0.0208333	1008
6	rs1831197	G	A	0.556548	1008
6	rs2770329	A	T	0.556548	1008
6	rs9446120	A	G	0.0208333	1008
6	rs12205835	G	T	0.0248016	1008
6	rs34323638	C	T	0.0208333	1008
6	rs2573025	G	C	0.915675	1008
6	rs73472614	A	T	0.0585317	1008
6	rs77300553	T	A	0.0763889	1008
6	rs2770310	C	A	0.915675	1008
6	rs2770311	C	T	0.556548	1008
6	rs2573026	T	C	0.556548	1008
6	rs1328716	G	A	0.577381	1008
6	rs9360386	A	G	0.279762	1008
6	rs6906920	A	G	0.0208333	1008
6	rs9446121	T	G	0.0208333	1008
6	rs9446122	T	C	0.0208333	1008
6	rs60605205	C	T	0.0585317	1008
6	rs2572992	A	G	0.576389	1008
6	rs10945155	A	G	0.34127	1008
6	rs4354104	C	T	0.0208333	1008
6	rs2770312	G	A	0.553571	1008
6	rs2770314	G	A	0.974206	1008
6	rs6938423	C	A	0.0218254	1008
6	rs1928058	C	T	0.0218254	1008
6	rs7755341	A	C	0.0803571	1008
6	rs7738652	G	A	0.0585317	1008
6	rs4707036	A	G	0.344246	1008
6	rs6900360	G	C	0.0218254	1008
6	rs17694107	T	C	0.0575397	1008
6	rs28535592	A	C	0.0585317	1008
6	rs28629971	G	T	0.0585317	1008
6	rs6929456	T	G	0.0218254	1008
6	rs2770316	C	A	0.549603	1008
6	rs9446123	A	G	0.0813492	1008
6	rs12208861	G	T	0.0248016	1008
6	rs1328715	C	T	0.974206	1008
6	rs16867594	G	A	0.00694444	1008
6	rs913541	G	T	0.0218254	1008
6	rs913540	T	C	0.0803571	1008
6	rs7764619	G	A	0.0585317	1008
6	rs6931038	C	T	0.0218254	1008
6	rs913539	C	G	0.974206	1008
6	rs913538	G	C	0.0218254	1008
6	rs9454764	G	A	0.0218254	1008
6	rs117009546	T	C	0.0585317	1008
6	rs2572996	G	A	0.549603	1008
6	rs9446124	G	A	0.0803571	1008
6	rs75157398	C	T	0.0248016	1008
6	rs57288840	G	A	0.0585317	1008
6	rs59983887	G	A	0.0218254	1008
6	rs56169409	G	A	0.0218254	1008
6	rs59900421	A	C	0.0218254	1008
6	rs4707039	C	A	0.344246	1008
6	rs9454766	G	C	0.0218254	1008
6	rs56880395	A	T	0.0218254	1008
6	rs2094596	A	G	0.974206	1008
6	rs13202718	G	A	0.0218254	1008
6	rs13202865	G	A	0.0228175	1008
6	rs146796182	G	A	0.0119048	1008
6	rs113616875	G	A	0.548611	1008
6	rs13192913	T	C	0.0813492	1008
6	rs13204142	C	A	0.0228175	1008
6	rs13219935	A	G	0.0218254	1008
6	rs145674069	T	C	0.0406746	1008
6	rs11961365	T	C	0.0218254	1008
6	rs6924074	C	G	0.0248016	1008
6	rs34425278	T	C	0.0803571	1008
6	rs34995521	A	G	0.0803571	1008
6	rs78750134	C	G	0.0585317	1008
6	rs7760091	G	A	0.0248016	1008
6	rs149928948	G	A	0.00595238	1008
6	rs35485330	A	G	0.0218254	1008
6	rs62408304	G	A	0.0188492	1008
6	rs12111401	C	T	0.0585317	1008
6	rs12110770	G	T	0.0585317	1008
6	rs12111407	C	G	0.0585317	1008
6	rs116188767	T	C	0.0585317	1008
6	rs12332870	G	A	0.0218254	1008
6	rs2572999	C	T	0.550595	1008
6	rs2573000	C	T	0.974206	1008
6	rs60961273	C	A	0.0218254	1008
6	rs12110419	T	A	0.0803571	1008
6	rs12111276	C	T	0.0585317	1008
6	rs34590727	C	G	0.0218254	1008
6	rs9454769	C	T	0.0218254	1008
6	rs9454770	A	C	0.0218254	1008
6	rs9354847	A	G	0.344246	1008
6	rs10214499	T	A	0.0218254	1008
6	rs10455686	G	A	0.0248016	1008
6	rs7750020	T	C	0.0218254	1008
6	rs78536982	C	T	0.0376984	1008
6	rs7764518	C	T	0.0218254	1008
6	rs7754274	T	C	0.0218254	1008
6	rs1887845	A	G	0.0218254	1008
6	rs16867632	T	C	0.0585317	1008
6	rs6938482	G	A	0.0585317	1008
6	rs145538728	A	G	0.00694444	1008
6	rs12197332	T	A	0.0248016	1008
6	rs6940909	C	T	0.0585317	1008
6	rs9364004	C	A	0.0853175	1008
6	rs9454771	T	C	0.0218254	1008
6	rs2104675	C	A	0.549603	1008
6	rs76196352	C	A	0.0585317	1008
6	rs9346286	G	T	0.344246	1008
6	rs149512440	G	A	0.0248016	1008
6	rs9454772	T	C	0.0803571	1008
6	rs9454773	T	C	0.0218254	1008
6	rs1410693	T	A	0.974206	1008
6	rs1410692	T	C	0.344246	1008
6	rs6455317	C	T	0.0585317	1008
6	rs12206011	G	T	0.0248016	1008
6	rs9346287	C	A	0.540675	1008
6	rs1028904	T	C	0.344246	1008
6	rs524872	A	T	0.978175	1008
6	rs1969737	A	G	0.0605159	1008
6	rs499329	G	A	0.919643	1008
6	rs642805	C	G	0.978175	1008
6	rs148757010	A	G	0.00694444	1008
6	rs645001	C	G	0.978175	1008
6	rs516295	T	G	0.978175	1008
6	rs657619	A	G	0.978175	1008
6	rs514510	T	C	0.979167	1008
6	rs2757769	G	A	0.549603	1008
6	rs12190241	C	T	0.344246	1008
6	rs658932	A	G	0.978175	1008
6	rs658970	A	G	0.978175	1008
6	rs113429114	G	A	0.00297619	1008
6	rs112618552	T	C	0.0257937	1008
6	rs146999655	G	A	0.0585317	1008
6	rs510924	C	A	0.0267857	1008
6	rs659855	C	G	0.978175	1008
6	rs12205048	G	A	0.0257937	1008
6	rs200613887	A	C	0.0416667	1008
6	rs113944562	A	G	0.550595	1008
6	rs537921	G	C	0.978175	1008
6	rs582404	A	C	0.978175	1008
6	rs142218075	T	G	0.0585317	1008
6	rs536872	C	A	0.978175	1008
6	rs9364007	A	T	0.343254	1008
6	rs9346292	C	A	0.550595	1008
6	rs148927960	A	G	0.0119048	1008
6	rs138302755	T	A	0.0585317	1008
6	rs149243027	T	C	0.015873	1008
6	rs189673183	G	T	0.0386905	1008
6	rs77918211	C	A	0.0585317	1008
6	rs1743744	T	A	0.978175	1008
6	rs1743745	C	T	0.978175	1008
6	rs1952433	C	T	0.344246	1008
6	rs10806615	T	G	0.344246	1008
6	rs76129994	G	A	0.156746	1008
6	rs10806616	C	A	0.343254	1008
6	rs16867669	C	T	0.0585317	1008
6	rs2573003	C	T	0.549603	1008
6	rs687027	G	A	0.986111	1008
6	rs687066	T	C	0.919643	1008
6	rs60879050	T	C	0.0585317	1008
6	rs475540	A	G	0.978175	1008
6	rs581749	G	A	0.978175	1008
6	rs562375	A	G	0.978175	1008
6	rs73472700	C	G	0.0585317	1008
6	rs596185	T	G	0.0803571	1008
6	rs1831196	G	A	0.549603	1008
6	rs73484709	C	T	0.0585317	1008
6	rs500154	A	T	0.978175	1008
6	rs12208046	A	C	0.0248016	1008
6	rs2573004	C	T	0.549603	1008
6	rs73484716	C	T	0.0585317	1008
6	rs1743748	G	A	0.919643	1008
6	rs625461	T	G	0.978175	1008
6	rs2757759	A	G	0.978175	1008
6	rs2146065	G	A	0.978175	1008
6	rs12211391	T	C	0.0248016	1008
6	rs57678635	G	A	0.0585317	1008
6	rs2757760	A	C	0.978175	1008
6	rs57676619	G	T	0.0585317	1008
6	rs61000618	T	C	0.0585317	1008
6	rs57832262	G	A	0.0585317	1008
6	rs76279858	T	C	0.0188492	1008
6	rs78037230	C	T	0.0119048	1008
6	rs2573005	C	A	0.548611	1008
6	rs73484721	T	C	0.0595238	1008
6	rs2573006	A	T	0.978175	1008
6	rs2573007	T	G	0.978175	1008
6	rs79243849	G	T	0.0198413	1008
6	rs2573008	T	G	0.978175	1008
6	rs77870202	A	G	0.0119048	1008
6	rs73484730	G	A	0.0585317	1008
6	rs35896455	G	A	0.0575397	1008
6	rs2573009	T	C	0.978175	1008
6	rs2573010	G	A	0.978175	1008
6	rs113469507	C	T	0.548611	1008
6	rs148020349	C	T	0.548611	1008
6	rs202198195	T	C	0.977183	1008
6	rs9766343	A	G	0.0585317	1008
6	rs368653643	T	C	0.0337302	1008
6	rs76739575	T	C	0.0585317	1008
6	rs77609266	C	T	0.0585317	1008
6	rs60981437	G	A	0.0585317	1008
6	rs12198048	G	A	0.0248016	1008
6	rs61500158	T	A	0.0585317	1008
6	rs2573011	A	C	0.978175	1008
6	rs12199815	G	T	0.0248016	1008
6	rs9454798	A	G	0.0257937	1008
6	rs2573012	T	C	0.978175	1008
6	rs9354862	A	T	0.0704365	1008
6	rs9346297	T	C	0.345238	1008
6	rs1618142	T	C	0.978175	1008
6	rs1934303	T	C	0.345238	1008
6	rs1624031	A	G	0.919643	1008
6	rs79835901	C	A	0.014881	1008
6	rs2573013	A	G	0.548611	1008
6	rs2573014	G	A	0.548611	1008
6	rs1768941	T	C	0.978175	1008
6	rs970516	G	C	0.978175	1008
6	rs12110894	G	A	0.0595238	1008
6	rs12110376	C	T	0.0585317	1008
6	rs4707087	T	G	0.345238	1008
6	rs970517	C	T	0.919643	1008
6	rs1768943	G	A	0.978175	1008
6	rs1743755	C	G	0.919643	1008
6	rs1743756	A	G	0.978175	1008
6	rs9942431	C	T	0.0585317	1008
6	rs1768945	A	G	0.919643	1008
6	rs1743757	A	T	0.914683	1008
6	rs1768947	C	T	0.978175	1008
6	rs1743758	A	C	0.978175	1008
6	rs1743760	G	A	0.978175	1008
6	rs1743761	T	C	0.978175	1008
6	rs11757257	G	C	0.0575397	1008
6	rs1033788	T	G	0.548611	1008
6	rs1033789	A	G	0.978175	1008
6	rs1934305	T	C	0.0585317	1008
6	rs12174145	C	A	0.345238	1008
6	rs1768948	T	C	0.978175	1008
6	rs1570298	A	T	0.978175	1008
6	rs10455687	T	C	0.0248016	1008
6	rs1743765	C	T	0.911706	1008
6	rs1934306	C	T	0.548611	1008
6	rs1570300	G	A	0.978175	1008
6	rs1934307	A	G	0.548611	1008
6	rs146655032	A	G	0.0138889	1008
6	rs10945168	G	A	0.345238	1008
6	rs76149006	C	T	0.286706	1008
6	rs12175938	G	A	0.345238	1008
6	rs10945169	C	G	0.345238	1008
6	rs16867738	G	A	0.0585317	1008
6	rs1743766	A	T	0.919643	1008
6	rs1743767	A	C	0.978175	1008
6	rs2757761	T	C	0.548611	1008
6	rs73484755	C	T	0.0585317	1008
6	rs1768950	C	G	0.978175	1008
6	rs16867744	T	C	0.0585317	1008
6	rs1768951	T	A	0.574405	1008
6	rs1743768	T	C	0.978175	1008
6	rs9364015	T	C	0.344246	1008
6	rs2146066	C	T	0.345238	1008
6	rs2757762	G	A	0.548611	1008
6	rs2573015	G	A	0.548611	1008
6	rs7769873	T	C	0.0585317	1008
6	rs4380720	G	A	0.345238	1008
6	rs6939871	T	A	0.0585317	1008
6	rs75211352	T	C	0.0248016	1008
6	rs6940595	T	C	0.0585317	1008
6	rs2757763	A	G	0.978175	1008
6	rs2757764	C	T	0.548611	1008
6	rs1768967	C	T	0.0843254	1008
6	rs2757766	A	G	0.548611	1008
6	rs9364016	G	A	0.287698	1008
6	rs73468512	C	G	0.0595238	1008
6	rs59802554	G	A	0.0585317	1008
6	rs1743769	G	T	0.428571	1008
6	rs12206228	T	C	0.344246	1008
6	rs1743770	A	C	0.979167	1008
6	rs12206486	A	G	0.0248016	1008
6	rs140903235	A	G	0.014881	1008
6	rs75487085	C	T	0.0575397	1008
6	rs112539006	C	T	0.552579	1008
6	rs9454805	G	A	0.0823413	1008
6	rs143356622	G	A	0.0575397	1008
6	rs9360388	T	G	0.34623	1008
6	rs117901515	A	T	0.0575397	1008
6	rs7771752	C	T	0.0575397	1008
6	rs10945178	C	A	0.0218254	1008
6	rs4599590	A	T	0.350198	1008
6	rs10806625	C	T	0.0218254	1008
6	rs4706215	A	T	0.429563	1008
6	rs4707093	A	G	0.350198	1008
6	rs4707094	A	G	0.350198	1008
6	rs1293043	A	G	0.979167	1008
6	rs1934314	T	C	0.429563	1008
6	rs9364022	A	G	0.350198	1008
6	rs9364023	C	T	0.350198	1008
6	rs9454817	G	A	0.0793651	1008
6	rs9354865	G	T	0.429563	1008
6	rs9354866	C	T	0.350198	1008
6	rs9342757	C	T	0.414683	1008
6	rs73468522	A	T	0.0793651	1008
6	rs73468523	G	A	0.0793651	1008
6	rs1293044	T	C	0.980159	1008
6	rs9364024	A	T	0.291667	1008
6	rs80302453	A	G	0.0218254	1008
6	rs73468524	A	G	0.0575397	1008
6	rs10455688	A	C	0.350198	1008
6	rs79271027	T	C	0.0218254	1008
6	rs79543671	T	C	0.0218254	1008
6	rs4707098	C	G	0.429563	1008
6	rs7754434	C	T	0.0575397	1008
6	rs2153276	G	T	0.35119	1008
6	rs1934311	G	A	0.549603	1008
6	rs75277302	G	T	0.0208333	1008
6	rs9354867	G	C	0.350198	1008
6	rs9364025	C	G	0.350198	1008
6	rs9346301	T	G	0.0793651	1008
6	rs2572987	T	C	0.549603	1008
6	rs2757772	A	T	0.980159	1008
6	rs7770631	C	T	0.0218254	1008
6	rs7756739	T	C	0.429563	1008
6	rs2572989	C	T	0.549603	1008
6	rs12196195	A	G	0.0208333	1008
6	rs9346304	T	C	0.428571	1008
6	rs9346305	T	C	0.428571	1008
6	rs4612124	A	G	0.0793651	1008
6	rs73468530	G	A	0.0575397	1008
6	rs1885488	C	T	0.980159	1008
6	rs7772358	A	T	0.429563	1008
6	rs73468534	G	T	0.0575397	1008
6	rs9294840	A	G	0.350198	1008
6	rs1028618	T	C	0.429563	1008
6	rs2146067	T	C	0.350198	1008
6	rs9454820	T	C	0.0218254	1008
6	rs9454821	T	A	0.0793651	1008
6	rs1028620	A	C	0.980159	1008
6	rs2572990	T	C	0.980159	1008
6	rs10945180	G	C	0.350198	1008
6	rs9346306	G	A	0.350198	1008
6	rs9446137	C	G	0.0793651	1008
6	rs9454822	G	A	0.0218254	1008
6	rs11964609	G	A	0.0575397	1008
6	rs75692537	C	A	0.0426587	1008
6	rs7772995	G	T	0.0793651	1008
6	rs1293047	T	C	0.62996	1008
6	rs1934310	G	A	0.549603	1008
6	rs9294842	A	G	0.0218254	1008
6	rs7774826	C	T	0.0793651	1008
6	rs7773858	G	A	0.0793651	1008
6	rs12216026	C	T	0.0218254	1008
6	rs1934309	C	G	0.429563	1008
6	rs7741559	C	G	0.0218254	1008
6	rs7741745	C	T	0.0793651	1008
6	rs5007406	T	C	0.429563	1008
6	rs5007407	A	G	0.350198	1008
6	rs9351763	G	A	0.350198	1008
6	rs7746218	C	T	0.0793651	1008
6	rs79559663	C	G	0.0525794	1008
6	rs7766027	A	G	0.0793651	1008
6	rs2572988	G	C	0.549603	1008
6	rs10046144	C	T	0.0793651	1008
6	rs10046309	G	A	0.0912698	1008
6	rs12200997	T	A	0.0793651	1008
6	rs10223531	A	G	0.0793651	1008
6	rs9364028	G	A	0.429563	1008
6	rs9446138	G	T	0.0793651	1008
6	rs9346307	C	T	0.350198	1008
6	rs9454826	C	T	0.0793651	1008
6	rs73468550	T	C	0.0575397	1008
6	rs9454827	T	C	0.0793651	1008
6	rs9454828	A	G	0.0793651	1008
6	rs6905179	T	G	0.372024	1008
6	rs1293037	C	T	0.922619	1008
6	rs6920218	G	A	0.0218254	1008
6	rs1934313	T	C	0.429563	1008
6	rs9446140	C	T	0.372024	1008
6	rs79975436	C	T	0.0218254	1008
6	rs2225984	A	C	0.549603	1008
6	rs13196418	C	A	0.0575397	1008
6	rs9360390	G	A	0.350198	1008
6	rs12207087	G	A	0.0218254	1008
6	rs1293039	T	A	0.572421	1008
6	rs12207976	T	A	0.0218254	1008
6	rs1293040	A	G	0.980159	1008
6	rs12208263	T	A	0.0218254	1008
6	rs2757775	A	G	0.980159	1008
6	rs2757776	C	T	0.980159	1008
6	rs2572986	T	C	0.922619	1008
6	rs1768960	T	C	0.571429	1008
6	rs79450836	C	T	0.0248016	1008
6	rs2572985	C	A	0.548611	1008
6	rs2572984	T	C	0.922619	1008
6	rs141988480	C	T	0.0575397	1008
6	rs1768962	T	C	0.571429	1008
6	rs1768963	A	C	0.980159	1008
6	rs1631595	A	G	0.571429	1008
6	rs2757777	G	A	0.547619	1008
6	rs77130241	G	A	0.0724206	1008
6	rs13216000	C	T	0.35119	1008
6	rs1743789	C	T	0.980159	1008
6	rs72906423	C	T	0.00297619	1008
6	rs145715471	T	C	0.014881	1008
6	rs6455327	T	C	0.407738	1008
6	rs1293041	G	A	0.980159	1008
6	rs1293042	C	T	0.572421	1008
6	rs79257518	T	C	0.0208333	1008
6	rs996948	C	T	0.350198	1008
6	rs2572981	C	G	0.570437	1008
6	rs2757778	G	A	0.570437	1008
6	rs16867769	C	A	0.0575397	1008
6	rs9342759	G	A	0.40873	1008
6	rs2016403	T	C	0.980159	1008
6	rs9346309	A	G	0.40873	1008
6	rs980223	A	C	0.571429	1008
6	rs79131470	G	T	0.0763889	1008
6	rs2093454	C	T	0.40873	1008
6	rs2757780	A	G	0.980159	1008
6	rs2757781	A	G	0.571429	1008
6	rs13205898	C	T	0.0555556	1008
6	rs1768973	G	A	0.980159	1008
6	rs7763257	C	T	0.410714	1008
6	rs2208696	T	C	0.980159	1008
6	rs9346311	A	G	0.40873	1008
6	rs189084462	C	A	0.00992063	1008
6	rs9342761	G	A	0.570437	1008
6	rs1799676	C	T	0.980159	1008
6	rs1768969	T	C	0.980159	1008
6	rs1743792	A	G	0.980159	1008
6	rs1743793	A	C	0.566468	1008
6	rs12202895	T	C	0.40873	1008
6	rs10945182	C	T	0.40873	1008
6	rs1768958	G	T	0.980159	1008
6	rs139096964	C	A	0.00892857	1008
6	rs1768956	T	C	0.980159	1008
6	rs7744546	A	G	0.40873	1008
6	rs76569766	C	A	0.015873	1008
6	rs9360391	G	A	0.35119	1008
6	rs75647542	C	T	0.0575397	1008
6	rs7774460	T	G	0.569444	1008
6	rs6914524	C	A	0.40873	1008
6	rs139081228	A	G	0.0287698	1008
6	rs79518514	C	T	0.0138889	1008
6	rs9364032	G	C	0.570437	1008
6	rs12196987	A	G	0.409722	1008
6	rs2757754	T	C	0.570437	1008
6	rs2757755	T	C	0.569444	1008
6	rs2757756	G	T	0.569444	1008
6	rs80306187	A	T	0.0426587	1008
6	rs1743740	A	G	0.569444	1008
6	rs1768968	C	A	0.568452	1008
6	rs2757757	G	A	0.568452	1008
6	rs2757758	T	G	0.56746	1008
6	rs2572991	C	A	0.565476	1008
6	rs310261	C	G	0.980159	1008
6	rs310260	A	C	0.568452	1008
6	rs2607730	C	T	0.564484	1008
6	rs310259	G	A	0.412698	1008
6	rs6903829	A	G	0.0327381	1008
6	rs6903838	A	T	0.0327381	1008
6	rs6929485	C	T	0.0327381	1008
6	rs310269	C	A	0.377976	1008
6	rs310268	T	C	0.380952	1008
6	rs12214229	G	A	0.0327381	1008
6	rs12201242	C	T	0.0327381	1008
6	rs310267	A	G	0.41369	1008
6	rs12202738	C	T	0.0327381	1008
6	rs12202864	C	A	0.0327381	1008
6	rs310266	G	A	0.978175	1008
6	rs12216085	G	T	0.0327381	1008
6	rs184992707	A	C	0.0128968	1008
6	rs12190864	G	A	0.0327381	1008
6	rs310265	C	T	0.978175	1008
6	rs12204937	C	A	0.0327381	1008
6	rs4036442	C	T	0.0277778	1008
6	rs310264	T	A	0.377976	1008
6	rs76510342	T	G	0.0327381	1008
6	rs310263	C	T	0.978175	1008
6	rs12209299	A	G	0.0327381	1008
6	rs117678500	G	A	0.0277778	1008
6	rs12190396	G	A	0.0327381	1008
6	rs12190402	G	T	0.0327381	1008
6	rs10945183	T	A	0.623016	1008
6	rs12206037	C	T	0.0327381	1008
6	rs7747174	C	T	0.0327381	1008
6	rs7747318	C	T	0.0327381	1008
6	rs7766977	A	G	0.0327381	1008
6	rs7767301	A	G	0.0327381	1008
6	rs144848326	A	G	0.0208333	1008
6	rs12216407	T	C	0.0327381	1008
6	rs147951943	T	C	0.0128968	1008
6	rs13201074	G	C	0.0218254	1008
6	rs80158065	C	A	0.0327381	1008
6	rs115017791	G	A	0.0327381	1008
6	rs77747529	C	A	0.0327381	1008
6	rs1817255	T	C	0.625	1008
6	rs114675297	C	T	0.0327381	1008
6	rs34221170	G	A	0.0218254	1008
6	rs114367848	G	C	0.0327381	1008
6	rs56050333	C	A	0.0218254	1008
6	rs17762826	C	T	0.0218254	1008
6	rs7762919	G	A	0.622024	1008
6	rs12199762	G	A	0.0327381	1008
6	rs34013469	A	T	0.0218254	1008
6	rs10455689	T	C	0.0337302	1008
6	rs12201853	G	A	0.0327381	1008
6	rs117133773	C	T	0.0585317	1008
6	rs9364033	C	T	0.56746	1008
6	rs114201977	T	C	0.0327381	1008
6	rs117305306	G	A	0.0327381	1008
6	rs145433767	T	C	0.0327381	1008
6	rs9446142	A	G	0.623016	1008
6	rs74437691	A	G	0.0327381	1008
6	rs12191015	T	C	0.0327381	1008
6	rs12209670	C	G	0.0327381	1008
6	rs12191278	A	G	0.0327381	1008
6	rs78500282	T	C	0.0327381	1008
6	rs34488480	T	A	0.0515873	1008
6	rs74888335	A	G	0.0327381	1008
6	rs10455690	C	T	0.0327381	1008
6	rs4707218	C	T	0.568452	1008
6	rs10455691	G	T	0.0327381	1008
6	rs9346313	T	C	0.625	1008
6	rs9346314	A	C	0.60119	1008
6	rs9351764	T	C	0.568452	1008
6	rs116872689	T	C	0.0327381	1008
6	rs34857559	A	C	0.568452	1008
6	rs13206442	T	A	0.590278	1008
6	rs78594945	G	A	0.0386905	1008
6	rs77390138	C	T	0.0386905	1008
6	rs9364034	C	T	0.0694444	1008
6	rs78147928	T	C	0.0525794	1008
6	rs9346315	A	C	0.0694444	1008
6	rs9354870	C	T	0.0694444	1008
6	rs9346316	T	C	0.0386905	1008
6	rs10455692	T	C	0.0694444	1008
6	rs10455225	T	C	0.0694444	1008
6	rs35176897	G	C	0.030754	1008
6	rs34855314	A	G	0.0228175	1008
6	rs35534220	A	T	0.030754	1008
6	rs12192415	C	T	0.0386905	1008
6	rs116400692	T	C	0.0386905	1008
6	rs9346317	A	T	0.929563	1008
6	rs13216283	A	G	0.0694444	1008
6	rs9342762	G	A	0.0386905	1008
6	rs12204106	T	C	0.0694444	1008
6	rs35972533	A	G	0.0694444	1008
6	rs55739728	C	T	0.0228175	1008
6	rs13204189	G	A	0.030754	1008
6	rs114328250	G	A	0.0386905	1008
6	rs79290836	G	A	0.0416667	1008
6	rs12205972	T	C	0.0694444	1008
6	rs12210683	G	A	0.0386905	1008
6	rs6905260	A	G	0.0694444	1008
6	rs6924877	G	A	0.0694444	1008
6	rs6910099	T	G	0.0694444	1008
6	rs6926348	C	T	0.030754	1008
6	rs12196517	A	G	0.0694444	1008
6	rs12202643	G	A	0.0386905	1008
6	rs35141678	A	G	0.030754	1008
6	rs56121698	T	C	0.0694444	1008
6	rs115907562	G	C	0.0386905	1008
6	rs34029814	T	G	0.0694444	1008
6	rs116712030	G	A	0.0386905	1008
6	rs34036103	T	C	0.0694444	1008
6	rs62408330	C	A	0.030754	1008
6	rs62408331	C	G	0.0694444	1008
6	rs62408332	A	G	0.0694444	1008
6	rs35572543	G	A	0.030754	1008
6	rs62408334	C	T	0.0694444	1008
6	rs9454842	T	A	0.0704365	1008
6	rs36105649	T	C	0.0704365	1008
6	rs13198249	G	C	0.0704365	1008
6	rs13218223	T	C	0.030754	1008
6	rs13214996	A	C	0.030754	1008
6	rs59167280	T	A	0.0694444	1008
6	rs80020192	C	G	0.0386905	1008
6	rs74928105	C	T	0.0396825	1008
6	rs6917326	G	C	0.030754	1008
6	rs17763273	G	A	0.0228175	1008
6	rs12210052	G	C	0.0694444	1008
6	rs6907222	T	G	0.030754	1008
6	rs12197115	C	T	0.0386905	1008
6	rs12205685	T	G	0.0694444	1008
6	rs13207965	C	A	0.030754	1008
6	rs12204227	A	G	0.0694444	1008
6	rs13193478	A	T	0.030754	1008
6	rs12205802	T	C	0.0694444	1008
6	rs13207307	G	T	0.0228175	1008
6	rs12204388	A	G	0.0704365	1008
6	rs28416121	C	T	0.0386905	1008
6	rs28590660	T	C	0.0694444	1008
6	rs12206366	A	G	0.0694444	1008
6	rs62408340	G	A	0.030754	1008
6	rs10455693	A	T	0.0694444	1008
6	rs35536341	T	C	0.030754	1008
6	rs34265376	A	G	0.030754	1008
6	rs10455694	A	G	0.0694444	1008
6	rs10455695	A	G	0.0694444	1008
6	rs35963083	T	C	0.030754	1008
6	rs34251621	A	T	0.030754	1008
6	rs10455696	C	G	0.0386905	1008
6	rs10455697	G	C	0.0386905	1008
6	rs4707230	G	C	0.314484	1008
6	rs1987276	C	G	0.0228175	1008
6	rs1960319	G	A	0.0694444	1008
6	rs1960318	T	C	0.030754	1008
6	rs1812373	A	G	0.0694444	1008
6	rs80092329	G	A	0.0416667	1008
6	rs13219545	G	T	0.0704365	1008
6	rs13220683	C	T	0.030754	1008
6	rs12203049	C	T	0.0386905	1008
6	rs12210125	A	G	0.0386905	1008
6	rs6904921	C	G	0.559524	1008
6	rs12111414	T	C	0.030754	1008
6	rs28439782	G	C	0.0386905	1008
6	rs56217248	A	T	0.030754	1008
6	rs7748612	C	T	0.0228175	1008
6	rs6455329	A	G	0.030754	1008
6	rs7769194	A	G	0.0228175	1008
6	rs6455330	T	C	0.030754	1008
6	rs9364040	A	G	0.4375	1008
6	rs7748687	T	A	0.030754	1008
6	rs12110750	C	T	0.030754	1008
6	rs10455698	T	C	0.0386905	1008
6	rs35228692	C	T	0.030754	1008
6	rs34384257	C	T	0.030754	1008
6	rs34972731	C	T	0.030754	1008
6	rs76286859	A	G	0.0386905	1008
6	rs140584690	T	C	0.0128968	1008
6	rs16867833	T	C	0.0694444	1008
6	rs35902949	A	G	0.030754	1008
6	rs10455226	A	G	0.0694444	1008
6	rs141370067	G	A	0.0386905	1008
6	rs145160873	G	A	0.0386905	1008
6	rs55773264	G	T	0.0228175	1008
6	rs111552215	A	G	0.046627	1008
6	rs35515278	C	A	0.0277778	1008
6	rs34376437	T	C	0.0277778	1008
6	rs34687710	A	G	0.0277778	1008
6	rs34180490	G	A	0.0277778	1008
6	rs16867838	T	A	0.0287698	1008
6	rs16867841	G	T	0.0277778	1008
6	rs10455700	T	A	0.0386905	1008
6	rs13213160	A	T	0.0277778	1008
6	rs6908194	G	A	0.588294	1008
6	rs13213316	A	G	0.0277778	1008
6	rs36101143	T	G	0.0277778	1008
6	rs34868155	A	T	0.0277778	1008
6	rs62408351	T	G	0.0287698	1008
6	rs35512872	C	T	0.0277778	1008
6	rs35581460	G	A	0.0277778	1008
6	rs9454846	C	A	0.0664683	1008
6	rs9454847	A	G	0.0386905	1008
6	rs13217651	A	G	0.0277778	1008
6	rs12208129	C	T	0.0386905	1008
6	rs13201075	G	C	0.0277778	1008
6	rs13190768	T	C	0.0277778	1008
6	rs13201211	G	A	0.0277778	1008
6	rs9454848	G	C	0.0386905	1008
6	rs9454849	T	C	0.0664683	1008
6	rs13202232	C	A	0.0198413	1008
6	rs13218004	A	G	0.0277778	1008
6	rs13201510	G	A	0.0277778	1008
6	rs58840962	A	G	0.0277778	1008
6	rs58391290	G	T	0.0277778	1008
6	rs58366598	A	G	0.0277778	1008
6	rs59766620	T	C	0.0287698	1008
6	rs9454852	T	A	0.0664683	1008
6	rs28655215	C	A	0.0277778	1008
6	rs28716626	G	A	0.0287698	1008
6	rs16880700	T	C	0.0287698	1008
6	rs10485248	T	C	0.0277778	1008
6	rs35994746	C	A	0.0277778	1008
6	rs34706654	G	C	0.0277778	1008
6	rs34696652	A	G	0.0277778	1008
6	rs10485247	G	A	0.0287698	1008
6	rs140062127	C	G	0.0138889	1008
6	rs34793744	T	C	0.0198413	1008
6	rs12111448	C	T	0.0277778	1008
6	rs76301566	A	G	0.0386905	1008
6	rs7773916	C	T	0.0277778	1008
6	rs7772811	G	T	0.0277778	1008
6	rs7759665	T	C	0.0277778	1008
6	rs7774239	C	T	0.0664683	1008
6	rs7755805	A	G	0.0277778	1008
6	rs147753041	C	T	0.0119048	1008
6	rs13204741	A	G	0.0277778	1008
6	rs60614865	C	G	0.0386905	1008
6	rs9446145	T	G	0.0664683	1008
6	rs62408962	T	C	0.0198413	1008
6	rs9446146	C	A	0.0664683	1008
6	rs13219460	T	G	0.0545635	1008
6	rs78184056	T	G	0.0386905	1008
6	rs9446147	C	T	0.0664683	1008
6	rs77822299	T	C	0.015873	1008
6	rs33955960	G	A	0.0198413	1008
6	rs55992249	T	A	0.0664683	1008
6	rs79322233	T	G	0.0386905	1008
6	rs76799053	A	C	0.0386905	1008
6	rs7743867	A	C	0.0277778	1008
6	rs7761366	G	C	0.0664683	1008
6	rs7748172	T	C	0.0664683	1008
6	rs7766483	C	T	0.0277778	1008
6	rs13201566	T	C	0.0277778	1008
6	rs35126149	C	G	0.0287698	1008
6	rs34426101	A	G	0.289683	1008
6	rs55764460	A	G	0.0297619	1008
6	rs56013312	A	G	0.0297619	1008
6	rs6915789	T	C	0.412698	1008
6	rs55726661	G	A	0.0277778	1008
6	rs55915502	C	A	0.0277778	1008
6	rs35298805	C	G	0.0277778	1008
6	rs1379449	G	A	0.0277778	1008
6	rs1379450	A	G	0.0277778	1008
6	rs1379451	G	C	0.0277778	1008
6	rs80103603	G	T	0.0376984	1008
6	rs12196786	A	C	0.0654762	1008
6	rs35580806	G	A	0.0277778	1008
6	rs13210400	T	C	0.0277778	1008
6	rs2345235	C	G	0.0277778	1008
6	rs1563603	C	T	0.0277778	1008
6	rs1563604	G	A	0.0654762	1008
6	rs1563605	C	T	0.40873	1008
6	rs1000469	C	T	0.0277778	1008
6	rs1000468	T	C	0.0277778	1008
6	rs1000467	A	C	0.0654762	1008
6	rs6934061	T	A	0.289683	1008
6	rs1890653	C	T	0.0277778	1008
6	rs12200605	T	C	0.0376984	1008
6	rs12192356	C	T	0.0654762	1008
6	rs10485246	C	T	0.0277778	1008
6	rs62408971	C	A	0.0277778	1008
6	rs62408972	A	T	0.0277778	1008
6	rs13199431	G	A	0.0277778	1008
6	rs13200417	C	T	0.0277778	1008
6	rs13219403	T	C	0.0198413	1008
6	rs60697877	A	C	0.0376984	1008
6	rs13199950	G	T	0.0277778	1008
6	rs57264079	G	A	0.0376984	1008
6	rs1870129	C	T	0.0277778	1008
6	rs6942290	A	C	0.0376984	1008
6	rs4036443	T	C	0.0277778	1008
6	rs16867855	A	G	0.0277778	1008
6	rs34100607	G	C	0.0277778	1008
6	rs71534879	G	A	0.0515873	1008
6	rs13208722	C	T	0.0277778	1008
6	rs13194080	A	G	0.0277778	1008
6	rs13197270	T	A	0.0277778	1008
6	rs13208842	C	G	0.0277778	1008
6	rs13194186	A	G	0.0277778	1008
6	rs16867863	G	T	0.0277778	1008
6	rs16867865	G	A	0.0277778	1008
6	rs35934825	G	A	0.0297619	1008
6	rs62408975	G	A	0.0277778	1008
6	rs16867866	G	A	0.0287698	1008
6	rs34892009	G	T	0.0198413	1008
6	rs60687954	C	T	0.0525794	1008
6	rs35005546	G	A	0.0277778	1008
6	rs80085391	G	A	0.0376984	1008
6	rs16867869	G	A	0.0496032	1008
6	rs34814929	C	T	0.0297619	1008
6	rs13217645	T	C	0.0277778	1008
6	rs6909999	G	A	0.0376984	1008
6	rs34652479	C	T	0.0277778	1008
6	rs9446149	T	C	0.0654762	1008
6	rs4706258	A	G	0.590278	1008
6	rs13202462	G	A	0.0277778	1008
6	rs13202579	G	A	0.0277778	1008
6	rs12195461	C	T	0.0376984	1008
6	rs9364042	T	C	0.292659	1008
6	rs10485245	A	C	0.0277778	1008
6	rs7758998	G	A	0.0376984	1008
6	rs9454855	C	T	0.0277778	1008
6	rs7760398	C	T	0.0376984	1008
6	rs7759294	G	A	0.0376984	1008
6	rs146504439	G	A	0.0109127	1008
6	rs62408981	A	C	0.0277778	1008
6	rs62408982	C	T	0.0277778	1008
6	rs9446150	A	C	0.0654762	1008
6	rs78646323	A	C	0.0873016	1008
6	rs75484885	G	A	0.0515873	1008
6	rs7761673	T	A	0.0654762	1008
6	rs1379452	C	G	0.0277778	1008
6	rs7741429	G	A	0.0376984	1008
6	rs12204851	C	A	0.0376984	1008
6	rs9454857	A	T	0.0376984	1008
6	rs7747953	C	T	0.0376984	1008
6	rs77105420	T	A	0.00297619	1008
6	rs74614879	G	A	0.0376984	1008
6	rs6910590	G	A	0.0277778	1008
6	rs6910602	G	A	0.0277778	1008
6	rs114562004	T	C	0.0376984	1008
6	rs6927179	C	T	0.0277778	1008
6	rs12211585	G	T	0.0376984	1008
6	rs77292299	G	A	0.0376984	1008
6	rs1379453	C	T	0.0277778	1008
6	rs142270227	C	T	0.0198413	1008
6	rs77489032	T	C	0.014881	1008
6	rs75799250	G	A	0.046627	1008
6	rs959519	A	G	0.766865	1008
6	rs767414	C	T	0.904762	1008
6	rs9351766	A	G	0.904762	1008
6	rs189565487	A	G	0.00297619	1008
6	rs9360395	A	C	0.561508	1008
6	rs9360396	C	G	0.847222	1008
6	rs9354871	A	G	0.84623	1008
6	rs9342764	A	G	0.559524	1008
6	rs9354872	G	A	0.558532	1008
6	rs6455332	C	A	0.0654762	1008
6	rs79393954	G	A	0.0555556	1008
6	rs7752231	C	T	0.0654762	1008
6	rs1598787	G	C	0.235119	1008
6	rs7752395	C	A	0.0654762	1008
6	rs1114785	A	G	0.911706	1008
6	rs77959219	T	A	0.15873	1008
6	rs9454860	G	A	0.246032	1008
6	rs2125025	T	G	0.570437	1008
6	rs2125026	T	C	0.627976	1008
6	rs142352942	C	T	0.00892857	1008
6	rs6918453	A	G	0.625992	1008
6	rs117256551	G	A	0.0555556	1008
6	rs6939694	C	T	0.625992	1008
6	rs4706262	T	C	0.248016	1008
6	rs117468964	G	T	0.0555556	1008
6	rs1598788	T	C	0.912698	1008
6	rs10945185	C	T	0.249008	1008
6	rs1598789	T	A	0.624008	1008
6	rs1585187	G	A	0.248016	1008
6	rs76256372	A	G	0.0545635	1008
6	rs1598790	C	A	0.624008	1008
6	rs117163785	G	T	0.0505952	1008
6	rs9454861	T	C	0.249008	1008
6	rs4445025	C	T	0.911706	1008
6	rs4507550	G	A	0.624008	1008
6	rs74699691	A	G	0.0912698	1008
6	rs118088756	T	A	0.0555556	1008
6	rs1840941	G	A	0.62004	1008
6	rs74499652	G	T	0.53869	1008
6	rs2061311	T	A	0.911706	1008
6	rs2061312	C	T	0.566468	1008
6	rs78060379	C	T	0.0555556	1008
6	rs7752102	T	C	0.606151	1008
6	rs6455335	T	C	0.606151	1008
6	rs6455336	T	G	0.911706	1008
6	rs6930785	G	A	0.605159	1008
6	rs17765037	A	G	0.0396825	1008
6	rs78363710	T	G	0.559524	1008
6	rs4706263	A	G	0.608135	1008
6	rs7758646	T	C	0.0873016	1008
6	rs61305080	C	T	0.0406746	1008
6	rs34064969	A	G	0.0406746	1008
6	rs9346322	T	C	0.681548	1008
6	rs9454863	T	A	0.228175	1008
6	rs2345237	T	G	0.356151	1008
6	rs9346325	A	G	0.553571	1008
6	rs727237	T	A	0.0406746	1008
6	rs2168714	G	A	0.553571	1008
6	rs2345238	A	G	0.553571	1008
6	rs2345239	G	A	0.553571	1008
6	rs9342765	G	A	0.909722	1008
6	rs9354874	A	C	0.90873	1008
6	rs9351769	C	T	0.869048	1008
6	rs13204219	G	A	0.0396825	1008
6	rs9346326	T	C	0.87004	1008
6	rs7747908	G	A	0.727183	1008
6	rs9294846	T	C	0.0426587	1008
6	rs9294847	A	G	0.0426587	1008
6	rs6912049	C	T	0.047619	1008
6	rs8180582	G	A	0.564484	1008
6	rs78724975	C	T	0.0446429	1008
6	rs9354876	T	C	0.611111	1008
6	rs9346327	G	A	0.561508	1008
6	rs9364046	C	T	0.611111	1008
6	rs9346328	C	T	0.564484	1008
6	rs6903952	A	G	0.046627	1008
6	rs9354877	A	G	0.564484	1008
6	rs9454865	G	A	0.0426587	1008
6	rs16867900	G	C	0.046627	1008
6	rs6455337	C	G	0.611111	1008
6	rs1542413	A	G	0.738095	1008
6	rs1542412	T	C	0.564484	1008
6	rs1379454	C	T	0.046627	1008
6	rs140138805	G	A	0.0168651	1008
6	rs117908506	G	T	0.0833333	1008
6	rs4707278	G	C	0.564484	1008
6	rs1026441	T	C	0.564484	1008
6	rs80330045	A	G	0.0843254	1008
6	rs9185	G	A	0.738095	1008
6	rs3214020	A	G	0.046627	1008
6	rs3214021	C	T	0.564484	1008
6	rs3816563	A	G	0.564484	1008
6	rs6455338	T	C	0.564484	1008
6	rs6455339	C	T	0.564484	1008
6	rs9294848	A	T	0.611111	1008
6	rs9360397	G	A	0.564484	1008
6	rs9364047	T	C	0.564484	1008
6	rs3823078	A	G	0.564484	1008
6	rs3823079	A	G	0.564484	1008
6	rs7742015	A	G	0.738095	1008
6	rs12111306	G	A	0.046627	1008
6	rs9454868	C	A	0.0426587	1008
6	rs7774371	C	T	0.738095	1008
6	rs4706271	T	G	0.564484	1008
6	rs4706272	G	A	0.564484	1008
6	rs145537601	G	A	0.0257937	1008
6	rs4707289	C	T	0.564484	1008
6	rs4706273	C	T	0.564484	1008
6	rs980587	C	T	0.046627	1008
6	rs4706274	T	C	0.522817	1008
6	rs12175229	G	A	0.564484	1008
6	rs1457494	C	T	0.564484	1008
6	rs16867995	T	A	0.0843254	1008
6	rs17765737	G	C	0.0228175	1008
6	rs1457493	A	C	0.564484	1008
6	rs3799097	G	C	0.046627	1008
6	rs77829755	C	A	0.0813492	1008
6	rs16868004	G	C	0.0327381	1008
6	rs930886	T	C	0.738095	1008
6	rs9354878	A	G	0.948413	1008
6	rs2502568	G	A	0.953373	1008
6	rs1963956	G	A	0.564484	1008
6	rs2502567	C	G	0.953373	1008
6	rs75534017	C	T	0.0843254	1008
6	rs2045444	T	C	0.564484	1008
6	rs17503505	T	C	0.0228175	1008
6	rs2125022	A	T	0.564484	1008
6	rs9364048	A	G	0.519841	1008
6	rs2445957	T	C	0.388889	1008
6	rs16868038	G	A	0.0843254	1008
6	rs2502566	A	G	0.953373	1008
6	rs2502565	A	G	0.953373	1008
6	rs147669048	A	T	0.0198413	1008
6	rs2445958	A	C	0.388889	1008
6	rs2445959	G	A	0.388889	1008
6	rs2445960	G	A	0.388889	1008
6	rs12662629	C	T	0.564484	1008
6	rs9354879	C	T	0.564484	1008
6	rs2445961	T	C	0.953373	1008
6	rs2494776	A	G	0.261905	1008
6	rs17503698	C	T	0.00198413	1008
6	rs2445962	G	A	0.388889	1008
6	rs2502564	C	T	0.261905	1008
6	rs3799104	A	G	0.564484	1008
6	rs3799105	A	C	0.564484	1008
6	rs3799106	T	C	0.564484	1008
6	rs2445964	T	C	0.261905	1008
6	rs28434733	C	T	0.0426587	1008
6	rs79272186	C	G	0.0902778	1008
6	rs2445965	T	C	0.953373	1008
6	rs2502557	G	A	0.953373	1008
6	rs144700042	G	A	0.0843254	1008
6	rs2502556	A	G	0.953373	1008
6	rs921973	T	C	0.261905	1008
6	rs80171572	C	T	0.0843254	1008
6	rs12648	A	T	0.564484	1008
6	rs79367650	C	T	0.0347222	1008
6	rs2445967	T	C	0.953373	1008
6	rs9446157	G	C	0.0426587	1008
6	rs921972	A	G	0.564484	1008
6	rs4516910	A	C	0.565476	1008
6	rs2445969	G	A	0.953373	1008
6	rs75847296	T	A	0.0248016	1008
6	rs16868085	T	C	0.0456349	1008
6	rs7741758	A	C	0.564484	1008
6	rs79580747	T	C	0.0396825	1008
6	rs7742087	A	G	0.564484	1008
6	rs2502597	G	C	0.611111	1008
6	rs74571842	C	T	0.126984	1008
6	rs3799109	T	C	0.0426587	1008
6	rs960144	T	C	0.611111	1008
6	rs71559565	G	A	0.0228175	1008
6	rs78149587	A	T	0.0426587	1008
6	rs9364050	G	C	0.611111	1008
6	rs76491489	A	G	0.0426587	1008
6	rs1840940	T	G	0.738095	1008
6	rs58749084	T	C	0.046627	1008
6	rs57751010	T	C	0.046627	1008
6	rs2445971	C	G	0.0863095	1008
6	rs7763213	A	G	0.738095	1008
6	rs7743876	C	T	0.564484	1008
6	rs1457492	G	T	0.564484	1008
6	rs7749509	C	G	0.738095	1008
6	rs143549595	A	G	0.0287698	1008
6	rs1457500	A	G	0.611111	1008
6	rs1457499	G	T	0.611111	1008
6	rs11967736	G	A	0.046627	1008
6	rs75611730	G	A	0.0843254	1008
6	rs4706283	A	G	0.564484	1008
6	rs144639500	T	C	0.0426587	1008
6	rs4706284	A	G	0.0446429	1008
6	rs16868102	T	C	0.0843254	1008
6	rs77130156	T	C	0.0843254	1008
6	rs9454873	C	T	0.0426587	1008
6	rs79576895	T	C	0.0843254	1008
6	rs6902295	G	A	0.564484	1008
6	rs9364051	G	A	0.564484	1008
6	rs117890991	G	A	0.0843254	1008
6	rs62408989	T	C	0.0208333	1008
6	rs9342766	G	A	0.738095	1008
6	rs7771508	T	G	0.611111	1008
6	rs2305837	A	G	0.564484	1008
6	rs3799112	C	T	0.611111	1008
6	rs59459704	G	A	0.564484	1008
6	rs73485519	A	G	0.046627	1008
6	rs9342767	A	G	0.564484	1008
6	rs74968777	G	T	0.0843254	1008
6	rs4707324	T	G	0.0426587	1008
6	rs138070420	T	C	0.0843254	1008
6	rs9354881	T	C	0.565476	1008
6	rs9346332	C	A	0.564484	1008
6	rs9354882	T	G	0.564484	1008
6	rs73485522	C	G	0.046627	1008
6	rs9346333	C	A	0.564484	1008
6	rs9454876	G	A	0.0426587	1008
6	rs6934894	C	T	0.046627	1008
6	rs9346335	C	G	0.564484	1008
6	rs11966214	C	T	0.046627	1008
6	rs9351772	C	T	0.564484	1008
6	rs55678902	C	T	0.0208333	1008
6	rs9342768	C	G	0.738095	1008
6	rs9360399	C	T	0.564484	1008
6	rs9294849	C	T	0.0426587	1008
6	rs2061310	A	G	0.611111	1008
6	rs6924743	G	A	0.046627	1008
6	rs9346336	G	A	0.564484	1008
6	rs78496171	C	G	0.0436508	1008
6	rs62408993	T	C	0.0208333	1008
6	rs9342769	A	G	0.565476	1008
6	rs60078953	G	A	0.046627	1008
6	rs1902650	T	C	0.611111	1008
6	rs1902651	A	G	0.046627	1008
6	rs9354883	A	G	0.548611	1008
6	rs117393699	A	C	0.0843254	1008
6	rs73485538	A	G	0.046627	1008
6	rs9364053	A	G	0.564484	1008
6	rs12665798	A	G	0.611111	1008
6	rs7759966	G	T	0.564484	1008
6	rs72910810	T	C	0.564484	1008
6	rs140137004	A	G	0.0287698	1008
6	rs12055543	G	A	0.738095	1008
6	rs59256218	C	T	0.046627	1008
6	rs73485542	T	G	0.046627	1008
6	rs3799113	C	G	0.611111	1008
6	rs3799114	A	C	0.031746	1008
6	rs73485549	A	G	0.046627	1008
6	rs1031631	C	T	0.611111	1008
6	rs7750707	T	C	0.046627	1008
6	rs16868111	T	C	0.0843254	1008
6	rs9346337	T	C	0.564484	1008
6	rs9346338	C	T	0.564484	1008
6	rs73481734	A	C	0.046627	1008
6	rs9346339	A	G	0.564484	1008
6	rs9346340	T	C	0.611111	1008
6	rs9354884	G	T	0.738095	1008
6	rs75091665	C	G	0.0188492	1008
6	rs9360400	C	T	0.611111	1008
6	rs76584291	C	T	0.0843254	1008
6	rs7762400	T	G	0.564484	1008
6	rs7758405	A	T	0.611111	1008
6	rs6905645	C	T	0.738095	1008
6	rs145927071	C	T	0.0138889	1008
6	rs9364054	T	C	0.564484	1008
6	rs79256161	A	C	0.0545635	1008
6	rs138548481	T	C	0.0218254	1008
6	rs16868113	A	C	0.0426587	1008
6	rs9346341	C	T	0.738095	1008
6	rs56310174	A	C	0.046627	1008
6	rs9364055	G	A	0.611111	1008
6	rs45559535	G	T	0.564484	1008
6	rs12661224	C	T	0.564484	1008
6	rs62408997	T	C	0.0208333	1008
6	rs117257486	T	C	0.0248016	1008
6	rs2290710	G	A	0.564484	1008
6	rs1993481	C	A	0.564484	1008
6	rs183667398	T	A	0.678571	1008
6	rs5027848	C	T	0.611111	1008
6	rs9342770	T	C	0.564484	1008
6	rs74599590	T	C	0.0843254	1008
6	rs3799117	G	C	0.564484	1008
6	rs9364056	G	A	0.564484	1008
6	rs9354885	T	C	0.564484	1008
6	rs73745767	C	T	0.046627	1008
6	rs117884950	C	T	0.00198413	1008
6	rs141492871	G	A	0.0843254	1008
6	rs6909708	C	A	0.564484	1008
6	rs1993482	C	T	0.738095	1008
6	rs1993483	T	C	0.564484	1008
6	rs6904680	T	C	0.564484	1008
6	rs16868129	T	C	0.0426587	1008
6	rs9346342	C	T	0.738095	1008
6	rs75319795	C	A	0.0416667	1008
6	rs113989723	C	T	0.046627	1008
6	rs146627465	T	C	0.0843254	1008
6	rs9346343	C	T	0.564484	1008
6	rs113689118	G	T	0.046627	1008
6	rs9454880	G	A	0.0426587	1008
6	rs3778241	T	G	0.738095	1008
6	rs75457602	T	C	0.0843254	1008
6	rs16868135	A	G	0.046627	1008
6	rs10498869	G	A	0.00198413	1008
6	rs9454881	G	A	0.0426587	1008
6	rs6918407	A	C	0.612103	1008
6	rs6938478	G	A	0.564484	1008
6	rs55823739	T	C	0.046627	1008
6	rs9294851	C	T	0.564484	1008
6	rs11968161	A	C	0.046627	1008
6	rs4707343	C	T	0.564484	1008
6	rs11969223	T	G	0.046627	1008
6	rs11969244	T	C	0.046627	1008
6	rs9454882	G	A	0.0426587	1008
6	rs9346344	A	G	0.564484	1008
6	rs73481772	C	T	0.046627	1008
6	rs2881080	C	T	0.564484	1008
6	rs9342772	T	C	0.564484	1008
6	rs112837437	C	T	0.046627	1008
6	rs9364057	C	T	0.564484	1008
6	rs67678871	C	T	0.564484	1008
6	rs16868145	G	T	0.563492	1008
6	rs7739633	C	A	0.564484	1008
6	rs7738792	G	A	0.564484	1008
6	rs9354887	G	A	0.564484	1008
6	rs75523309	C	G	0.0238095	1008
6	rs139576605	G	A	0.0238095	1008
6	rs7743613	G	T	0.564484	1008
6	rs4457128	T	A	0.046627	1008
6	rs138094391	C	T	0.0327381	1008
6	rs4473825	G	A	0.611111	1008
6	rs7775172	T	C	0.565476	1008
6	rs7755920	C	T	0.565476	1008
6	rs59727335	C	T	0.046627	1008
6	rs6455340	A	T	0.738095	1008
6	rs3778242	G	C	0.564484	1008
6	rs59573217	G	T	0.046627	1008
6	rs7747688	A	C	0.046627	1008
6	rs62408998	T	C	0.0208333	1008
6	rs9454887	A	G	0.0426587	1008
6	rs8180599	A	C	0.565476	1008
6	rs77249230	A	G	0.0138889	1008
6	rs11970363	T	C	0.612103	1008
6	rs4707359	A	G	0.565476	1008
6	rs2445972	T	C	0.0863095	1008
6	rs7740306	T	C	0.046627	1008
6	rs74858570	C	T	0.046627	1008
6	rs74357362	A	G	0.0843254	1008
6	rs73486009	C	T	0.046627	1008
6	rs62408999	A	C	0.565476	1008
6	rs75470341	C	T	0.0843254	1008
6	rs76112265	T	A	0.739087	1008
6	rs11962504	T	C	0.046627	1008
6	rs4348273	C	T	0.565476	1008
6	rs77732788	C	T	0.0843254	1008
6	rs199627574	C	T	0.0218254	1008
6	rs1457496	C	T	0.046627	1008
6	rs1457495	C	T	0.046627	1008
6	rs9364058	G	A	0.565476	1008
6	rs11965589	G	A	0.046627	1008
6	rs9454889	C	A	0.0426587	1008
6	rs67438720	A	T	0.564484	1008
6	rs12525951	A	C	0.565476	1008
6	rs199623007	G	A	0.0168651	1008
6	rs6455342	G	A	0.739087	1008
6	rs2502543	A	G	0.258929	1008
6	rs1902652	C	A	0.046627	1008
6	rs9354888	A	G	0.565476	1008
6	rs9446159	T	A	0.0426587	1008
6	rs74968643	T	G	0.0843254	1008
6	rs2168712	T	C	0.739087	1008
6	rs2168713	T	C	0.565476	1008
6	rs6922658	C	T	0.046627	1008
6	rs9342773	C	T	0.565476	1008
6	rs1902653	C	T	0.046627	1008
6	rs9351774	C	A	0.565476	1008
6	rs77922290	G	A	0.172619	1008
6	rs77542346	T	A	0.0843254	1008
6	rs991973	C	T	0.046627	1008
6	rs991974	G	T	0.046627	1008
6	rs2345564	C	G	0.739087	1008
6	rs7763293	C	G	0.046627	1008
6	rs9346348	T	A	0.565476	1008
6	rs59510607	T	A	0.565476	1008
6	rs7749324	T	C	0.612103	1008
6	rs13437057	T	C	0.0426587	1008
6	rs12173563	A	G	0.565476	1008
6	rs7763931	C	G	0.046627	1008
6	rs77782241	C	T	0.0843254	1008
6	rs58614233	T	C	0.046627	1008
6	rs75877355	T	G	0.0426587	1008
6	rs73486032	A	C	0.046627	1008
6	rs3778243	A	T	0.046627	1008
6	rs9346350	A	C	0.565476	1008
6	rs3928194	C	A	0.046627	1008
6	rs9346351	A	G	0.565476	1008
6	rs9364060	G	A	0.565476	1008
6	rs2445973	A	G	0.739087	1008
6	rs76977153	G	A	0.522817	1008
6	rs68181489	G	A	0.565476	1008
6	rs9354889	C	T	0.565476	1008
6	rs78307026	G	A	0.126984	1008
6	rs56244815	A	G	0.0505952	1008
6	rs75791365	G	A	0.0843254	1008
6	rs10945188	C	T	0.565476	1008
6	rs6919766	G	A	0.612103	1008
6	rs11966540	T	A	0.046627	1008
6	rs6920280	G	C	0.565476	1008
6	rs9454890	A	G	0.0426587	1008
6	rs9351775	T	C	0.565476	1008
6	rs9342774	G	T	0.565476	1008
6	rs190777273	C	T	0.0119048	1008
6	rs9346352	T	C	0.565476	1008
6	rs2445974	T	C	0.739087	1008
6	rs9346353	A	G	0.565476	1008
6	rs9346354	A	G	0.565476	1008
6	rs2502547	A	G	0.0843254	1008
6	rs2502548	A	G	0.0843254	1008
6	rs61572016	G	C	0.046627	1008
6	rs59738216	C	T	0.565476	1008
6	rs17583400	T	C	0.0218254	1008
6	rs3799119	G	A	0.565476	1008
6	rs9454892	C	T	0.126984	1008
6	rs11967076	T	G	0.046627	1008
6	rs9364061	T	C	0.565476	1008
6	rs7752533	T	C	0.565476	1008
6	rs9454893	C	T	0.0426587	1008
6	rs1078026	G	A	0.612103	1008
6	rs3799120	C	A	0.565476	1008
6	rs2445976	A	C	0.739087	1008
6	rs12662657	C	T	0.565476	1008
6	rs1563606	C	T	0.612103	1008
6	rs1563607	G	A	0.565476	1008
6	rs1563608	C	T	0.739087	1008
6	rs1563609	G	T	0.565476	1008
6	rs75550594	G	A	0.0992063	1008
6	rs4707375	T	C	0.0396825	1008
6	rs9360404	A	T	0.565476	1008
6	rs1902654	A	C	0.565476	1008
6	rs1902655	C	G	0.612103	1008
6	rs1902656	C	T	0.565476	1008
6	rs1840942	A	G	0.739087	1008
6	rs117213057	C	T	0.0257937	1008
6	rs6934740	T	C	0.046627	1008
6	rs1457498	C	T	0.0426587	1008
6	rs2125023	G	C	0.565476	1008
6	rs2125024	G	A	0.565476	1008
6	rs2305838	C	A	0.565476	1008
6	rs2305839	T	G	0.565476	1008
6	rs2305840	A	G	0.172619	1008
6	rs79073054	T	C	0.0843254	1008
6	rs7751578	T	G	0.046627	1008
6	rs73469943	G	A	0.046627	1008
6	rs9446161	T	G	0.0426587	1008
6	rs6920725	T	C	0.612103	1008
6	rs6935994	G	A	0.612103	1008
6	rs117732167	T	C	0.0843254	1008
6	rs11970647	G	C	0.046627	1008
```
