## Supplementary material for "Characterization of shared and ancestry-specific signals driving complex traits using multi-ancestry fine-mapping": s2_ref.bim

```
6	rs73459235	0	69503712	C	T
6	rs9346243	0	69504461	A	C
6	rs79726692	0	69506054	A	G
6	rs7755356	0	69506704	A	G
6	rs76554849	0	69506855	C	A
6	rs9294807	0	69507314	A	T
6	rs2206834	0	69507819	G	A
6	rs2223724	0	69508067	A	G
6	rs12214149	0	69508348	T	C
6	rs7769724	0	69508365	T	G
6	rs7765583	0	69508424	A	G
6	rs76407707	0	69508746	C	T
6	rs9360361	0	69509198	T	C
6	rs6929378	0	69510211	G	A
6	rs9446058	0	69510455	T	G
6	rs1015152	0	69511092	C	G
6	rs6455303	0	69511921	C	T
6	rs7758017	0	69511938	A	G
6	rs10806605	0	69512348	A	T
6	rs145065313	0	69513914	A	T
6	rs74799610	0	69514320	G	C
6	rs6911395	0	69514543	G	C
6	rs9346245	0	69516566	G	C
6	rs9351738	0	69517384	A	G
6	rs2140510	0	69517882	T	C
6	rs2140511	0	69518096	A	G
6	rs2177448	0	69518233	A	G
6	rs9294810	0	69518935	A	C
6	rs10945142	0	69519309	G	A
6	rs10945143	0	69519499	T	C
6	rs9454621	0	69519534	A	G
6	rs9454622	0	69519609	G	A
6	rs1523937	0	69520127	C	G
6	rs9294811	0	69520768	A	C
6	rs9346246	0	69520926	C	A
6	rs9454624	0	69521779	A	T
6	rs9454625	0	69521787	T	G
6	rs582962	0	69521978	G	A
6	rs13203497	0	69522876	T	A
6	rs801262	0	69524373	T	C
6	rs801263	0	69524498	T	G
6	rs9360362	0	69525365	G	A
6	rs79880090	0	69525425	C	T
6	rs540437	0	69525629	T	C
6	rs78154292	0	69525853	A	G
6	rs9354801	0	69526585	C	T
6	rs1018436	0	69526861	A	G
6	rs646118	0	69526907	G	A
6	rs657393	0	69527084	T	A
6	rs116891643	0	69527196	C	A
6	rs490653	0	69527664	G	A
6	rs492444	0	69527865	A	G
6	rs11963528	0	69528170	C	A
6	rs9354802	0	69528498	T	C
6	rs473246	0	69529509	G	C
6	rs79137378	0	69529644	G	A
6	rs149274161	0	69529793	C	A
6	rs502221	0	69530387	G	A
6	rs595715	0	69530493	T	C
6	rs2022212	0	69531957	A	G
6	rs639610	0	69532057	C	A
6	rs2022213	0	69532079	C	G
6	rs4706035	0	69533938	G	A
6	rs4706665	0	69534107	T	C
6	rs75008594	0	69534242	G	A
6	rs13208896	0	69534385	G	A
6	rs9354803	0	69534484	A	G
6	rs6910694	0	69534582	T	A
6	rs9363967	0	69534613	A	T
6	rs12528362	0	69535038	T	G
6	rs12528028	0	69535258	A	G
6	rs12175526	0	69535509	T	G
6	rs544770	0	69535577	T	C
6	rs62418565	0	69535724	T	C
6	rs13199883	0	69535823	A	G
6	rs590889	0	69536018	C	T
6	rs62418566	0	69536582	T	C
6	rs62418567	0	69536924	A	T
6	rs498801	0	69537984	T	C
6	rs76977941	0	69538089	T	C
6	rs62418568	0	69538655	T	A
6	rs149561399	0	69539056	A	G
6	rs568360	0	69540590	T	A
6	rs570379	0	69540836	G	A
6	rs571299	0	69540950	G	A
6	rs514518	0	69541114	A	C
6	rs577328	0	69541331	G	A
6	rs62418570	0	69541588	C	T
6	rs144893593	0	69541935	G	T
6	rs75700702	0	69542165	T	A
6	rs497240	0	69542291	C	T
6	rs555959	0	69544160	G	T
6	rs563146	0	69544896	G	A
6	rs551876	0	69545429	A	G
6	rs13204246	0	69545666	C	T
6	rs482005	0	69545793	T	G
6	rs555588	0	69545855	C	T
6	rs1008234	0	69545903	G	A
6	rs483875	0	69545996	T	G
6	rs506211	0	69546138	T	C
6	rs579304	0	69546164	C	T
6	rs580073	0	69546221	C	T
6	rs580182	0	69546258	C	T
6	rs510779	0	69546639	T	C
6	rs77710713	0	69546673	G	A
6	rs513369	0	69546915	C	G
6	rs1523933	0	69546947	C	T
6	rs36051509	0	69546994	T	C
6	rs499251	0	69547090	A	T
6	rs536322	0	69547126	G	A
6	rs144230396	0	69547333	T	C
6	rs79721332	0	69547402	G	A
6	rs540974	0	69547642	T	G
6	rs505948	0	69547883	C	T
6	rs544495	0	69548012	A	G
6	rs528718	0	69548068	C	A
6	rs1403923	0	69548206	G	A
6	rs569272	0	69548406	T	C
6	rs62418572	0	69548439	C	A
6	rs483076	0	69549098	A	G
6	rs489218	0	69549413	T	G
6	rs492954	0	69549844	T	G
6	rs493768	0	69549897	C	T
6	rs66779956	0	69549928	G	A
6	rs486413	0	69550082	T	C
6	rs75472594	0	69550083	T	C
6	rs487408	0	69550199	G	A
6	rs487492	0	69550227	C	A
6	rs73458284	0	69550423	G	A
6	rs77269931	0	69550487	T	A
6	rs491998	0	69550688	G	A
6	rs62418573	0	69550695	A	G
6	rs492229	0	69550764	T	G
6	rs518644	0	69551323	C	T
6	rs519614	0	69551449	C	T
6	rs520391	0	69551494	C	T
6	rs34625240	0	69551541	A	C
6	rs523137	0	69551798	C	G
6	rs550090	0	69551822	A	G
6	rs1589733	0	69551838	G	C
6	rs546970	0	69552103	T	C
6	rs9446060	0	69552271	G	A
6	rs551777	0	69552659	T	C
6	rs1608528	0	69552718	A	G
6	rs492863	0	69552996	C	T
6	rs13214125	0	69553026	G	A
6	rs34131251	0	69553239	C	T
6	rs580034	0	69553463	G	A
6	rs580767	0	69553484	T	C
6	rs7774791	0	69554171	C	G
6	rs9342735	0	69554285	A	C
6	rs9346251	0	69554294	A	G
6	rs9342736	0	69554514	G	A
6	rs9346252	0	69554526	G	T
6	rs2207435	0	69554609	G	A
6	rs6941602	0	69554790	C	G
6	rs6920573	0	69554813	A	T
6	rs2224011	0	69555181	A	C
6	rs7742022	0	69555254	C	A
6	rs497728	0	69555985	T	C
6	rs522513	0	69556446	T	C
6	rs9351741	0	69556571	G	C
6	rs525342	0	69556783	G	A
6	rs526156	0	69556840	A	C
6	rs527932	0	69557000	A	C
6	rs478319	0	69557192	T	G
6	rs12524957	0	69557386	C	T
6	rs553613	0	69557496	G	A
6	rs6921402	0	69558035	C	T
6	rs580973	0	69558221	C	T
6	rs509984	0	69558359	C	T
6	rs472367	0	69558391	G	A
6	rs513357	0	69558698	A	G
6	rs501140	0	69559209	C	T
6	rs541027	0	69559455	A	T
6	rs13207774	0	69560086	A	G
6	rs491928	0	69560139	C	T
6	rs493606	0	69560278	T	C
6	rs493682	0	69560304	G	A
6	rs996768	0	69560573	G	A
6	rs536054	0	69560780	G	T
6	rs500125	0	69560985	G	A
6	rs12055424	0	69561169	C	A
6	rs62416367	0	69561451	G	A
6	rs525874	0	69561562	C	A
6	rs566190	0	69561759	A	G
6	rs552283	0	69562081	C	A
6	rs75511638	0	69563026	T	C
6	rs7755226	0	69563055	G	A
6	rs2057166	0	69563186	A	G
6	rs17200696	0	69563201	A	C
6	rs12196150	0	69563344	C	T
6	rs505369	0	69564430	T	A
6	rs507326	0	69564646	T	G
6	rs547423	0	69564830	G	A
6	rs534690	0	69565332	G	T
6	rs11967772	0	69565390	T	G
6	rs117048094	0	69565421	T	C
6	rs540955	0	69565982	T	A
6	rs1988054	0	69566718	G	C
6	rs1120509	0	69566846	A	G
6	rs2224014	0	69566849	C	G
6	rs141181208	0	69567095	G	A
6	rs483833	0	69567241	G	A
6	rs485721	0	69567445	C	A
6	rs117131535	0	69567811	A	G
6	rs62416368	0	69568729	C	T
6	rs518704	0	69568733	G	T
6	rs480816	0	69569533	T	A
6	rs1120258	0	69569875	A	G
6	rs550695	0	69569884	A	G
6	rs1120259	0	69570182	T	C
6	rs117872966	0	69570459	C	A
6	rs512094	0	69570602	G	C
6	rs501856	0	69570627	A	T
6	rs79541554	0	69570919	C	T
6	rs6455306	0	69571053	C	T
6	rs6936651	0	69571269	C	T
6	rs530244	0	69571461	A	T
6	rs533890	0	69571827	G	A
6	rs10223798	0	69572657	T	C
6	rs563952	0	69572779	T	G
6	rs564048	0	69572814	G	A
6	rs12527569	0	69573241	C	T
6	rs482872	0	69573689	G	A
6	rs494222	0	69573762	C	T
6	rs484684	0	69573882	T	G
6	rs484750	0	69573904	T	C
6	rs508920	0	69574261	G	A
6	rs512476	0	69574645	G	A
6	rs526501	0	69575044	T	G
6	rs538973	0	69575207	A	T
6	rs528341	0	69575238	A	G
6	rs529105	0	69575290	T	G
6	rs542600	0	69575610	G	A
6	rs553117	0	69575650	T	C
6	rs542737	0	69575654	G	C
6	rs544398	0	69575803	G	A
6	rs556592	0	69576000	A	G
6	rs76049517	0	69576163	A	T
6	rs573776	0	69576683	G	A
6	rs62416371	0	69576888	A	C
6	rs501521	0	69577447	A	G
6	rs492831	0	69577628	G	A
6	rs505031	0	69577789	T	C
6	rs519237	0	69578174	G	T
6	rs565292	0	69578409	T	C
6	rs523962	0	69578740	G	T
6	rs71534866	0	69578799	A	G
6	rs80302344	0	69578908	C	T
6	rs62416389	0	69579272	G	A
6	rs490692	0	69579962	T	C
6	rs9346257	0	69580078	G	T
6	rs518164	0	69580684	C	T
6	rs518311	0	69580726	A	G
6	rs150360793	0	69580920	G	A
6	rs510835	0	69581046	T	C
6	rs12529787	0	69581222	G	A
6	rs9363971	0	69581323	T	G
6	rs62416390	0	69581424	G	A
6	rs538997	0	69581777	G	A
6	rs539111	0	69581815	T	C
6	rs550348	0	69581899	A	G
6	rs551216	0	69581991	A	G
6	rs563817	0	69582205	T	C
6	rs9363972	0	69582263	G	A
6	rs566537	0	69582525	G	A
6	rs577894	0	69582622	C	T
6	rs579588	0	69582816	C	T
6	rs570276	0	69582910	T	C
6	rs12529174	0	69583104	A	C
6	rs77304716	0	69584854	C	T
6	rs9363973	0	69584914	A	C
6	rs545085	0	69585308	A	T
6	rs80182451	0	69585439	G	A
6	rs566426	0	69585624	A	C
6	rs62416392	0	69586024	T	C
6	rs559960	0	69586332	T	G
6	rs579773	0	69586781	A	G
6	rs504160	0	69587849	C	G
6	rs12174093	0	69588979	A	G
6	rs62416395	0	69589209	C	T
6	rs9346258	0	69589222	C	T
6	rs9346259	0	69589269	T	C
6	rs7454736	0	69589566	G	T
6	rs558452	0	69589587	G	A
6	rs1880177	0	69589956	G	A
6	rs12530394	0	69590096	T	A
6	rs13217051	0	69590247	A	G
6	rs75835928	0	69590486	G	A
6	rs75323297	0	69591426	T	G
6	rs12524100	0	69591585	T	C
6	rs562537	0	69591880	T	C
6	rs11751644	0	69592110	A	G
6	rs478789	0	69592536	G	A
6	rs482397	0	69592892	T	C
6	rs62416397	0	69592910	G	A
6	rs62416398	0	69593055	T	C
6	rs62416400	0	69593308	G	C
6	rs28594921	0	69593367	T	C
6	rs491833	0	69593525	A	G
6	rs509304	0	69593540	C	T
6	rs62416401	0	69593687	T	C
6	rs62416402	0	69593880	G	A
6	rs7754330	0	69593900	A	G
6	rs496481	0	69594032	T	A
6	rs514545	0	69594074	C	T
6	rs9363974	0	69594614	G	A
6	rs80050596	0	69594912	A	G
6	rs62416403	0	69595427	A	G
6	rs13208434	0	69595460	A	C
6	rs4706710	0	69596283	A	G
6	rs4706711	0	69596380	T	C
6	rs4706061	0	69596592	T	C
6	rs62416405	0	69597792	A	C
6	rs62416406	0	69597893	G	A
6	rs4706712	0	69597897	T	A
6	rs4706713	0	69598231	T	G
6	rs1403926	0	69598297	A	C
6	rs79616587	0	69599051	T	A
6	rs140703885	0	69599544	G	A
6	rs9454635	0	69599646	G	A
6	rs146646342	0	69599839	A	G
6	rs150131656	0	69600348	G	A
6	rs9454636	0	69600691	T	A
6	rs13195099	0	69600866	C	T
6	rs6927848	0	69600967	A	G
6	rs6906092	0	69601104	C	A
6	rs77791242	0	69601978	C	T
6	rs78808971	0	69602248	C	T
6	rs74536773	0	69602538	C	G
6	rs2342760	0	69603223	G	T
6	rs146330650	0	69604191	A	C
6	rs951399	0	69604748	G	A
6	rs1523936	0	69605682	C	T
6	rs9454639	0	69605817	A	G
6	rs75416801	0	69606478	G	T
6	rs143178898	0	69606642	A	G
6	rs1916767	0	69606748	A	G
6	rs76700465	0	69606985	A	G
6	rs6931990	0	69607907	T	G
6	rs72902999	0	69607909	G	T
6	rs72903001	0	69608392	C	T
6	rs1523938	0	69608492	A	C
6	rs34580444	0	69608505	G	A
6	rs74563674	0	69609089	A	T
6	rs147773434	0	69609106	C	G
6	rs13199576	0	69609961	T	A
6	rs13210533	0	69610230	G	A
6	rs2342761	0	69610281	G	A
6	rs56016894	0	69610898	A	T
6	rs56373244	0	69611234	T	C
6	rs58261635	0	69611307	A	G
6	rs9689807	0	69611665	G	A
6	rs76111468	0	69612074	C	T
6	rs4706062	0	69612290	C	G
6	rs12663245	0	69613005	C	G
6	rs13192878	0	69613022	G	C
6	rs9454643	0	69614818	A	C
6	rs10485437	0	69614928	G	A
6	rs10485436	0	69615168	A	G
6	rs10485435	0	69615615	G	T
6	rs62416440	0	69616179	G	A
6	rs11961186	0	69616186	A	T
6	rs9446064	0	69616288	T	C
6	rs78845580	0	69616828	A	T
6	rs13210818	0	69617733	G	C
6	rs10455677	0	69617787	C	T
6	rs16900333	0	69617848	A	T
6	rs9294812	0	69618124	C	G
6	rs9294813	0	69618480	A	C
6	rs79287382	0	69618545	C	T
6	rs9446067	0	69618614	G	A
6	rs1283951	0	69619007	T	C
6	rs12197269	0	69619043	T	A
6	rs79798924	0	69619089	G	A
6	rs9454645	0	69619463	C	A
6	rs142509972	0	69621148	G	A
6	rs13190995	0	69621266	A	G
6	rs9446070	0	69621406	G	A
6	rs7760666	0	69621860	G	C
6	rs7747786	0	69622114	T	C
6	rs13195122	0	69622220	A	G
6	rs146704174	0	69622226	A	G
6	rs13210551	0	69622810	C	A
6	rs112164577	0	69622979	T	G
6	rs7767583	0	69623072	C	T
6	rs7749284	0	69623177	A	C
6	rs62416442	0	69623635	C	G
6	rs79730108	0	69624874	T	A
6	rs73747852	0	69628148	G	A
6	rs7747549	0	69629187	T	C
6	rs12198022	0	69630023	T	C
6	rs79749336	0	69630056	T	G
6	rs1932609	0	69630274	G	C
6	rs1932610	0	69630285	C	T
6	rs79711275	0	69630471	G	A
6	rs9454653	0	69631323	T	C
6	rs12191891	0	69631411	C	T
6	rs10806607	0	69632011	T	A
6	rs10945147	0	69632227	A	G
6	rs10945148	0	69632576	A	G
6	rs16900354	0	69632594	A	G
6	rs76375893	0	69633081	G	A
6	rs17476598	0	69633302	C	T
6	rs13207808	0	69633887	C	G
6	rs13197534	0	69635067	A	C
6	rs4706744	0	69635555	T	C
6	rs9363976	0	69635627	C	A
6	rs6455307	0	69636183	A	G
6	rs6937418	0	69636671	C	T
6	rs10485434	0	69637928	C	T
6	rs12527597	0	69638504	C	T
6	rs75801326	0	69639256	C	T
6	rs79243032	0	69639741	C	G
6	rs76347422	0	69639853	G	A
6	rs1932611	0	69641096	T	C
6	rs3823059	0	69641998	C	G
6	rs75636561	0	69642026	C	T
6	rs13219669	0	69642099	C	T
6	rs61516669	0	69642103	G	A
6	rs9360366	0	69642181	A	G
6	rs1932612	0	69642551	A	G
6	rs62416449	0	69643681	A	G
6	rs144244586	0	69644673	T	G
6	rs58454780	0	69644859	C	T
6	rs3798966	0	69645839	C	T
6	rs143326324	0	69646710	T	C
6	rs2184723	0	69647086	G	A
6	rs2184724	0	69647106	T	G
6	rs2342763	0	69647244	A	G
6	rs75642229	0	69647496	C	T
6	rs10485432	0	69647534	C	T
6	rs11964646	0	69647865	G	A
6	rs9454655	0	69648472	G	A
6	rs62418264	0	69648504	C	T
6	rs13204176	0	69648614	T	G
6	rs13215030	0	69648760	G	C
6	rs13201188	0	69648824	A	G
6	rs72906706	0	69649319	C	A
6	rs6919909	0	69649478	A	G
6	rs6939663	0	69649491	G	A
6	rs6920061	0	69649563	A	G
6	rs6912997	0	69650284	G	A
6	rs190647364	0	69650352	C	T
6	rs12528300	0	69650691	C	T
6	rs145781308	0	69650725	A	G
6	rs9354811	0	69651816	A	T
6	rs2184725	0	69652633	T	G
6	rs7748808	0	69652994	A	G
6	rs7767423	0	69653047	C	A
6	rs12526204	0	69653183	G	A
6	rs73480159	0	69654372	G	A
6	rs7759377	0	69654650	T	C
6	rs3798967	0	69655168	T	G
6	rs62418267	0	69656085	G	T
6	rs62418268	0	69656416	C	T
6	rs1932614	0	69656950	G	A
6	rs1932615	0	69657008	G	A
6	rs13193787	0	69658250	T	C
6	rs62418270	0	69658432	G	A
6	rs62418272	0	69659420	T	A
6	rs13191427	0	69660502	C	A
6	rs1932616	0	69660841	C	T
6	rs62418273	0	69660854	G	A
6	rs1932617	0	69661073	T	A
6	rs67653429	0	69661162	G	A
6	rs6940312	0	69663213	A	T
6	rs7754659	0	69663785	G	C
6	rs1889879	0	69663880	C	A
6	rs62418276	0	69664317	A	G
6	rs7741961	0	69664377	A	T
6	rs12197583	0	69664663	C	A
6	rs75697214	0	69664860	A	G
6	rs12207529	0	69665063	T	G
6	rs9360367	0	69665088	G	T
6	rs150132994	0	69666492	G	A
6	rs7757138	0	69666520	T	C
6	rs1932618	0	69666684	A	G
6	rs17399055	0	69667027	C	T
6	rs1932619	0	69667040	G	A
6	rs3823061	0	69667472	A	G
6	rs9360368	0	69667801	C	G
6	rs72906736	0	69668138	A	G
6	rs9454658	0	69669003	A	T
6	rs9454659	0	69669063	G	A
6	rs1932620	0	69669616	G	A
6	rs1932621	0	69669930	A	T
6	rs10485431	0	69670083	A	G
6	rs3757043	0	69670142	G	C
6	rs10945149	0	69670880	C	T
6	rs3798969	0	69671585	A	G
6	rs3798971	0	69672039	A	G
6	rs16900381	0	69673314	T	C
6	rs945528	0	69673773	T	C
6	rs9446078	0	69674870	A	G
6	rs2880587	0	69675247	G	A
6	rs13191240	0	69675459	T	C
6	rs62418281	0	69675616	C	T
6	rs1556755	0	69675747	C	T
6	rs3798974	0	69675838	T	C
6	rs34617600	0	69676753	G	A
6	rs1556754	0	69676937	G	A
6	rs1006997	0	69677322	T	C
6	rs1953613	0	69677917	A	G
6	rs3798976	0	69678048	A	T
6	rs3798977	0	69678117	A	G
6	rs3798978	0	69678213	C	G
6	rs1999788	0	69678663	C	T
6	rs139056045	0	69678673	C	A
6	rs145117628	0	69678689	A	T
6	rs9454661	0	69678964	A	C
6	rs62418296	0	69679178	T	A
6	rs1336650	0	69679596	A	G
6	rs12525831	0	69679961	C	G
6	rs2880588	0	69680158	C	T
6	rs149634930	0	69680279	C	G
6	rs9446079	0	69680430	C	T
6	rs74704584	0	69680868	G	C
6	rs62418299	0	69681082	G	A
6	rs78707603	0	69681242	T	C
6	rs3823064	0	69681617	A	G
6	rs3798979	0	69681660	T	C
6	rs3798980	0	69681677	A	G
6	rs79177457	0	69682082	C	A
6	rs3798981	0	69682088	C	A
6	rs1932774	0	69682368	C	G
6	rs9454663	0	69683338	T	A
6	rs77445966	0	69683457	C	G
6	rs9454664	0	69683474	G	T
6	rs74623752	0	69684357	G	A
6	rs34526480	0	69684542	A	G
6	rs2275209	0	69684850	T	G
6	rs45602231	0	69684916	G	A
6	rs13191706	0	69686817	A	G
6	rs1953614	0	69686848	T	G
6	rs13194716	0	69686889	A	G
6	rs116910494	0	69687025	A	G
6	rs72906771	0	69687612	C	T
6	rs1959407	0	69687698	C	T
6	rs3798982	0	69687959	T	C
6	rs3798983	0	69688098	T	G
6	rs3798984	0	69688165	A	G
6	rs74564031	0	69689741	C	G
6	rs1415032	0	69690029	A	G
6	rs1336649	0	69690230	A	T
6	rs80241402	0	69690351	C	A
6	rs12665384	0	69690567	A	G
6	rs143348274	0	69690602	A	T
6	rs12665411	0	69690824	A	G
6	rs71555397	0	69690915	T	G
6	rs1953615	0	69691938	G	T
6	rs72906776	0	69692128	C	T
6	rs1336648	0	69692358	T	C
6	rs3798988	0	69692624	T	C
6	rs1336647	0	69692992	G	A
6	rs72906780	0	69693159	C	T
6	rs1336646	0	69693521	A	G
6	rs78145398	0	69693670	T	C
6	rs12529646	0	69693788	C	A
6	rs7757025	0	69694037	T	C
6	rs60944895	0	69694666	C	A
6	rs6899467	0	69695594	G	A
6	rs3757045	0	69696477	G	C
6	rs62418303	0	69696975	C	T
6	rs3798990	0	69697086	A	C
6	rs1336645	0	69697406	G	A
6	rs1336644	0	69697510	T	A
6	rs1336641	0	69697762	G	A
6	rs960991	0	69697964	C	T
6	rs3798991	0	69698380	A	G
6	rs79459480	0	69698382	A	G
6	rs3798992	0	69698538	G	T
6	rs3798993	0	69698592	G	A
6	rs9446082	0	69698642	A	G
6	rs1415031	0	69700397	C	G
6	rs3798995	0	69700760	T	G
6	rs16900396	0	69701549	G	A
6	rs945529	0	69701767	G	C
6	rs9454667	0	69702416	G	A
6	rs9454669	0	69702842	G	A
6	rs16900400	0	69705039	G	T
6	rs3798996	0	69705913	G	A
6	rs6934473	0	69706051	C	T
6	rs9354812	0	69706344	T	C
6	rs13205016	0	69707189	A	G
6	rs13205140	0	69707254	A	G
6	rs1970262	0	69707402	G	T
6	rs3798997	0	69708219	A	G
6	rs6903686	0	69708817	G	A
6	rs6908180	0	69708918	G	A
6	rs13197569	0	69709605	G	A
6	rs7761270	0	69710121	G	A
6	rs9360369	0	69710325	G	C
6	rs1999787	0	69710575	A	G
6	rs1415030	0	69710717	G	A
6	rs139722224	0	69711774	A	G
6	rs9446083	0	69711901	A	G
6	rs139088657	0	69712267	C	T
6	rs9446084	0	69712390	T	C
6	rs13219339	0	69712804	C	G
6	rs9354813	0	69712876	G	T
6	rs13191563	0	69713057	G	A
6	rs3798999	0	69714947	A	G
6	rs182338389	0	69715007	A	G
6	rs3799000	0	69715114	T	C
6	rs3799002	0	69715466	C	T
6	rs3799003	0	69715521	T	G
6	rs60671712	0	69715577	G	C
6	rs1415029	0	69716226	G	A
6	rs6920896	0	69716589	C	A
6	rs1336638	0	69717102	A	G
6	rs12194774	0	69718024	T	G
6	rs12213405	0	69718158	C	T
6	rs11754397	0	69718204	G	A
6	rs12194946	0	69718262	T	C
6	rs1556756	0	69718895	G	A
6	rs145246309	0	69719203	G	C
6	rs1336636	0	69720242	A	T
6	rs140465619	0	69720305	G	A
6	rs1336635	0	69720474	A	G
6	rs9454674	0	69720766	G	C
6	rs79696920	0	69720846	T	C
6	rs13192798	0	69721161	T	G
6	rs148611108	0	69721816	C	T
6	rs10945150	0	69722774	A	C
6	rs3799005	0	69722988	T	C
6	rs3799007	0	69723045	T	C
6	rs1336655	0	69724069	G	A
6	rs3799009	0	69724264	T	A
6	rs2343396	0	69724468	A	T
6	rs76707124	0	69724672	T	C
6	rs3823066	0	69725074	G	A
6	rs2785575	0	69725582	G	T
6	rs16900413	0	69725645	A	G
6	rs118036817	0	69725855	G	A
6	rs1415036	0	69726135	T	C
6	rs9446085	0	69726362	C	T
6	rs3799011	0	69727053	A	G
6	rs1336654	0	69727540	A	G
6	rs16900417	0	69728182	A	C
6	rs10485430	0	69728452	C	T
6	rs1889877	0	69729678	G	A
6	rs3757046	0	69729831	C	T
6	rs3757047	0	69729902	G	T
6	rs3757048	0	69729999	A	G
6	rs3823067	0	69730201	G	A
6	rs2785571	0	69730421	T	G
6	rs1415035	0	69730452	C	T
6	rs9363979	0	69731190	T	C
6	rs72908741	0	69731849	C	T
6	rs117667441	0	69731898	C	T
6	rs947221	0	69733057	G	A
6	rs16900425	0	69733677	C	A
6	rs77379950	0	69733679	A	G
6	rs62418324	0	69734102	A	G
6	rs60847833	0	69734703	G	T
6	rs12529202	0	69734864	G	T
6	rs62416762	0	69735177	C	T
6	rs1320613	0	69735256	T	A
6	rs1889878	0	69736293	C	T
6	rs62416764	0	69737526	G	A
6	rs80164607	0	69737887	C	T
6	rs7741493	0	69737907	C	A
6	rs1283903	0	69738032	T	C
6	rs3799016	0	69738247	T	A
6	rs3799017	0	69738395	G	A
6	rs117271109	0	69738737	T	A
6	rs143496660	0	69740194	G	T
6	rs9718113	0	69740799	G	T
6	rs1297485	0	69743290	G	A
6	rs79911876	0	69743496	C	T
6	rs17401221	0	69744008	A	C
6	rs2793457	0	69744327	G	A
6	rs1336651	0	69745491	G	A
6	rs2225803	0	69745723	G	A
6	rs1298521	0	69745864	T	C
6	rs2210867	0	69746054	C	T
6	rs75556966	0	69746343	A	T
6	rs7756040	0	69746447	G	A
6	rs118111603	0	69746567	G	A
6	rs7743332	0	69747028	A	G
6	rs10485429	0	69747650	G	T
6	rs118064317	0	69747796	T	C
6	rs11962923	0	69748600	T	G
6	rs7767118	0	69748672	G	A
6	rs74802157	0	69748723	G	T
6	rs146234141	0	69749794	C	T
6	rs590369	0	69749834	G	C
6	rs201241727	0	69750250	T	C
6	rs118099456	0	69750540	T	G
6	rs1572940	0	69751872	G	T
6	rs7760307	0	69752783	G	A
6	rs3799019	0	69753070	C	T
6	rs7764479	0	69753107	G	A
6	rs7764587	0	69753137	G	A
6	rs1007921	0	69753460	G	A
6	rs6904267	0	69756110	G	T
6	rs9454683	0	69756911	G	A
6	rs676505	0	69757152	G	C
6	rs3757049	0	69758072	A	T
6	rs9342739	0	69758982	A	G
6	rs493317	0	69759736	A	G
6	rs3799021	0	69760328	A	G
6	rs35797298	0	69761547	C	A
6	rs9363980	0	69761940	G	T
6	rs72910629	0	69761994	A	G
6	rs191671067	0	69762193	T	G
6	rs602406	0	69762476	G	A
6	rs62416780	0	69762524	T	C
6	rs62416781	0	69762935	G	A
6	rs677389	0	69763827	G	A
6	rs557184	0	69763970	A	G
6	rs602822	0	69764428	A	T
6	rs530694	0	69764561	C	G
6	rs524359	0	69765208	A	G
6	rs139636541	0	69765520	T	C
6	rs628698	0	69765707	T	C
6	rs629082	0	69765770	A	G
6	rs634371	0	69766509	A	G
6	rs62416782	0	69766653	G	A
6	rs62416803	0	69766783	C	T
6	rs62416804	0	69767306	T	G
6	rs9446089	0	69767587	A	G
6	rs570181	0	69768229	C	T
6	rs62416805	0	69768638	C	A
6	rs635863	0	69769070	C	A
6	rs72901517	0	69769439	G	A
6	rs509043	0	69770221	A	G
6	rs484935	0	69770564	T	C
6	rs653895	0	69770759	C	A
6	rs654801	0	69770961	A	C
6	rs779017	0	69771582	T	C
6	rs71555401	0	69771701	G	A
6	rs62416806	0	69771765	T	C
6	rs680726	0	69772098	C	T
6	rs9294818	0	69772468	C	G
6	rs3734465	0	69772650	T	C
6	rs2793459	0	69772817	C	G
6	rs2785576	0	69773460	G	A
6	rs11751150	0	69773508	G	A
6	rs2005033	0	69773686	A	G
6	rs693242	0	69773923	A	G
6	rs3799023	0	69774810	T	C
6	rs618714	0	69775349	T	G
6	rs79811527	0	69776038	C	T
6	rs485864	0	69776186	T	C
6	rs634695	0	69776639	T	A
6	rs3799024	0	69777361	A	C
6	rs12529244	0	69777733	C	T
6	rs62416808	0	69778008	T	G
6	rs55924387	0	69779699	C	A
6	rs526898	0	69781209	A	C
6	rs527872	0	69781317	T	A
6	rs7453486	0	69781701	G	C
6	rs559851	0	69782518	A	C
6	rs1482323	0	69783308	C	T
6	rs688606	0	69784174	T	A
6	rs686899	0	69784494	A	G
6	rs3757050	0	69785765	C	G
6	rs1384246	0	69786633	T	C
6	rs2170508	0	69787192	A	G
6	rs17402611	0	69787970	C	T
6	rs9354814	0	69788137	A	G
6	rs78662707	0	69788679	G	A
6	rs9363981	0	69788756	C	T
6	rs9342740	0	69789502	C	T
6	rs11752858	0	69789598	A	G
6	rs3799026	0	69791170	A	G
6	rs191654481	0	69791363	G	A
6	rs7739849	0	69791610	T	G
6	rs143997063	0	69791832	A	T
6	rs9360371	0	69793148	C	T
6	rs9454687	0	69793437	C	T
6	rs3823070	0	69794037	T	G
6	rs3799027	0	69794071	G	T
6	rs11964764	0	69794079	G	T
6	rs7756358	0	69794887	A	C
6	rs3799028	0	69794931	A	G
6	rs148445394	0	69795224	T	G
6	rs76639908	0	69795332	G	A
6	rs10945151	0	69795962	G	T
6	rs62416813	0	69796151	G	T
6	rs6930865	0	69796178	T	C
6	rs1482324	0	69797221	C	T
6	rs994380	0	69797998	T	C
6	rs994381	0	69798179	G	A
6	rs9351744	0	69798285	G	A
6	rs9360372	0	69799104	A	G
6	rs9346261	0	69799162	G	A
6	rs147610828	0	69800437	A	C
6	rs4706854	0	69801042	C	T
6	rs9354815	0	69801519	C	T
6	rs34958835	0	69801588	T	A
6	rs117004119	0	69801712	C	G
6	rs3799029	0	69802273	A	G
6	rs10455681	0	69802502	A	G
6	rs10455682	0	69802660	G	C
6	rs62406770	0	69802816	G	A
6	rs3799030	0	69803044	G	A
6	rs6913677	0	69803462	G	A
6	rs3823071	0	69804167	T	G
6	rs2170509	0	69804174	G	A
6	rs3799031	0	69804468	A	G
6	rs139188173	0	69804479	C	T
6	rs2128290	0	69804537	T	C
6	rs78664245	0	69805112	T	C
6	rs62406772	0	69805825	G	T
6	rs3799033	0	69805985	T	G
6	rs62406773	0	69806494	C	T
6	rs1336634	0	69806737	A	C
6	rs1482325	0	69806978	T	C
6	rs62406774	0	69807202	T	A
6	rs367888823	0	69807608	A	G
6	rs9360373	0	69808619	A	C
6	rs9363982	0	69809077	A	C
6	rs17403445	0	69809429	G	A
6	rs1384247	0	69809708	C	T
6	rs1384248	0	69809751	A	G
6	rs4706857	0	69810588	G	A
6	rs56285512	0	69811697	T	C
6	rs9454695	0	69812368	C	A
6	rs3823073	0	69812647	G	T
6	rs150335243	0	69813825	A	T
6	rs138008386	0	69814078	C	T
6	rs2086599	0	69815852	G	C
6	rs3757051	0	69816267	G	A
6	rs10485427	0	69816451	A	G
6	rs117312447	0	69816537	G	A
6	rs964664	0	69816863	T	C
6	rs2200088	0	69817062	G	A
6	rs7759645	0	69817329	G	A
6	rs55768432	0	69817345	A	G
6	rs62406777	0	69817835	C	T
6	rs62406778	0	69817962	G	A
6	rs9363983	0	69818593	G	T
6	rs62406779	0	69819291	G	T
6	rs55835027	0	69819644	C	T
6	rs3799037	0	69820911	G	A
6	rs12524905	0	69821183	G	C
6	rs6455309	0	69821600	C	G
6	rs9354816	0	69822889	G	A
6	rs1336632	0	69823956	C	G
6	rs76647655	0	69824682	T	A
6	rs9446095	0	69825514	T	G
6	rs74963434	0	69825658	G	A
6	rs1842743	0	69825681	G	C
6	rs3799038	0	69826413	T	A
6	rs3799039	0	69826507	A	G
6	rs1600876	0	69829689	A	T
6	rs9360374	0	69829981	C	T
6	rs9346262	0	69830072	T	C
6	rs76831909	0	69830205	T	A
6	rs4706126	0	69830253	C	A
6	rs62406781	0	69830799	G	A
6	rs77626572	0	69830855	C	T
6	rs9346263	0	69830957	G	A
6	rs143927751	0	69831085	G	A
6	rs9354817	0	69831420	C	G
6	rs62406782	0	69831426	G	A
6	rs9354818	0	69831669	C	T
6	rs9354819	0	69831770	C	T
6	rs62406784	0	69832027	C	T
6	rs9360375	0	69832831	T	A
6	rs79800306	0	69833605	G	A
6	rs62406785	0	69833734	G	A
6	rs11968068	0	69834030	G	A
6	rs57339450	0	69834032	A	T
6	rs6918978	0	69834142	G	A
6	rs6920644	0	69834358	C	T
6	rs6919356	0	69834386	G	A
6	rs9354820	0	69834663	A	G
6	rs7760630	0	69834835	G	A
6	rs2343257	0	69835704	C	T
6	rs16900526	0	69836041	G	T
6	rs9294820	0	69837373	A	G
6	rs9294821	0	69837427	A	G
6	rs1482329	0	69838112	A	G
6	rs1482328	0	69838292	T	C
6	rs9294822	0	69838654	G	A
6	rs3778238	0	69838839	C	T
6	rs1825195	0	69839451	A	G
6	rs9360376	0	69840109	G	A
6	rs17509972	0	69840327	C	G
6	rs17509993	0	69840695	T	C
6	rs62406787	0	69840987	C	T
6	rs55863906	0	69841551	G	A
6	rs117739098	0	69841687	G	A
6	rs9363985	0	69842129	C	T
6	rs9351745	0	69843004	C	T
6	rs62406790	0	69843534	G	A
6	rs78064808	0	69843926	G	A
6	rs62406791	0	69844084	C	T
6	rs1482326	0	69844768	G	A
6	rs11759965	0	69845810	T	C
6	rs1567660	0	69846310	T	C
6	rs1567659	0	69846468	G	C
6	rs79371348	0	69846919	G	A
6	rs4706866	0	69847112	T	C
6	rs80287141	0	69847413	A	G
6	rs9342741	0	69847420	G	T
6	rs16900539	0	69848348	C	G
6	rs1336633	0	69848733	G	T
6	rs11759629	0	69849203	C	T
6	rs9342742	0	69849351	T	C
6	rs9360377	0	69849403	C	T
6	rs1482331	0	69849507	T	G
6	rs17432036	0	69849592	G	A
6	rs16900544	0	69849871	A	G
6	rs13214486	0	69850591	A	G
6	rs546149730	0	69851021	G	T
6	rs1842742	0	69853066	A	G
6	rs9446099	0	69853618	T	G
6	rs56199922	0	69853964	T	C
6	rs1586042	0	69854848	G	A
6	rs76829574	0	69854861	C	G
6	rs1825196	0	69855199	G	A
6	rs1586043	0	69855249	A	G
6	rs6929969	0	69855866	T	C
6	rs140221715	0	69856966	A	G
6	rs72921213	0	69856985	C	T
6	rs2128291	0	69857009	G	A
6	rs7747753	0	69857293	C	T
6	rs4457127	0	69857457	T	C
6	rs146031078	0	69857535	A	G
6	rs12527069	0	69857861	T	A
6	rs140675670	0	69858412	G	T
6	rs72921224	0	69858561	C	T
6	rs62406797	0	69858728	C	T
6	rs2343261	0	69859598	T	C
6	rs9342743	0	69859639	G	A
6	rs76281041	0	69859924	G	A
6	rs1600873	0	69859971	T	C
6	rs9346266	0	69860599	A	G
6	rs9360379	0	69860734	C	T
6	rs55752088	0	69860817	C	T
6	rs1592056	0	69860876	A	G
6	rs1592054	0	69861247	T	C
6	rs77103497	0	69861324	A	G
6	rs2343262	0	69863660	C	T
6	rs314212	0	69863661	G	A
6	rs4706883	0	69863899	A	T
6	rs2128292	0	69864337	G	C
6	rs3799046	0	69865641	A	C
6	rs2050918	0	69866184	G	C
6	rs314206	0	69866730	C	T
6	rs3799047	0	69868877	C	G
6	rs9294824	0	69871284	T	C
6	rs75871062	0	69875854	G	T
6	rs55727434	0	69876866	G	A
6	rs314215	0	69877758	C	T
6	rs3799048	0	69879284	T	A
6	rs7741707	0	69880777	A	G
6	rs314200	0	69882869	A	C
6	rs11760008	0	69883343	G	A
6	rs779493	0	69884855	C	T
6	rs1083694	0	69885135	C	T
6	rs314197	0	69885938	C	T
6	rs117377679	0	69886370	A	G
6	rs7751072	0	69889076	A	T
6	rs779491	0	69889426	C	G
6	rs1606293	0	69890961	G	A
6	rs1606292	0	69891064	C	T
6	rs1283617	0	69891259	T	A
6	rs62406815	0	69891546	C	T
6	rs62406818	0	69892890	G	A
6	rs62406819	0	69893273	A	G
6	rs58141785	0	69893345	A	C
6	rs145831845	0	69893642	G	C
6	rs62406821	0	69893684	A	G
6	rs55943615	0	69894384	G	T
6	rs73745978	0	69896264	T	C
6	rs62406824	0	69896778	C	T
6	rs80055445	0	69897061	A	G
6	rs12528123	0	69898036	G	A
6	rs74620529	0	69898652	A	T
6	rs779486	0	69899753	G	A
6	rs148739548	0	69899795	A	T
6	rs779485	0	69899950	G	A
6	rs779484	0	69900102	C	T
6	rs2880651	0	69900493	T	C
6	rs2880652	0	69900571	G	A
6	rs9354826	0	69900836	C	A
6	rs779482	0	69903076	A	C
6	rs61503537	0	69903289	T	G
6	rs77820400	0	69903510	A	G
6	rs3799050	0	69904201	C	T
6	rs3799051	0	69904204	C	T
6	rs60158977	0	69904409	G	C
6	rs16900558	0	69905101	A	G
6	rs74295518	0	69905130	A	G
6	rs60652639	0	69905359	A	G
6	rs58928253	0	69905601	T	C
6	rs73745979	0	69906227	A	G
6	rs77009888	0	69906262	G	T
6	rs73745981	0	69906449	T	C
6	rs3799053	0	69907348	A	G
6	rs779481	0	69907857	C	A
6	rs62406830	0	69908583	G	T
6	rs75452214	0	69909588	C	T
6	rs2038999	0	69911678	C	T
6	rs779480	0	69911970	G	A
6	rs1751710	0	69912542	A	G
6	rs3799055	0	69913177	G	A
6	rs2038998	0	69913427	A	G
6	rs2175577	0	69913478	A	C
6	rs779479	0	69914740	T	C
6	rs1512233	0	69915127	G	A
6	rs60611946	0	69916064	T	C
6	rs61181148	0	69916830	A	G
6	rs4295442	0	69916919	G	A
6	rs4295443	0	69916925	G	A
6	rs57453804	0	69916943	G	T
6	rs62406834	0	69917632	G	A
6	rs6926984	0	69918086	G	T
6	rs2089902	0	69918884	C	T
6	rs113688968	0	69919095	C	T
6	rs112390902	0	69919988	A	G
6	rs7746527	0	69920256	C	T
6	rs7770340	0	69920306	T	C
6	rs79491871	0	69920337	C	T
6	rs6908986	0	69920375	C	G
6	rs59522720	0	69920613	A	G
6	rs779477	0	69920680	T	C
6	rs1849305	0	69920746	G	A
6	rs55946025	0	69921552	T	C
6	rs62406836	0	69921825	A	G
6	rs62406837	0	69921843	T	C
6	rs779476	0	69922208	A	T
6	rs1008758	0	69922243	T	C
6	rs1008757	0	69922327	A	G
6	rs56127974	0	69922386	G	A
6	rs779475	0	69923328	A	T
6	rs16900566	0	69923519	A	G
6	rs701654	0	69926352	C	T
6	rs1512232	0	69926906	T	C
6	rs779472	0	69927053	T	C
6	rs62406842	0	69927651	A	G
6	rs1877427	0	69928269	A	G
6	rs62406843	0	69928629	A	G
6	rs779471	0	69928844	T	C
6	rs201622125	0	69929355	A	G
6	rs1983913	0	69929818	G	T
6	rs1983912	0	69929831	G	A
6	rs998370	0	69930008	C	A
6	rs779469	0	69930130	C	A
6	rs779468	0	69931099	G	A
6	rs41421345	0	69931756	G	A
6	rs6934160	0	69932797	T	G
6	rs73745984	0	69933464	G	A
6	rs779465	0	69933491	T	C
6	rs62406845	0	69933800	T	C
6	rs1619465	0	69934339	C	A
6	rs146045500	0	69934386	A	C
6	rs76630820	0	69934880	A	T
6	rs77583104	0	69935712	C	T
6	rs1858395	0	69936152	C	T
6	rs1512231	0	69936557	A	G
6	rs62406846	0	69936580	C	T
6	rs59380662	0	69936675	A	G
6	rs188857165	0	69936682	C	T
6	rs971565	0	69936882	G	A
6	rs971564	0	69937179	C	T
6	rs56044688	0	69938168	A	G
6	rs1849304	0	69938177	G	C
6	rs55657902	0	69938515	G	T
6	rs16900579	0	69938517	G	A
6	rs62406849	0	69939234	G	A
6	rs1512230	0	69939450	G	A
6	rs118128639	0	69939813	C	T
6	rs6901348	0	69939828	A	G
6	rs6922091	0	69939861	C	T
6	rs73745985	0	69940187	C	T
6	rs77738869	0	69940382	A	C
6	rs78081469	0	69940383	G	A
6	rs3799064	0	69940937	G	A
6	rs16900583	0	69940955	G	A
6	rs779463	0	69942066	T	G
6	rs1512229	0	69944232	C	T
6	rs3818533	0	69945264	T	C
6	rs78064141	0	69946038	T	G
6	rs62406850	0	69946240	G	A
6	rs62406851	0	69947087	C	G
6	rs3799065	0	69947139	A	G
6	rs779460	0	69948471	G	A
6	rs16900585	0	69949955	T	A
6	rs779458	0	69950108	C	T
6	rs62406854	0	69950439	C	G
6	rs16900586	0	69951058	A	G
6	rs16900588	0	69951510	T	C
6	rs62406855	0	69952147	G	A
6	rs78643471	0	69952345	G	A
6	rs113759627	0	69953169	C	A
6	rs62406856	0	69953308	A	C
6	rs1321977	0	69953794	T	C
6	rs1321978	0	69953811	C	A
6	rs10485254	0	69953986	G	A
6	rs7758681	0	69955101	T	C
6	rs7773252	0	69955137	C	G
6	rs6939422	0	69955466	C	A
6	rs16900597	0	69955669	T	C
6	rs6908597	0	69957509	C	T
6	rs75388210	0	69958697	G	A
6	rs12209170	0	69959318	G	A
6	rs73745989	0	69961703	A	G
6	rs62406858	0	69962838	C	T
6	rs73745990	0	69963694	G	A
6	rs779452	0	69964296	C	T
6	rs6922214	0	69968484	A	G
6	rs61412028	0	69970059	T	A
6	rs7744929	0	69970491	T	G
6	rs78240583	0	69971942	G	T
6	rs75089015	0	69972725	A	G
6	rs3799073	0	69973066	A	G
6	rs17747612	0	69974042	T	C
6	rs62408263	0	69975399	C	T
6	rs7752099	0	69976261	G	C
6	rs117254356	0	69977760	G	A
6	rs55646932	0	69979354	T	G
6	rs55966798	0	69979453	C	A
6	rs77287401	0	69981579	T	C
6	rs75200157	0	69982380	A	T
6	rs9454723	0	69983102	G	A
6	rs11755273	0	69983111	C	A
6	rs3823076	0	69983216	A	T
6	rs3799075	0	69984288	C	G
6	rs59323391	0	69985032	T	C
6	rs78659195	0	69985485	C	T
6	rs9294825	0	69985513	C	T
6	rs73469401	0	69985675	A	G
6	rs74736239	0	69987113	C	T
6	rs117227115	0	69988142	T	C
6	rs77265197	0	69989030	G	T
6	rs9454725	0	69989413	T	C
6	rs1321979	0	69990437	A	G
6	rs79196634	0	69990533	G	A
6	rs77394833	0	69990746	T	A
6	rs3823077	0	69992479	G	A
6	rs148099501	0	69993276	G	T
6	rs10485252	0	69994361	T	C
6	rs3799076	0	69996190	A	G
6	rs3799077	0	69996217	T	G
6	rs3799078	0	69996352	T	C
6	rs6455312	0	69998532	A	G
6	rs117301069	0	70000099	C	A
6	rs11751520	0	70002111	C	T
6	rs3778240	0	70002791	T	G
6	rs9454727	0	70003389	A	G
6	rs1321980	0	70003609	G	A
6	rs76135892	0	70004560	G	A
6	rs2181002	0	70005063	C	T
6	rs1407269	0	70006485	G	C
6	rs117763955	0	70006921	C	T
6	rs3799081	0	70007450	C	A
6	rs1885331	0	70007550	G	T
6	rs3799083	0	70007678	A	G
6	rs138866795	0	70008736	A	G
6	rs142875773	0	70008823	A	G
6	rs79049021	0	70009218	C	A
6	rs13191298	0	70010225	A	G
6	rs80215500	0	70010552	C	T
6	rs140680456	0	70011639	A	G
6	rs10945152	0	70013395	G	T
6	rs4602695	0	70013594	G	A
6	rs4348277	0	70013768	A	G
6	rs3799084	0	70013784	G	C
6	rs4288170	0	70013915	C	A
6	rs1321981	0	70014608	T	G
6	rs76328385	0	70016611	T	A
6	rs1321982	0	70023164	T	C
6	rs2145889	0	70024534	T	A
6	rs76757302	0	70025520	G	A
6	rs7744063	0	70027070	C	T
6	rs11964197	0	70027197	A	T
6	rs192472493	0	70027877	T	G
6	rs1283465	0	70027963	T	A
6	rs1283466	0	70028229	C	T
6	rs10485251	0	70029389	A	C
6	rs1283467	0	70029519	T	C
6	rs9294827	0	70029816	T	C
6	rs1290329	0	70029980	C	A
6	rs7769609	0	70030617	G	A
6	rs1321983	0	70030675	T	A
6	rs9454728	0	70032249	C	T
6	rs75723476	0	70032477	A	C
6	rs60470320	0	70033013	C	T
6	rs3757053	0	70033536	G	A
6	rs73471339	0	70033852	G	A
6	rs2296975	0	70034982	C	T
6	rs17691995	0	70035046	C	T
6	rs116875690	0	70037150	A	T
6	rs3757054	0	70037944	A	G
6	rs1283468	0	70038147	G	A
6	rs16900648	0	70038567	A	G
6	rs1321973	0	70039487	G	C
6	rs1283470	0	70040193	G	C
6	rs17748715	0	70042045	G	A
6	rs2031896	0	70042422	C	T
6	rs7755689	0	70043617	A	G
6	rs75968816	0	70045023	A	T
6	rs1321974	0	70045101	C	G
6	rs1321975	0	70045246	T	A
6	rs78758682	0	70046025	A	G
6	rs151213277	0	70046059	A	G
6	rs76567210	0	70046250	C	A
6	rs10485250	0	70046976	G	A
6	rs74790336	0	70047254	G	A
6	rs117566852	0	70048259	C	T
6	rs11751775	0	70048739	A	C
6	rs3737019	0	70049070	A	T
6	rs9454732	0	70049915	G	A
6	rs79613442	0	70050408	G	A
6	rs1283472	0	70051052	T	G
6	rs78401606	0	70051582	G	A
6	rs77288552	0	70052944	A	G
6	rs58607458	0	70053496	T	C
6	rs78790429	0	70053998	A	T
6	rs79653786	0	70054601	C	T
6	rs35810215	0	70054605	G	C
6	rs140765597	0	70054846	A	T
6	rs1810640	0	70055476	A	C
6	rs111857502	0	70056075	A	G
6	rs1283473	0	70056349	A	T
6	rs6932340	0	70056939	T	G
6	rs61579800	0	70057030	A	T
6	rs80177907	0	70057376	G	A
6	rs191865118	0	70057516	T	A
6	rs3799091	0	70057857	T	A
6	rs12526777	0	70057990	T	C
6	rs79857780	0	70058105	A	C
6	rs72915022	0	70059061	G	T
6	rs11755891	0	70059073	T	G
6	rs9363994	0	70059196	T	C
6	rs74790860	0	70059906	C	T
6	rs142941613	0	70060108	G	A
6	rs1296346	0	70060225	T	C
6	rs75421368	0	70060683	C	T
6	rs140082487	0	70061261	G	A
6	rs79403576	0	70062862	T	C
6	rs2296974	0	70064187	G	A
6	rs145943533	0	70064958	C	A
6	rs6907374	0	70066000	A	C
6	rs75085728	0	70066227	G	C
6	rs7749882	0	70066275	T	A
6	rs6912952	0	70066620	T	C
6	rs10455224	0	70068002	C	T
6	rs117107540	0	70068812	C	A
6	rs16900663	0	70068943	T	G
6	rs913543	0	70071173	G	A
6	rs11758564	0	70071799	G	A
6	rs73748509	0	70072204	A	G
6	rs150667105	0	70072413	C	T
6	rs77914601	0	70072702	G	A
6	rs4142263	0	70074226	G	C
6	rs3757056	0	70074229	C	G
6	rs3757057	0	70074232	A	T
6	rs3799093	0	70074563	T	G
6	rs7745125	0	70075331	G	A
6	rs1410700	0	70076733	A	G
6	rs145641784	0	70076925	T	A
6	rs2880923	0	70077088	A	T
6	rs9446109	0	70077270	G	A
6	rs1410701	0	70078299	T	C
6	rs1328724	0	70079553	G	T
6	rs3799094	0	70080512	G	T
6	rs79251503	0	70081656	G	A
6	rs3799095	0	70082863	C	T
6	rs72915036	0	70083646	G	A
6	rs1328725	0	70084568	C	G
6	rs145171917	0	70085425	A	G
6	rs143245675	0	70085794	C	T
6	rs2149457	0	70086019	G	C
6	rs1928061	0	70086858	C	T
6	rs146237783	0	70088085	A	G
6	rs78456484	0	70088376	A	G
6	rs9351751	0	70088968	A	C
6	rs78882479	0	70090319	T	C
6	rs16900676	0	70090625	C	G
6	rs12173971	0	70092257	G	T
6	rs74719964	0	70093043	T	C
6	rs111851331	0	70094857	T	C
6	rs75724597	0	70094963	T	C
6	rs76164614	0	70095183	G	T
6	rs1952435	0	70095690	C	T
6	rs913537	0	70096024	T	C
6	rs1328735	0	70097588	G	A
6	rs76105725	0	70098291	T	G
6	rs147421659	0	70100375	T	C
6	rs12525747	0	70102584	A	G
6	rs9346273	0	70104023	C	T
6	rs73475352	0	70104452	T	G
6	rs1328734	0	70104682	T	G
6	rs1328733	0	70104848	T	G
6	rs1328732	0	70105132	T	C
6	rs10485249	0	70105187	G	C
6	rs74455984	0	70105712	T	G
6	rs7758355	0	70105805	C	T
6	rs6911011	0	70106360	T	G
6	rs7744884	0	70106598	A	C
6	rs34521235	0	70108267	T	C
6	rs1328731	0	70108415	G	A
6	rs1328729	0	70108848	C	T
6	rs11755968	0	70109951	T	A
6	rs74524205	0	70110809	A	G
6	rs62408288	0	70112193	C	A
6	rs16900688	0	70112380	C	T
6	rs79016164	0	70112741	G	A
6	rs4707011	0	70112978	A	G
6	rs9454742	0	70112998	C	T
6	rs77468726	0	70113200	A	G
6	rs12216325	0	70113899	G	A
6	rs6927885	0	70114832	A	C
6	rs9454743	0	70115123	C	G
6	rs7768274	0	70115162	T	C
6	rs1328727	0	70115766	A	G
6	rs12207052	0	70115937	C	T
6	rs6934671	0	70116170	A	T
6	rs12207342	0	70116475	C	T
6	rs74295520	0	70118606	A	G
6	rs9346274	0	70118630	G	A
6	rs1854359	0	70118725	A	C
6	rs1328726	0	70118841	G	A
6	rs6930379	0	70118970	C	T
6	rs4707014	0	70119211	C	T
6	rs9363995	0	70119308	G	C
6	rs117073671	0	70119786	C	T
6	rs75982988	0	70120127	A	T
6	rs140485756	0	70120331	T	C
6	rs13213867	0	70120855	A	G
6	rs72918738	0	70121107	C	T
6	rs9360383	0	70121234	T	A
6	rs9354833	0	70121861	T	C
6	rs35344196	0	70121940	G	C
6	rs370309815	0	70121968	G	T
6	rs374041841	0	70122342	C	A
6	rs12196744	0	70123560	G	A
6	rs9454746	0	70124911	A	C
6	rs139280561	0	70125735	T	C
6	rs117074699	0	70126028	T	C
6	rs35667279	0	70126887	C	T
6	rs145216889	0	70127696	G	A
6	rs1928055	0	70127704	A	G
6	rs142372322	0	70128626	G	C
6	rs72918740	0	70128758	A	G
6	rs57017850	0	70129430	C	T
6	rs35654194	0	70129669	A	C
6	rs12195301	0	70129796	C	T
6	rs77791927	0	70130437	C	G
6	rs1360024	0	70130852	C	T
6	rs1328718	0	70131373	G	T
6	rs6939864	0	70131418	C	T
6	rs6923586	0	70131488	T	A
6	rs78967385	0	70131512	C	T
6	rs79187792	0	70131580	A	C
6	rs9363996	0	70132540	T	G
6	rs9346276	0	70133558	G	A
6	rs78361433	0	70133831	A	G
6	rs66819792	0	70134512	T	A
6	rs9363997	0	70135390	A	G
6	rs115128808	0	70135891	C	T
6	rs4707025	0	70136071	T	C
6	rs7762967	0	70136445	C	T
6	rs7762198	0	70136660	G	T
6	rs76754258	0	70137281	G	A
6	rs74633007	0	70137475	A	G
6	rs10945154	0	70137886	G	A
6	rs16867531	0	70138140	G	A
6	rs6455313	0	70138567	C	T
6	rs74882530	0	70139535	G	A
6	rs9454749	0	70139940	T	C
6	rs140060449	0	70140130	C	A
6	rs2149455	0	70140227	C	A
6	rs4707027	0	70140497	A	G
6	rs75411048	0	70140710	T	C
6	rs73468708	0	70140898	C	T
6	rs141814576	0	70141817	A	T
6	rs9342748	0	70141937	C	T
6	rs12214365	0	70142996	G	A
6	rs113025163	0	70143164	C	T
6	rs12201395	0	70143183	C	T
6	rs141426640	0	70143244	G	A
6	rs12214527	0	70143280	G	A
6	rs112915284	0	70143309	C	T
6	rs12211885	0	70144566	T	C
6	rs1928056	0	70144673	G	A
6	rs11961580	0	70145133	G	T
6	rs71559542	0	70145872	T	C
6	rs12215588	0	70146294	T	A
6	rs9346277	0	70146474	C	T
6	rs6916553	0	70146918	G	A
6	rs6922588	0	70147894	G	A
6	rs1360025	0	70148081	G	A
6	rs190983534	0	70149239	A	G
6	rs144570398	0	70152079	A	G
6	rs4464744	0	70153167	A	G
6	rs6901894	0	70153181	A	G
6	rs12210615	0	70153685	C	G
6	rs6934533	0	70154997	C	T
6	rs9294831	0	70155016	G	T
6	rs4036809	0	70155138	C	T
6	rs2573017	0	70155400	C	T
6	rs6924081	0	70155873	T	C
6	rs78872591	0	70156605	G	A
6	rs955218	0	70156859	A	T
6	rs9346284	0	70158819	C	G
6	rs1328723	0	70159070	C	A
6	rs2573020	0	70159199	G	C
6	rs113910583	0	70159462	C	T
6	rs80214347	0	70159493	T	C
6	rs2770324	0	70159495	G	A
6	rs2770325	0	70159696	A	T
6	rs12213515	0	70160022	C	T
6	rs12195151	0	70160308	T	C
6	rs2770326	0	70160376	G	A
6	rs2573021	0	70160559	C	A
6	rs2573022	0	70160986	C	A
6	rs9342752	0	70161037	G	A
6	rs2573023	0	70161188	C	T
6	rs2094595	0	70161403	C	G
6	rs2479989	0	70161514	G	C
6	rs2573024	0	70161577	C	G
6	rs2770327	0	70161666	A	T
6	rs2770328	0	70161934	G	T
6	rs62408297	0	70162205	G	A
6	rs1831197	0	70162247	G	A
6	rs2770329	0	70162671	A	T
6	rs9446120	0	70163325	A	G
6	rs12205835	0	70163779	G	T
6	rs34323638	0	70163812	C	T
6	rs2573025	0	70163959	G	C
6	rs73472614	0	70165053	A	T
6	rs77300553	0	70165209	T	A
6	rs2770310	0	70165296	C	A
6	rs2770311	0	70165311	C	T
6	rs2573026	0	70166366	T	C
6	rs1328716	0	70166371	G	A
6	rs9360386	0	70166530	A	G
6	rs6906920	0	70166793	A	G
6	rs9446121	0	70166800	T	G
6	rs9446122	0	70166899	T	C
6	rs60605205	0	70167055	C	T
6	rs2572992	0	70167079	A	G
6	rs10945155	0	70167157	A	G
6	rs4354104	0	70167195	C	T
6	rs2770312	0	70167203	G	A
6	rs2770314	0	70167456	G	A
6	rs6938423	0	70167978	C	A
6	rs1928058	0	70168097	C	T
6	rs7755341	0	70168558	A	C
6	rs7738652	0	70168829	G	A
6	rs4707036	0	70169042	A	G
6	rs6900360	0	70169093	G	C
6	rs17694107	0	70169182	T	C
6	rs28535592	0	70169295	A	C
6	rs28629971	0	70169296	G	T
6	rs6929456	0	70169633	T	G
6	rs2770316	0	70169891	C	A
6	rs9446123	0	70170126	A	G
6	rs12208861	0	70170512	G	T
6	rs1328715	0	70171242	C	T
6	rs16867594	0	70171644	G	A
6	rs913541	0	70171759	G	T
6	rs913540	0	70171801	T	C
6	rs7764619	0	70171962	G	A
6	rs6931038	0	70172258	C	T
6	rs913539	0	70172889	C	G
6	rs913538	0	70173124	G	C
6	rs9454764	0	70173443	G	A
6	rs117009546	0	70173457	T	C
6	rs2572996	0	70173695	G	A
6	rs9446124	0	70173890	G	A
6	rs75157398	0	70174335	C	T
6	rs57288840	0	70174352	G	A
6	rs59983887	0	70175137	G	A
6	rs56169409	0	70175142	G	A
6	rs59900421	0	70175302	A	C
6	rs4707039	0	70175561	C	A
6	rs9454766	0	70175771	G	C
6	rs56880395	0	70176573	A	T
6	rs2094596	0	70176916	A	G
6	rs13202718	0	70176978	G	A
6	rs13202865	0	70177124	G	A
6	rs146796182	0	70177345	G	A
6	rs113616875	0	70177359	G	A
6	rs13192913	0	70177377	T	C
6	rs13204142	0	70177416	C	A
6	rs13219935	0	70177430	A	G
6	rs145674069	0	70177540	T	C
6	rs11961365	0	70177746	T	C
6	rs6924074	0	70178073	C	G
6	rs34425278	0	70178422	T	C
6	rs34995521	0	70178426	A	G
6	rs78750134	0	70178525	C	G
6	rs7760091	0	70178705	G	A
6	rs149928948	0	70178714	G	A
6	rs35485330	0	70179002	A	G
6	rs62408304	0	70179047	G	A
6	rs12111401	0	70179354	C	T
6	rs12110770	0	70179544	G	T
6	rs12111407	0	70179593	C	G
6	rs116188767	0	70179868	T	C
6	rs12332870	0	70180355	G	A
6	rs2572999	0	70180413	C	T
6	rs2573000	0	70180632	C	T
6	rs60961273	0	70180889	C	A
6	rs12110419	0	70181010	T	A
6	rs12111276	0	70181049	C	T
6	rs34590727	0	70181845	C	G
6	rs9454769	0	70182133	C	T
6	rs9454770	0	70182280	A	C
6	rs9354847	0	70182518	A	G
6	rs10214499	0	70182534	T	A
6	rs10455686	0	70182542	G	A
6	rs7750020	0	70182673	T	C
6	rs78536982	0	70182710	C	T
6	rs7764518	0	70182823	C	T
6	rs7754274	0	70182984	T	C
6	rs1887845	0	70183587	A	G
6	rs16867632	0	70183884	T	C
6	rs6938482	0	70183967	G	A
6	rs145538728	0	70183999	A	G
6	rs12197332	0	70184385	T	A
6	rs6940909	0	70184575	C	T
6	rs9364004	0	70184630	C	A
6	rs9454771	0	70184743	T	C
6	rs2104675	0	70184893	C	A
6	rs76196352	0	70184901	C	A
6	rs9346286	0	70185115	G	T
6	rs149512440	0	70185252	G	A
6	rs9454772	0	70185336	T	C
6	rs9454773	0	70185475	T	C
6	rs1410693	0	70185933	T	A
6	rs1410692	0	70185969	T	C
6	rs6455317	0	70186504	C	T
6	rs12206011	0	70186598	G	T
6	rs9346287	0	70186850	C	A
6	rs1028904	0	70187310	T	C
6	rs524872	0	70187720	A	T
6	rs1969737	0	70188136	A	G
6	rs499329	0	70188224	G	A
6	rs642805	0	70189005	C	G
6	rs148757010	0	70189228	A	G
6	rs645001	0	70189506	C	G
6	rs516295	0	70189837	T	G
6	rs657619	0	70189956	A	G
6	rs514510	0	70190038	T	C
6	rs2757769	0	70190161	G	A
6	rs12190241	0	70190162	C	T
6	rs658932	0	70190217	A	G
6	rs658970	0	70190244	A	G
6	rs113429114	0	70190309	G	A
6	rs112618552	0	70190310	T	C
6	rs146999655	0	70190344	G	A
6	rs510924	0	70190445	C	A
6	rs659855	0	70190481	C	G
6	rs12205048	0	70190978	G	A
6	rs200613887	0	70191827	A	C
6	rs113944562	0	70192468	A	G
6	rs537921	0	70192606	G	C
6	rs582404	0	70192641	A	C
6	rs142218075	0	70192655	T	G
6	rs536872	0	70192737	C	A
6	rs9364007	0	70192908	A	T
6	rs9346292	0	70193048	C	A
6	rs148927960	0	70193315	A	G
6	rs138302755	0	70193522	T	A
6	rs149243027	0	70194638	T	C
6	rs189673183	0	70196045	G	T
6	rs77918211	0	70196269	C	A
6	rs1743744	0	70197097	T	A
6	rs1743745	0	70197134	C	T
6	rs1952433	0	70197154	C	T
6	rs10806615	0	70197391	T	G
6	rs76129994	0	70197628	G	A
6	rs10806616	0	70197873	C	A
6	rs16867669	0	70197896	C	T
6	rs2573003	0	70198087	C	T
6	rs687027	0	70198249	G	A
6	rs687066	0	70198279	T	C
6	rs60879050	0	70198408	T	C
6	rs475540	0	70198702	A	G
6	rs581749	0	70198875	G	A
6	rs562375	0	70198918	A	G
6	rs73472700	0	70199668	C	G
6	rs596185	0	70199713	T	G
6	rs1831196	0	70200244	G	A
6	rs73484709	0	70200636	C	T
6	rs500154	0	70201195	A	T
6	rs12208046	0	70201252	A	C
6	rs2573004	0	70201435	C	T
6	rs73484716	0	70201669	C	T
6	rs1743748	0	70201693	G	A
6	rs625461	0	70201694	T	G
6	rs2757759	0	70202220	A	G
6	rs2146065	0	70202254	G	A
6	rs12211391	0	70202297	T	C
6	rs57678635	0	70202669	G	A
6	rs2757760	0	70202840	A	C
6	rs57676619	0	70202847	G	T
6	rs61000618	0	70202851	T	C
6	rs57832262	0	70203074	G	A
6	rs76279858	0	70203141	T	C
6	rs78037230	0	70203214	C	T
6	rs2573005	0	70203490	C	A
6	rs73484721	0	70203662	T	C
6	rs2573006	0	70203703	A	T
6	rs2573007	0	70204216	T	G
6	rs79243849	0	70204247	G	T
6	rs2573008	0	70204576	T	G
6	rs77870202	0	70204704	A	G
6	rs73484730	0	70204968	G	A
6	rs35896455	0	70205116	G	A
6	rs2573009	0	70205199	T	C
6	rs2573010	0	70205207	G	A
6	rs113469507	0	70205563	C	T
6	rs148020349	0	70205575	C	T
6	rs202198195	0	70209105	T	C
6	rs9766343	0	70209719	A	G
6	rs368653643	0	70210194	T	C
6	rs76739575	0	70211764	T	C
6	rs77609266	0	70211768	C	T
6	rs60981437	0	70212025	G	A
6	rs12198048	0	70212129	G	A
6	rs61500158	0	70212217	T	A
6	rs2573011	0	70212746	A	C
6	rs12199815	0	70212918	G	T
6	rs9454798	0	70212964	A	G
6	rs2573012	0	70213011	T	C
6	rs9354862	0	70213072	A	T
6	rs9346297	0	70213249	T	C
6	rs1618142	0	70213281	T	C
6	rs1934303	0	70213862	T	C
6	rs1624031	0	70213977	A	G
6	rs79835901	0	70213983	C	A
6	rs2573013	0	70214020	A	G
6	rs2573014	0	70214221	G	A
6	rs1768941	0	70214343	T	C
6	rs970516	0	70214389	G	C
6	rs12110894	0	70214751	G	A
6	rs12110376	0	70214844	C	T
6	rs4707087	0	70214937	T	G
6	rs970517	0	70214956	C	T
6	rs1768943	0	70215289	G	A
6	rs1743755	0	70215315	C	G
6	rs1743756	0	70215698	A	G
6	rs9942431	0	70215784	C	T
6	rs1768945	0	70215858	A	G
6	rs1743757	0	70216147	A	T
6	rs1768947	0	70216506	C	T
6	rs1743758	0	70216525	A	C
6	rs1743760	0	70216832	G	A
6	rs1743761	0	70217181	T	C
6	rs11757257	0	70217452	G	C
6	rs1033788	0	70217478	T	G
6	rs1033789	0	70217661	A	G
6	rs1934305	0	70218058	T	C
6	rs12174145	0	70218107	C	A
6	rs1768948	0	70218137	T	C
6	rs1570298	0	70218298	A	T
6	rs10455687	0	70218395	T	C
6	rs1743765	0	70218439	C	T
6	rs1934306	0	70218578	C	T
6	rs1570300	0	70218704	G	A
6	rs1934307	0	70218733	A	G
6	rs146655032	0	70219203	A	G
6	rs10945168	0	70219426	G	A
6	rs76149006	0	70219504	C	T
6	rs12175938	0	70219541	G	A
6	rs10945169	0	70219616	C	G
6	rs16867738	0	70219849	G	A
6	rs1743766	0	70219905	A	T
6	rs1743767	0	70219911	A	C
6	rs2757761	0	70220124	T	C
6	rs73484755	0	70220262	C	T
6	rs1768950	0	70220355	C	G
6	rs16867744	0	70220528	T	C
6	rs1768951	0	70221027	T	A
6	rs1743768	0	70221098	T	C
6	rs9364015	0	70221109	T	C
6	rs2146066	0	70221457	C	T
6	rs2757762	0	70221479	G	A
6	rs2573015	0	70221526	G	A
6	rs7769873	0	70221722	T	C
6	rs4380720	0	70221786	G	A
6	rs6939871	0	70221987	T	A
6	rs75211352	0	70222283	T	C
6	rs6940595	0	70222373	T	C
6	rs2757763	0	70222480	A	G
6	rs2757764	0	70222597	C	T
6	rs1768967	0	70223058	C	T
6	rs2757766	0	70223094	A	G
6	rs9364016	0	70223307	G	A
6	rs73468512	0	70223421	C	G
6	rs59802554	0	70223745	G	A
6	rs1743769	0	70223979	G	T
6	rs12206228	0	70224292	T	C
6	rs1743770	0	70224454	A	C
6	rs12206486	0	70224911	A	G
6	rs140903235	0	70225003	A	G
6	rs75487085	0	70225050	C	T
6	rs112539006	0	70225090	C	T
6	rs9454805	0	70225210	G	A
6	rs143356622	0	70225213	G	A
6	rs9360388	0	70225341	T	G
6	rs117901515	0	70231720	A	T
6	rs7771752	0	70231819	C	T
6	rs10945178	0	70231916	C	A
6	rs4599590	0	70232083	A	T
6	rs10806625	0	70232204	C	T
6	rs4706215	0	70232324	A	T
6	rs4707093	0	70232341	A	G
6	rs4707094	0	70232444	A	G
6	rs1293043	0	70232581	A	G
6	rs1934314	0	70232610	T	C
6	rs9364022	0	70232970	A	G
6	rs9364023	0	70233039	C	T
6	rs9454817	0	70233052	G	A
6	rs9354865	0	70233513	G	T
6	rs9354866	0	70233629	C	T
6	rs9342757	0	70233708	C	T
6	rs73468522	0	70233801	A	T
6	rs73468523	0	70233825	G	A
6	rs1293044	0	70233881	T	C
6	rs9364024	0	70233943	A	T
6	rs80302453	0	70234013	A	G
6	rs73468524	0	70234115	A	G
6	rs10455688	0	70234131	A	C
6	rs79271027	0	70234153	T	C
6	rs79543671	0	70234205	T	C
6	rs4707098	0	70235199	C	G
6	rs7754434	0	70235364	C	T
6	rs2153276	0	70235763	G	T
6	rs1934311	0	70235820	G	A
6	rs75277302	0	70235880	G	T
6	rs9354867	0	70236465	G	C
6	rs9364025	0	70236524	C	G
6	rs9346301	0	70237636	T	G
6	rs2572987	0	70237830	T	C
6	rs2757772	0	70238111	A	T
6	rs7770631	0	70238408	C	T
6	rs7756739	0	70238673	T	C
6	rs2572989	0	70238785	C	T
6	rs12196195	0	70239046	A	G
6	rs9346304	0	70239449	T	C
6	rs9346305	0	70239450	T	C
6	rs4612124	0	70239943	A	G
6	rs73468530	0	70239968	G	A
6	rs1885488	0	70240180	C	T
6	rs7772358	0	70240269	A	T
6	rs73468534	0	70240563	G	T
6	rs9294840	0	70240932	A	G
6	rs1028618	0	70240994	T	C
6	rs2146067	0	70241110	T	C
6	rs9454820	0	70241869	T	C
6	rs9454821	0	70241956	T	A
6	rs1028620	0	70242063	A	C
6	rs2572990	0	70242317	T	C
6	rs10945180	0	70242411	G	C
6	rs9346306	0	70242652	G	A
6	rs9446137	0	70242976	C	G
6	rs9454822	0	70243006	G	A
6	rs11964609	0	70243021	G	A
6	rs75692537	0	70243499	C	A
6	rs7772995	0	70244210	G	T
6	rs1293047	0	70244221	T	C
6	rs1934310	0	70244222	G	A
6	rs9294842	0	70244461	A	G
6	rs7774826	0	70244544	C	T
6	rs7773858	0	70244679	G	A
6	rs12216026	0	70244695	C	T
6	rs1934309	0	70245286	C	G
6	rs7741559	0	70245401	C	G
6	rs7741745	0	70245509	C	T
6	rs5007406	0	70245522	T	C
6	rs5007407	0	70245526	A	G
6	rs9351763	0	70245692	G	A
6	rs7746218	0	70245880	C	T
6	rs79559663	0	70245929	C	G
6	rs7766027	0	70245985	A	G
6	rs2572988	0	70246074	G	C
6	rs10046144	0	70246093	C	T
6	rs10046309	0	70246201	G	A
6	rs12200997	0	70246243	T	A
6	rs10223531	0	70246412	A	G
6	rs9364028	0	70246777	G	A
6	rs9446138	0	70246915	G	T
6	rs9346307	0	70247120	C	T
6	rs9454826	0	70247136	C	T
6	rs73468550	0	70247175	T	C
6	rs9454827	0	70247790	T	C
6	rs9454828	0	70247835	A	G
6	rs6905179	0	70248343	T	G
6	rs1293037	0	70248345	C	T
6	rs6920218	0	70248464	G	A
6	rs1934313	0	70248674	T	C
6	rs9446140	0	70250729	C	T
6	rs79975436	0	70250971	C	T
6	rs2225984	0	70251111	A	C
6	rs13196418	0	70251478	C	A
6	rs9360390	0	70251504	G	A
6	rs12207087	0	70252374	G	A
6	rs1293039	0	70252686	T	A
6	rs12207976	0	70255161	T	A
6	rs1293040	0	70255261	A	G
6	rs12208263	0	70255634	T	A
6	rs2757775	0	70256321	A	G
6	rs2757776	0	70256379	C	T
6	rs2572986	0	70257220	T	C
6	rs1768960	0	70257762	T	C
6	rs79450836	0	70258232	C	T
6	rs2572985	0	70258674	C	A
6	rs2572984	0	70259096	T	C
6	rs141988480	0	70259226	C	T
6	rs1768962	0	70259725	T	C
6	rs1768963	0	70259938	A	C
6	rs1631595	0	70260055	A	G
6	rs2757777	0	70260705	G	A
6	rs77130241	0	70260911	G	A
6	rs13216000	0	70260991	C	T
6	rs1743789	0	70261307	C	T
6	rs72906423	0	70261968	C	T
6	rs145715471	0	70262526	T	C
6	rs6455327	0	70262569	T	C
6	rs1293041	0	70262725	G	A
6	rs1293042	0	70263005	C	T
6	rs79257518	0	70263228	T	C
6	rs996948	0	70263562	C	T
6	rs2572981	0	70264430	C	G
6	rs2757778	0	70265940	G	A
6	rs16867769	0	70267998	C	A
6	rs9342759	0	70268006	G	A
6	rs2016403	0	70268412	T	C
6	rs9346309	0	70269365	A	G
6	rs980223	0	70269974	A	C
6	rs79131470	0	70270027	G	T
6	rs2093454	0	70270138	C	T
6	rs2757780	0	70270526	A	G
6	rs2757781	0	70270547	A	G
6	rs13205898	0	70271095	C	T
6	rs1768973	0	70271308	G	A
6	rs7763257	0	70272290	C	T
6	rs2208696	0	70273083	T	C
6	rs9346311	0	70273293	A	G
6	rs189084462	0	70273549	C	A
6	rs9342761	0	70273613	G	A
6	rs1799676	0	70274962	C	T
6	rs1768969	0	70275261	T	C
6	rs1743792	0	70275966	A	G
6	rs1743793	0	70276267	A	C
6	rs12202895	0	70277377	T	C
6	rs10945182	0	70277658	C	T
6	rs1768958	0	70277737	G	T
6	rs139096964	0	70278049	C	A
6	rs1768956	0	70278547	T	C
6	rs7744546	0	70279345	A	G
6	rs76569766	0	70279462	C	A
6	rs9360391	0	70279477	G	A
6	rs75647542	0	70279730	C	T
6	rs7774460	0	70279880	T	G
6	rs6914524	0	70280617	C	A
6	rs139081228	0	70280723	A	G
6	rs79518514	0	70282460	C	T
6	rs9364032	0	70283404	G	C
6	rs12196987	0	70285041	A	G
6	rs2757754	0	70286131	T	C
6	rs2757755	0	70286194	T	C
6	rs2757756	0	70286223	G	T
6	rs80306187	0	70287030	A	T
6	rs1743740	0	70287629	A	G
6	rs1768968	0	70287767	C	A
6	rs2757757	0	70288755	G	A
6	rs2757758	0	70289057	T	G
6	rs2572991	0	70290470	C	A
6	rs310261	0	70291435	C	G
6	rs310260	0	70291892	A	C
6	rs2607730	0	70293201	C	T
6	rs310259	0	70293321	G	A
6	rs6903829	0	70294671	A	G
6	rs6903838	0	70294685	A	T
6	rs6929485	0	70295005	C	T
6	rs310269	0	70295207	C	A
6	rs310268	0	70295507	T	C
6	rs12214229	0	70296398	G	A
6	rs12201242	0	70296546	C	T
6	rs310267	0	70296552	A	G
6	rs12202738	0	70296849	C	T
6	rs12202864	0	70297060	C	A
6	rs310266	0	70297209	G	A
6	rs12216085	0	70297234	G	T
6	rs184992707	0	70297760	A	C
6	rs12190864	0	70297863	G	A
6	rs310265	0	70298145	C	T
6	rs12204937	0	70298339	C	A
6	rs4036442	0	70299500	C	T
6	rs310264	0	70299613	T	A
6	rs76510342	0	70301507	T	G
6	rs310263	0	70302154	C	T
6	rs12209299	0	70302182	A	G
6	rs117678500	0	70302412	G	A
6	rs12190396	0	70303058	G	A
6	rs12190402	0	70303093	G	T
6	rs10945183	0	70303595	T	A
6	rs12206037	0	70303832	C	T
6	rs7747174	0	70304226	C	T
6	rs7747318	0	70304274	C	T
6	rs7766977	0	70304293	A	G
6	rs7767301	0	70304482	A	G
6	rs144848326	0	70304875	A	G
6	rs12216407	0	70304950	T	C
6	rs147951943	0	70305229	T	C
6	rs13201074	0	70305240	G	C
6	rs80158065	0	70305405	C	A
6	rs115017791	0	70305589	G	A
6	rs77747529	0	70305639	C	A
6	rs1817255	0	70305899	T	C
6	rs114675297	0	70306112	C	T
6	rs34221170	0	70306146	G	A
6	rs114367848	0	70306371	G	C
6	rs56050333	0	70306930	C	A
6	rs17762826	0	70307417	C	T
6	rs7762919	0	70307658	G	A
6	rs12199762	0	70307837	G	A
6	rs34013469	0	70309170	A	T
6	rs10455689	0	70309177	T	C
6	rs12201853	0	70309276	G	A
6	rs117133773	0	70309632	C	T
6	rs9364033	0	70309775	C	T
6	rs114201977	0	70310046	T	C
6	rs117305306	0	70310292	G	A
6	rs145433767	0	70310474	T	C
6	rs9446142	0	70310576	A	G
6	rs74437691	0	70310734	A	G
6	rs12191015	0	70311274	T	C
6	rs12209670	0	70311673	C	G
6	rs12191278	0	70311908	A	G
6	rs78500282	0	70312097	T	C
6	rs34488480	0	70312190	T	A
6	rs74888335	0	70312276	A	G
6	rs10455690	0	70312480	C	T
6	rs4707218	0	70312551	C	T
6	rs10455691	0	70313067	G	T
6	rs9346313	0	70313538	T	C
6	rs9346314	0	70313602	A	C
6	rs9351764	0	70313839	T	C
6	rs116872689	0	70314042	T	C
6	rs34857559	0	70314197	A	C
6	rs13206442	0	70314293	T	A
6	rs78594945	0	70314544	G	A
6	rs77390138	0	70314583	C	T
6	rs9364034	0	70314809	C	T
6	rs78147928	0	70314977	T	C
6	rs9346315	0	70315040	A	C
6	rs9354870	0	70315247	C	T
6	rs9346316	0	70315344	T	C
6	rs10455692	0	70315559	T	C
6	rs10455225	0	70315758	T	C
6	rs35176897	0	70315915	G	C
6	rs34855314	0	70316521	A	G
6	rs35534220	0	70316534	A	T
6	rs12192415	0	70316686	C	T
6	rs116400692	0	70317150	T	C
6	rs9346317	0	70317161	A	T
6	rs13216283	0	70317375	A	G
6	rs9342762	0	70317536	G	A
6	rs12204106	0	70317994	T	C
6	rs35972533	0	70318331	A	G
6	rs55739728	0	70318480	C	T
6	rs13204189	0	70318544	G	A
6	rs114328250	0	70318597	G	A
6	rs79290836	0	70318681	G	A
6	rs12205972	0	70318926	T	C
6	rs12210683	0	70319031	G	A
6	rs6905260	0	70319537	A	G
6	rs6924877	0	70319667	G	A
6	rs6910099	0	70319717	T	G
6	rs6926348	0	70319753	C	T
6	rs12196517	0	70320251	A	G
6	rs12202643	0	70320256	G	A
6	rs35141678	0	70320378	A	G
6	rs56121698	0	70320466	T	C
6	rs115907562	0	70320557	G	C
6	rs34029814	0	70320913	T	G
6	rs116712030	0	70321035	G	A
6	rs34036103	0	70321458	T	C
6	rs62408330	0	70321648	C	A
6	rs62408331	0	70321770	C	G
6	rs62408332	0	70321771	A	G
6	rs35572543	0	70321860	G	A
6	rs62408334	0	70322014	C	T
6	rs9454842	0	70322234	T	A
6	rs36105649	0	70322260	T	C
6	rs13198249	0	70322288	G	C
6	rs13218223	0	70322333	T	C
6	rs13214996	0	70322371	A	C
6	rs59167280	0	70322864	T	A
6	rs80020192	0	70323684	C	G
6	rs74928105	0	70323696	C	T
6	rs6917326	0	70323823	G	C
6	rs17763273	0	70323894	G	A
6	rs12210052	0	70323942	G	C
6	rs6907222	0	70324053	T	G
6	rs12197115	0	70324133	C	T
6	rs12205685	0	70324351	T	G
6	rs13207965	0	70324365	C	A
6	rs12204227	0	70324397	A	G
6	rs13193478	0	70324454	A	T
6	rs12205802	0	70324536	T	C
6	rs13207307	0	70324562	G	T
6	rs12204388	0	70324650	A	G
6	rs28416121	0	70325489	C	T
6	rs28590660	0	70325588	T	C
6	rs12206366	0	70325727	A	G
6	rs62408340	0	70326009	G	A
6	rs10455693	0	70326025	A	T
6	rs35536341	0	70326160	T	C
6	rs34265376	0	70326357	A	G
6	rs10455694	0	70326360	A	G
6	rs10455695	0	70326403	A	G
6	rs35963083	0	70326408	T	C
6	rs34251621	0	70326453	A	T
6	rs10455696	0	70326539	C	G
6	rs10455697	0	70326545	G	C
6	rs4707230	0	70326588	G	C
6	rs1987276	0	70326617	C	G
6	rs1960319	0	70326714	G	A
6	rs1960318	0	70326978	T	C
6	rs1812373	0	70327010	A	G
6	rs80092329	0	70327025	G	A
6	rs13219545	0	70327124	G	T
6	rs13220683	0	70327237	C	T
6	rs12203049	0	70327488	C	T
6	rs12210125	0	70327819	A	G
6	rs6904921	0	70328143	C	G
6	rs12111414	0	70328300	T	C
6	rs28439782	0	70328483	G	C
6	rs56217248	0	70328870	A	T
6	rs7748612	0	70329195	C	T
6	rs6455329	0	70329563	A	G
6	rs7769194	0	70329731	A	G
6	rs6455330	0	70329779	T	C
6	rs9364040	0	70329783	A	G
6	rs7748687	0	70329846	T	A
6	rs12110750	0	70329970	C	T
6	rs10455698	0	70330047	T	C
6	rs35228692	0	70330382	C	T
6	rs34384257	0	70330827	C	T
6	rs34972731	0	70330912	C	T
6	rs76286859	0	70330989	A	G
6	rs140584690	0	70331174	T	C
6	rs16867833	0	70331197	T	C
6	rs35902949	0	70331394	A	G
6	rs10455226	0	70331651	A	G
6	rs141370067	0	70331669	G	A
6	rs145160873	0	70331679	G	A
6	rs55773264	0	70332018	G	T
6	rs111552215	0	70332375	A	G
6	rs35515278	0	70333053	C	A
6	rs34376437	0	70333159	T	C
6	rs34687710	0	70333180	A	G
6	rs34180490	0	70333340	G	A
6	rs16867838	0	70333375	T	A
6	rs16867841	0	70333797	G	T
6	rs10455700	0	70334045	T	A
6	rs13213160	0	70334134	A	T
6	rs6908194	0	70334305	G	A
6	rs13213316	0	70334309	A	G
6	rs36101143	0	70334432	T	G
6	rs34868155	0	70334549	A	T
6	rs62408351	0	70334599	T	G
6	rs35512872	0	70334797	C	T
6	rs35581460	0	70335027	G	A
6	rs9454846	0	70335262	C	A
6	rs9454847	0	70335292	A	G
6	rs13217651	0	70335314	A	G
6	rs12208129	0	70335329	C	T
6	rs13201075	0	70335332	G	C
6	rs13190768	0	70335399	T	C
6	rs13201211	0	70335428	G	A
6	rs9454848	0	70335473	G	C
6	rs9454849	0	70335495	T	C
6	rs13202232	0	70335522	C	A
6	rs13218004	0	70335575	A	G
6	rs13201510	0	70335649	G	A
6	rs58840962	0	70335832	A	G
6	rs58391290	0	70335888	G	T
6	rs58366598	0	70335908	A	G
6	rs59766620	0	70335993	T	C
6	rs9454852	0	70336437	T	A
6	rs28655215	0	70336598	C	A
6	rs28716626	0	70336802	G	A
6	rs16880700	0	70337091	T	C
6	rs10485248	0	70337243	T	C
6	rs35994746	0	70337394	C	A
6	rs34706654	0	70337398	G	C
6	rs34696652	0	70337526	A	G
6	rs10485247	0	70337590	G	A
6	rs140062127	0	70337764	C	G
6	rs34793744	0	70337953	T	C
6	rs12111448	0	70338513	C	T
6	rs76301566	0	70338551	A	G
6	rs7773916	0	70339118	C	T
6	rs7772811	0	70339162	G	T
6	rs7759665	0	70339242	T	C
6	rs7774239	0	70339326	C	T
6	rs7755805	0	70339370	A	G
6	rs147753041	0	70339376	C	T
6	rs13204741	0	70339580	A	G
6	rs60614865	0	70339581	C	G
6	rs9446145	0	70339936	T	G
6	rs62408962	0	70339973	T	C
6	rs9446146	0	70340008	C	A
6	rs13219460	0	70340168	T	G
6	rs78184056	0	70340749	T	G
6	rs9446147	0	70340956	C	T
6	rs77822299	0	70341718	T	C
6	rs33955960	0	70341853	G	A
6	rs55992249	0	70342252	T	A
6	rs79322233	0	70342473	T	G
6	rs76799053	0	70342515	A	C
6	rs7743867	0	70342687	A	C
6	rs7761366	0	70342762	G	C
6	rs7748172	0	70342807	T	C
6	rs7766483	0	70342854	C	T
6	rs13201566	0	70342926	T	C
6	rs35126149	0	70343143	C	G
6	rs34426101	0	70343177	A	G
6	rs55764460	0	70343330	A	G
6	rs56013312	0	70343349	A	G
6	rs6915789	0	70343399	T	C
6	rs55726661	0	70343750	G	A
6	rs55915502	0	70343948	C	A
6	rs35298805	0	70343975	C	G
6	rs1379449	0	70344002	G	A
6	rs1379450	0	70344027	A	G
6	rs1379451	0	70344202	G	C
6	rs80103603	0	70344558	G	T
6	rs12196786	0	70344903	A	C
6	rs35580806	0	70345023	G	A
6	rs13210400	0	70345054	T	C
6	rs2345235	0	70345332	C	G
6	rs1563603	0	70345366	C	T
6	rs1563604	0	70345447	G	A
6	rs1563605	0	70345513	C	T
6	rs1000469	0	70345759	C	T
6	rs1000468	0	70345940	T	C
6	rs1000467	0	70346058	A	C
6	rs6934061	0	70346391	T	A
6	rs1890653	0	70346602	C	T
6	rs12200605	0	70346688	T	C
6	rs12192356	0	70346713	C	T
6	rs10485246	0	70346807	C	T
6	rs62408971	0	70346855	C	A
6	rs62408972	0	70346946	A	T
6	rs13199431	0	70347275	G	A
6	rs13200417	0	70347345	C	T
6	rs13219403	0	70347395	T	C
6	rs60697877	0	70347675	A	C
6	rs13199950	0	70347698	G	T
6	rs57264079	0	70347747	G	A
6	rs1870129	0	70348309	C	T
6	rs6942290	0	70348705	A	C
6	rs4036443	0	70348736	T	C
6	rs16867855	0	70348790	A	G
6	rs34100607	0	70348894	G	C
6	rs71534879	0	70349045	G	A
6	rs13208722	0	70349092	C	T
6	rs13194080	0	70349093	A	G
6	rs13197270	0	70349129	T	A
6	rs13208842	0	70349172	C	G
6	rs13194186	0	70349202	A	G
6	rs16867863	0	70349308	G	T
6	rs16867865	0	70349486	G	A
6	rs35934825	0	70349530	G	A
6	rs62408975	0	70349863	G	A
6	rs16867866	0	70350205	G	A
6	rs34892009	0	70350233	G	T
6	rs60687954	0	70350316	C	T
6	rs35005546	0	70350831	G	A
6	rs80085391	0	70350876	G	A
6	rs16867869	0	70351356	G	A
6	rs34814929	0	70351689	C	T
6	rs13217645	0	70351937	T	C
6	rs6909999	0	70352188	G	A
6	rs34652479	0	70352396	C	T
6	rs9446149	0	70353034	T	C
6	rs4706258	0	70353136	A	G
6	rs13202462	0	70353230	G	A
6	rs13202579	0	70353342	G	A
6	rs12195461	0	70353574	C	T
6	rs9364042	0	70353832	T	C
6	rs10485245	0	70354159	A	C
6	rs7758998	0	70354474	G	A
6	rs9454855	0	70354574	C	T
6	rs7760398	0	70354629	C	T
6	rs7759294	0	70354682	G	A
6	rs146504439	0	70355342	G	A
6	rs62408981	0	70355481	A	C
6	rs62408982	0	70355714	C	T
6	rs9446150	0	70356261	A	C
6	rs78646323	0	70356663	A	C
6	rs75484885	0	70356838	G	A
6	rs7761673	0	70357368	T	A
6	rs1379452	0	70357426	C	G
6	rs7741429	0	70357940	G	A
6	rs12204851	0	70358398	C	A
6	rs9454857	0	70358472	A	T
6	rs7747953	0	70358899	C	T
6	rs77105420	0	70359504	T	A
6	rs74614879	0	70359684	G	A
6	rs6910590	0	70359738	G	A
6	rs6910602	0	70359756	G	A
6	rs114562004	0	70359901	T	C
6	rs6927179	0	70359936	C	T
6	rs12211585	0	70360359	G	T
6	rs77292299	0	70360719	G	A
6	rs1379453	0	70360869	C	T
6	rs142270227	0	70361340	C	T
6	rs77489032	0	70362224	T	C
6	rs75799250	0	70362662	G	A
6	rs959519	0	70362734	A	G
6	rs767414	0	70363014	C	T
6	rs9351766	0	70363194	A	G
6	rs189565487	0	70363491	A	G
6	rs9360395	0	70363504	A	C
6	rs9360396	0	70364416	C	G
6	rs9354871	0	70364668	A	G
6	rs9342764	0	70364676	A	G
6	rs9354872	0	70364817	G	A
6	rs6455332	0	70364881	C	A
6	rs79393954	0	70365131	G	A
6	rs7752231	0	70365156	C	T
6	rs1598787	0	70365170	G	C
6	rs7752395	0	70365281	C	A
6	rs1114785	0	70367148	A	G
6	rs77959219	0	70367252	T	A
6	rs9454860	0	70367724	G	A
6	rs2125025	0	70367962	T	G
6	rs2125026	0	70368095	T	C
6	rs142352942	0	70368851	C	T
6	rs6918453	0	70369159	A	G
6	rs117256551	0	70369198	G	A
6	rs6939694	0	70369232	C	T
6	rs4706262	0	70369535	T	C
6	rs117468964	0	70369632	G	T
6	rs1598788	0	70370029	T	C
6	rs10945185	0	70370035	C	T
6	rs1598789	0	70370217	T	A
6	rs1585187	0	70370323	G	A
6	rs76256372	0	70370353	A	G
6	rs1598790	0	70370471	C	A
6	rs117163785	0	70370509	G	T
6	rs9454861	0	70370962	T	C
6	rs4445025	0	70371137	C	T
6	rs4507550	0	70371165	G	A
6	rs74699691	0	70371229	A	G
6	rs118088756	0	70371318	T	A
6	rs1840941	0	70371384	G	A
6	rs74499652	0	70372046	G	T
6	rs2061311	0	70372227	T	A
6	rs2061312	0	70372422	C	T
6	rs78060379	0	70372833	C	T
6	rs7752102	0	70372988	T	C
6	rs6455335	0	70373237	T	C
6	rs6455336	0	70373363	T	G
6	rs6930785	0	70373470	G	A
6	rs17765037	0	70373515	A	G
6	rs78363710	0	70373582	T	G
6	rs4706263	0	70373828	A	G
6	rs7758646	0	70374687	T	C
6	rs61305080	0	70374692	C	T
6	rs34064969	0	70375076	A	G
6	rs9346322	0	70375320	T	C
6	rs9454863	0	70375494	T	A
6	rs2345237	0	70375796	T	G
6	rs9346325	0	70375943	A	G
6	rs727237	0	70376041	T	A
6	rs2168714	0	70376655	G	A
6	rs2345238	0	70376800	A	G
6	rs2345239	0	70376955	G	A
6	rs9342765	0	70377155	G	A
6	rs9354874	0	70377693	A	C
6	rs9351769	0	70377798	C	T
6	rs13204219	0	70378796	G	A
6	rs9346326	0	70378804	T	C
6	rs7747908	0	70379937	G	A
6	rs9294846	0	70379990	T	C
6	rs9294847	0	70380069	A	G
6	rs6912049	0	70380290	C	T
6	rs8180582	0	70380455	G	A
6	rs78724975	0	70380625	C	T
6	rs9354876	0	70381170	T	C
6	rs9346327	0	70381343	G	A
6	rs9364046	0	70381868	C	T
6	rs9346328	0	70382139	C	T
6	rs6903952	0	70382570	A	G
6	rs9354877	0	70383227	A	G
6	rs9454865	0	70383665	G	A
6	rs16867900	0	70383739	G	C
6	rs6455337	0	70383950	C	G
6	rs1542413	0	70384098	A	G
6	rs1542412	0	70384126	T	C
6	rs1379454	0	70384195	C	T
6	rs140138805	0	70384259	G	A
6	rs117908506	0	70384535	G	T
6	rs4707278	0	70384742	G	C
6	rs1026441	0	70385223	T	C
6	rs80330045	0	70385655	A	G
6	rs9185	0	70385709	G	A
6	rs3214020	0	70386247	A	G
6	rs3214021	0	70386320	C	T
6	rs3816563	0	70386653	A	G
6	rs6455338	0	70387093	T	C
6	rs6455339	0	70387160	C	T
6	rs9294848	0	70387626	A	T
6	rs9360397	0	70388022	G	A
6	rs9364047	0	70388352	T	C
6	rs3823078	0	70388751	A	G
6	rs3823079	0	70388810	A	G
6	rs7742015	0	70389651	A	G
6	rs12111306	0	70389764	G	A
6	rs9454868	0	70389810	C	A
6	rs7774371	0	70389859	C	T
6	rs4706271	0	70390132	T	G
6	rs4706272	0	70390283	G	A
6	rs145537601	0	70390569	G	A
6	rs4707289	0	70391588	C	T
6	rs4706273	0	70391640	C	T
6	rs980587	0	70391650	C	T
6	rs4706274	0	70391694	T	C
6	rs12175229	0	70391992	G	A
6	rs1457494	0	70392175	C	T
6	rs16867995	0	70392529	T	A
6	rs17765737	0	70392541	G	C
6	rs1457493	0	70392625	A	C
6	rs3799097	0	70393022	G	C
6	rs77829755	0	70393030	C	A
6	rs16868004	0	70393323	G	C
6	rs930886	0	70393640	T	C
6	rs9354878	0	70394071	A	G
6	rs2502568	0	70394842	G	A
6	rs1963956	0	70395564	G	A
6	rs2502567	0	70397500	C	G
6	rs75534017	0	70397738	C	T
6	rs2045444	0	70398062	T	C
6	rs17503505	0	70398402	T	C
6	rs2125022	0	70398900	A	T
6	rs9364048	0	70399065	A	G
6	rs2445957	0	70399894	T	C
6	rs16868038	0	70399928	G	A
6	rs2502566	0	70400259	A	G
6	rs2502565	0	70400488	A	G
6	rs147669048	0	70400848	A	T
6	rs2445958	0	70400885	A	C
6	rs2445959	0	70401629	G	A
6	rs2445960	0	70401725	G	A
6	rs12662629	0	70401842	C	T
6	rs9354879	0	70401855	C	T
6	rs2445961	0	70402106	T	C
6	rs2494776	0	70402467	A	G
6	rs17503698	0	70402728	C	T
6	rs2445962	0	70403085	G	A
6	rs2502564	0	70403120	C	T
6	rs3799104	0	70403739	A	G
6	rs3799105	0	70404281	A	C
6	rs3799106	0	70404764	T	C
6	rs2445964	0	70404868	T	C
6	rs28434733	0	70404911	C	T
6	rs79272186	0	70405107	C	G
6	rs2445965	0	70405164	T	C
6	rs2502557	0	70405167	G	A
6	rs144700042	0	70405806	G	A
6	rs2502556	0	70405837	A	G
6	rs921973	0	70406462	T	C
6	rs80171572	0	70406626	C	T
6	rs12648	0	70407465	A	T
6	rs79367650	0	70407718	C	T
6	rs2445967	0	70407757	T	C
6	rs9446157	0	70409159	G	C
6	rs921972	0	70409877	A	G
6	rs4516910	0	70410163	A	C
6	rs2445969	0	70411157	G	A
6	rs75847296	0	70411448	T	A
6	rs16868085	0	70412019	T	C
6	rs7741758	0	70412380	A	C
6	rs79580747	0	70412501	T	C
6	rs7742087	0	70412542	A	G
6	rs2502597	0	70412603	G	C
6	rs74571842	0	70412613	C	T
6	rs3799109	0	70413118	T	C
6	rs960144	0	70413328	T	C
6	rs71559565	0	70413831	G	A
6	rs78149587	0	70413953	A	T
6	rs9364050	0	70414263	G	C
6	rs76491489	0	70414611	A	G
6	rs1840940	0	70414844	T	G
6	rs58749084	0	70415327	T	C
6	rs57751010	0	70415435	T	C
6	rs2445971	0	70416053	C	G
6	rs7763213	0	70416294	A	G
6	rs7743876	0	70416430	C	T
6	rs1457492	0	70416866	G	T
6	rs7749509	0	70417527	C	G
6	rs143549595	0	70417878	A	G
6	rs1457500	0	70417920	A	G
6	rs1457499	0	70417997	G	T
6	rs11967736	0	70418126	G	A
6	rs75611730	0	70418488	G	A
6	rs4706283	0	70418855	A	G
6	rs144639500	0	70418970	T	C
6	rs4706284	0	70419047	A	G
6	rs16868102	0	70419255	T	C
6	rs77130156	0	70419956	T	C
6	rs9454873	0	70420539	C	T
6	rs79576895	0	70421051	T	C
6	rs6902295	0	70421248	G	A
6	rs9364051	0	70421612	G	A
6	rs117890991	0	70421790	G	A
6	rs62408989	0	70421794	T	C
6	rs9342766	0	70422037	G	A
6	rs7771508	0	70422443	T	G
6	rs2305837	0	70423739	A	G
6	rs3799112	0	70424299	C	T
6	rs59459704	0	70424585	G	A
6	rs73485519	0	70425018	A	G
6	rs9342767	0	70425565	A	G
6	rs74968777	0	70425596	G	T
6	rs4707324	0	70425611	T	G
6	rs138070420	0	70425897	T	C
6	rs9354881	0	70425952	T	C
6	rs9346332	0	70426249	C	A
6	rs9354882	0	70426288	T	G
6	rs73485522	0	70426349	C	G
6	rs9346333	0	70426479	C	A
6	rs9454876	0	70426621	G	A
6	rs6934894	0	70426751	C	T
6	rs9346335	0	70427425	C	G
6	rs11966214	0	70427922	C	T
6	rs9351772	0	70428200	C	T
6	rs55678902	0	70428353	C	T
6	rs9342768	0	70428451	C	G
6	rs9360399	0	70428497	C	T
6	rs9294849	0	70429837	C	T
6	rs2061310	0	70429991	A	G
6	rs6924743	0	70430312	G	A
6	rs9346336	0	70430687	G	A
6	rs78496171	0	70430943	C	G
6	rs62408993	0	70431898	T	C
6	rs9342769	0	70432391	A	G
6	rs60078953	0	70432543	G	A
6	rs1902650	0	70433527	T	C
6	rs1902651	0	70433794	A	G
6	rs9354883	0	70434259	A	G
6	rs117393699	0	70435403	A	C
6	rs73485538	0	70435451	A	G
6	rs9364053	0	70435766	A	G
6	rs12665798	0	70436084	A	G
6	rs7759966	0	70436994	G	T
6	rs72910810	0	70437046	T	C
6	rs140137004	0	70437680	A	G
6	rs12055543	0	70438338	G	A
6	rs59256218	0	70439097	C	T
6	rs73485542	0	70439197	T	G
6	rs3799113	0	70439471	C	G
6	rs3799114	0	70439578	A	C
6	rs73485549	0	70441169	A	G
6	rs1031631	0	70442866	C	T
6	rs7750707	0	70443099	T	C
6	rs16868111	0	70443428	T	C
6	rs9346337	0	70443883	T	C
6	rs9346338	0	70443888	C	T
6	rs73481734	0	70443995	A	C
6	rs9346339	0	70444130	A	G
6	rs9346340	0	70444317	T	C
6	rs9354884	0	70444552	G	T
6	rs75091665	0	70444761	C	G
6	rs9360400	0	70444927	C	T
6	rs76584291	0	70445050	C	T
6	rs7762400	0	70445634	T	G
6	rs7758405	0	70445684	A	T
6	rs6905645	0	70446477	C	T
6	rs145927071	0	70446555	C	T
6	rs9364054	0	70446749	T	C
6	rs79256161	0	70446851	A	C
6	rs138548481	0	70446866	T	C
6	rs16868113	0	70447243	A	C
6	rs9346341	0	70447312	C	T
6	rs56310174	0	70447511	A	C
6	rs9364055	0	70447545	G	A
6	rs45559535	0	70447993	G	T
6	rs12661224	0	70448033	C	T
6	rs62408997	0	70448098	T	C
6	rs117257486	0	70448210	T	C
6	rs2290710	0	70448538	G	A
6	rs1993481	0	70449411	C	A
6	rs183667398	0	70449702	T	A
6	rs5027848	0	70449866	C	T
6	rs9342770	0	70449886	T	C
6	rs74599590	0	70450031	T	C
6	rs3799117	0	70450423	G	C
6	rs9364056	0	70450588	G	A
6	rs9354885	0	70450875	T	C
6	rs73745767	0	70450930	C	T
6	rs117884950	0	70451318	C	T
6	rs141492871	0	70451533	G	A
6	rs6909708	0	70452401	C	A
6	rs1993482	0	70453191	C	T
6	rs1993483	0	70453576	T	C
6	rs6904680	0	70453849	T	C
6	rs16868129	0	70454336	T	C
6	rs9346342	0	70454409	C	T
6	rs75319795	0	70454685	C	A
6	rs113989723	0	70454838	C	T
6	rs146627465	0	70454950	T	C
6	rs9346343	0	70455024	C	T
6	rs113689118	0	70455430	G	T
6	rs9454880	0	70455446	G	A
6	rs3778241	0	70455995	T	G
6	rs75457602	0	70456599	T	C
6	rs16868135	0	70456603	A	G
6	rs10498869	0	70456678	G	A
6	rs9454881	0	70456783	G	A
6	rs6918407	0	70457024	A	C
6	rs6938478	0	70457186	G	A
6	rs55823739	0	70457378	T	C
6	rs9294851	0	70457629	C	T
6	rs11968161	0	70457650	A	C
6	rs4707343	0	70457821	C	T
6	rs11969223	0	70457918	T	G
6	rs11969244	0	70458004	T	C
6	rs9454882	0	70458345	G	A
6	rs9346344	0	70458530	A	G
6	rs73481772	0	70459436	C	T
6	rs2881080	0	70460172	C	T
6	rs9342772	0	70461240	T	C
6	rs112837437	0	70461342	C	T
6	rs9364057	0	70461363	C	T
6	rs67678871	0	70461477	C	T
6	rs16868145	0	70461662	G	T
6	rs7739633	0	70463199	C	A
6	rs7738792	0	70463417	G	A
6	rs9354887	0	70463509	G	A
6	rs75523309	0	70463528	C	G
6	rs139576605	0	70463782	G	A
6	rs7743613	0	70463988	G	T
6	rs4457128	0	70464608	T	A
6	rs138094391	0	70465239	C	T
6	rs4473825	0	70465272	G	A
6	rs7775172	0	70465703	T	C
6	rs7755920	0	70466131	C	T
6	rs59727335	0	70466178	C	T
6	rs6455340	0	70466320	A	T
6	rs3778242	0	70466916	G	C
6	rs59573217	0	70466954	G	T
6	rs7747688	0	70467829	A	C
6	rs62408998	0	70468354	T	C
6	rs9454887	0	70468791	A	G
6	rs8180599	0	70469372	A	C
6	rs77249230	0	70469957	A	G
6	rs11970363	0	70470516	T	C
6	rs4707359	0	70471328	A	G
6	rs2445972	0	70471347	T	C
6	rs7740306	0	70471468	T	C
6	rs74858570	0	70471752	C	T
6	rs74357362	0	70472386	A	G
6	rs73486009	0	70472394	C	T
6	rs62408999	0	70472660	A	C
6	rs75470341	0	70472735	C	T
6	rs76112265	0	70472959	T	A
6	rs11962504	0	70472976	T	C
6	rs4348273	0	70473095	C	T
6	rs77732788	0	70473603	C	T
6	rs199627574	0	70473937	C	T
6	rs1457496	0	70474080	C	T
6	rs1457495	0	70474591	C	T
6	rs9364058	0	70474755	G	A
6	rs11965589	0	70475004	G	A
6	rs9454889	0	70475120	C	A
6	rs67438720	0	70475251	A	T
6	rs12525951	0	70476729	A	C
6	rs199623007	0	70476730	G	A
6	rs6455342	0	70477266	G	A
6	rs2502543	0	70477319	A	G
6	rs1902652	0	70477565	C	A
6	rs9354888	0	70478068	A	G
6	rs9446159	0	70478491	T	A
6	rs74968643	0	70478527	T	G
6	rs2168712	0	70478612	T	C
6	rs2168713	0	70478631	T	C
6	rs6922658	0	70479024	C	T
6	rs9342773	0	70479772	C	T
6	rs1902653	0	70480102	C	T
6	rs9351774	0	70480152	C	A
6	rs77922290	0	70480582	G	A
6	rs77542346	0	70480981	T	A
6	rs991973	0	70481220	C	T
6	rs991974	0	70481267	G	T
6	rs2345564	0	70482436	C	G
6	rs7763293	0	70482860	C	G
6	rs9346348	0	70482951	T	A
6	rs59510607	0	70482983	T	A
6	rs7749324	0	70483082	T	C
6	rs13437057	0	70483128	T	C
6	rs12173563	0	70483192	A	G
6	rs7763931	0	70483316	C	G
6	rs77782241	0	70483454	C	T
6	rs58614233	0	70483691	T	C
6	rs75877355	0	70483743	T	G
6	rs73486032	0	70483783	A	C
6	rs3778243	0	70484518	A	T
6	rs9346350	0	70485672	A	C
6	rs3928194	0	70485701	C	A
6	rs9346351	0	70485851	A	G
6	rs9364060	0	70485862	G	A
6	rs2445973	0	70486808	A	G
6	rs76977153	0	70486909	G	A
6	rs68181489	0	70487027	G	A
6	rs9354889	0	70487301	C	T
6	rs78307026	0	70487386	G	A
6	rs56244815	0	70487584	A	G
6	rs75791365	0	70487877	G	A
6	rs10945188	0	70488475	C	T
6	rs6919766	0	70488913	G	A
6	rs11966540	0	70489119	T	A
6	rs6920280	0	70489142	G	C
6	rs9454890	0	70489308	A	G
6	rs9351775	0	70489387	T	C
6	rs9342774	0	70489409	G	T
6	rs190777273	0	70489435	C	T
6	rs9346352	0	70489920	T	C
6	rs2445974	0	70490072	T	C
6	rs9346353	0	70490511	A	G
6	rs9346354	0	70490528	A	G
6	rs2502547	0	70490710	A	G
6	rs2502548	0	70490814	A	G
6	rs61572016	0	70490845	G	C
6	rs59738216	0	70492176	C	T
6	rs17583400	0	70493832	T	C
6	rs3799119	0	70493869	G	A
6	rs9454892	0	70494213	C	T
6	rs11967076	0	70495372	T	G
6	rs9364061	0	70495377	T	C
6	rs7752533	0	70496001	T	C
6	rs9454893	0	70496061	C	T
6	rs1078026	0	70496340	G	A
6	rs3799120	0	70496712	C	A
6	rs2445976	0	70496784	A	C
6	rs12662657	0	70497213	C	T
6	rs1563606	0	70497503	C	T
6	rs1563607	0	70497515	G	A
6	rs1563608	0	70497631	C	T
6	rs1563609	0	70497658	G	T
6	rs75550594	0	70497901	G	A
6	rs4707375	0	70497983	T	C
6	rs9360404	0	70498715	A	T
6	rs1902654	0	70499104	A	C
6	rs1902655	0	70499187	C	G
6	rs1902656	0	70499241	C	T
6	rs1840942	0	70499368	A	G
6	rs117213057	0	70499537	C	T
6	rs6934740	0	70499545	T	C
6	rs1457498	0	70499868	C	T
6	rs2125023	0	70499990	G	C
6	rs2125024	0	70500120	G	A
6	rs2305838	0	70500451	C	A
6	rs2305839	0	70500463	T	G
6	rs2305840	0	70500518	A	G
6	rs79073054	0	70500834	T	C
6	rs7751578	0	70501355	T	G
6	rs73469943	0	70501521	G	A
6	rs9446161	0	70501661	T	G
6	rs6920725	0	70502619	T	C
6	rs6935994	0	70502641	G	A
6	rs117732167	0	70503090	T	C
6	rs11970647	0	70503194	G	C
```
