## Supplementary material for "Characterization of shared and ancestry-specific signals driving complex traits using multi-ancestry fine-mapping": s2_snps.txt

```
rs73459235
rs9346243
rs79726692
rs7755356
rs76554849
rs9294807
rs2206834
rs2223724
rs12214149
rs7769724
rs7765583
rs76407707
rs9360361
rs6929378
rs9446058
rs1015152
rs6455303
rs7758017
rs10806605
rs145065313
rs74799610
rs6911395
rs9346245
rs9351738
rs2140510
rs2140511
rs2177448
rs9294810
rs10945142
rs10945143
rs9454621
rs9454622
rs1523937
rs9294811
rs9346246
rs9454624
rs9454625
rs582962
rs13203497
rs801262
rs801263
rs9360362
rs79880090
rs540437
rs78154292
rs9354801
rs1018436
rs646118
rs657393
rs116891643
rs490653
rs492444
rs11963528
rs9354802
rs473246
rs79137378
rs149274161
rs502221
rs595715
rs2022212
rs639610
rs2022213
rs4706035
rs4706665
rs75008594
rs13208896
rs9354803
rs6910694
rs9363967
rs12528362
rs12528028
rs12175526
rs544770
rs62418565
rs13199883
rs590889
rs62418566
rs62418567
rs498801
rs76977941
rs62418568
rs149561399
rs568360
rs570379
rs571299
rs514518
rs577328
rs62418570
rs144893593
rs75700702
rs497240
rs555959
rs563146
rs551876
rs13204246
rs482005
rs555588
rs1008234
rs483875
rs506211
rs579304
rs580073
rs580182
rs510779
rs77710713
rs513369
rs1523933
rs36051509
rs499251
rs536322
rs144230396
rs79721332
rs540974
rs505948
rs544495
rs528718
rs1403923
rs569272
rs62418572
rs483076
rs489218
rs492954
rs493768
rs66779956
rs486413
rs75472594
rs487408
rs487492
rs73458284
rs77269931
rs491998
rs62418573
rs492229
rs518644
rs519614
rs520391
rs34625240
rs523137
rs550090
rs1589733
rs546970
rs9446060
rs551777
rs1608528
rs492863
rs13214125
rs34131251
rs580034
rs580767
rs7774791
rs9342735
rs9346251
rs9342736
rs9346252
rs2207435
rs6941602
rs6920573
rs2224011
rs7742022
rs497728
rs522513
rs9351741
rs525342
rs526156
rs527932
rs478319
rs12524957
rs553613
rs6921402
rs580973
rs509984
rs472367
rs513357
rs501140
rs541027
rs13207774
rs491928
rs493606
rs493682
rs996768
rs536054
rs500125
rs12055424
rs62416367
rs525874
rs566190
rs552283
rs75511638
rs7755226
rs2057166
rs17200696
rs12196150
rs505369
rs507326
rs547423
rs534690
rs11967772
rs117048094
rs540955
rs1988054
rs1120509
rs2224014
rs141181208
rs483833
rs485721
rs117131535
rs62416368
rs518704
rs480816
rs1120258
rs550695
rs1120259
rs117872966
rs512094
rs501856
rs79541554
rs6455306
rs6936651
rs530244
rs533890
rs10223798
rs563952
rs564048
rs12527569
rs482872
rs494222
rs484684
rs484750
rs508920
rs512476
rs526501
rs538973
rs528341
rs529105
rs542600
rs553117
rs542737
rs544398
rs556592
rs76049517
rs573776
rs62416371
rs501521
rs492831
rs505031
rs519237
rs565292
rs523962
rs71534866
rs80302344
rs62416389
rs490692
rs9346257
rs518164
rs518311
rs150360793
rs510835
rs12529787
rs9363971
rs62416390
rs538997
rs539111
rs550348
rs551216
rs563817
rs9363972
rs566537
rs577894
rs579588
rs570276
rs12529174
rs77304716
rs9363973
rs545085
rs80182451
rs566426
rs62416392
rs559960
rs579773
rs504160
rs12174093
rs62416395
rs9346258
rs9346259
rs7454736
rs558452
rs1880177
rs12530394
rs13217051
rs75835928
rs75323297
rs12524100
rs562537
rs11751644
rs478789
rs482397
rs62416397
rs62416398
rs62416400
rs28594921
rs491833
rs509304
rs62416401
rs62416402
rs7754330
rs496481
rs514545
rs9363974
rs80050596
rs62416403
rs13208434
rs4706710
rs4706711
rs4706061
rs62416405
rs62416406
rs4706712
rs4706713
rs1403926
rs79616587
rs140703885
rs9454635
rs146646342
rs150131656
rs9454636
rs13195099
rs6927848
rs6906092
rs77791242
rs78808971
rs74536773
rs2342760
rs146330650
rs951399
rs1523936
rs9454639
rs75416801
rs143178898
rs1916767
rs76700465
rs6931990
rs72902999
rs72903001
rs1523938
rs34580444
rs74563674
rs147773434
rs13199576
rs13210533
rs2342761
rs56016894
rs56373244
rs58261635
rs9689807
rs76111468
rs4706062
rs12663245
rs13192878
rs9454643
rs10485437
rs10485436
rs10485435
rs62416440
rs11961186
rs9446064
rs78845580
rs13210818
rs10455677
rs16900333
rs9294812
rs9294813
rs79287382
rs9446067
rs1283951
rs12197269
rs79798924
rs9454645
rs142509972
rs13190995
rs9446070
rs7760666
rs7747786
rs13195122
rs146704174
rs13210551
rs112164577
rs7767583
rs7749284
rs62416442
rs79730108
rs73747852
rs7747549
rs12198022
rs79749336
rs1932609
rs1932610
rs79711275
rs9454653
rs12191891
rs10806607
rs10945147
rs10945148
rs16900354
rs76375893
rs17476598
rs13207808
rs13197534
rs4706744
rs9363976
rs6455307
rs6937418
rs10485434
rs12527597
rs75801326
rs79243032
rs76347422
rs1932611
rs3823059
rs75636561
rs13219669
rs61516669
rs9360366
rs1932612
rs62416449
rs144244586
rs58454780
rs3798966
rs143326324
rs2184723
rs2184724
rs2342763
rs75642229
rs10485432
rs11964646
rs9454655
rs62418264
rs13204176
rs13215030
rs13201188
rs72906706
rs6919909
rs6939663
rs6920061
rs6912997
rs190647364
rs12528300
rs145781308
rs9354811
rs2184725
rs7748808
rs7767423
rs12526204
rs73480159
rs7759377
rs3798967
rs62418267
rs62418268
rs1932614
rs1932615
rs13193787
rs62418270
rs62418272
rs13191427
rs1932616
rs62418273
rs1932617
rs67653429
rs6940312
rs7754659
rs1889879
rs62418276
rs7741961
rs12197583
rs75697214
rs12207529
rs9360367
rs150132994
rs7757138
rs1932618
rs17399055
rs1932619
rs3823061
rs9360368
rs72906736
rs9454658
rs9454659
rs1932620
rs1932621
rs10485431
rs3757043
rs10945149
rs3798969
rs3798971
rs16900381
rs945528
rs9446078
rs2880587
rs13191240
rs62418281
rs1556755
rs3798974
rs34617600
rs1556754
rs1006997
rs1953613
rs3798976
rs3798977
rs3798978
rs1999788
rs139056045
rs145117628
rs9454661
rs62418296
rs1336650
rs12525831
rs2880588
rs149634930
rs9446079
rs74704584
rs62418299
rs78707603
rs3823064
rs3798979
rs3798980
rs79177457
rs3798981
rs1932774
rs9454663
rs77445966
rs9454664
rs74623752
rs34526480
rs2275209
rs45602231
rs13191706
rs1953614
rs13194716
rs116910494
rs72906771
rs1959407
rs3798982
rs3798983
rs3798984
rs74564031
rs1415032
rs1336649
rs80241402
rs12665384
rs143348274
rs12665411
rs71555397
rs1953615
rs72906776
rs1336648
rs3798988
rs1336647
rs72906780
rs1336646
rs78145398
rs12529646
rs7757025
rs60944895
rs6899467
rs3757045
rs62418303
rs3798990
rs1336645
rs1336644
rs1336641
rs960991
rs3798991
rs79459480
rs3798992
rs3798993
rs9446082
rs1415031
rs3798995
rs16900396
rs945529
rs9454667
rs9454669
rs16900400
rs3798996
rs6934473
rs9354812
rs13205016
rs13205140
rs1970262
rs3798997
rs6903686
rs6908180
rs13197569
rs7761270
rs9360369
rs1999787
rs1415030
rs139722224
rs9446083
rs139088657
rs9446084
rs13219339
rs9354813
rs13191563
rs3798999
rs182338389
rs3799000
rs3799002
rs3799003
rs60671712
rs1415029
rs6920896
rs1336638
rs12194774
rs12213405
rs11754397
rs12194946
rs1556756
rs145246309
rs1336636
rs140465619
rs1336635
rs9454674
rs79696920
rs13192798
rs148611108
rs10945150
rs3799005
rs3799007
rs1336655
rs3799009
rs2343396
rs76707124
rs3823066
rs2785575
rs16900413
rs118036817
rs1415036
rs9446085
rs3799011
rs1336654
rs16900417
rs10485430
rs1889877
rs3757046
rs3757047
rs3757048
rs3823067
rs2785571
rs1415035
rs9363979
rs72908741
rs117667441
rs947221
rs16900425
rs77379950
rs62418324
rs60847833
rs12529202
rs62416762
rs1320613
rs1889878
rs62416764
rs80164607
rs7741493
rs1283903
rs3799016
rs3799017
rs117271109
rs143496660
rs9718113
rs1297485
rs79911876
rs17401221
rs2793457
rs1336651
rs2225803
rs1298521
rs2210867
rs75556966
rs7756040
rs118111603
rs7743332
rs10485429
rs118064317
rs11962923
rs7767118
rs74802157
rs146234141
rs590369
rs201241727
rs118099456
rs1572940
rs7760307
rs3799019
rs7764479
rs7764587
rs1007921
rs6904267
rs9454683
rs676505
rs3757049
rs9342739
rs493317
rs3799021
rs35797298
rs9363980
rs72910629
rs191671067
rs602406
rs62416780
rs62416781
rs677389
rs557184
rs602822
rs530694
rs524359
rs139636541
rs628698
rs629082
rs634371
rs62416782
rs62416803
rs62416804
rs9446089
rs570181
rs62416805
rs635863
rs72901517
rs509043
rs484935
rs653895
rs654801
rs779017
rs71555401
rs62416806
rs680726
rs9294818
rs3734465
rs2793459
rs2785576
rs11751150
rs2005033
rs693242
rs3799023
rs618714
rs79811527
rs485864
rs634695
rs3799024
rs12529244
rs62416808
rs55924387
rs526898
rs527872
rs7453486
rs559851
rs1482323
rs688606
rs686899
rs3757050
rs1384246
rs2170508
rs17402611
rs9354814
rs78662707
rs9363981
rs9342740
rs11752858
rs3799026
rs191654481
rs7739849
rs143997063
rs9360371
rs9454687
rs3823070
rs3799027
rs11964764
rs7756358
rs3799028
rs148445394
rs76639908
rs10945151
rs62416813
rs6930865
rs1482324
rs994380
rs994381
rs9351744
rs9360372
rs9346261
rs147610828
rs4706854
rs9354815
rs34958835
rs117004119
rs3799029
rs10455681
rs10455682
rs62406770
rs3799030
rs6913677
rs3823071
rs2170509
rs3799031
rs139188173
rs2128290
rs78664245
rs62406772
rs3799033
rs62406773
rs1336634
rs1482325
rs62406774
rs367888823
rs9360373
rs9363982
rs17403445
rs1384247
rs1384248
rs4706857
rs56285512
rs9454695
rs3823073
rs150335243
rs138008386
rs2086599
rs3757051
rs10485427
rs117312447
rs964664
rs2200088
rs7759645
rs55768432
rs62406777
rs62406778
rs9363983
rs62406779
rs55835027
rs3799037
rs12524905
rs6455309
rs9354816
rs1336632
rs76647655
rs9446095
rs74963434
rs1842743
rs3799038
rs3799039
rs1600876
rs9360374
rs9346262
rs76831909
rs4706126
rs62406781
rs77626572
rs9346263
rs143927751
rs9354817
rs62406782
rs9354818
rs9354819
rs62406784
rs9360375
rs79800306
rs62406785
rs11968068
rs57339450
rs6918978
rs6920644
rs6919356
rs9354820
rs7760630
rs2343257
rs16900526
rs9294820
rs9294821
rs1482329
rs1482328
rs9294822
rs3778238
rs1825195
rs9360376
rs17509972
rs17509993
rs62406787
rs55863906
rs117739098
rs9363985
rs9351745
rs62406790
rs78064808
rs62406791
rs1482326
rs11759965
rs1567660
rs1567659
rs79371348
rs4706866
rs80287141
rs9342741
rs16900539
rs1336633
rs11759629
rs9342742
rs9360377
rs1482331
rs17432036
rs16900544
rs13214486
rs546149730
rs1842742
rs9446099
rs56199922
rs1586042
rs76829574
rs1825196
rs1586043
rs6929969
rs140221715
rs72921213
rs2128291
rs7747753
rs4457127
rs146031078
rs12527069
rs140675670
rs72921224
rs62406797
rs2343261
rs9342743
rs76281041
rs1600873
rs9346266
rs9360379
rs55752088
rs1592056
rs1592054
rs77103497
rs2343262
rs314212
rs4706883
rs2128292
rs3799046
rs2050918
rs314206
rs3799047
rs9294824
rs75871062
rs55727434
rs314215
rs3799048
rs7741707
rs314200
rs11760008
rs779493
rs1083694
rs314197
rs117377679
rs7751072
rs779491
rs1606293
rs1606292
rs1283617
rs62406815
rs62406818
rs62406819
rs58141785
rs145831845
rs62406821
rs55943615
rs73745978
rs62406824
rs80055445
rs12528123
rs74620529
rs779486
rs148739548
rs779485
rs779484
rs2880651
rs2880652
rs9354826
rs779482
rs61503537
rs77820400
rs3799050
rs3799051
rs60158977
rs16900558
rs74295518
rs60652639
rs58928253
rs73745979
rs77009888
rs73745981
rs3799053
rs779481
rs62406830
rs75452214
rs2038999
rs779480
rs1751710
rs3799055
rs2038998
rs2175577
rs779479
rs1512233
rs60611946
rs61181148
rs4295442
rs4295443
rs57453804
rs62406834
rs6926984
rs2089902
rs113688968
rs112390902
rs7746527
rs7770340
rs79491871
rs6908986
rs59522720
rs779477
rs1849305
rs55946025
rs62406836
rs62406837
rs779476
rs1008758
rs1008757
rs56127974
rs779475
rs16900566
rs701654
rs1512232
rs779472
rs62406842
rs1877427
rs62406843
rs779471
rs201622125
rs1983913
rs1983912
rs998370
rs779469
rs779468
rs41421345
rs6934160
rs73745984
rs779465
rs62406845
rs1619465
rs146045500
rs76630820
rs77583104
rs1858395
rs1512231
rs62406846
rs59380662
rs188857165
rs971565
rs971564
rs56044688
rs1849304
rs55657902
rs16900579
rs62406849
rs1512230
rs118128639
rs6901348
rs6922091
rs73745985
rs77738869
rs78081469
rs3799064
rs16900583
rs779463
rs1512229
rs3818533
rs78064141
rs62406850
rs62406851
rs3799065
rs779460
rs16900585
rs779458
rs62406854
rs16900586
rs16900588
rs62406855
rs78643471
rs113759627
rs62406856
rs1321977
rs1321978
rs10485254
rs7758681
rs7773252
rs6939422
rs16900597
rs6908597
rs75388210
rs12209170
rs73745989
rs62406858
rs73745990
rs779452
rs6922214
rs61412028
rs7744929
rs78240583
rs75089015
rs3799073
rs17747612
rs62408263
rs7752099
rs117254356
rs55646932
rs55966798
rs77287401
rs75200157
rs9454723
rs11755273
rs3823076
rs3799075
rs59323391
rs78659195
rs9294825
rs73469401
rs74736239
rs117227115
rs77265197
rs9454725
rs1321979
rs79196634
rs77394833
rs3823077
rs148099501
rs10485252
rs3799076
rs3799077
rs3799078
rs6455312
rs117301069
rs11751520
rs3778240
rs9454727
rs1321980
rs76135892
rs2181002
rs1407269
rs117763955
rs3799081
rs1885331
rs3799083
rs138866795
rs142875773
rs79049021
rs13191298
rs80215500
rs140680456
rs10945152
rs4602695
rs4348277
rs3799084
rs4288170
rs1321981
rs76328385
rs1321982
rs2145889
rs76757302
rs7744063
rs11964197
rs192472493
rs1283465
rs1283466
rs10485251
rs1283467
rs9294827
rs1290329
rs7769609
rs1321983
rs9454728
rs75723476
rs60470320
rs3757053
rs73471339
rs2296975
rs17691995
rs116875690
rs3757054
rs1283468
rs16900648
rs1321973
rs1283470
rs17748715
rs2031896
rs7755689
rs75968816
rs1321974
rs1321975
rs78758682
rs151213277
rs76567210
rs10485250
rs74790336
rs117566852
rs11751775
rs3737019
rs9454732
rs79613442
rs1283472
rs78401606
rs77288552
rs58607458
rs78790429
rs79653786
rs35810215
rs140765597
rs1810640
rs111857502
rs1283473
rs6932340
rs61579800
rs80177907
rs191865118
rs3799091
rs12526777
rs79857780
rs72915022
rs11755891
rs9363994
rs74790860
rs142941613
rs1296346
rs75421368
rs140082487
rs79403576
rs2296974
rs145943533
rs6907374
rs75085728
rs7749882
rs6912952
rs10455224
rs117107540
rs16900663
rs913543
rs11758564
rs73748509
rs150667105
rs77914601
rs4142263
rs3757056
rs3757057
rs3799093
rs7745125
rs1410700
rs145641784
rs2880923
rs9446109
rs1410701
rs1328724
rs3799094
rs79251503
rs3799095
rs72915036
rs1328725
rs145171917
rs143245675
rs2149457
rs1928061
rs146237783
rs78456484
rs9351751
rs78882479
rs16900676
rs12173971
rs74719964
rs111851331
rs75724597
rs76164614
rs1952435
rs913537
rs1328735
rs76105725
rs147421659
rs12525747
rs9346273
rs73475352
rs1328734
rs1328733
rs1328732
rs10485249
rs74455984
rs7758355
rs6911011
rs7744884
rs34521235
rs1328731
rs1328729
rs11755968
rs74524205
rs62408288
rs16900688
rs79016164
rs4707011
rs9454742
rs77468726
rs12216325
rs6927885
rs9454743
rs7768274
rs1328727
rs12207052
rs6934671
rs12207342
rs74295520
rs9346274
rs1854359
rs1328726
rs6930379
rs4707014
rs9363995
rs117073671
rs75982988
rs140485756
rs13213867
rs72918738
rs9360383
rs9354833
rs35344196
rs370309815
rs374041841
rs12196744
rs9454746
rs139280561
rs117074699
rs35667279
rs145216889
rs1928055
rs142372322
rs72918740
rs57017850
rs35654194
rs12195301
rs77791927
rs1360024
rs1328718
rs6939864
rs6923586
rs78967385
rs79187792
rs9363996
rs9346276
rs78361433
rs66819792
rs9363997
rs115128808
rs4707025
rs7762967
rs7762198
rs76754258
rs74633007
rs10945154
rs16867531
rs6455313
rs74882530
rs9454749
rs140060449
rs2149455
rs4707027
rs75411048
rs73468708
rs141814576
rs9342748
rs12214365
rs113025163
rs12201395
rs141426640
rs12214527
rs112915284
rs12211885
rs1928056
rs11961580
rs71559542
rs12215588
rs9346277
rs6916553
rs6922588
rs1360025
rs190983534
rs144570398
rs4464744
rs6901894
rs12210615
rs6934533
rs9294831
rs4036809
rs2573017
rs6924081
rs78872591
rs955218
rs9346284
rs1328723
rs2573020
rs113910583
rs80214347
rs2770324
rs2770325
rs12213515
rs12195151
rs2770326
rs2573021
rs2573022
rs9342752
rs2573023
rs2094595
rs2479989
rs2573024
rs2770327
rs2770328
rs62408297
rs1831197
rs2770329
rs9446120
rs12205835
rs34323638
rs2573025
rs73472614
rs77300553
rs2770310
rs2770311
rs2573026
rs1328716
rs9360386
rs6906920
rs9446121
rs9446122
rs60605205
rs2572992
rs10945155
rs4354104
rs2770312
rs2770314
rs6938423
rs1928058
rs7755341
rs7738652
rs4707036
rs6900360
rs17694107
rs28535592
rs28629971
rs6929456
rs2770316
rs9446123
rs12208861
rs1328715
rs16867594
rs913541
rs913540
rs7764619
rs6931038
rs913539
rs913538
rs9454764
rs117009546
rs2572996
rs9446124
rs75157398
rs57288840
rs59983887
rs56169409
rs59900421
rs4707039
rs9454766
rs56880395
rs2094596
rs13202718
rs13202865
rs146796182
rs113616875
rs13192913
rs13204142
rs13219935
rs145674069
rs11961365
rs6924074
rs34425278
rs34995521
rs78750134
rs7760091
rs149928948
rs35485330
rs62408304
rs12111401
rs12110770
rs12111407
rs116188767
rs12332870
rs2572999
rs2573000
rs60961273
rs12110419
rs12111276
rs34590727
rs9454769
rs9454770
rs9354847
rs10214499
rs10455686
rs7750020
rs78536982
rs7764518
rs7754274
rs1887845
rs16867632
rs6938482
rs145538728
rs12197332
rs6940909
rs9364004
rs9454771
rs2104675
rs76196352
rs9346286
rs149512440
rs9454772
rs9454773
rs1410693
rs1410692
rs6455317
rs12206011
rs9346287
rs1028904
rs524872
rs1969737
rs499329
rs642805
rs148757010
rs645001
rs516295
rs657619
rs514510
rs2757769
rs12190241
rs658932
rs658970
rs113429114
rs112618552
rs146999655
rs510924
rs659855
rs12205048
rs200613887
rs113944562
rs537921
rs582404
rs142218075
rs536872
rs9364007
rs9346292
rs148927960
rs138302755
rs149243027
rs189673183
rs77918211
rs1743744
rs1743745
rs1952433
rs10806615
rs76129994
rs10806616
rs16867669
rs2573003
rs687027
rs687066
rs60879050
rs475540
rs581749
rs562375
rs73472700
rs596185
rs1831196
rs73484709
rs500154
rs12208046
rs2573004
rs73484716
rs1743748
rs625461
rs2757759
rs2146065
rs12211391
rs57678635
rs2757760
rs57676619
rs61000618
rs57832262
rs76279858
rs78037230
rs2573005
rs73484721
rs2573006
rs2573007
rs79243849
rs2573008
rs77870202
rs73484730
rs35896455
rs2573009
rs2573010
rs113469507
rs148020349
rs202198195
rs9766343
rs368653643
rs76739575
rs77609266
rs60981437
rs12198048
rs61500158
rs2573011
rs12199815
rs9454798
rs2573012
rs9354862
rs9346297
rs1618142
rs1934303
rs1624031
rs79835901
rs2573013
rs2573014
rs1768941
rs970516
rs12110894
rs12110376
rs4707087
rs970517
rs1768943
rs1743755
rs1743756
rs9942431
rs1768945
rs1743757
rs1768947
rs1743758
rs1743760
rs1743761
rs11757257
rs1033788
rs1033789
rs1934305
rs12174145
rs1768948
rs1570298
rs10455687
rs1743765
rs1934306
rs1570300
rs1934307
rs146655032
rs10945168
rs76149006
rs12175938
rs10945169
rs16867738
rs1743766
rs1743767
rs2757761
rs73484755
rs1768950
rs16867744
rs1768951
rs1743768
rs9364015
rs2146066
rs2757762
rs2573015
rs7769873
rs4380720
rs6939871
rs75211352
rs6940595
rs2757763
rs2757764
rs1768967
rs2757766
rs9364016
rs73468512
rs59802554
rs1743769
rs12206228
rs1743770
rs12206486
rs140903235
rs75487085
rs112539006
rs9454805
rs143356622
rs9360388
rs117901515
rs7771752
rs10945178
rs4599590
rs10806625
rs4706215
rs4707093
rs4707094
rs1293043
rs1934314
rs9364022
rs9364023
rs9454817
rs9354865
rs9354866
rs9342757
rs73468522
rs73468523
rs1293044
rs9364024
rs80302453
rs73468524
rs10455688
rs79271027
rs79543671
rs4707098
rs7754434
rs2153276
rs1934311
rs75277302
rs9354867
rs9364025
rs9346301
rs2572987
rs2757772
rs7770631
rs7756739
rs2572989
rs12196195
rs9346304
rs9346305
rs4612124
rs73468530
rs1885488
rs7772358
rs73468534
rs9294840
rs1028618
rs2146067
rs9454820
rs9454821
rs1028620
rs2572990
rs10945180
rs9346306
rs9446137
rs9454822
rs11964609
rs75692537
rs7772995
rs1293047
rs1934310
rs9294842
rs7774826
rs7773858
rs12216026
rs1934309
rs7741559
rs7741745
rs5007406
rs5007407
rs9351763
rs7746218
rs79559663
rs7766027
rs2572988
rs10046144
rs10046309
rs12200997
rs10223531
rs9364028
rs9446138
rs9346307
rs9454826
rs73468550
rs9454827
rs9454828
rs6905179
rs1293037
rs6920218
rs1934313
rs9446140
rs79975436
rs2225984
rs13196418
rs9360390
rs12207087
rs1293039
rs12207976
rs1293040
rs12208263
rs2757775
rs2757776
rs2572986
rs1768960
rs79450836
rs2572985
rs2572984
rs141988480
rs1768962
rs1768963
rs1631595
rs2757777
rs77130241
rs13216000
rs1743789
rs72906423
rs145715471
rs6455327
rs1293041
rs1293042
rs79257518
rs996948
rs2572981
rs2757778
rs16867769
rs9342759
rs2016403
rs9346309
rs980223
rs79131470
rs2093454
rs2757780
rs2757781
rs13205898
rs1768973
rs7763257
rs2208696
rs9346311
rs189084462
rs9342761
rs1799676
rs1768969
rs1743792
rs1743793
rs12202895
rs10945182
rs1768958
rs139096964
rs1768956
rs7744546
rs76569766
rs9360391
rs75647542
rs7774460
rs6914524
rs139081228
rs79518514
rs9364032
rs12196987
rs2757754
rs2757755
rs2757756
rs80306187
rs1743740
rs1768968
rs2757757
rs2757758
rs2572991
rs310261
rs310260
rs2607730
rs310259
rs6903829
rs6903838
rs6929485
rs310269
rs310268
rs12214229
rs12201242
rs310267
rs12202738
rs12202864
rs310266
rs12216085
rs184992707
rs12190864
rs310265
rs12204937
rs4036442
rs310264
rs76510342
rs310263
rs12209299
rs117678500
rs12190396
rs12190402
rs10945183
rs12206037
rs7747174
rs7747318
rs7766977
rs7767301
rs144848326
rs12216407
rs147951943
rs13201074
rs80158065
rs115017791
rs77747529
rs1817255
rs114675297
rs34221170
rs114367848
rs56050333
rs17762826
rs7762919
rs12199762
rs34013469
rs10455689
rs12201853
rs117133773
rs9364033
rs114201977
rs117305306
rs145433767
rs9446142
rs74437691
rs12191015
rs12209670
rs12191278
rs78500282
rs34488480
rs74888335
rs10455690
rs4707218
rs10455691
rs9346313
rs9346314
rs9351764
rs116872689
rs34857559
rs13206442
rs78594945
rs77390138
rs9364034
rs78147928
rs9346315
rs9354870
rs9346316
rs10455692
rs10455225
rs35176897
rs34855314
rs35534220
rs12192415
rs116400692
rs9346317
rs13216283
rs9342762
rs12204106
rs35972533
rs55739728
rs13204189
rs114328250
rs79290836
rs12205972
rs12210683
rs6905260
rs6924877
rs6910099
rs6926348
rs12196517
rs12202643
rs35141678
rs56121698
rs115907562
rs34029814
rs116712030
rs34036103
rs62408330
rs62408331
rs62408332
rs35572543
rs62408334
rs9454842
rs36105649
rs13198249
rs13218223
rs13214996
rs59167280
rs80020192
rs74928105
rs6917326
rs17763273
rs12210052
rs6907222
rs12197115
rs12205685
rs13207965
rs12204227
rs13193478
rs12205802
rs13207307
rs12204388
rs28416121
rs28590660
rs12206366
rs62408340
rs10455693
rs35536341
rs34265376
rs10455694
rs10455695
rs35963083
rs34251621
rs10455696
rs10455697
rs4707230
rs1987276
rs1960319
rs1960318
rs1812373
rs80092329
rs13219545
rs13220683
rs12203049
rs12210125
rs6904921
rs12111414
rs28439782
rs56217248
rs7748612
rs6455329
rs7769194
rs6455330
rs9364040
rs7748687
rs12110750
rs10455698
rs35228692
rs34384257
rs34972731
rs76286859
rs140584690
rs16867833
rs35902949
rs10455226
rs141370067
rs145160873
rs55773264
rs111552215
rs35515278
rs34376437
rs34687710
rs34180490
rs16867838
rs16867841
rs10455700
rs13213160
rs6908194
rs13213316
rs36101143
rs34868155
rs62408351
rs35512872
rs35581460
rs9454846
rs9454847
rs13217651
rs12208129
rs13201075
rs13190768
rs13201211
rs9454848
rs9454849
rs13202232
rs13218004
rs13201510
rs58840962
rs58391290
rs58366598
rs59766620
rs9454852
rs28655215
rs28716626
rs16880700
rs10485248
rs35994746
rs34706654
rs34696652
rs10485247
rs140062127
rs34793744
rs12111448
rs76301566
rs7773916
rs7772811
rs7759665
rs7774239
rs7755805
rs147753041
rs13204741
rs60614865
rs9446145
rs62408962
rs9446146
rs13219460
rs78184056
rs9446147
rs77822299
rs33955960
rs55992249
rs79322233
rs76799053
rs7743867
rs7761366
rs7748172
rs7766483
rs13201566
rs35126149
rs34426101
rs55764460
rs56013312
rs6915789
rs55726661
rs55915502
rs35298805
rs1379449
rs1379450
rs1379451
rs80103603
rs12196786
rs35580806
rs13210400
rs2345235
rs1563603
rs1563604
rs1563605
rs1000469
rs1000468
rs1000467
rs6934061
rs1890653
rs12200605
rs12192356
rs10485246
rs62408971
rs62408972
rs13199431
rs13200417
rs13219403
rs60697877
rs13199950
rs57264079
rs1870129
rs6942290
rs4036443
rs16867855
rs34100607
rs71534879
rs13208722
rs13194080
rs13197270
rs13208842
rs13194186
rs16867863
rs16867865
rs35934825
rs62408975
rs16867866
rs34892009
rs60687954
rs35005546
rs80085391
rs16867869
rs34814929
rs13217645
rs6909999
rs34652479
rs9446149
rs4706258
rs13202462
rs13202579
rs12195461
rs9364042
rs10485245
rs7758998
rs9454855
rs7760398
rs7759294
rs146504439
rs62408981
rs62408982
rs9446150
rs78646323
rs75484885
rs7761673
rs1379452
rs7741429
rs12204851
rs9454857
rs7747953
rs77105420
rs74614879
rs6910590
rs6910602
rs114562004
rs6927179
rs12211585
rs77292299
rs1379453
rs142270227
rs77489032
rs75799250
rs959519
rs767414
rs9351766
rs189565487
rs9360395
rs9360396
rs9354871
rs9342764
rs9354872
rs6455332
rs79393954
rs7752231
rs1598787
rs7752395
rs1114785
rs77959219
rs9454860
rs2125025
rs2125026
rs142352942
rs6918453
rs117256551
rs6939694
rs4706262
rs117468964
rs1598788
rs10945185
rs1598789
rs1585187
rs76256372
rs1598790
rs117163785
rs9454861
rs4445025
rs4507550
rs74699691
rs118088756
rs1840941
rs74499652
rs2061311
rs2061312
rs78060379
rs7752102
rs6455335
rs6455336
rs6930785
rs17765037
rs78363710
rs4706263
rs7758646
rs61305080
rs34064969
rs9346322
rs9454863
rs2345237
rs9346325
rs727237
rs2168714
rs2345238
rs2345239
rs9342765
rs9354874
rs9351769
rs13204219
rs9346326
rs7747908
rs9294846
rs9294847
rs6912049
rs8180582
rs78724975
rs9354876
rs9346327
rs9364046
rs9346328
rs6903952
rs9354877
rs9454865
rs16867900
rs6455337
rs1542413
rs1542412
rs1379454
rs140138805
rs117908506
rs4707278
rs1026441
rs80330045
rs9185
rs3214020
rs3214021
rs3816563
rs6455338
rs6455339
rs9294848
rs9360397
rs9364047
rs3823078
rs3823079
rs7742015
rs12111306
rs9454868
rs7774371
rs4706271
rs4706272
rs145537601
rs4707289
rs4706273
rs980587
rs4706274
rs12175229
rs1457494
rs16867995
rs17765737
rs1457493
rs3799097
rs77829755
rs16868004
rs930886
rs9354878
rs2502568
rs1963956
rs2502567
rs75534017
rs2045444
rs17503505
rs2125022
rs9364048
rs2445957
rs16868038
rs2502566
rs2502565
rs147669048
rs2445958
rs2445959
rs2445960
rs12662629
rs9354879
rs2445961
rs2494776
rs17503698
rs2445962
rs2502564
rs3799104
rs3799105
rs3799106
rs2445964
rs28434733
rs79272186
rs2445965
rs2502557
rs144700042
rs2502556
rs921973
rs80171572
rs12648
rs79367650
rs2445967
rs9446157
rs921972
rs4516910
rs2445969
rs75847296
rs16868085
rs7741758
rs79580747
rs7742087
rs2502597
rs74571842
rs3799109
rs960144
rs71559565
rs78149587
rs9364050
rs76491489
rs1840940
rs58749084
rs57751010
rs2445971
rs7763213
rs7743876
rs1457492
rs7749509
rs143549595
rs1457500
rs1457499
rs11967736
rs75611730
rs4706283
rs144639500
rs4706284
rs16868102
rs77130156
rs9454873
rs79576895
rs6902295
rs9364051
rs117890991
rs62408989
rs9342766
rs7771508
rs2305837
rs3799112
rs59459704
rs73485519
rs9342767
rs74968777
rs4707324
rs138070420
rs9354881
rs9346332
rs9354882
rs73485522
rs9346333
rs9454876
rs6934894
rs9346335
rs11966214
rs9351772
rs55678902
rs9342768
rs9360399
rs9294849
rs2061310
rs6924743
rs9346336
rs78496171
rs62408993
rs9342769
rs60078953
rs1902650
rs1902651
rs9354883
rs117393699
rs73485538
rs9364053
rs12665798
rs7759966
rs72910810
rs140137004
rs12055543
rs59256218
rs73485542
rs3799113
rs3799114
rs73485549
rs1031631
rs7750707
rs16868111
rs9346337
rs9346338
rs73481734
rs9346339
rs9346340
rs9354884
rs75091665
rs9360400
rs76584291
rs7762400
rs7758405
rs6905645
rs145927071
rs9364054
rs79256161
rs138548481
rs16868113
rs9346341
rs56310174
rs9364055
rs45559535
rs12661224
rs62408997
rs117257486
rs2290710
rs1993481
rs183667398
rs5027848
rs9342770
rs74599590
rs3799117
rs9364056
rs9354885
rs73745767
rs117884950
rs141492871
rs6909708
rs1993482
rs1993483
rs6904680
rs16868129
rs9346342
rs75319795
rs113989723
rs146627465
rs9346343
rs113689118
rs9454880
rs3778241
rs75457602
rs16868135
rs10498869
rs9454881
rs6918407
rs6938478
rs55823739
rs9294851
rs11968161
rs4707343
rs11969223
rs11969244
rs9454882
rs9346344
rs73481772
rs2881080
rs9342772
rs112837437
rs9364057
rs67678871
rs16868145
rs7739633
rs7738792
rs9354887
rs75523309
rs139576605
rs7743613
rs4457128
rs138094391
rs4473825
rs7775172
rs7755920
rs59727335
rs6455340
rs3778242
rs59573217
rs7747688
rs62408998
rs9454887
rs8180599
rs77249230
rs11970363
rs4707359
rs2445972
rs7740306
rs74858570
rs74357362
rs73486009
rs62408999
rs75470341
rs76112265
rs11962504
rs4348273
rs77732788
rs199627574
rs1457496
rs1457495
rs9364058
rs11965589
rs9454889
rs67438720
rs12525951
rs199623007
rs6455342
rs2502543
rs1902652
rs9354888
rs9446159
rs74968643
rs2168712
rs2168713
rs6922658
rs9342773
rs1902653
rs9351774
rs77922290
rs77542346
rs991973
rs991974
rs2345564
rs7763293
rs9346348
rs59510607
rs7749324
rs13437057
rs12173563
rs7763931
rs77782241
rs58614233
rs75877355
rs73486032
rs3778243
rs9346350
rs3928194
rs9346351
rs9364060
rs2445973
rs76977153
rs68181489
rs9354889
rs78307026
rs56244815
rs75791365
rs10945188
rs6919766
rs11966540
rs6920280
rs9454890
rs9351775
rs9342774
rs190777273
rs9346352
rs2445974
rs9346353
rs9346354
rs2502547
rs2502548
rs61572016
rs59738216
rs17583400
rs3799119
rs9454892
rs11967076
rs9364061
rs7752533
rs9454893
rs1078026
rs3799120
rs2445976
rs12662657
rs1563606
rs1563607
rs1563608
rs1563609
rs75550594
rs4707375
rs9360404
rs1902654
rs1902655
rs1902656
rs1840942
rs117213057
rs6934740
rs1457498
rs2125023
rs2125024
rs2305838
rs2305839
rs2305840
rs79073054
rs7751578
rs73469943
rs9446161
rs6920725
rs6935994
rs117732167
rs11970647
```
