## Supplementary material for "Characterization of shared and ancestry-specific signals driving complex traits using multi-ancestry fine-mapping": susiex_nc3.cs80.cs

```
CS_ID	SNP	BP	REF_ALLELE	ALT_ALLELE	REF_FRQ	BETA	SE	-LOG10P	CS_PIP	OVRL_PIP
1	rs76181272	69949253	C,NA	T,NA	0.895626,NA	0.0303418,NA	0.00646666,NA	5.56783,NA	0.153837	0.153837
1	rs73745992	69982004	A,NA	G,NA	0.892644,NA	0.0299117,NA	0.00638686,NA	5.54934,NA	0.142115	0.142115
1	rs62408270	69978965	G,NA	A,NA	0.885686,NA	0.0298148,NA	0.0062137,NA	5.7957,NA	0.0868484	0.0868484
1	rs1321980	70003609	A,A	G,G	0.894632,0.931548	0.0305226,0.0254196	0.00643966,0.016928	5.66971,0.87552	0.0820347	0.0820347
1	rs55891245	69978710	A,NA	G,NA	0.885686,NA	0.0297288,NA	0.0062137,NA	5.76573,NA	0.0815881	0.0815881
1	rs2181002	70005063	T,T	C,C	0.893638,0.931548	0.03044,0.0256664	0.00641306,0.016928	5.68425,0.887843	0.0764608	0.0764608
1	rs1407269	70006485	C,C	G,G	0.894632,0.931548	0.0301874,0.0256031	0.00643966,0.016928	5.55871,0.884675	0.0651911	0.0651911
1	rs74736239	69987113	T,T	C,C	0.893638,0.934524	0.0295809,0.0248178	0.00641306,0.0172809	5.40049,0.82113	0.043978	0.043978
1	rs1321979	69990437	G,G	A,A	0.893638,0.931548	0.0294893,0.0250591	0.00641306,0.016928	5.37068,0.857659	0.0427872	0.0427872
1	rs9454727	70003389	G,G	A,A	0.730616,0.983135	-0.0247403,-0.0364689	0.00445666,0.0331973	7.54742,0.565489	0.0390586	0.0390586
```
