## Supplementary material for "Characterization of shared and ancestry-specific signals driving complex traits using multi-ancestry fine-mapping": susiex_nc3.cs80.snp

```
BP	SNP	PIP(CS1)	LogBF(CS1,Pop1)	LogBF(CS1,Pop2)
69503426	rs12204652	2.45457e-05	0.644147	-2.62062e-10
69503712	rs73459235	5.49882e-06	-1.20468e-10	-0.851856
69504461	rs9346243	8.42656e-07	-1.37064	-1.35694
69504861	rs1033521	2.75023e-06	-1.5447	-2.62062e-10
69505666	rs580092	2.29128e-06	-1.72728	-2.62062e-10
69506054	rs79726692	4.06904e-05	-1.20468e-10	1.1496
69506332	rs17258703	2.28527e-06	-1.7299	-2.62062e-10
69506704	rs7755356	6.11657e-07	-1.7034	-1.34457
69506855	rs76554849	5.92734e-05	-1.20468e-10	1.52577
69507300	rs55840344	1.29113e-05	0.00171137	-2.62062e-10
69507314	rs9294807	7.90081e-07	-1.46755	-1.32446
69507428	rs60892917	1.48346e-05	0.140574	-2.62062e-10
69507819	rs2206834	6.15313e-07	-1.68653	-1.35548
69508067	rs2223724	6.13162e-07	-1.70105	-1.34447
69508348	rs12214149	3.51295e-06	-0.863124	-0.436809
69508365	rs7769724	8.02594e-07	-1.45399	-1.3223
69508424	rs7765583	8.04144e-07	-1.44672	-1.32765
69508742	rs140647373	5.81745e-06	-0.795527	-2.62062e-10
69508746	rs76407707	1.0167e-06	-1.66694	-0.872894
69509198	rs9360361	8.1985e-07	-1.42509	-1.32993
69510060	rs72901236	8.26804e-06	-0.443991	-2.62062e-10
69510211	rs6929378	6.19472e-07	-1.68344	-1.35184
69510455	rs9446058	7.89844e-07	-1.46045	-1.33185
69510634	rs74463574	2.28574e-06	-1.7297	-2.62062e-10
69510720	rs62416553	2.56182e-06	-1.61567	-2.62062e-10
69511092	rs1015152	6.00301e-07	-1.71136	-1.35535
69511712	rs74991225	1.9463e-05	0.412126	-2.62062e-10
69511921	rs6455303	6.18401e-07	-1.68923	-1.34778
69511938	rs7758017	7.80929e-07	-1.46571	-1.33795
69512348	rs10806605	2.6942e-05	0.55307	0.184227
69513049	rs11756306	2.78198e-06	-1.53323	-2.62062e-10
69513685	rs116950960	2.28603e-06	-1.72957	-2.62062e-10
69513914	rs145065313	3.68319e-06	-1.20468e-10	-1.25261
69514126	rs76740715	0.000168147	2.56845	-2.62062e-10
69514320	rs74799610	4.072e-05	-1.20468e-10	1.15033
69514543	rs6911395	6.17716e-07	-1.68344	-1.35468
69514976	rs13192244	2.82338e-06	-1.51846	-2.62062e-10
69515259	rs73745876	1.58506e-05	0.206818	-2.62062e-10
69515276	rs138155820	2.28893e-06	-1.7283	-2.62062e-10
69515619	rs77245763	2.28575e-06	-1.7297	-2.62062e-10
69515625	rs117915796	2.28637e-06	-1.72942	-2.62062e-10
69516218	rs117347167	2.28575e-06	-1.7297	-2.62062e-10
69516566	rs9346245	8.52112e-07	-1.37585	-1.34057
69517010	rs150865283	2.28469e-06	-1.73016	-2.62062e-10
69517222	rs145624678	1.66026e-05	0.253169	-2.62062e-10
69517379	rs144914323	2.28637e-06	-1.72942	-2.62062e-10
69517384	rs9351738	6.037e-07	-1.70535	-1.35572
69517882	rs2140510	6.03102e-07	-1.70535	-1.35671
69518096	rs2140511	6.05703e-07	-1.70308	-1.35467
69518233	rs2177448	6.21627e-07	-1.68344	-1.34837
69518796	rs17258918	2.38318e-06	-1.68795	-2.62062e-10
69518880	rs9294809	2.80574e-06	-1.52472	-2.62062e-10
69518935	rs9294810	5.95727e-07	-1.71654	-1.35782
69519289	rs13190871	2.88191e-06	-1.49794	-2.62062e-10
69519309	rs10945142	3.43174e-06	-0.777058	-0.546263
69519499	rs10945143	3.43174e-06	-0.777058	-0.546263
69519534	rs9454621	5.97177e-07	-1.71324	-1.35869
69519609	rs9454622	7.48932e-07	-1.49117	-1.35433
69519718	rs73745879	1.66958e-05	0.258771	-2.62062e-10
69519949	rs9454623	2.71289e-06	-1.55838	-2.62062e-10
69520127	rs1523937	7.58353e-07	-1.48039	-1.3526
69520363	rs73745880	1.66224e-05	0.254362	-2.62062e-10
69520768	rs9294811	7.92276e-07	-1.43052	-1.35871
69520926	rs9346246	8.9529e-07	-1.30359	-1.36341
69520974	rs141012227	4.17211e-06	-1.12797	-2.62062e-10
69521273	rs79471550	1.42426e-05	0.0998468	-2.62062e-10
69521779	rs9454624	4.90811e-06	-0.971787	0.00628687
69521787	rs9454625	5.14628e-06	-0.923608	0.00549233
69521978	rs582962	6.59046e-07	-1.63745	-1.3359
69522080	rs145500207	2.58912e-06	-1.60507	-2.62062e-10
69522812	rs12193995	3.92852e-06	-1.18813	-2.62062e-10
69522876	rs13203497	7.54812e-07	-1.57293	-1.26475
69523066	rs118114184	3.87182e-06	-1.20266	-2.62062e-10
69524373	rs801262	1.96905e-06	-0.646783	-1.23205
69524498	rs801263	3.05326e-06	-0.452898	-0.987279
69525365	rs9360362	1.61633e-06	-0.975439	-1.10079
69525425	rs79880090	8.74479e-07	-1.35277	-1.33775
69525629	rs540437	1.0214e-06	-1.73019	-0.805025
69525853	rs78154292	6.43329e-07	-1.72847	-1.26902
69526173	rs62418564	7.43518e-06	-0.550166	-2.62062e-10
69526585	rs9354801	3.56957e-06	-1.20468e-10	-1.28394
69526861	rs1018436	5.9366e-07	-1.71693	-1.3609
69526907	rs646118	1.93853e-06	-0.707082	-1.18738
69527084	rs657393	7.33667e-07	-1.54023	-1.32586
69527196	rs116891643	6.25662e-07	-1.66046	-1.36487
69527664	rs490653	7.04746e-07	-1.57621	-1.33009
69527865	rs492444	1.42257e-06	-1.11443	-1.0895
69528170	rs11963528	6.27059e-07	-1.67216	-1.35094
69528498	rs9354802	3.91489e-06	-1.20468e-10	-1.1916
69529509	rs473246	7.4816e-07	-1.57559	-1.27094
69529644	rs79137378	8.00319e-07	-1.50637	-1.27276
69529793	rs149274161	8.51986e-06	-1.20468e-10	-0.413989
69530387	rs502221	1.06705e-06	-1.41994	-1.07156
69530493	rs595715	2.52866e-06	-0.427158	-1.20154
69530890	rs149187368	2.71078e-06	-1.55915	-2.62062e-10
69531380	rs75890790	4.1968e-06	-1.12207	-2.62062e-10
69531957	rs2022212	1.06532e-06	-1.30394	-1.18918
69532057	rs639610	2.1033e-06	-0.612451	-1.20043
69532079	rs2022213	1.17487e-06	-1.40343	-0.991809
69533492	rs78344120	2.61352e-06	-1.59569	-2.62062e-10
69533938	rs4706035	7.57001e-07	-1.5759	-1.25888
69534107	rs4706665	1.24498e-06	-1.32788	-1.00939
69534242	rs75008594	4.81689e-06	-1.20468e-10	-0.984259
69534385	rs13208896	6.12004e-07	-1.70216	-1.34524
69534484	rs9354803	1.07163e-06	-1.25499	-1.23223
69534582	rs6910694	1.30963e-06	-1.26605	-1.0206
69534613	rs9363967	1.10554e-06	-1.2406	-1.21546
69535038	rs12528362	7.86639e-07	-1.57805	-1.21833
69535080	rs12208199	8.76956e-06	-0.385102	-2.62062e-10
69535258	rs12528028	7.92399e-07	-1.47807	-1.31101
69535509	rs12175526	2.98708e-06	-0.15413	-1.30796
69535577	rs544770	3.13732e-06	-0.712848	-0.700171
69535724	rs62418565	8.87839e-07	-1.51735	-1.158
69535823	rs13199883	5.87287e-07	-1.72397	-1.36466
69536018	rs590889	6.03059e-06	0.532916	-1.29246
69536582	rs62418566	9.73999e-07	-1.46384	-1.1189
69536842	rs11755800	2.99192e-06	-1.46047	-2.62062e-10
69536924	rs62418567	9.73611e-07	-1.46957	-1.11356
69537984	rs498801	6.26362e-06	0.579657	-1.30129
69538089	rs76977941	1.16361e-06	-1.4287	-0.97616
69538655	rs62418568	1.25936e-06	-1.43481	-0.890977
69539056	rs149561399	1.00312e-05	-1.20468e-10	-0.250693
69539288	rs62418569	3.12773e-06	-1.41608	-2.62062e-10
69540590	rs568360	3.36796e-06	0.0098846	-1.35197
69540836	rs570379	3.34534e-06	0.0098846	-1.35871
69540950	rs571299	3.40768e-06	0.0276936	-1.35805
69541114	rs514518	5.85732e-07	-1.7286	-1.36268
69541331	rs577328	3.36487e-06	0.0098846	-1.35288
69541588	rs62418570	8.72629e-07	-1.59398	-1.09865
69541935	rs144893593	1.34344e-05	-1.20468e-10	0.0414271
69542165	rs75700702	8.51589e-07	-1.57033	-1.1467
69542291	rs497240	7.38935e-06	0.780453	-1.3368
69544160	rs555959	7.34116e-06	0.777709	-1.3406
69544896	rs563146	8.66028e-06	0.94431	-1.34195
69545429	rs551876	7.1706e-06	0.756747	-1.34315
69545666	rs13204246	6.78723e-07	-1.71794	-1.22599
69545793	rs482005	6.48481e-06	0.657383	-1.34431
69545855	rs555588	7.29768e-06	0.777709	-1.34654
69545903	rs1008234	6.72315e-07	-1.72125	-1.23217
69545996	rs483875	7.28987e-06	0.777709	-1.34761
69546138	rs506211	7.29768e-06	0.777709	-1.34654
69546164	rs579304	7.29768e-06	0.777709	-1.34654
69546221	rs580073	7.29768e-06	0.777709	-1.34654
69546258	rs580182	7.14629e-06	0.756747	-1.34654
69546639	rs510779	7.28987e-06	0.777709	-1.34761
69546673	rs77710713	9.62952e-07	-1.57558	-1.01856
69546764	rs12192643	3.65275e-06	-1.26091	-2.62062e-10
69546784	rs117260964	2.33841e-06	-1.70692	-2.62062e-10
69546915	rs513369	6.98997e-06	0.752344	-1.36426
69546947	rs1523933	6.76149e-07	-1.7302	-1.21753
69546994	rs36051509	1.63213e-06	-1.49866	-0.567837
69547090	rs499251	7.28987e-06	0.777709	-1.34761
69547125	rs12198700	1.59306e-05	0.211853	-2.62062e-10
69547126	rs536322	7.28987e-06	0.777709	-1.34761
69547142	rs72901280	1.73221e-05	0.295593	-2.62062e-10
69547333	rs144230396	6.11118e-06	-1.20468e-10	-0.746269
69547402	rs79721332	9.15125e-07	-1.54064	-1.10444
69547642	rs540974	7.28987e-06	0.777709	-1.34761
69547787	rs17259872	1.55392e-05	0.186978	-2.62062e-10
69547883	rs505948	7.28987e-06	0.777709	-1.34761
69548012	rs544495	8.27981e-07	-1.45858	-1.28657
69548068	rs528718	7.59616e-06	0.819904	-1.34865
69548206	rs1403923	1.28507e-06	-1.34557	-0.960003
69548310	rs12200743	1.29705e-05	0.00629111	-2.62062e-10
69548406	rs569272	8.22032e-07	-1.4638	-1.28857
69548412	rs77558146	8.82024e-06	-0.379339	-2.62062e-10
69548439	rs62418572	8.70541e-07	-1.57994	-1.11509
69549098	rs483076	8.20415e-07	-1.4638	-1.29054
69549413	rs489218	7.33287e-06	0.777709	-1.34173
69549844	rs492954	7.16231e-06	0.776956	-1.36451
69549897	rs493768	7.33287e-06	0.777709	-1.34173
69549928	rs66779956	6.46785e-07	-1.72796	-1.26417
69550082	rs486413	7.33287e-06	0.777709	-1.34173
69550083	rs75472594	9.22596e-07	-1.59263	-1.04433
69550199	rs487408	7.33287e-06	0.777709	-1.34173
69550227	rs487492	7.33287e-06	0.777709	-1.34173
69550423	rs73458284	6.58329e-07	-1.71751	-1.25693
69550487	rs77269931	8.99794e-07	-1.54583	-1.11614
69550688	rs491998	8.21527e-07	-1.45858	-1.2944
69550695	rs62418573	6.65739e-07	-1.71573	-1.24752
69550764	rs492229	7.18076e-06	0.756747	-1.34173
69551323	rs518644	7.32402e-06	0.777709	-1.34294
69551449	rs519614	7.33287e-06	0.777709	-1.34173
69551494	rs520391	2.52105e-06	-0.854272	-0.777439
69551541	rs34625240	9.094e-07	-1.52949	-1.12187
69551798	rs523137	7.18076e-06	0.756747	-1.34173
69551822	rs550090	7.17209e-06	0.756747	-1.34294
69551838	rs1589733	2.73332e-06	-0.356545	-1.19433
69552103	rs546970	8.21527e-07	-1.45858	-1.2944
69552271	rs9446060	2.9246e-06	-0.261904	-1.22133
69552659	rs551777	8.19974e-07	-1.45858	-1.29629
69552718	rs1608528	9.084e-07	-1.52454	-1.12792
69552996	rs492863	7.1398e-06	0.756747	-1.34745
69553026	rs13214125	6.57776e-07	-1.72346	-1.25182
69553239	rs34131251	9.07863e-07	-1.59263	-1.06042
69553463	rs580034	7.40957e-06	0.798762	-1.35238
69553484	rs580767	7.1398e-06	0.756747	-1.34745
69553714	rs12200405	1.40473e-05	0.0860398	-2.62062e-10
69554166	rs62418576	1.23362e-05	-0.0438487	-2.62062e-10
69554171	rs7774791	8.22768e-07	-1.45331	-1.29816
69554285	rs9342735	7.13232e-06	0.756747	-1.3485
69554294	rs9346251	6.97246e-06	0.737958	-1.35238
69554514	rs9342736	6.97246e-06	0.737958	-1.35238
69554526	rs9346252	6.97246e-06	0.737958	-1.35238
69554609	rs2207435	8.15708e-07	-1.4638	-1.29629
69554790	rs6941602	6.829e-06	0.717168	-1.35238
69554813	rs6920573	6.97246e-06	0.737958	-1.35238
69555181	rs2224011	6.97246e-06	0.737958	-1.35238
69555254	rs7742022	6.48838e-07	-1.7302	-1.25876
69555985	rs497728	6.96626e-06	0.737958	-1.35327
69556446	rs522513	6.96028e-06	0.737958	-1.35413
69556571	rs9351741	6.71644e-06	0.702297	-1.35413
69556783	rs525342	6.81143e-06	0.717168	-1.35495
69556840	rs526156	8.13031e-07	-1.4638	-1.29958
69557000	rs527932	6.81143e-06	0.717168	-1.35495
69557192	rs478319	6.0301e-07	-1.71865	-1.34356
69557303	rs111996816	1.23135e-05	-0.0456888	-2.62062e-10
69557386	rs12524957	8.88675e-07	-1.52454	-1.14987
69557496	rs553613	6.80602e-06	0.717168	-1.35575
69558035	rs6921402	9.49913e-07	-1.53455	-1.07323
69558221	rs580973	7.93751e-06	0.880349	-1.36514
69558359	rs509984	6.75883e-07	-1.58928	-1.35884
69558391	rs472367	6.75883e-07	-1.58928	-1.35884
69558698	rs513357	8.05802e-07	-1.47458	-1.29772
69558859	rs72902918	1.24723e-05	-0.0328771	-2.62062e-10
69559209	rs501140	7.01923e-07	-1.55085	-1.35947
69559455	rs541027	6.76792e-07	-1.58928	-1.3575
69560086	rs13207774	7.581e-07	-1.4712	-1.36213
69560139	rs491928	7.06836e-07	-1.54388	-1.35947
69560278	rs493606	8.0732e-07	-1.47458	-1.29584
69560304	rs493682	6.72245e-07	-1.59534	-1.35819
69560454	rs13208283	2.3427e-06	-1.70509	-2.62062e-10
69560573	rs996768	6.5958e-07	-1.71397	-1.25857
69560780	rs536054	6.97138e-07	-1.5577	-1.35947
69560985	rs500125	6.92068e-07	-1.5644	-1.36006
69561169	rs12055424	6.84872e-07	-1.57742	-1.3575
69561451	rs62416367	9.56978e-07	-1.57994	-1.02043
69561562	rs525874	8.00762e-07	-1.48465	-1.29393
69561759	rs566190	7.96253e-07	-1.48465	-1.29958
69562081	rs552283	6.76326e-07	-1.58928	-1.35819
69562946	rs12202836	1.31253e-05	0.0181546	-2.62062e-10
69563026	rs75511638	8.20608e-07	-1.39353	-1.36056
69563055	rs7755226	6.39401e-07	-1.72582	-1.27779
69563186	rs2057166	3.64093e-06	-1.20468e-10	-1.26415
69563201	rs17200696	6.43679e-07	-1.71586	-1.28108
69563344	rs12196150	2.11e-06	-0.971609	-0.838092
69564430	rs505369	6.5568e-07	-1.62026	-1.35822
69564646	rs507326	6.82083e-07	-1.58081	-1.35819
69564765	rs111706709	2.42083e-06	-1.67228	-2.62062e-10
69564830	rs547423	7.35835e-06	0.792196	-1.35275
69565332	rs534690	6.82521e-07	-1.58127	-1.35708
69565390	rs11967772	6.45544e-07	-1.72988	-1.26417
69565421	rs117048094	1.00455e-06	-1.46721	-1.08464
69565982	rs540955	6.82609e-07	-1.57742	-1.36081
69566355	rs117805500	2.32368e-06	-1.71324	-2.62062e-10
69566718	rs1988054	8.09582e-07	-1.46263	-1.30499
69566846	rs1120509	7.02031e-07	-1.54762	-1.36254
69566849	rs2224014	7.0497e-07	-1.54388	-1.36211
69567095	rs141181208	9.68342e-07	-1.56713	-1.02143
69567241	rs483833	8.05021e-07	-1.46829	-1.30499
69567445	rs485721	6.82377e-07	-1.57742	-1.36115
69567811	rs117131535	9.78121e-07	-1.56713	-1.01138
69568460	rs151272685	3.19791e-06	-1.39389	-2.62062e-10
69568729	rs62416368	9.79112e-07	-1.56713	-1.01037
69568733	rs518704	6.93861e-07	-1.57742	-1.34446
69569533	rs480816	7.09999e-07	-1.53677	-1.36211
69569875	rs1120258	6.53771e-07	-1.71196	-1.26943
69569884	rs550695	6.81143e-06	0.717168	-1.35495
69570014	rs117544405	3.24e-06	-1.38081	-2.62062e-10
69570182	rs1120259	1.08855e-06	-1.4341	-1.03744
69570459	rs117872966	3.29088e-06	-1.20468e-10	-1.36523
69570602	rs512094	6.65196e-06	0.696467	-1.35794
69570627	rs501856	6.65196e-06	0.696467	-1.35794
69570876	rs118183734	2.34847e-06	-1.70263	-2.62062e-10
69570919	rs79541554	2.53179e-06	-0.837272	-0.79019
69571053	rs6455306	2.56251e-06	-0.86271	-0.752692
69571269	rs6936651	6.48549e-07	-1.71496	-1.27444
69571288	rs146971790	2.28811e-06	-1.72866	-2.62062e-10
69571461	rs530244	5.55773e-06	0.517412	-1.35861
69571827	rs533890	6.8837e-07	-1.57098	-1.35884
69572139	rs117803153	2.54471e-06	-1.62237	-2.62062e-10
69572657	rs10223798	6.34111e-07	-1.72761	-1.28431
69572779	rs563952	8.05401e-07	-1.46263	-1.31017
69572814	rs564048	6.83525e-07	-1.57742	-1.35947
69573241	rs12527569	8.89245e-07	-1.45581	-1.21796
69573314	rs116856493	3.13558e-06	-1.41357	-2.62062e-10
69573689	rs482872	6.8121e-07	-1.58081	-1.35947
69573762	rs494222	6.8121e-07	-1.58081	-1.35947
69573882	rs484684	6.8121e-07	-1.58081	-1.35947
69573904	rs484750	6.8121e-07	-1.58081	-1.35947
69574226	rs72902944	1.3815e-05	0.0693657	-2.62062e-10
69574261	rs508920	6.8121e-07	-1.58081	-1.35947
69574645	rs512476	6.80807e-07	-1.58081	-1.36006
69575044	rs526501	8.1005e-07	-1.45858	-1.30847
69575207	rs538973	6.76196e-07	-1.58704	-1.36062
69575238	rs528341	8.1005e-07	-1.45858	-1.30847
69575290	rs529105	6.80807e-07	-1.58081	-1.36006
69575610	rs542600	6.72082e-07	-1.59315	-1.36062
69575650	rs553117	6.72459e-07	-1.59315	-1.36006
69575654	rs542737	6.68477e-07	-1.59852	-1.36062
69575803	rs544398	6.69248e-07	-1.59852	-1.35947
69576000	rs556592	7.93168e-07	-1.47964	-1.30847
69576163	rs76049517	7.21464e-06	-1.20468e-10	-0.580276
69576184	rs117880126	3.41043e-06	-1.32955	-2.62062e-10
69576683	rs573776	7.73759e-06	0.854955	-1.36525
69576888	rs62416371	6.50682e-07	-1.70182	-1.28431
69577447	rs501521	7.87541e-07	-1.48339	-1.31184
69577628	rs492831	7.73759e-06	0.854955	-1.36525
69577789	rs505031	7.87541e-07	-1.48339	-1.31184
69578174	rs519237	7.73759e-06	0.854955	-1.36525
69578393	rs117682879	4.37822e-06	-1.07975	-2.62062e-10
69578409	rs565292	7.93659e-06	0.880349	-1.36525
69578411	rs62416372	3.24629e-06	-1.37888	-2.62062e-10
69578740	rs523962	7.93659e-06	0.880349	-1.36525
69578799	rs71534866	8.71092e-07	-1.59306	-1.10133
69578908	rs80302344	6.1464e-06	-1.20468e-10	-0.740522
69578956	rs80225809	9.8115e-06	-0.272833	-2.62062e-10
69579272	rs62416389	8.49469e-07	-1.55333	-1.1662
69579962	rs490692	7.73759e-06	0.854955	-1.36525
69580078	rs9346257	3.11508e-06	-0.106118	-1.31402
69580203	rs12211865	3.63019e-06	-1.2671	-2.62062e-10
69580510	rs77483263	9.30093e-06	-0.326274	-2.62062e-10
69580684	rs518164	7.96487e-07	-1.47209	-1.31184
69580726	rs518311	7.94504e-07	-1.47458	-1.31184
69580920	rs150360793	3.31374e-06	-1.20468e-10	-1.35831
69581046	rs510835	7.73759e-06	0.854955	-1.36525
69581222	rs12529787	8.45662e-07	-1.55333	-1.17069
69581323	rs9363971	1.29439e-05	-1.20468e-10	0.00423753
69581424	rs62416390	6.51604e-07	-1.71027	-1.27444
69581686	rs144943999	2.29125e-06	-1.72729	-2.62062e-10
69581777	rs538997	7.93665e-06	0.880349	-1.36525
69581815	rs539111	7.73756e-06	0.854955	-1.36526
69581899	rs550348	7.17158e-06	0.770981	-1.35724
69581991	rs551216	7.73756e-06	0.854955	-1.36526
69582205	rs563817	7.73756e-06	0.854955	-1.36526
69582263	rs9363972	3.62519e-06	-1.20468e-10	-1.26848
69582525	rs566537	7.73756e-06	0.854955	-1.36526
69582622	rs577894	7.73756e-06	0.854955	-1.36526
69582816	rs579588	7.73756e-06	0.854955	-1.36526
69582910	rs570276	7.73756e-06	0.854955	-1.36526
69583104	rs12529174	8.50006e-07	-1.55799	-1.1609
69584330	rs17260682	1.02714e-05	-0.227026	-2.62062e-10
69584854	rs77304716	8.56031e-07	-1.49581	-1.21603
69584914	rs9363973	6.88929e-06	0.734828	-1.36125
69585188	rs72902974	1.35651e-05	0.0511112	-2.62062e-10
69585308	rs545085	6.87075e-06	0.709978	-1.33909
69585439	rs80182451	1.21286e-05	-1.20468e-10	-0.0608217
69585624	rs566426	7.22227e-06	0.78203	-1.36125
69585642	rs75425817	3.09035e-06	-1.4281	-2.62062e-10
69586024	rs62416392	8.51652e-07	-1.57161	-1.14536
69586332	rs559960	7.21874e-06	0.78203	-1.36174
69586781	rs579773	7.31534e-06	0.792196	-1.35861
69587849	rs504160	7.30627e-06	0.792196	-1.35985
69588585	rs147532563	2.36486e-06	-1.69567	-2.62062e-10
69588979	rs12174093	6.98927e-06	0.730926	-1.34294
69589209	rs62416395	8.5408e-07	-1.56259	-1.15152
69589222	rs9346258	7.92161e-07	-1.47964	-1.30974
69589269	rs9346259	7.84308e-07	-1.4896	-1.30974
69589566	rs7454736	8.5408e-07	-1.56259	-1.15152
69589587	rs558452	6.85265e-06	0.709978	-1.34173
69589956	rs1880177	8.60185e-07	-1.55701	-1.14998
69590034	rs74691073	2.28604e-06	-1.72957	-2.62062e-10
69590096	rs12530394	8.67596e-07	-1.58423	-1.11419
69590247	rs13217051	6.65023e-07	-1.68988	-1.27444
69590430	rs13201645	2.32629e-06	-1.71212	-2.62062e-10
69590486	rs75835928	8.39281e-07	-1.55799	-1.1736
69591426	rs75323297	3.55621e-06	-1.20468e-10	-1.28769
69591585	rs12524100	8.33553e-07	-1.56259	-1.17585
69591880	rs562537	7.22227e-06	0.78203	-1.36125
69592110	rs11751644	6.41315e-07	-1.70853	-1.29209
69592536	rs478789	7.30627e-06	0.792196	-1.35985
69592892	rs482397	2.45667e-06	-0.86739	-0.79019
69592910	rs62416397	8.29562e-07	-1.55799	-1.18525
69593055	rs62416398	8.28736e-07	-1.56259	-1.18165
69593308	rs62416400	8.33553e-07	-1.56259	-1.17585
69593367	rs28594921	7.21544e-06	0.78203	-1.3622
69593525	rs491833	7.44343e-06	0.811368	-1.36042
69593540	rs509304	7.44343e-06	0.811368	-1.36042
69593687	rs62416401	8.32953e-07	-1.56259	-1.17657
69593880	rs62416402	8.47136e-07	-1.54643	-1.17585
69593900	rs7754330	6.41385e-07	-1.70249	-1.29803
69593985	rs12215318	4.5105e-06	-1.04998	-2.62062e-10
69594032	rs496481	7.21544e-06	0.78203	-1.3622
69594074	rs514545	7.21236e-06	0.78203	-1.36262
69594092	rs186936847	2.4352e-06	-1.66636	-2.62062e-10
69594614	rs9363974	3.44375e-06	0.00438239	-1.32421
69594912	rs80050596	8.62477e-07	-1.46721	-1.23713
69595040	rs79330198	2.31961e-06	-1.71499	-2.62062e-10
69595427	rs62416403	8.24052e-07	-1.57558	-1.17433
69595460	rs13208434	6.39544e-07	-1.70249	-1.3009
69595595	rs76917950	2.43139e-06	-1.66792	-2.62062e-10
69595671	rs12199028	1.45514e-05	0.1213	-2.62062e-10
69596283	rs4706710	7.20598e-06	0.782777	-1.36425
69596380	rs4706711	5.92515e-07	-1.7145	-1.36527
69596592	rs4706061	7.45568e-06	0.811826	-1.35924
69596677	rs138004333	1.15335e-05	-0.11113	-2.62062e-10
69597016	rs12194110	9.81593e-06	-0.272382	-2.62062e-10
69597792	rs62416405	9.54995e-07	-1.57994	-1.0225
69597893	rs62416406	9.73425e-07	-1.57558	-1.00774
69597897	rs4706712	7.08242e-06	0.749709	-1.34848
69598003	rs12209015	1.45514e-05	0.1213	-2.62062e-10
69598231	rs4706713	5.91389e-07	-1.72148	-1.36019
69598275	rs150638293	2.52153e-06	-1.63152	-2.62062e-10
69598297	rs1403926	7.7747e-06	0.85433	-1.35984
69599051	rs79616587	9.66592e-07	-1.4833	-1.10707
69599544	rs140703885	3.29099e-06	-1.20468e-10	-1.3652
69599646	rs9454635	7.86711e-07	-1.46778	-1.3285
69599839	rs146646342	4.16368e-06	-1.20468e-10	-1.12999
69600348	rs150131656	5.75048e-06	-1.20468e-10	-0.807105
69600691	rs9454636	6.84247e-06	0.710031	-1.34327
69600790	rs10945146	1.47995e-05	0.138208	-2.62062e-10
69600866	rs13195099	6.46892e-07	-1.69988	-1.29209
69600967	rs6927848	7.6277e-06	0.834047	-1.35865
69601104	rs6906092	7.78413e-06	0.85433	-1.35863
69601795	rs12154054	1.67525e-05	0.262159	-2.62062e-10
69601978	rs77791242	2.01856e-06	-1.32522	-0.528787
69602248	rs78808971	1.10723e-05	-1.20468e-10	-0.151939
69602538	rs74536773	1.02312e-06	-1.4316	-1.10193
69603223	rs2342760	7.75783e-06	0.856317	-1.364
69603936	rs1932608	7.31636e-06	-0.566276	-2.62062e-10
69604191	rs146330650	3.30666e-06	-1.20468e-10	-1.36045
69604479	rs72902997	3.15367e-06	-1.40782	-2.62062e-10
69604748	rs951399	7.21494e-06	0.782777	-1.36301
69604800	rs12210824	3.61992e-06	-1.26994	-2.62062e-10
69605682	rs1523936	7.6183e-06	0.834047	-1.35988
69605817	rs9454639	7.6183e-06	0.834047	-1.35988
69606419	rs78506159	2.29555e-06	-1.72542	-2.62062e-10
69606478	rs75416801	7.92046e-06	-1.20468e-10	-0.486939
69606642	rs143178898	3.30649e-06	-1.20468e-10	-1.3605
69606748	rs1916767	6.46795e-07	-1.70622	-1.28589
69606837	rs10455223	1.5053e-05	0.15519	-2.62062e-10
69606985	rs76700465	1.01526e-06	-1.49611	-1.04513
69607907	rs6931990	8.83918e-07	-1.32611	-1.35367
69607909	rs72902999	4.61301e-06	0.280546	-1.30805
69608384	rs72903000	1.24791e-05	-0.0323324	-2.62062e-10
69608392	rs72903001	7.13853e-07	-1.57533	-1.31814
69608492	rs1523938	4.85251e-06	0.383039	-1.35993
69608505	rs34580444	1.16029e-06	-1.44359	-0.964128
69609089	rs74563674	1.15016e-06	-1.45563	-0.960851
69609106	rs147773434	3.29103e-06	-1.20468e-10	-1.36519
69609961	rs13199576	6.14671e-07	-1.71234	-1.33071
69610230	rs13210533	6.18221e-07	-1.70658	-1.33071
69610281	rs2342761	1.50048e-06	-0.786817	-1.36378
69610898	rs56016894	6.98557e-07	-1.59379	-1.32133
69611185	rs188653199	2.29078e-06	-1.7275	-2.62062e-10
69611234	rs56373244	1.49943e-06	-0.786817	-1.36449
69611252	rs76547654	3.17797e-06	-1.40015	-2.62062e-10
69611307	rs58261635	1.49943e-06	-0.786817	-1.36449
69611665	rs9689807	4.76784e-06	0.364829	-1.35932
69612040	rs141520054	2.35215e-06	-1.70106	-2.62062e-10
69612074	rs76111468	1.00198e-05	-1.20468e-10	-0.251821
69612290	rs4706062	1.19333e-06	-1.43192	-0.947722
69613005	rs12663245	3.94144e-06	-1.20468e-10	-1.18484
69613022	rs13192878	3.94641e-06	-1.20468e-10	-1.18358
69613031	rs17397525	4.73588e-06	-1.00122	-2.62062e-10
69613841	rs1283950	2.56194e-06	-1.61562	-2.62062e-10
69614818	rs9454643	6.03454e-07	-1.70038	-1.3611
69614928	rs10485437	6.11592e-07	-1.70679	-1.34128
69615168	rs10485436	5.97429e-07	-1.71671	-1.3548
69615615	rs10485435	4.73788e-06	0.342008	-1.34281
69616179	rs62416440	1.12126e-06	-1.45563	-0.986303
69616186	rs11961186	4.73284e-06	0.342008	-1.34387
69616288	rs9446064	6.01895e-07	-1.70296	-1.3611
69616828	rs78845580	4.86563e-06	-1.20468e-10	-0.974191
69617733	rs13210818	6.08952e-07	-1.70779	-1.34462
69617787	rs10455677	4.82313e-06	0.362956	-1.34592
69617848	rs16900333	6.08952e-07	-1.70779	-1.34462
69618124	rs9294812	4.17494e-06	0.222427	-1.34971
69618138	rs139497742	2.41185e-06	-1.676	-2.62062e-10
69618480	rs9294813	5.99856e-07	-1.70543	-1.36202
69618545	rs79287382	5.29102e-06	-1.20468e-10	-0.890377
69618614	rs9446067	5.9931e-07	-1.70543	-1.36293
69619007	rs1283951	1.04378e-05	-0.37577	0.164818
69619043	rs12197269	4.93615e-06	0.386118	-1.34592
69619089	rs79798924	1.1284e-06	-1.44743	-0.988158
69619463	rs9454645	5.99006e-07	-1.70543	-1.36344
69619517	rs117918349	2.56255e-06	-1.61539	-2.62062e-10
69620865	rs148187975	3.82644e-06	-1.21445	-2.62062e-10
69621148	rs142509972	3.90614e-06	-1.20468e-10	-1.19384
69621266	rs13190995	6.19864e-07	-1.69623	-1.33841
69621406	rs9446070	4.741e-06	0.364829	-1.36497
69621567	rs13204994	2.31548e-06	-1.71677	-2.62062e-10
69621860	rs7760666	5.99493e-07	-1.70543	-1.36263
69622114	rs7747786	5.97902e-07	-1.70779	-1.36293
69622220	rs13195122	5.97604e-07	-1.71234	-1.35887
69622226	rs146704174	3.48522e-06	-1.20468e-10	-1.30786
69622810	rs13210551	6.0881e-07	-1.71332	-1.33932
69622979	rs112164577	6.15354e-07	-1.70353	-1.33841
69623072	rs7767583	7.15137e-06	0.768575	-1.35766
69623177	rs7749284	4.43018e-06	0.286698	-1.35465
69623635	rs62416442	1.10314e-06	-1.42336	-1.03487
69624874	rs79730108	3.84932e-06	-1.20468e-10	-1.20849
69625337	rs76209080	1.7382e-05	0.299044	-2.62062e-10
69625497	rs79971615	3.75999e-06	-1.23197	-2.62062e-10
69626831	rs35411732	2.57801e-06	-1.60937	-2.62062e-10
69628148	rs73747852	1.0604e-06	-1.43583	-1.06191
69629187	rs7747549	4.71163e-06	0.358631	-1.36499
69629495	rs118132432	4.67253e-06	-1.01469	-2.62062e-10
69630023	rs12198022	6.08679e-06	0.614731	-1.365
69630056	rs79749336	1.73333e-06	-1.35914	-0.647207
69630274	rs1932609	5.19858e-06	0.456845	-1.36485
69630285	rs1932610	5.19781e-06	0.456845	-1.365
69630471	rs79711275	8.56421e-06	-1.20468e-10	-0.408797
69631323	rs9454653	9.65396e-06	-1.20468e-10	-0.28902
69631411	rs12191891	4.90293e-06	0.397096	-1.36365
69632011	rs10806607	3.91971e-06	0.171733	-1.3621
69632227	rs10945147	4.21407e-06	0.243188	-1.36115
69632391	rs17476556	1.44236e-05	0.112474	-2.62062e-10
69632524	rs72904926	1.66192e-05	0.25417	-2.62062e-10
69632576	rs10945148	4.15472e-06	0.22848	-1.36062
69632594	rs16900354	1.66559e-06	-1.33712	-0.70909
69633081	rs76375893	8.49382e-07	-1.35841	-1.36122
69633302	rs17476598	1.11359e-06	-1.41695	-1.03185
69633887	rs13207808	6.26962e-07	-1.65805	-1.3652
69634298	rs140101293	2.42069e-06	-1.67234	-2.62062e-10
69635067	rs13197534	6.18853e-07	-1.67103	-1.36524
69635146	rs151126403	3.78926e-06	-1.22422	-2.62062e-10
69635154	rs117954948	3.82795e-06	-1.21406	-2.62062e-10
69635555	rs4706744	1.1009e-06	-1.37117	-1.08909
69635627	rs9363976	6.86868e-06	0.735398	-1.36481
69636183	rs6455307	6.21271e-07	-1.6671	-1.36528
69636501	rs144923490	3.02783e-06	-1.44854	-2.62062e-10
69636671	rs6937418	3.8602e-06	0.155973	-1.36164
69637928	rs10485434	6.11015e-07	-1.68375	-1.36528
69637929	rs78669734	2.7463e-06	-1.54613	-2.62062e-10
69638293	rs2342762	1.61469e-05	0.22534	-2.62062e-10
69638504	rs12527597	1.11795e-06	-1.41055	-1.03434
69639256	rs75801326	8.97685e-06	-1.20468e-10	-0.361739
69639391	rs55878455	2.35108e-06	-1.70151	-2.62062e-10
69639741	rs79243032	1.15367e-06	-1.39162	-1.02182
69639853	rs76347422	1.1522e-06	-1.39162	-1.0231
69640959	rs72904935	4.03782e-06	-1.16068	-2.62062e-10
69641096	rs1932611	3.81373e-06	0.141701	-1.35948
69641998	rs3823059	5.20306e-06	0.456845	-1.36399
69642026	rs75636561	1.18221e-06	-1.36983	-1.01917
69642099	rs13219669	1.42678e-06	-1.7251	-0.475873
69642103	rs61516669	1.18302e-06	-1.35838	-1.02994
69642181	rs9360366	7.02256e-06	-1.20468e-10	-0.607261
69642551	rs1932612	3.79276e-06	0.141701	-1.365
69642923	rs17398479	1.72476e-05	0.291283	-2.62062e-10
69643681	rs62416449	1.18029e-06	-1.37146	-1.01917
69644673	rs144244586	1.0258e-05	-1.20468e-10	-0.228332
69644859	rs58454780	7.5382e-06	-1.20468e-10	-0.536405
69645430	rs192594949	3.79284e-06	-1.22327	-2.62062e-10
69645839	rs3798966	5.31715e-06	0.479482	-1.36493
69646710	rs143326324	3.56215e-06	-1.20468e-10	-1.28603
69647086	rs2184723	6.1901e-07	-1.67103	-1.36499
69647106	rs2184724	3.73676e-06	0.126063	-1.36423
69647244	rs2342763	3.76692e-06	0.126063	-1.35619
69647496	rs75642229	3.87407e-06	-1.20468e-10	-1.20208
69647534	rs10485432	9.62017e-07	-1.23657	-1.35855
69647865	rs11964646	1.22001e-06	-1.32357	-1.03396
69648468	rs77120668	7.90851e-06	-0.488449	-2.62062e-10
69648472	rs9454655	3.63402e-06	0.097794	-1.36384
69648504	rs62418264	1.43019e-06	-1.1521	-1.04648
69648614	rs13204176	6.15035e-07	-1.67852	-1.36395
69648760	rs13215030	6.15165e-07	-1.67852	-1.36374
69648824	rs13201188	6.15165e-07	-1.67852	-1.36374
69649319	rs72906706	8.28725e-07	-1.37994	-1.36431
69649478	rs6919909	1.42077e-06	-1.72649	-0.4787
69649491	rs6939663	5.42782e-06	0.50016	-1.36501
69649529	rs112201577	2.29346e-06	-1.72633	-2.62062e-10
69649563	rs6920061	3.60852e-06	0.0823363	-1.35543
69650284	rs6912997	3.442e-06	0.0429938	-1.36333
69650352	rs190647364	4.31491e-06	-1.20468e-10	-1.09431
69650691	rs12528300	9.46389e-07	-1.25208	-1.35941
69650725	rs145781308	5.84494e-07	-1.72952	-1.36388
69651424	rs1932613	1.61368e-05	0.224716	-2.62062e-10
69651816	rs9354811	3.72372e-06	-1.20468e-10	-1.24167
69652578	rs113752238	8.16853e-06	-0.456099	-2.62062e-10
69652633	rs2184725	3.39627e-06	0.0292561	-1.36297
69652994	rs7748808	1.23322e-06	-1.30891	-1.03785
69653047	rs7767423	1.23203e-06	-1.30891	-1.03882
69653183	rs12526204	1.2029e-06	-1.34436	-1.02729
69654013	rs139383862	3.15322e-06	-1.40796	-2.62062e-10
69654372	rs73480159	9.46265e-07	-1.30891	-1.30271
69654650	rs7759377	1.21762e-06	-1.31627	-1.04322
69655168	rs3798967	3.04045e-06	-0.0908156	-1.35357
69656085	rs62418267	1.21969e-06	-1.35662	-1.00118
69656416	rs62418268	1.28063e-06	-1.3308	-0.978237
69656950	rs1932614	6.72349e-06	0.698535	-1.34932
69657008	rs1932615	6.19447e-07	-1.68385	-1.35147
69657618	rs76336389	4.97548e-06	-0.951868	-2.62062e-10
69658250	rs13193787	4.56277e-06	0.323618	-1.36208
69658432	rs62418270	1.12975e-06	-1.39625	-1.03814
69659420	rs62418272	1.138e-06	-1.40274	-1.02438
69660502	rs13191427	6.24142e-07	-1.70821	-1.31955
69660841	rs1932616	2.30968e-05	1.94112	-1.35781
69660854	rs62418273	1.29528e-06	-1.29055	-1.00711
69661073	rs1932617	2.89533e-05	2.14586	-1.33657
69661162	rs67653429	9.74962e-07	-1.54433	-1.03742
69661494	rs72906723	7.08766e-06	-0.598033	-2.62062e-10
69663213	rs6940312	6.24893e-07	-1.72658	-1.29998
69663785	rs7754659	7.20944e-07	-1.72545	-1.15814
69663880	rs1889879	2.70728e-06	-0.197268	-1.36318
69664097	rs62418275	4.25171e-06	-1.10907	-2.62062e-10
69664317	rs62418276	1.9389e-06	-0.985083	-0.909187
69664377	rs7741961	6.00358e-07	-1.71254	-1.35408
69664663	rs12197583	1.18754e-06	-1.02708	-1.35743
69664860	rs75697214	2.39934e-06	-0.752252	-0.928945
69665063	rs12207529	1.2333e-06	-0.992675	-1.35402
69665088	rs9360367	6.18106e-07	-1.68661	-1.35087
69666492	rs150132994	3.83462e-06	-1.20468e-10	-1.21232
69666520	rs7757138	7.12151e-07	-1.72973	-1.16613
69666684	rs1932618	5.91562e-07	-1.72896	-1.35242
69667027	rs17399055	1.38948e-06	-1.42085	-0.806605
69667040	rs1932619	5.99127e-07	-1.71213	-1.35654
69667436	rs111831326	2.41997e-06	-1.67263	-2.62062e-10
69667472	rs3823061	1.49374e-06	-1.72987	-0.42524
69667801	rs9360368	5.91761e-07	-1.71667	-1.36438
69667954	rs12191037	1.03589e-05	-0.218543	-2.62062e-10
69668138	rs72906736	5.99939e-07	-1.70234	-1.36497
69668447	rs117113063	1.69777e-05	0.275509	-2.62062e-10
69669003	rs9454658	6.81279e-07	-1.72338	-1.2168
69669063	rs9454659	6.8595e-07	-1.71738	-1.21596
69669616	rs1932620	1.46583e-06	-0.814886	-1.35908
69669930	rs1932621	6.21524e-07	-1.71615	-1.31582
69670083	rs10485431	1.43402e-06	-1.37662	-0.819284
69670142	rs3757043	6.0195e-07	-1.69971	-1.36426
69670880	rs10945149	3.40042e-06	-1.20468e-10	-1.33249
69671585	rs3798969	6.13174e-07	-1.72313	-1.32236
69671843	rs117821698	3.01048e-06	-1.45429	-2.62062e-10
69672039	rs3798971	7.33062e-07	-1.73009	-1.13682
69673314	rs16900381	9.49445e-07	-1.72375	-0.88452
69673773	rs945528	6.46108e-07	-1.71918	-1.274
69674870	rs9446078	6.13848e-07	-1.71955	-1.32485
69675247	rs2880587	5.94343e-07	-1.72961	-1.34708
69675459	rs13191240	1.23882e-06	-1.41197	-0.930264
69675616	rs62418281	2.59244e-06	-0.368501	-1.23529
69675747	rs1556755	1.11438e-06	-1.13954	-1.30855
69675838	rs3798974	6.03527e-07	-1.72725	-1.33411
69675867	rs12191480	3.2473e-05	0.924019	-2.62062e-10
69676346	rs17477820	2.34147e-06	-1.70561	-2.62062e-10
69676753	rs34617600	1.17756e-06	-1.48293	-0.910015
69676937	rs1556754	1.34258e-06	-0.967717	-1.29408
69677322	rs1006997	1.33477e-06	-1.33518	-0.932456
69677917	rs1953613	1.88343e-06	-0.608753	-1.31454
69678048	rs3798976	7.88534e-07	-1.72864	-1.06533
69678117	rs3798977	6.35222e-07	-1.71337	-1.2968
69678213	rs3798978	1.23144e-06	-1.43625	-0.911961
69678663	rs1999788	1.18418e-06	-1.08897	-1.29836
69678673	rs139056045	4.33884e-06	-1.20468e-10	-1.08878
69678689	rs145117628	1.11618e-05	-1.20468e-10	-0.143894
69678964	rs9454661	6.57175e-07	-1.71081	-1.26539
69679178	rs62418296	2.18346e-06	-0.582977	-1.1925
69679424	rs1415034	2.98431e-05	0.839565	-2.62062e-10
69679596	rs1336650	6.56781e-07	-1.71281	-1.26399
69679961	rs12525831	2.41348e-06	-0.455473	-1.21984
69680063	rs1415033	3.58462e-05	1.02285	-2.62062e-10
69680158	rs2880588	6.6979e-07	-1.70226	-1.25492
69680279	rs149634930	6.19496e-06	-1.20468e-10	-0.732653
69680430	rs9446079	6.71828e-07	-1.69684	-1.2573
69680868	rs74704584	2.93295e-06	-0.262884	-1.2175
69681082	rs62418299	2.22935e-06	-0.547822	-1.20686
69681242	rs78707603	9.53174e-07	-1.72904	-0.875305
69681617	rs3823064	4.97054e-06	0.226363	-1.17922
69681660	rs3798979	4.56422e-06	0.159954	-1.19809
69681677	rs3798980	1.19208e-06	-1.47291	-0.90778
69682082	rs79177457	2.96997e-06	-0.237276	-1.23056
69682088	rs3798981	9.64738e-07	-1.73011	-0.862182
69682368	rs1932774	5.08234e-05	2.60606	-1.2341
69682405	rs72906768	6.89992e-06	-0.624879	-2.62062e-10
69682979	rs2152576	2.29107e-06	-1.72737	-2.62062e-10
69683338	rs9454663	7.92262e-07	-1.72666	-1.06259
69683457	rs77445966	9.68767e-07	-1.72864	-0.859482
69683474	rs9454664	7.12847e-07	-1.72941	-1.16546
69684357	rs74623752	3.27829e-06	-0.18024	-1.18883
69684542	rs34526480	1.03394e-06	-1.53339	-0.98962
69684850	rs2275209	9.26364e-06	-0.475478	0.145187
69684916	rs45602231	3.33056e-06	-0.166413	-1.18684
69685408	rs75710318	6.96312e-06	-0.61576	-2.62062e-10
69686817	rs13191706	9.3702e-07	-1.58841	-1.03303
69686848	rs1953614	0.000142228	3.1195	-0.71846
69686889	rs13194716	9.83047e-07	-1.53339	-1.04009
69687025	rs116910494	1.06368e-06	-1.7282	-0.766451
69687612	rs72906771	7.67019e-07	-1.72666	-1.09497
69687649	rs149264905	2.33491e-06	-1.70841	-2.62062e-10
69687698	rs1959407	8.2671e-07	-1.69752	-1.04917
69687959	rs3798982	9.21004e-05	2.66467	-0.698177
69688098	rs3798983	9.59692e-05	2.71859	-0.710955
69688165	rs3798984	3.2961e-06	-0.199364	-1.16428
69688590	rs35230563	4.4122e-05	1.23057	-2.62062e-10
69689741	rs74564031	8.56058e-07	-1.39065	-1.32116
69690029	rs1415032	7.87417e-05	2.70597	-0.896187
69690230	rs1336649	7.37042e-05	3.05336	-1.30969
69690351	rs80241402	8.39523e-07	-1.67585	-1.05546
69690567	rs12665384	7.62374e-05	2.67929	-0.901828
69690602	rs143348274	4.00648e-06	-1.20468e-10	-1.16848
69690824	rs12665411	7.87417e-05	2.70597	-0.896187
69690915	rs71555397	9.36854e-07	-1.61369	-1.00793
69691938	rs1953615	4.7238e-05	2.18295	-0.884143
69692128	rs72906776	0.000165284	3.2885	-0.737221
69692358	rs1336648	1.47416e-06	-1.43452	-0.733779
69692624	rs3798988	6.67545e-05	2.89222	-1.24759
69692992	rs1336647	6.01268e-05	2.78239	-1.24233
69693159	rs72906780	7.45181e-07	-1.70898	-1.14154
69693521	rs1336646	6.26682e-05	2.89222	-1.31076
69693670	rs78145398	3.22517e-06	-0.116706	-1.2687
69693788	rs12529646	2.52675e-06	-0.369079	-1.26037
69694037	rs7757025	1.45891e-06	-1.40551	-0.773188
69694666	rs60944895	7.79662e-07	-1.72816	-1.07713
69695594	rs6899467	6.66403e-05	2.88777	-1.24485
69696477	rs3757045	4.99473e-06	-1.20468e-10	-0.948004
69696975	rs62418303	2.47266e-06	-0.355936	-1.29516
69697086	rs3798990	0.000111126	3.10921	-0.954933
69697406	rs1336645	5.76101e-05	2.81738	-1.32007
69697510	rs1336644	8.0771e-07	-1.71961	-1.05033
69697693	rs1336642	1.24719e-05	-0.032914	-2.62062e-10
69697762	rs1336641	5.96696e-05	2.85251	-1.32007
69697964	rs960991	0.000107163	3.06272	-0.944758
69698044	rs72906791	8.42786e-06	-0.424846	-2.62062e-10
69698380	rs3798991	7.11288e-05	3.02662	-1.31852
69698382	rs79459480	7.4055e-06	-1.20468e-10	-0.554166
69698538	rs3798992	6.85206e-05	2.99082	-1.32007
69698592	rs3798993	6.83032e-05	2.99082	-1.32325
69698642	rs9446082	8.13201e-07	-1.70662	-1.05654
69700397	rs1415031	6.03822e-07	-1.72888	-1.33198
69700760	rs3798995	0.000113435	2.97066	-0.795816
69701549	rs16900396	1.14755e-06	-1.72649	-0.69227
69701657	rs34470831	2.65377e-06	-1.58041	-2.62062e-10
69701767	rs945529	1.32899e-06	-1.42545	-0.84652
69702416	rs9454667	8.32613e-07	-1.72804	-1.01153
69702842	rs9454669	8.63814e-07	-1.68931	-1.01347
69703200	rs117791855	2.34033e-06	-1.7061	-2.62062e-10
69704845	rs149520489	4.44124e-06	-1.06545	-2.62062e-10
69705039	rs16900400	9.3122e-07	-1.6957	-0.931951
69705571	rs17478347	4.85976e-06	-0.975399	-2.62062e-10
69705913	rs3798996	9.06772e-07	-1.70613	-0.948121
69706051	rs6934473	9.02712e-07	-1.70469	-0.954045
69706344	rs9354812	7.29293e-07	-1.62388	-1.24819
69706409	rs118098687	2.32277e-06	-1.71363	-2.62062e-10
69707152	rs13205005	2.28546e-06	-1.72982	-2.62062e-10
69707189	rs13205016	8.5424e-07	-1.69853	-1.0154
69707211	rs17400036	2.32595e-06	-1.71226	-2.62062e-10
69707254	rs13205140	8.43504e-07	-1.70013	-1.02644
69707402	rs1970262	3.34791e-06	-1.20468e-10	-1.34805
69707458	rs78647036	2.2877e-06	-1.72884	-2.62062e-10
69708219	rs3798997	4.27648e-05	2.4657	-1.26637
69708817	rs6903686	8.16936e-07	-1.69705	-1.06153
69708918	rs6908180	8.14117e-07	-1.69705	-1.06499
69708938	rs17400148	4.29233e-06	-1.09956	-2.62062e-10
69709590	rs77022795	5.12697e-06	-0.921874	-2.62062e-10
69709605	rs13197569	7.97243e-07	-1.70613	-1.07685
69710121	rs7761270	7.94688e-07	-1.70613	-1.08006
69710325	rs9360369	3.51051e-05	2.18294	-1.18098
69710336	rs79133340	4.98721e-06	-0.949512	-2.62062e-10
69710575	rs1999787	7.35266e-07	-1.51266	-1.35125
69710717	rs1415030	7.37226e-07	-1.52351	-1.33774
69711774	rs139722224	3.29186e-06	-1.20468e-10	-1.36494
69711901	rs9446083	5.60828e-06	0.516324	-1.34847
69712267	rs139088657	3.51432e-06	-1.20468e-10	-1.29954
69712390	rs9446084	5.71922e-06	0.539624	-1.35218
69712707	rs16900411	2.28934e-06	-1.72812	-2.62062e-10
69712804	rs13219339	3.2782e-06	-0.260547	-1.10855
69712876	rs9354813	3.31228e-06	-1.20468e-10	-1.35875
69713044	rs75028708	4.65905e-06	-1.01758	-2.62062e-10
69713057	rs13191563	2.03322e-06	-0.945965	-0.900802
69714649	rs56120605	2.28618e-06	-1.72951	-2.62062e-10
69714947	rs3798999	9.83003e-07	-1.53354	-1.04
69715007	rs182338389	3.42719e-06	-1.20468e-10	-1.32465
69715015	rs78636119	5.06004e-06	-0.935014	-2.62062e-10
69715042	rs78515111	1.00952e-05	-0.244325	-2.62062e-10
69715114	rs3799000	1.43909e-06	-1.50654	-0.685838
69715466	rs3799002	1.44191e-06	-1.18648	-1.00395
69715521	rs3799003	2.83257e-06	-0.500662	-1.01454
69715577	rs60671712	3.07751e-06	-0.366922	-1.06535
69715656	rs77903161	2.58506e-06	-1.60664	-2.62062e-10
69716226	rs1415029	1.36474e-06	-1.21338	-1.03204
69716589	rs6920896	1.36982e-06	-1.19799	-1.04372
69716663	rs75026916	5.25269e-06	-0.897649	-2.62062e-10
69717102	rs1336638	7.91464e-07	-1.65998	-1.13028
69718024	rs12194774	1.39413e-06	-1.19799	-1.02613
69718158	rs12213405	1.39413e-06	-1.19799	-1.02613
69718204	rs11754397	3.97647e-06	-0.39395	-0.782044
69718262	rs12194946	1.39413e-06	-1.19799	-1.02613
69718895	rs1556756	1.38954e-06	-1.20938	-1.01803
69719203	rs145246309	3.57538e-06	-1.20468e-10	-1.28232
69720242	rs1336636	1.37104e-06	-1.22066	-1.02016
69720305	rs140465619	1.12978e-05	-1.20468e-10	-0.131779
69720463	rs76709853	2.56265e-06	-1.61535	-2.62062e-10
69720474	rs1336635	1.41609e-06	-1.18833	-1.02016
69720766	rs9454674	1.37104e-06	-1.22066	-1.02016
69720846	rs79696920	1.233e-06	-1.63767	-0.709265
69721161	rs13192798	1.34386e-06	-1.24669	-1.01415
69721215	rs116980140	4.83676e-06	-0.980144	-2.62062e-10
69721816	rs148611108	4.80584e-06	-1.20468e-10	-0.986558
69722774	rs10945150	4.57907e-06	-0.252408	-0.782484
69722988	rs3799005	1.1954e-06	-1.64245	-0.735456
69723045	rs3799007	8.63283e-07	-1.47573	-1.22767
69724069	rs1336655	1.41744e-06	-1.20359	-1.00395
69724264	rs3799009	4.36524e-06	-0.339629	-0.743086
69724468	rs2343396	1.47421e-06	-1.1665	-1.00177
69724672	rs76707124	2.64664e-05	-1.20468e-10	0.719488
69725074	rs3823066	1.42052e-06	-1.20359	-1.00177
69725578	rs77673353	5.58535e-05	1.46634	-2.62062e-10
69725582	rs2785575	8.89456e-07	-1.5509	-1.12263
69725590	rs79774597	5.62572e-05	1.47354	-2.62062e-10
69725645	rs16900413	3.59154e-06	-1.20468e-10	-1.27781
69725855	rs118036817	3.32805e-06	-1.20468e-10	-1.354
69726135	rs1415036	1.40731e-06	-1.21492	-0.999787
69726222	rs78468937	5.25269e-06	-0.897649	-2.62062e-10
69726362	rs9446085	1.35125e-06	-1.21492	-1.04044
69726515	rs9446086	2.80335e-05	0.777011	-2.62062e-10
69726620	rs12527549	4.85131e-06	-0.97714	-2.62062e-10
69727053	rs3799011	4.74929e-06	-0.224257	-0.774137
69727540	rs1336654	5.97984e-05	2.70366	-1.16907
69728182	rs16900417	1.17244e-06	-1.65324	-0.744056
69728452	rs10485430	3.44997e-06	-0.277798	-1.04023
69729353	rs74661442	1.89942e-05	0.387744	-2.62062e-10
69729678	rs1889877	1.43091e-06	-1.21492	-0.983155
69729831	rs3757046	1.42772e-06	-1.21492	-0.98539
69729902	rs3757047	1.44399e-06	-1.20359	-0.98539
69729999	rs3757048	4.28658e-06	-0.313389	-0.78751
69730201	rs3823067	1.42772e-06	-1.21492	-0.98539
69730421	rs2785571	1.94453e-06	-0.795063	-1.0963
69730452	rs1415035	9.0035e-07	-1.54571	-1.11565
69730484	rs117537932	6.46417e-06	-0.690113	-2.62062e-10
69731190	rs9363979	5.37563e-06	-1.20468e-10	-0.874513
69731849	rs72908741	7.49546e-07	-1.69477	-1.1499
69731898	rs117667441	9.77004e-07	-1.35923	-1.22042
69732444	rs9446087	2.74276e-05	0.755162	-2.62062e-10
69733057	rs947221	1.43672e-06	-1.20661	-0.987416
69733420	rs1336653	1.55374e-05	0.186861	-2.62062e-10
69733677	rs16900425	1.18196e-06	-1.66617	-0.723045
69733679	rs77379950	5.12981e-06	-1.20468e-10	-0.92132
69733800	rs1336652	1.50652e-05	0.156001	-2.62062e-10
69734102	rs62418324	4.59043e-06	-0.29459	-0.737825
69734703	rs60847833	6.61544e-06	-1.30843	0.641444
69734864	rs12529202	4.7476e-06	-0.264131	-0.734618
69735177	rs62416762	4.77981e-06	-0.264131	-0.727858
69735256	rs1320613	2.7161e-06	-0.782063	-0.775127
69735326	rs17401137	2.78078e-06	-1.53366	-2.62062e-10
69736293	rs1889878	1.44558e-06	-1.1797	-1.00818
69736820	rs947220	2.66187e-05	0.725226	-2.62062e-10
69736970	rs4706820	5.48754e-06	-0.853908	-2.62062e-10
69737526	rs62416764	4.61862e-06	-0.344581	-0.681711
69737887	rs80164607	8.92861e-07	-1.43413	-1.23558
69737907	rs7741493	1.46432e-06	-1.16682	-1.00818
69738032	rs1283903	9.07687e-07	-1.55153	-1.10172
69738173	rs72908766	4.67944e-06	-1.01321	-2.62062e-10
69738247	rs3799016	1.4675e-06	-1.16682	-1.00601
69738395	rs3799017	1.48872e-06	-1.16682	-0.991654
69738686	rs72908774	4.92585e-05	1.34069	-2.62062e-10
69738737	rs117271109	1.00579e-06	-1.33133	-1.21929
69740090	rs148530692	5.01172e-06	-0.944608	-2.62062e-10
69740194	rs143496660	3.46013e-06	-1.20468e-10	-1.31508
69740799	rs9718113	6.07964e-05	2.82385	-1.2727
69741911	rs76097432	5.59844e-06	-0.833901	-2.62062e-10
69742431	rs79154001	5.64949e-06	-0.824823	-2.62062e-10
69743290	rs1297485	3.00209e-06	-0.762158	-0.694923
69743496	rs79911876	9.20991e-07	-1.42262	-1.21608
69744008	rs17401221	4.99476e-06	-0.31586	-0.632138
69744327	rs2793457	2.10815e-06	-0.851508	-0.95907
69744730	rs17401256	5.64949e-06	-0.824823	-2.62062e-10
69745154	rs7770947	2.78391e-05	0.770051	-2.62062e-10
69745491	rs1336651	1.54928e-06	-1.13973	-0.978871
69745723	rs2225803	1.52325e-06	-1.01742	-1.11812
69745864	rs1298521	2.89177e-06	-0.782063	-0.712457
69746054	rs2210867	1.50343e-06	-1.15497	-0.993664
69746343	rs75556966	8.94373e-07	-1.4531	-1.21492
69746447	rs7756040	1.51629e-06	-1.15497	-0.98515
69746567	rs118111603	3.64229e-06	-1.20468e-10	-1.26378
69747028	rs7743332	1.52805e-06	-1.14301	-0.989389
69747650	rs10485429	5.04435e-06	-0.328887	-0.609233
69747796	rs118064317	3.70435e-05	-1.20468e-10	1.0557
69747962	rs35065230	1.26044e-05	-0.0223414	-2.62062e-10
69748191	rs764837	1.26044e-05	-0.0223414	-2.62062e-10
69748553	rs682128	2.35817e-06	-1.6985	-2.62062e-10
69748600	rs11962923	5.11026e-06	-0.319425	-0.605714
69748672	rs7767118	1.50924e-06	-1.14301	-1.00177
69748723	rs74802157	7.49511e-07	-1.60522	-1.2395
69749794	rs146234141	3.41605e-06	-1.20468e-10	-1.3279
69749834	rs590369	8.76004e-07	-1.53631	-1.15246
69750250	rs201241727	5.59972e-06	-1.20468e-10	-0.833672
69750540	rs118099456	8.84774e-07	-1.43019	-1.24862
69751608	rs62416775	7.12563e-06	-0.59269	-2.62062e-10
69751872	rs1572940	6.1054e-05	2.84265	-1.28728
69752024	rs12210747	3.39625e-06	-1.33372	-2.62062e-10
69752529	rs17479848	4.44885e-06	-1.06374	-2.62062e-10
69752585	rs633427	2.39477e-06	-1.6831	-2.62062e-10
69752632	rs633787	2.39477e-06	-1.6831	-2.62062e-10
69752783	rs7760307	1.36931e-06	-1.13092	-1.11116
69752897	rs12212638	5.15365e-05	1.3859	-2.62062e-10
69753070	rs3799019	5.63266e-05	2.78221	-1.30743
69753107	rs7764479	1.37256e-06	-1.13092	-1.10879
69753137	rs7764587	1.37932e-06	-1.13092	-1.10388
69753460	rs1007921	1.37679e-06	-1.13092	-1.10571
69753538	rs72910620	5.00914e-06	-0.945125	-2.62062e-10
69753911	rs62416776	5.24621e-06	-0.898883	-2.62062e-10
69756110	rs6904267	1.37727e-06	-1.11871	-1.11757
69756911	rs9454683	1.36097e-06	-1.12899	-1.1192
69757062	rs116973849	2.55257e-06	-1.61929	-2.62062e-10
69757152	rs676505	2.59816e-06	-0.796509	-0.805076
69757705	rs144421316	2.43132e-06	-1.66796	-2.62062e-10
69758072	rs3757049	5.73395e-05	2.803	-1.3104
69758897	rs72910623	4.82155e-06	-0.983294	-2.62062e-10
69758982	rs9342739	1.2024e-06	-1.68774	-0.684335
69759736	rs493317	2.4141e-06	-0.838199	-0.836863
69760328	rs3799021	8.32866e-07	-1.41859	-1.32068
69761547	rs35797298	1.50895e-06	-0.885399	-1.25958
69761940	rs9363980	1.69934e-05	1.59298	-1.31654
69761994	rs72910629	7.59779e-07	-1.72995	-1.10117
69762031	rs506708	2.3619e-06	-1.69692	-2.62062e-10
69762193	rs191671067	4.63891e-06	-1.20468e-10	-1.02191
69762476	rs602406	6.97371e-07	-1.6193	-1.29752
69762524	rs62416780	6.67071e-06	-0.057799	-0.600863
69762935	rs62416781	8.64499e-07	-1.37478	-1.32721
69763510	rs12527157	6.11058e-06	-0.746367	-2.62062e-10
69763827	rs677389	9.97879e-07	-1.22006	-1.33845
69763970	rs557184	9.9064e-07	-1.22849	-1.3373
69764428	rs602822	6.89905e-07	-1.5903	-1.33729
69764561	rs530694	9.87886e-07	-1.22849	-1.34008
69765208	rs524359	9.96597e-07	-1.22006	-1.33974
69765319	rs12525989	6.23496e-06	-0.726217	-2.62062e-10
69765520	rs139636541	6.96337e-06	-1.20468e-10	-0.615725
69765707	rs628698	5.999e-07	-1.7194	-1.34798
69765770	rs629082	9.96981e-07	-1.21663	-1.34278
69766509	rs634371	1.23631e-06	-1.22006	-1.1242
69766653	rs62416782	9.83025e-07	-1.23326	-1.34025
69766783	rs62416803	9.29003e-07	-1.28978	-1.34025
69767306	rs62416804	6.40968e-06	-0.057799	-0.64078
69767587	rs9446089	3.46278e-06	-0.404581	-0.909735
69767996	rs13208885	5.37833e-06	-0.874011	-2.62062e-10
69768229	rs570181	1.51959e-06	-0.773198	-1.36475
69768638	rs62416805	5.91604e-06	-0.1307	-0.648021
69768987	rs10455680	5.3983e-05	1.43228	-2.62062e-10
69769070	rs635863	9.071e-07	-1.29603	-1.35786
69769252	rs75086733	6.37005e-06	-0.704781	-2.62062e-10
69769439	rs72901517	1.07703e-06	-1.62285	-0.859334
69769972	rs7761948	3.73853e-05	1.06489	-2.62062e-10
69770182	rs17401852	6.37005e-06	-0.704781	-2.62062e-10
69770221	rs509043	9.76545e-07	-1.22006	-1.36006
69770564	rs484935	9.66433e-07	-1.23047	-1.36006
69770759	rs653895	5.88813e-07	-1.72509	-1.36095
69770961	rs654801	2.92285e-06	-0.50423	-0.9796
69771164	rs10485428	1.49854e-05	0.150686	-2.62062e-10
69771582	rs779017	9.34883e-07	-1.26247	-1.36125
69771701	rs71555401	4.50513e-06	0.314032	-1.3652
69771765	rs62416806	7.97065e-06	-1.34294	0.86232
69772098	rs680726	2.74384e-06	-0.564012	-0.983018
69772394	rs12215081	5.10683e-05	1.37678	-2.62062e-10
69772468	rs9294818	1.20087e-06	-1.71042	-0.662914
69772650	rs3734465	1.00848e-06	-1.22787	-1.32008
69772809	rs13207626	1.874e-05	0.374269	-2.62062e-10
69772817	rs2793459	9.45201e-07	-1.25128	-1.36147
69773007	rs62416807	3.50668e-06	-1.30172	-2.62062e-10
69773460	rs2785576	9.56607e-07	-1.23995	-1.3608
69773508	rs11751150	5.5893e-06	-0.116804	-0.718729
69773686	rs2005033	9.4626e-07	-1.25128	-1.36035
69773923	rs693242	9.46493e-07	-1.25128	-1.3601
69774221	rs141753070	6.50249e-06	-0.684204	-2.62062e-10
69774503	rs77107287	6.50249e-06	-0.684204	-2.62062e-10
69774680	rs75455843	3.76139e-06	-1.2316	-2.62062e-10
69774810	rs3799023	1.01367e-06	-1.22399	-1.31883
69775349	rs618714	7.22727e-07	-1.56713	-1.31398
69776038	rs79811527	9.79244e-07	-1.26049	-1.31687
69776186	rs485864	9.58276e-07	-1.23995	-1.35905
69776639	rs634695	9.5854e-07	-1.23995	-1.35878
69777361	rs3799024	2.64019e-06	-0.564012	-1.02153
69777733	rs12529244	5.27852e-06	-0.1307	-0.762043
69777858	rs77899918	6.57385e-06	-0.67329	-2.62062e-10
69778008	rs62416808	5.51193e-06	-0.0874311	-0.762043
69778115	rs77242755	6.50249e-06	-0.684204	-2.62062e-10
69779699	rs55924387	5.19318e-06	-0.1307	-0.778341
69781195	rs17402311	3.4878e-06	-1.30712	-2.62062e-10
69781209	rs526898	9.71321e-07	-1.22849	-1.35699
69781317	rs527872	9.60253e-07	-1.23995	-1.35699
69781701	rs7453486	1.11187e-06	-1.71799	-0.732351
69782518	rs559851	2.52189e-06	-0.769549	-0.86183
69782532	rs117152496	2.30742e-06	-1.72026	-2.62062e-10
69782946	rs78271025	6.50249e-06	-0.684204	-2.62062e-10
69783065	rs9446090	4.40131e-05	1.2281	-2.62062e-10
69783308	rs1482323	9.60057e-07	-1.23995	-1.3572
69783496	rs4706848	1.66092e-05	0.253568	-2.62062e-10
69783516	rs72917470	6.74554e-05	1.65508	-2.62062e-10
69784174	rs688606	2.84778e-06	-0.193647	-1.3162
69784494	rs686899	1.1264e-06	-1.07213	-1.36524
69785484	rs9446091	8.75029e-05	1.91528	-2.62062e-10
69785729	rs117611962	2.30095e-06	-1.72307	-2.62062e-10
69785765	rs3757050	1.78924e-06	-0.992967	-0.981632
69786633	rs1384246	5.83037e-05	2.87234	-1.36306
69786931	rs9454685	8.09142e-05	1.837	-2.62062e-10
69787192	rs2170508	5.83044e-05	2.87234	-1.36305
69787645	rs35026522	4.28152e-05	1.2005	-2.62062e-10
69787970	rs17402611	2.51686e-06	-0.581133	-1.05224
69788137	rs9354814	2.52457e-06	-0.564895	-1.06542
69788679	rs78662707	2.84525e-06	-0.220338	-1.2904
69788756	rs9363981	1.00539e-06	-1.69387	-0.857138
69788786	rs4706849	8.36955e-05	1.8708	-2.62062e-10
69789502	rs9342740	5.03677e-05	2.72806	-1.36509
69789598	rs11752858	2.34473e-06	-0.613272	-1.09095
69790536	rs9454686	7.90434e-05	1.81361	-2.62062e-10
69791170	rs3799026	1.00544e-06	-1.7008	-0.850166
69791363	rs191654481	3.45675e-06	-1.20468e-10	-1.31606
69791610	rs7739849	5.03726e-05	2.72806	-1.365
69791620	rs71557606	2.28589e-06	-1.72963	-2.62062e-10
69791832	rs143997063	3.3074e-06	-1.20468e-10	-1.36023
69792348	rs76797441	2.16652e-05	0.51932	-2.62062e-10
69792473	rs77160524	2.2265e-05	0.546627	-2.62062e-10
69793148	rs9360371	5.212e-05	2.76051	-1.36335
69793437	rs9454687	5.04556e-05	2.72806	-1.36335
69793645	rs486051	2.43364e-06	-1.667	-2.62062e-10
69794037	rs3823070	1.51793e-06	-0.953911	-1.18513
69794071	rs3799027	7.22169e-07	-1.71184	-1.17004
69794079	rs11964764	4.69498e-06	0.354478	-1.36437
69794887	rs7756358	5.05167e-05	2.72806	-1.36214
69794931	rs3799028	5.04712e-05	2.72806	-1.36304
69795224	rs148445394	3.31906e-06	-1.20468e-10	-1.35671
69795332	rs76639908	9.29197e-06	-1.20468e-10	-0.327238
69795962	rs10945151	2.02121e-06	-0.646534	-1.20616
69796151	rs62416813	4.61801e-06	0.337272	-1.3637
69796178	rs6930865	5.21447e-05	2.76051	-1.36288
69796984	rs9454688	8.30783e-05	1.86339	-2.62062e-10
69797221	rs1482324	2.26813e-06	-0.613272	-1.12416
69797719	rs74521253	2.21903e-05	0.543265	-2.62062e-10
69797998	rs994380	5.37396e-05	2.79012	-1.36235
69798179	rs994381	5.2172e-05	2.76051	-1.36235
69798285	rs9351744	1.03064e-06	-1.69387	-0.832333
69799104	rs9360372	5.38032e-05	2.79012	-1.36117
69799162	rs9346261	5.21917e-05	2.76051	-1.36198
69800371	rs74542056	2.42618e-06	-1.67007	-2.62062e-10
69800437	rs147610828	5.44762e-06	-1.20468e-10	-0.86121
69801042	rs4706854	2.18816e-06	-0.652045	-1.12128
69801317	rs6455308	8.30783e-05	1.86339	-2.62062e-10
69801519	rs9354815	2.17233e-06	-0.662198	-1.11839
69801588	rs34958835	4.29489e-06	0.265426	-1.36439
69801712	rs117004119	4.01629e-06	-1.20468e-10	-1.16603
69802200	rs17481523	3.98209e-05	1.128	-2.62062e-10
69802273	rs3799029	1.11664e-06	-1.69284	-0.753229
69802393	rs314192	2.36075e-06	-1.69741	-2.62062e-10
69802502	rs10455681	7.49916e-07	-1.70486	-1.13932
69802660	rs10455682	7.45283e-07	-1.70486	-1.14552
69802816	rs62406770	4.78228e-06	0.371754	-1.36322
69803044	rs3799030	1.03089e-06	-1.1793	-1.34667
69803136	rs75439868	3.20113e-06	-1.39288	-2.62062e-10
69803462	rs6913677	2.26746e-06	-0.630757	-1.10697
69804167	rs3823071	1.08796e-06	-1.69179	-0.780298
69804174	rs2170509	5.06919e-05	2.72806	-1.35868
69804308	rs78982807	6.87032e-06	-0.629178	-2.62062e-10
69804468	rs3799031	1.10619e-06	-1.69062	-0.76485
69804479	rs139188173	1.00542e-05	-1.20468e-10	-0.248399
69804537	rs2128290	5.06645e-05	2.72806	-1.35922
69805112	rs78664245	3.29074e-06	-1.20468e-10	-1.36528
69805367	rs72919315	6.83736e-06	-0.633986	-2.62062e-10
69805413	rs62406771	3.60566e-06	-1.27388	-2.62062e-10
69805691	rs71557607	4.08054e-05	1.15243	-2.62062e-10
69805825	rs62406772	4.8373e-06	0.38122	-1.36125
69805856	rs78128534	2.38025e-05	0.613401	-2.62062e-10
69805985	rs3799033	1.11583e-06	-1.68954	-0.75725
69806012	rs17403319	6.00691e-06	-0.763479	-2.62062e-10
69806494	rs62406773	9.88222e-07	-1.22439	-1.34385
69806737	rs1336634	5.43826e-05	2.79012	-1.35046
69806978	rs1482325	7.17446e-07	-1.71915	-1.1693
69807150	rs314193	2.39574e-06	-1.6827	-2.62062e-10
69807202	rs62406774	4.75934e-06	0.363902	-1.36018
69807608	rs367888823	3.47623e-06	-1.20468e-10	-1.31044
69807659	rs9454691	8.09793e-05	1.83781	-2.62062e-10
69808408	rs9454692	7.51333e-05	1.76287	-2.62062e-10
69808619	rs9360373	1.11575e-06	-1.6959	-0.750962
69808855	rs28575161	3.74006e-06	-1.23729	-2.62062e-10
69808955	rs9454693	8.24686e-05	1.85603	-2.62062e-10
69809077	rs9363982	1.11092e-06	-1.69489	-0.756309
69809115	rs2343400	9.89791e-05	2.03852	-2.62062e-10
69809429	rs17403445	4.40476e-06	0.284375	-1.35808
69809708	rs1384247	5.52648e-05	2.79012	-1.33437
69809751	rs1384248	2.23327e-06	-0.581133	-1.17179
69809798	rs12527828	2.38025e-05	0.613401	-2.62062e-10
69809944	rs12527754	2.31477e-05	0.585507	-2.62062e-10
69810126	rs79899047	2.28119e-05	0.570895	-2.62062e-10
69810156	rs77342580	2.31477e-05	0.585507	-2.62062e-10
69810588	rs4706857	5.72869e-05	2.81981	-1.32813
69811697	rs56285512	2.48176e-06	-0.376779	-1.27064
69812368	rs9454695	6.37122e-05	2.91548	-1.3175
69812647	rs3823073	6.31782e-06	-1.20468e-10	-0.713015
69813587	rs117427857	2.28739e-06	-1.72898	-2.62062e-10
69813713	rs2046251	0.00427946	5.80519	-2.62062e-10
69813825	rs150335243	9.58793e-06	-1.20468e-10	-0.295884
69813900	rs117950083	1.16575e-05	-0.100437	-2.62062e-10
69814078	rs138008386	6.09348e-06	-1.20468e-10	-0.74917
69814559	rs12524131	2.4846e-05	0.656308	-2.62062e-10
69814738	rs79803582	7.51855e-06	-0.539016	-2.62062e-10
69814949	rs12529810	1.78343e-05	0.324736	-2.62062e-10
69815852	rs2086599	7.12044e-07	-1.54485	-1.35115
69816260	rs559555562	2.2949e-06	-1.7257	-2.62062e-10
69816267	rs3757051	1.77201e-05	1.66508	-1.34677
69816345	rs17403632	1.83733e-05	0.354513	-2.62062e-10
69816451	rs10485427	7.4934e-07	-1.48595	-1.359
69816537	rs117312447	3.32774e-06	-1.20468e-10	-1.3541
69816681	rs117741225	4.79178e-06	-0.989487	-2.62062e-10
69816863	rs964664	0.000405319	4.73429	-1.286
69817062	rs2200088	0.000388696	4.69868	-1.29227
69817329	rs7759645	6.23266e-07	-1.72037	-1.3088
69817345	rs55768432	7.76221e-06	0.84975	-1.35687
69817791	rs77220798	1.81224e-05	0.340762	-2.62062e-10
69817835	rs62406777	7.49564e-07	-1.48595	-1.3587
69817962	rs62406778	7.45673e-07	-1.48595	-1.36391
69818593	rs9363983	6.24113e-07	-1.71901	-1.3088
69819272	rs77087195	2.0508e-05	0.464424	-2.62062e-10
69819291	rs62406779	7.37915e-07	-1.49968	-1.36064
69819644	rs55835027	7.5351e-07	-1.47823	-1.36117
69820911	rs3799037	8.65452e-07	-1.38597	-1.31493
69821183	rs12524905	7.41481e-06	0.80523	-1.35814
69821600	rs6455309	7.22115e-07	-1.60142	-1.28054
69822457	rs728083	0.000138045	2.37119	-2.62062e-10
69822586	rs314194	1.88272e-05	0.378917	-2.62062e-10
69822889	rs9354816	0.00051916	4.99714	-1.30132
69823712	rs117689775	1.03528e-05	-0.219132	-2.62062e-10
69823950	rs78027448	1.63273e-05	0.23645	-2.62062e-10
69823956	rs1336632	4.19977e-06	0.197271	-1.31863
69824101	rs12194123	2.84276e-06	-1.51161	-2.62062e-10
69824641	rs7752008	0.000134075	2.34201	-2.62062e-10
69824682	rs76647655	5.05204e-06	-1.20468e-10	-0.936597
69825067	rs150905146	1.63273e-05	0.23645	-2.62062e-10
69825216	rs35740189	2.43059e-06	-1.66826	-2.62062e-10
69825514	rs9446095	3.90524e-05	2.28659	-1.17807
69825658	rs74963434	4.9394e-06	-1.20468e-10	-0.959144
69825681	rs1842743	0.000175552	3.91382	-1.30227
69826413	rs3799038	1.98955e-05	1.7781	-1.344
69826507	rs3799039	1.99597e-05	1.78058	-1.34326
69826891	rs12526613	1.5223e-05	0.166418	-2.62062e-10
69827084	rs187438048	2.28782e-06	-1.72879	-2.62062e-10
69827742	rs1482332	0.000193156	2.70711	-2.62062e-10
69829689	rs1600876	6.75652e-07	-1.60396	-1.34451
69829981	rs9360374	8.82214e-07	-1.34217	-1.33954
69830072	rs9346262	8.85462e-07	-1.33849	-1.33954
69830205	rs76831909	4.82754e-06	-1.20468e-10	-0.982052
69830253	rs4706126	8.86496e-07	-1.33849	-1.33837
69830799	rs62406781	2.8113e-06	-0.159402	-1.36334
69830855	rs77626572	4.7982e-06	-1.20468e-10	-0.988149
69830957	rs9346263	8.31807e-07	-1.6247	-1.11584
69831085	rs143927751	3.31177e-06	-0.0618419	-1.29706
69831392	rs9454698	0.000117885	2.21332	-2.62062e-10
69831420	rs9354817	9.13482e-07	-1.31527	-1.33161
69831426	rs62406782	3.17584e-06	-0.0618419	-1.33897
69831567	rs9454699	0.000124939	2.27144	-2.62062e-10
69831669	rs9354818	8.92824e-07	-1.32901	-1.34074
69831770	rs9354819	8.90301e-07	-1.33184	-1.34074
69832027	rs62406784	8.92298e-07	-1.32901	-1.34133
69832110	rs9454701	0.000189167	2.68624	-2.62062e-10
69832216	rs9454702	0.000112684	2.1682	-2.62062e-10
69832831	rs9360375	8.24999e-07	-1.6247	-1.12406
69833605	rs79800306	4.84315e-06	-1.20468e-10	-0.978823
69833734	rs62406785	3.07788e-06	-0.0885024	-1.34365
69834030	rs11968068	2.8398e-06	-0.152943	-1.35971
69834032	rs57339450	4.84315e-06	-1.20468e-10	-0.978823
69834142	rs6918978	8.83621e-07	-1.33849	-1.34162
69834358	rs6920644	8.83621e-07	-1.33849	-1.34162
69834386	rs6919356	3.24275e-06	-0.0885024	-1.29146
69834663	rs9354820	8.83621e-07	-1.33849	-1.34162
69834835	rs7760630	8.83621e-07	-1.33849	-1.34162
69835704	rs2343257	6.75493e-07	-1.60396	-1.34475
69836041	rs16900526	3.06466e-06	-0.0885024	-1.34795
69836327	rs146153348	3.72974e-06	-1.24005	-2.62062e-10
69836379	rs9294819	0.000115618	2.1939	-2.62062e-10
69836598	rs314190	3.61221e-06	-1.27207	-2.62062e-10
69837190	rs72919361	7.32762e-06	-0.564738	-2.62062e-10
69837373	rs9294820	8.84141e-07	-1.33849	-1.34103
69837427	rs9294821	8.92563e-07	-1.32901	-1.34103
69838021	rs9454704	0.000106792	2.1145	-2.62062e-10
69838112	rs1482329	8.91047e-07	-1.33849	-1.33325
69838292	rs1482328	8.84667e-07	-1.33849	-1.34044
69838394	rs1482327	0.000204463	2.764	-2.62062e-10
69838654	rs9294822	9.01704e-07	-1.31942	-1.34044
69838839	rs3778238	8.84667e-07	-1.33849	-1.34044
69839451	rs1825195	8.85199e-07	-1.33849	-1.33984
69840109	rs9360376	8.93632e-07	-1.32901	-1.33984
69840327	rs17509972	2.8794e-06	-0.137184	-1.36162
69840480	rs7746793	0.000112684	2.1682	-2.62062e-10
69840695	rs17509993	2.87815e-06	-0.137184	-1.36206
69840987	rs62406787	2.96181e-06	-0.108334	-1.36225
69841316	rs76611987	0.015029	7.06135	-2.62062e-10
69841551	rs55863906	3.68665e-06	-0.0759011	-1.17577
69841687	rs117739098	4.77228e-06	-1.20468e-10	-0.993564
69842106	rs145142714	2.32084e-06	-1.71446	-2.62062e-10
69842129	rs9363985	8.4642e-07	-1.5828	-1.14033
69843004	rs9351745	9.07935e-07	-1.31942	-1.33355
69843532	rs9363986	0.000209598	2.7888	-2.62062e-10
69843534	rs62406790	6.13698e-07	-1.68174	-1.3629
69843926	rs78064808	4.83264e-06	-1.20468e-10	-0.980996
69844084	rs62406791	2.59595e-06	-0.238945	-1.36349
69844768	rs1482326	6.97243e-07	-1.57947	-1.33754
69845810	rs11759965	2.91535e-06	-0.12279	-1.36361
69846181	rs314201	3.54401e-06	-1.29113	-2.62062e-10
69846310	rs1567660	9.3086e-07	-1.2986	-1.32943
69846468	rs1567659	9.31534e-07	-1.2986	-1.32871
69846919	rs79371348	4.72722e-06	-1.20468e-10	-1.00305
69847112	rs4706866	9.32835e-07	-1.2986	-1.32731
69847413	rs80287141	4.74064e-06	-1.20468e-10	-1.00022
69847420	rs9342741	9.44215e-07	-1.28866	-1.32513
69847727	rs56026851	1.92274e-05	0.399946	-2.62062e-10
69847812	rs55776408	1.08995e-05	-0.167674	-2.62062e-10
69847967	rs67807	0.000153812	2.47934	-2.62062e-10
69848348	rs16900539	4.74352e-06	-1.20468e-10	-0.999609
69848733	rs1336633	9.74027e-07	-1.35591	-1.22679
69849203	rs11759629	2.82438e-06	-0.152943	-1.36516
69849351	rs9342742	9.09272e-07	-1.33214	-1.31936
69849403	rs9360377	9.05371e-07	-1.33726	-1.31854
69849507	rs1482331	9.05371e-07	-1.33726	-1.31854
69849592	rs17432036	2.91065e-06	-0.12279	-1.36522
69849871	rs16900544	4.75565e-06	-1.20468e-10	-0.997056
69850294	rs7746972	0.000201626	2.75002	-2.62062e-10
69850349	rs9446098	0.000120202	2.23278	-2.62062e-10
69850406	rs9454705	0.000123356	2.25869	-2.62062e-10
69850591	rs13214486	7.02795e-07	-1.56117	-1.3479
69851021	rs546149730	3.9113e-06	-1.20468e-10	-1.19252
69851769	rs62406794	1.04798e-05	-0.206942	-2.62062e-10
69851816	rs1912988	0.000217761	2.82701	-2.62062e-10
69851870	rs1912987	0.000217761	2.82701	-2.62062e-10
69853066	rs1842742	9.28789e-07	-1.31816	-1.31211
69853618	rs9446099	9.3631e-07	-1.31265	-1.30955
69853730	rs9363987	0.000212405	2.80211	-2.62062e-10
69853741	rs314219	2.30834e-06	-1.71986	-2.62062e-10
69853964	rs56199922	2.88597e-06	-0.131363	-1.36516
69854848	rs1586042	9.10658e-07	-1.34133	-1.30865
69854861	rs76829574	4.61475e-06	-1.20468e-10	-1.02713
69855199	rs1825196	1.23164e-06	-1.06206	-1.28599
69855249	rs1586043	9.20363e-07	-1.33188	-1.30749
69855697	rs314218	0.000146192	2.42853	-2.62062e-10
69855866	rs6929969	9.21202e-07	-1.33188	-1.30658
69856206	rs72921210	0.00013828	2.37289	-2.62062e-10
69856966	rs140221715	3.30371e-06	-1.20468e-10	-1.36134
69856985	rs72921213	8.54261e-07	-1.54708	-1.16683
69857009	rs2128291	9.21516e-07	-1.33188	-1.30624
69857293	rs7747753	9.31997e-07	-1.32232	-1.30449
69857457	rs4457127	9.40184e-07	-1.31265	-1.30542
69857535	rs146031078	3.39847e-06	-1.20468e-10	-1.33306
69857861	rs12527069	2.80376e-06	-0.161438	-1.36399
69858412	rs140675670	6.71208e-06	-1.20468e-10	-0.65248
69858413	rs61648927	1.11866e-05	-0.14167	-2.62062e-10
69858532	rs9454708	0.000136652	2.36105	-2.62062e-10
69858561	rs72921224	7.57422e-07	-1.47299	-1.36124
69858720	rs314204	0.000149948	2.4539	-2.62062e-10
69858728	rs62406797	2.76123e-06	-0.175661	-1.36505
69858930	rs7739401	0.000186526	2.67218	-2.62062e-10
69859295	rs1600874	0.000137658	2.36838	-2.62062e-10
69859559	rs2343260	0.000186526	2.67218	-2.62062e-10
69859598	rs2343261	6.90933e-07	-1.56954	-1.35656
69859639	rs9342743	8.83089e-07	-1.59227	-1.08845
69859924	rs76281041	4.73926e-06	-1.20468e-10	-1.00051
69859971	rs1600873	9.41375e-07	-1.31265	-1.30415
69860370	rs62406798	1.04798e-05	-0.206942	-2.62062e-10
69860599	rs9346266	9.51516e-07	-1.30287	-1.30322
69860734	rs9360379	9.33973e-07	-1.32232	-1.30237
69860817	rs55752088	2.77168e-06	-0.175661	-1.36127
69860876	rs1592056	9.31769e-07	-1.32232	-1.30474
69861200	rs1592055	7.62955e-05	1.77823	-2.62062e-10
69861247	rs1592054	9.42485e-07	-1.31265	-1.30297
69861324	rs77103497	4.6288e-06	-1.20468e-10	-1.02409
69862069	rs13195676	2.33907e-06	-1.70664	-2.62062e-10
69862507	rs314213	0.000139344	2.38056	-2.62062e-10
69862686	rs62406800	1.03401e-05	-0.220363	-2.62062e-10
69863660	rs2343262	2.97855e-06	-1.69133	0.226379
69863661	rs314212	1.2926e-06	-1.68243	-0.617307
69863675	rs2880593	1.17369e-05	-0.0936484	-2.62062e-10
69863865	rs71557609	6.24831e-06	-0.724077	-2.62062e-10
69863899	rs4706883	5.33585e-05	0.865651	0.554993
69863923	rs151142015	2.53751e-06	-1.6252	-2.62062e-10
69864337	rs2128292	1.00619e-06	-1.7184	-0.831816
69864358	rs314211	2.35108e-06	-1.70151	-2.62062e-10
69865029	rs76259228	3.79301e-06	-1.22323	-2.62062e-10
69865517	rs62406801	0.00172033	4.89388	-2.62062e-10
69865641	rs3799046	0.000151843	3.79379	-1.32733
69865685	rs78928761	0.000235149	2.90383	-2.62062e-10
69865783	rs73745969	0.00172033	4.89388	-2.62062e-10
69866117	rs314208	9.74854e-06	-0.279271	-2.62062e-10
69866184	rs2050918	8.9518e-07	-1.41119	-1.25593
69866730	rs314206	4.37453e-06	-1.20468e-10	-1.08059
69868027	rs62406802	0.00166701	4.8624	-2.62062e-10
69868093	rs57044772	0.00172033	4.89388	-2.62062e-10
69868877	rs3799047	1.05833e-05	0.869308	-1.06642
69869623	rs7765882	0.0017699	4.92229	-2.62062e-10
69869637	rs7766018	0.00172033	4.89388	-2.62062e-10
69870771	rs62406803	0.00172033	4.89388	-2.62062e-10
69871284	rs9294824	1.04165e-05	0.869308	-1.0823
69871462	rs1680557	8.90251e-06	-0.370055	-2.62062e-10
69871464	rs1706838	8.90251e-06	-0.370055	-2.62062e-10
69871767	rs62406804	0.0017699	4.92229	-2.62062e-10
69872117	rs139077849	2.35396e-06	-1.70029	-2.62062e-10
69872945	rs74490739	4.32747e-06	-1.09141	-2.62062e-10
69873201	rs6926403	0.00162054	4.83413	-2.62062e-10
69873430	rs7758774	0.00166701	4.8624	-2.62062e-10
69875285	rs314216	8.16986e-06	-0.455937	-2.62062e-10
69875319	rs7749628	0.00166701	4.8624	-2.62062e-10
69875854	rs75871062	2.34833e-06	-1.01222	-0.690464
69876038	rs75499325	2.3553e-06	-1.69972	-2.62062e-10
69876114	rs56117881	0.00162054	4.83413	-2.62062e-10
69876400	rs62406806	0.00152696	4.77465	-2.62062e-10
69876866	rs55727434	0.000532749	4.98313	-1.26147
69877268	rs16900553	0.00166701	4.8624	-2.62062e-10
69877758	rs314215	9.80461e-05	2.46195	-0.432904
69878396	rs314214	2.39593e-06	-1.68262	-2.62062e-10
69878593	rs62406807	0.00185677	4.97021	-2.62062e-10
69879284	rs3799048	9.11137e-07	-1.44889	-1.20056
69879389	rs6915681	0.000544908	3.74423	-2.62062e-10
69879478	rs58397955	0.00191103	4.99901	-2.62062e-10
69879528	rs117674865	2.5865e-06	-1.60608	-2.62062e-10
69879718	rs6916250	0.000683223	3.97043	-2.62062e-10
69880547	rs16900556	0.00191103	4.99901	-2.62062e-10
69880777	rs7741707	0.00050058	4.92248	-1.2631
69881732	rs62406808	0.00185677	4.97021	-2.62062e-10
69882869	rs314200	4.26321e-06	-1.20468e-10	-1.10637
69883343	rs11760008	2.40942e-06	-0.954862	-0.72214
69883838	rs41476950	2.93628e-06	-1.47925	-2.62062e-10
69884855	rs779493	9.03641e-07	-1.46454	-1.19318
69885135	rs1083694	7.33747e-07	-1.60127	-1.26471
69885261	rs62406812	0.0017476	4.90961	-2.62062e-10
69885541	rs314198	2.60629e-06	-1.59846	-2.62062e-10
69885938	rs314197	4.21092e-06	-1.20468e-10	-1.11871
69886370	rs117377679	3.5676e-06	-1.20468e-10	-1.2845
69886432	rs75126480	2.56341e-06	-1.61505	-2.62062e-10
69886569	rs71557611	6.29405e-06	-0.716784	-2.62062e-10
69887249	rs77884067	0.00179842	4.93828	-2.62062e-10
69887404	rs80230498	0.0017476	4.90961	-2.62062e-10
69888173	rs779492	4.45205e-06	-1.06302	-2.62062e-10
69888329	rs62406813	0.0017476	4.90961	-2.62062e-10
69889076	rs7751072	0.000490265	4.89386	-1.2553
69889216	rs62406814	0.00169294	4.87783	-2.62062e-10
69889426	rs779491	7.80236e-05	3.13145	-1.33082
69889831	rs80049739	3.27672e-06	-1.36955	-2.62062e-10
69890961	rs1606293	0.00043406	4.8493	-1.33251
69891064	rs1606292	0.000433956	4.8493	-1.33275
69891259	rs1283617	3.83454e-06	-1.20468e-10	-1.21234
69891546	rs62406815	0.00043377	4.8493	-1.33317
69891579	rs779489	2.61803e-06	-1.59397	-2.62062e-10
69892254	rs62406816	4.27438e-06	-1.10375	-2.62062e-10
69892858	rs117918645	2.28814e-06	-1.72865	-2.62062e-10
69892890	rs62406818	0.000433668	4.8493	-1.33341
69893273	rs62406819	0.000433494	4.8493	-1.33381
69893345	rs58141785	0.000458973	4.83363	-1.26103
69893642	rs145831845	4.08569e-06	-1.20468e-10	-1.1489
69893684	rs62406821	0.000433281	4.8493	-1.3343
69894384	rs55943615	0.000419793	4.81768	-1.3343
69895132	rs62406823	2.91216e-06	-1.48749	-2.62062e-10
69896122	rs779487	6.3426e-06	-0.709101	-2.62062e-10
69896264	rs73745978	0.000432872	4.8493	-1.33525
69896778	rs62406824	0.000419222	4.81768	-1.33566
69897061	rs80055445	8.0402e-06	-1.20468e-10	-0.471934
69898036	rs12528123	2.31472e-06	-1.08498	-0.632121
69898652	rs74620529	2.48764e-06	-1.01867	-0.62638
69899753	rs779486	7.34477e-06	0.50158	-1.06398
69899795	rs148739548	3.34588e-06	-1.20468e-10	-1.34866
69899950	rs779485	6.30416e-06	0.412796	-1.12798
69900102	rs779484	9.67479e-07	-1.39627	-1.19318
69900493	rs2880651	0.000403193	4.78928	-1.34625
69900546	rs62406826	2.90089e-06	-1.49137	-2.62062e-10
69900571	rs2880652	0.00032968	4.45146	-1.20973
69900836	rs9354826	8.91947e-07	-1.48545	-1.18529
69901177	rs701652	2.2865e-06	-1.72936	-2.62062e-10
69902557	rs779483	6.40888e-06	-0.698703	-2.62062e-10
69903076	rs779482	7.57791e-05	3.11507	-1.34364
69903289	rs61503537	0.000438965	4.8031	-1.27507
69903341	rs117469934	2.73115e-06	-1.55166	-2.62062e-10
69903510	rs77820400	3.31951e-06	-1.20468e-10	-1.35657
69904201	rs3799050	2.54315e-06	-1.02716	-0.595823
69904204	rs3799051	4.10037e-06	-1.20468e-10	-1.14531
69904409	rs60158977	0.00038963	4.68276	-1.27395
69904434	rs12195787	7.51034e-06	-0.540108	-2.62062e-10
69905101	rs16900558	2.55805e-06	-1.01867	-0.598471
69905130	rs74295518	3.65143e-06	-1.20468e-10	-1.26127
69905359	rs60652639	0.000386712	4.75781	-1.35651
69905601	rs58928253	0.000376694	4.72955	-1.3545
69905795	rs117242567	2.29766e-06	-1.7245	-2.62062e-10
69906227	rs73745979	0.000376651	4.72955	-1.35461
69906262	rs77009888	8.44373e-06	-1.20468e-10	-0.422964
69906449	rs73745981	0.000375989	4.72955	-1.35638
69907250	rs117280954	2.66822e-06	-1.57498	-2.62062e-10
69907348	rs3799053	4.18978e-06	-1.20468e-10	-1.12374
69907857	rs779481	7.68715e-07	-1.54179	-1.27764
69908583	rs62406830	0.0003764	4.72955	-1.35528
69909588	rs75452214	2.5013e-06	-1.01867	-0.620904
69911484	rs62406831	2.89341e-06	-1.49395	-2.62062e-10
69911678	rs2038999	0.000478913	4.92248	-1.30735
69911970	rs779480	9.74983e-05	3.36128	-1.33783
69912542	rs1751710	9.67499e-05	3.35185	-1.33611
69912547	rs1512234	6.67752e-06	-0.657641	-2.62062e-10
69913177	rs3799055	4.07132e-06	-1.20468e-10	-1.15242
69913427	rs2038998	0.000472555	4.96276	-1.36099
69913478	rs2175577	0.000472555	4.96276	-1.36099
69914684	rs80322421	4.20822e-06	-1.11935	-2.62062e-10
69914740	rs779479	8.06136e-06	0.610769	-1.08007
69915127	rs1512233	4.07132e-06	-1.20468e-10	-1.15242
69916064	rs60611946	0.000501618	5.0236	-1.36215
69916830	rs61181148	0.000487172	4.99475	-1.36252
69916919	rs4295442	4.06174e-06	-1.20468e-10	-1.15478
69916925	rs4295443	4.07132e-06	-1.20468e-10	-1.15242
69916943	rs57453804	0.000501324	5.0236	-1.36274
69917632	rs62406834	0.000486874	4.99475	-1.36313
69918086	rs6926984	4.06174e-06	-1.20468e-10	-1.15478
69918858	rs117635466	4.81056e-06	-0.985574	-2.62062e-10
69918884	rs2089902	0.000502656	5.0236	-1.36009
69919095	rs113688968	2.18064e-06	-1.07787	-0.698905
69919988	rs112390902	2.37675e-06	-1.01013	-0.680521
69920256	rs7746527	0.000502233	5.0236	-1.36093
69920306	rs7770340	0.000502233	5.0236	-1.36093
69920337	rs79491871	0.000496345	5.01265	-1.36177
69920375	rs6908986	4.06174e-06	-1.20468e-10	-1.15478
69920613	rs59522720	1.43395e-05	-1.20468e-10	0.106631
69920680	rs779477	6.48108e-07	-1.6422	-1.34789
69920746	rs1849305	0.000518408	5.05574	-1.36137
69920803	rs139496562	2.34051e-06	-1.70602	-2.62062e-10
69920938	rs193173822	2.32178e-06	-1.71405	-2.62062e-10
69921552	rs55946025	0.000518111	5.05574	-1.36194
69921825	rs62406836	0.000518111	5.05574	-1.36194
69921843	rs62406837	0.000518155	5.05574	-1.36185
69922208	rs779476	8.50303e-06	0.644675	-1.06064
69922243	rs1008758	0.000517993	5.05574	-1.36217
69922327	rs1008757	0.000517768	5.05574	-1.3626
69922386	rs56127974	2.49366e-06	-0.951741	-0.690896
69922483	rs62406839	2.9172e-06	-1.48576	-2.62062e-10
69922494	rs62406840	2.9172e-06	-1.48576	-2.62062e-10
69923328	rs779475	0.000101087	3.37217	-1.31258
69923519	rs16900566	1.9402e-05	-1.20468e-10	0.408985
69923919	rs779474	6.67752e-06	-0.657641	-2.62062e-10
69924282	rs779473	2.66537e-06	-1.57604	-2.62062e-10
69926139	rs701653	2.65254e-06	-1.58087	-2.62062e-10
69926352	rs701654	7.57928e-07	-1.56774	-1.26582
69926906	rs1512232	0.000532295	5.08473	-1.36392
69927053	rs779472	6.71523e-07	-1.62553	-1.32906
69927651	rs62406842	0.000565902	5.14615	-1.36412
69928269	rs1877427	0.000584434	5.17859	-1.36434
69928629	rs62406843	0.000549559	5.11702	-1.36429
69928844	rs779471	7.71098e-07	-1.5524	-1.26393
69929355	rs201622125	1.40659e-06	-1.56599	-0.649233
69929452	rs140054889	2.28755e-06	-1.72891	-2.62062e-10
69929818	rs1983913	0.000565803	5.14615	-1.36429
69929831	rs1983912	0.000565803	5.14615	-1.36429
69930008	rs998370	0.000559532	5.13062	-1.35991
69930064	rs779470	6.5446e-06	-0.677748	-2.62062e-10
69930130	rs779469	6.70178e-06	0.522975	-1.17699
69931099	rs779468	7.51744e-07	-1.57758	-1.26417
69931419	rs779467	5.85932e-06	-0.788355	-2.62062e-10
69931756	rs41421345	0.000584198	5.17859	-1.36474
69932552	rs72911193	2.95342e-06	-1.47342	-2.62062e-10
69932638	rs779466	2.55627e-06	-1.61784	-2.62062e-10
69932797	rs6934160	0.000565399	5.14615	-1.36501
69933027	rs72911196	2.9666e-06	-1.46897	-2.62062e-10
69933464	rs73745984	0.000584113	5.17859	-1.36489
69933491	rs779465	6.71794e-06	0.522975	-1.17458
69933800	rs62406845	0.000601349	5.20786	-1.36507
69934339	rs1619465	7.34121e-06	0.619573	-1.18246
69934386	rs146045500	6.47601e-06	-1.20468e-10	-0.688284
69934880	rs76630820	3.80029e-06	-1.20468e-10	-1.22131
69935712	rs77583104	1.70612e-06	-0.855413	-1.16675
69936152	rs1858395	0.000339894	3.91849	-0.646241
69936557	rs1512231	1.43541e-06	-1.00333	-1.1916
69936580	rs62406846	0.000619528	5.23719	-1.36462
69936675	rs59380662	4.04475e-06	-1.20468e-10	-1.15897
69936682	rs188857165	4.82206e-05	-1.20468e-10	1.3194
69936811	rs112353757	2.32705e-06	-1.71179	-2.62062e-10
69936882	rs971565	0.000659287	5.29932	-1.36455
69937179	rs971564	0.000619595	5.23719	-1.36451
69937329	rs6937106	2.56923e-06	-1.61278	-2.62062e-10
69938168	rs56044688	0.000619595	5.23719	-1.36451
69938177	rs1849304	4.01699e-06	-1.20468e-10	-1.16586
69938515	rs55657902	0.000601292	5.20786	-1.36517
69938517	rs16900579	1.6913e-06	-0.855413	-1.17548
69939234	rs62406849	0.000614004	5.2248	-1.36118
69939450	rs1512230	0.000619218	5.23719	-1.36512
69939813	rs118128639	3.70461e-06	-1.20468e-10	-1.24681
69939828	rs6901348	0.000601342	5.20786	-1.36508
69939861	rs6922091	0.00061924	5.23719	-1.36508
69940033	rs113449349	2.9603e-06	-1.4711	-2.62062e-10
69940187	rs73745985	0.000312877	4.5536	-1.36418
69940382	rs77738869	4.04475e-06	-1.20468e-10	-1.15897
69940383	rs78081469	4.03542e-06	-1.20468e-10	-1.16128
69940937	rs3799064	4.00879e-06	-1.20468e-10	-1.1679
69940955	rs16900583	0.000649129	5.23719	-1.31794
69941087	rs779464	2.65254e-06	-1.58087	-2.62062e-10
69942066	rs779463	8.63324e-07	-1.40033	-1.30302
69942506	rs701655	6.21945e-06	-0.728707	-2.62062e-10
69944232	rs1512229	0.00064032	5.26985	-1.36427
69944656	rs779462	6.11288e-06	-0.745991	-2.62062e-10
69944886	rs779461	6.67752e-06	-0.657641	-2.62062e-10
69945264	rs3818533	3.315e-06	-1.20468e-10	-1.35793
69945420	rs75104535	6.56143e-06	-0.67518	-2.62062e-10
69946038	rs78064141	3.31884e-06	-1.20468e-10	-1.35677
69946240	rs62406850	0.000377734	4.73952	-1.36172
69947087	rs62406851	0.000660888	5.29932	-1.36212
69947139	rs3799065	2.29154e-05	-1.20468e-10	0.575422
69948162	rs12198215	2.457e-06	-1.65745	-2.62062e-10
69948471	rs779460	8.81241e-07	-1.37461	-1.3082
69949248	rs701656	6.3426e-06	-0.709101	-2.62062e-10
69949253	rs76181272	0.153837	9.38726	-2.62062e-10
69949767	rs779459	6.82179e-06	-0.636266	-2.62062e-10
69949955	rs16900585	0.000368254	4.70842	-1.35604
69950085	rs62406852	3.11779e-06	-1.41926	-2.62062e-10
69950103	rs62406853	3.06148e-06	-1.43749	-2.62062e-10
69950108	rs779458	7.27335e-06	0.619573	-1.19174
69950439	rs62406854	0.000368806	4.70842	-1.35454
69951058	rs16900586	0.000380995	4.73952	-1.35313
69951510	rs16900588	0.000392442	4.76758	-1.35158
69951729	rs779457	2.30044e-06	-1.72329	-2.62062e-10
69952147	rs62406855	0.000202899	4.0833	-1.32698
69952345	rs78643471	6.51366e-07	-1.72009	-1.26498
69953169	rs113759627	1.76426e-06	-1.16555	-0.823104
69953308	rs62406856	0.000207962	4.13942	-1.35845
69953422	rs62406857	2.97728e-06	-1.46538	-2.62062e-10
69953714	rs779456	2.65739e-06	-1.57904	-2.62062e-10
69953794	rs1321977	0.000227012	4.20982	-1.34121
69953811	rs1321978	0.000229314	4.20982	-1.33112
69953904	rs118043039	2.35386e-06	-1.70033	-2.62062e-10
69953986	rs10485254	0.000220387	4.19582	-1.35682
69954530	rs1923281	2.4807e-06	-1.64785	-2.62062e-10
69954857	rs779455	6.9836e-06	-0.612824	-2.62062e-10
69955101	rs7758681	0.000226719	4.22263	-1.35531
69955137	rs7773252	0.000233626	4.2525	-1.35516
69955466	rs6939422	5.4871e-06	-1.20468e-10	-0.853989
69955669	rs16900597	0.000226873	4.22263	-1.35463
69957509	rs6908597	0.000234321	4.2525	-1.35219
69957746	rs150914752	0.000664575	3.94276	-2.62062e-10
69957947	rs116915567	2.60018e-06	-1.60081	-2.62062e-10
69958129	rs728299	2.59908e-06	-1.60123	-2.62062e-10
69958697	rs75388210	2.71703e-06	-1.23108	-0.325769
69959318	rs12209170	0.000225131	4.05718	-1.19688
69961150	rs117321582	2.45972e-06	-1.65634	-2.62062e-10
69961703	rs73745989	0.000332622	4.39391	-1.14329
69962838	rs62406858	0.000415914	4.41115	-0.937065
69963019	rs779453	6.31311e-06	-0.71376	-2.62062e-10
69963250	rs151267099	2.35541e-06	-1.69967	-2.62062e-10
69963694	rs73745990	0.000337139	4.39391	-1.1298
69964019	rs3799070	0.000398873	3.43225	-2.62062e-10
69964278	rs62406859	2.88092e-06	-1.49828	-2.62062e-10
69964296	rs779452	6.77188e-06	0.471131	-1.11474
69967077	rs138153202	4.06412e-06	-1.15419	-2.62062e-10
69967760	rs113281407	2.29326e-06	-1.72641	-2.62062e-10
69968484	rs6922214	0.00031369	4.29558	-1.10356
69968876	rs12191069	6.34443e-06	-0.708811	-2.62062e-10
69970059	rs61412028	0.000327954	4.3523	-1.11582
69970491	rs7744929	5.54046e-06	-1.20468e-10	-0.844311
69971086	rs12198653	0.000633889	3.89548	-2.62062e-10
69971087	rs62408262	2.85801e-06	-1.50626	-2.62062e-10
69971178	rs9454720	2.74223e-06	-1.54762	-2.62062e-10
69971407	rs117267442	2.53763e-06	-1.62516	-2.62062e-10
69971942	rs78240583	2.61473e-06	-1.16322	-0.432011
69972300	rs79207796	0.000426535	3.49931	-2.62062e-10
69972725	rs75089015	5.57935e-06	-1.20468e-10	-0.837316
69973066	rs3799073	5.90797e-06	-1.20468e-10	-0.780087
69974042	rs17747612	0.000283774	3.87457	-0.782784
69975399	rs62408263	0.000167649	3.09811	-0.532629
69975526	rs62408264	2.86994e-06	-1.5021	-2.62062e-10
69976212	rs72913031	2.86994e-06	-1.5021	-2.62062e-10
69976261	rs7752099	2.42389e-05	1.71736	-1.08579
69976523	rs72913035	2.86994e-06	-1.5021	-2.62062e-10
69977170	rs6901301	2.86994e-06	-1.5021	-2.62062e-10
69977291	rs6920904	2.88092e-06	-1.49828	-2.62062e-10
69977350	rs6901653	2.89203e-06	-1.49443	-2.62062e-10
69977414	rs62408266	2.88092e-06	-1.49828	-2.62062e-10
69977538	rs62408267	2.86994e-06	-1.5021	-2.62062e-10
69977583	rs62408268	2.86994e-06	-1.5021	-2.62062e-10
69977760	rs117254356	7.41644e-06	-1.20468e-10	-0.552689
69978710	rs55891245	0.0815881	8.75305	-2.62062e-10
69978772	rs117360135	3.17772e-06	-1.40022	-2.62062e-10
69978965	rs62408270	0.0868484	8.81553	-2.62062e-10
69979315	rs62408271	2.89203e-06	-1.49443	-2.62062e-10
69979354	rs55646932	2.92426e-06	-1.0506	-0.432746
69979453	rs55966798	6.65972e-07	-1.72541	-1.23749
69979989	rs6919398	2.92849e-06	-1.4819	-2.62062e-10
69980013	rs62408272	2.90441e-06	-1.49016	-2.62062e-10
69980472	rs6921597	2.88092e-06	-1.49828	-2.62062e-10
69980562	rs62408273	2.88092e-06	-1.49828	-2.62062e-10
69980935	rs62408274	2.89203e-06	-1.49443	-2.62062e-10
69981136	rs117197237	2.50426e-06	-1.63839	-2.62062e-10
69981139	rs58558818	2.9158e-06	-1.48624	-2.62062e-10
69981487	rs60155859	2.90441e-06	-1.49016	-2.62062e-10
69981579	rs77287401	2.42987e-06	-1.19223	-0.476324
69981905	rs55637126	2.63714e-06	-1.58669	-2.62062e-10
69982004	rs73745992	0.142115	9.308	-2.62062e-10
69982233	rs73469393	2.65843e-06	-1.57865	-2.62062e-10
69982341	rs62408278	2.92849e-06	-1.4819	-2.62062e-10
69982380	rs75200157	1.38117e-05	-1.20468e-10	0.0691257
69982487	rs62408279	2.65843e-06	-1.57865	-2.62062e-10
69982621	rs62408280	2.92849e-06	-1.4819	-2.62062e-10
69982854	rs9454722	6.50027e-06	-0.684545	-2.62062e-10
69983102	rs9454723	0.00107044	4.93044	-0.511006
69983111	rs11755273	2.17566e-06	-1.359	-0.420061
69983165	rs62408281	2.65843e-06	-1.57865	-2.62062e-10
69983212	rs11965487	7.13916e-06	-0.590794	-2.62062e-10
69983216	rs3823076	4.0537e-05	-1.20468e-10	1.14583
69984288	rs3799075	4.23215e-05	1.66958	-0.480678
69984862	rs117927221	3.03036e-06	-1.44771	-2.62062e-10
69985032	rs59323391	1.71854e-06	-0.942626	-1.07229
69985485	rs78659195	4.02465e-06	-1.20468e-10	-1.16395
69985513	rs9294825	6.18344e-05	1.71575	-0.147682
69985675	rs73469401	2.30136e-06	-1.40894	-0.31395
69985869	rs117158611	2.35906e-06	-1.69812	-2.62062e-10
69986533	rs11962594	7.29709e-06	-0.568913	-2.62062e-10
69986540	rs145497264	4.51294e-05	1.25315	-2.62062e-10
69987113	rs74736239	0.043978	8.9393	-0.804241
69988142	rs117227115	6.49158e-06	-1.20468e-10	-0.685883
69989030	rs77265197	2.53092e-06	-1.25308	-0.374728
69989413	rs9454725	0.0189291	8.0573	-0.765229
69990437	rs1321979	0.0427872	8.87444	-0.766836
69990533	rs79196634	2.25918e-06	-1.28644	-0.454946
69990746	rs77394833	1.9581e-06	-1.35903	-0.525383
69991871	rs112269437	2.31572e-06	-1.71667	-2.62062e-10
69992479	rs3823077	3.60839e-06	-1.20468e-10	-1.27313
69993276	rs148099501	0.000107616	-1.20468e-10	2.12218
69994361	rs10485252	0.00190919	5.11059	-0.112544
69994869	rs72915010	7.50091e-06	-0.541364	-2.62062e-10
69996190	rs3799076	1.61441e-05	-1.20468e-10	0.225165
69996217	rs3799077	0.0028503	6.03884	-0.640052
69996352	rs3799078	3.39106e-06	-1.20468e-10	-1.33525
69998120	rs147893811	7.61833e-06	-0.525832	-2.62062e-10
69998532	rs6455312	0.00108702	4.61682	-0.182006
70000099	rs117301069	3.35537e-06	-1.20468e-10	-1.34583
70000505	rs6919623	7.2504e-06	-0.575332	-2.62062e-10
70001186	rs17691415	3.21929e-06	-1.38723	-2.62062e-10
70001316	rs112685942	2.68534e-06	-1.56858	-2.62062e-10
70001610	rs112329522	5.98671e-06	-0.766847	-2.62062e-10
70002111	rs11751520	2.07519e-06	-1.27375	-0.552585
70002791	rs3778240	0.00484051	5.89991	0.0284806
70003389	rs9454727	0.0390586	8.66357	-0.647137
70003510	rs111568212	6.37776e-06	-0.703571	-2.62062e-10
70003609	rs1321980	0.0820347	9.5026	-0.744096
70003804	rs112332251	6.37776e-06	-0.703571	-2.62062e-10
70003822	rs16900620	7.33171e-06	-0.56418	-2.62062e-10
70004190	rs117737858	2.80606e-06	-1.52461	-2.62062e-10
70004448	rs144046413	5.18676e-06	-0.910279	-2.62062e-10
70004560	rs76135892	1.57888e-05	-1.20468e-10	0.202914
70005063	rs2181002	0.0764608	9.41643	-0.728285
70005992	rs77675778	1.26053e-05	-0.0222739	-2.62062e-10
70006485	rs1407269	0.0651911	9.26105	-0.732359
70006921	rs117763955	1.08854e-05	-1.20468e-10	-0.168969
70007450	rs3799081	0.00111002	4.57626	-0.120508
70007550	rs1885331	7.19924e-07	-1.72861	-1.15639
70007678	rs3799083	0.000380596	3.33059	0.0547569
70008628	rs12211243	5.98129e-06	-0.767752	-2.62062e-10
70008736	rs138866795	3.43334e-06	-1.20468e-10	-1.32285
70008823	rs142875773	3.42036e-05	-1.20468e-10	0.975942
70009218	rs79049021	1.99169e-06	-1.25409	-0.613312
70009787	rs112254397	6.37776e-06	-0.703571	-2.62062e-10
70010225	rs13191298	0.00100255	5.19611	-0.842203
70010552	rs80215500	1.97746e-06	-1.25409	-0.62048
70011639	rs140680456	5.99902e-06	-1.20468e-10	-0.764793
70013125	rs113799772	6.33694e-06	-0.709992	-2.62062e-10
70013395	rs10945152	0.000695254	4.57141	-0.583518
70013594	rs4602695	0.0015428	3.062	1.72296
70013768	rs4348277	0.000616773	2.5434	1.32472
70013784	rs3799084	0.000751634	2.74115	1.32472
70013915	rs4288170	0.000651738	2.5434	1.37986
70013973	rs150612752	2.54111e-06	-1.62379	-2.62062e-10
70014608	rs1321981	0.000729484	2.57736	1.45859
70015294	rs12214328	6.74532e-06	-0.64754	-2.62062e-10
70016341	rs193193362	2.30504e-06	-1.72129	-2.62062e-10
70016611	rs76328385	1.35736e-06	-1.00616	-1.24469
70017265	rs117234561	2.66993e-06	-1.57434	-2.62062e-10
70017514	rs71557616	4.58076e-06	-1.03452	-2.62062e-10
70018250	rs13195278	6.31935e-06	-0.712772	-2.62062e-10
70021877	rs12190438	6.34721e-06	-0.708374	-2.62062e-10
70022197	rs117144265	2.68837e-06	-1.56745	-2.62062e-10
70022784	rs150978344	9.83252e-06	-0.270693	-2.62062e-10
70023164	rs1321982	1.27283e-06	-1.05959	-1.25556
70023280	rs75719288	2.28787e-06	-1.72877	-2.62062e-10
70024534	rs2145889	1.50906e-06	-0.904683	-1.24022
70025520	rs76757302	1.28197e-06	-1.06481	-1.24318
70026310	rs118039749	2.68837e-06	-1.56745	-2.62062e-10
70026448	rs79967862	6.62435e-06	-0.665636	-2.62062e-10
70027070	rs7744063	8.30429e-05	-0.845947	2.70892
70027197	rs11964197	4.21906e-05	-0.158036	1.34384
70027419	rs1283464	6.78501e-06	-0.641673	-2.62062e-10
70027877	rs192472493	4.12805e-06	-1.20468e-10	-1.13858
70027963	rs1283465	8.44188e-05	-0.845947	2.72535
70028229	rs1283466	0.000485004	3.10839	0.519378
70029389	rs10485251	1.00396e-05	-0.912327	0.662479
70029519	rs1283467	9.54688e-05	-0.786932	2.78934
70029816	rs9294827	0.00049964	3.10479	0.552704
70029980	rs1290329	9.69546e-05	-0.771489	2.78934
70030063	rs117215066	2.89043e-06	-1.49498	-2.62062e-10
70030232	rs117764623	3.24065e-06	-1.38061	-2.62062e-10
70030617	rs7769609	0.000268926	2.67124	0.366808
70030675	rs1321983	0.000229052	2.44181	0.435755
70032249	rs9454728	0.000463103	3.13413	0.447433
70032477	rs75723476	4.34328e-06	-1.20468e-10	-1.08776
70033013	rs60470320	0.000268828	2.67577	0.36191
70033419	rs118038254	4.52549e-06	-1.04666	-2.62062e-10
70033536	rs3757053	1.28779e-06	-1.05434	-1.24913
70033852	rs73471339	4.3767e-05	-0.267328	1.48982
70034222	rs117602192	2.99321e-06	-1.46004	-2.62062e-10
70034982	rs2296975	6.28934e-05	-0.0109356	1.59599
70035046	rs17691995	6.24966e-05	-0.0109356	1.58966
70037150	rs116875690	5.38109e-06	-1.20468e-10	-0.873498
70037944	rs3757054	1.2915e-06	-1.05434	-1.24625
70038147	rs1283468	0.000192501	2.35584	0.347872
70038567	rs16900648	1.28973e-06	-1.05434	-1.24761
70039487	rs1321973	0.000193626	2.45944	0.250104
70040193	rs1283470	6.86569e-05	-1.00127	2.674
70041922	rs1283471	4.55946e-06	-1.03918	-2.62062e-10
70042045	rs17748715	0.000477981	3.16315	0.450034
70042422	rs2031896	1.16166e-05	-0.905941	0.80199
70043617	rs7755689	8.75637e-05	-0.732481	2.64846
70044077	rs71557617	7.05692e-06	-0.60238	-2.62062e-10
70045023	rs75968816	2.60109e-05	-0.301367	1.00349
70045101	rs1321974	1.30146e-06	-1.04378	-1.24913
70045246	rs1321975	1.01726e-05	-0.951052	0.71436
70045307	rs1297415	7.00667e-06	-0.609526	-2.62062e-10
70046025	rs78758682	0.000214096	2.46113	0.348904
70046059	rs151213277	3.90921e-06	-1.20468e-10	-1.19305
70046250	rs76567210	1.30342e-06	-1.04378	-1.24761
70046976	rs10485250	0.000381695	3.04988	0.338357
70047254	rs74790336	1.31037e-06	-1.03847	-1.24761
70047893	rs1321976	1.21707e-05	-0.0573558	-2.62062e-10
70048259	rs117566852	3.62043e-06	-1.20468e-10	-1.2698
70048295	rs117927924	0.000456876	3.56802	-2.62062e-10
70048739	rs11751775	1.00129e-05	-0.958464	0.705953
70049070	rs3737019	1.31216e-06	-1.03847	-1.24625
70049915	rs9454732	8.45554e-05	-0.732481	2.6135
70050297	rs116969777	3.24214e-06	-1.38016	-2.62062e-10
70050408	rs79613442	1.3334e-06	-1.02241	-1.24625
70051052	rs1283472	0.000399436	3.10479	0.32887
70051582	rs78401606	1.29502e-06	-1.64538	-0.652487
70052944	rs77288552	1.31216e-06	-1.03847	-1.24625
70053086	rs181076369	2.58948e-06	-1.60493	-2.62062e-10
70053496	rs58607458	4.37636e-05	-0.191884	1.4143
70053647	rs77174532	5.5034e-06	-0.851022	-2.62062e-10
70053998	rs78790429	1.31216e-06	-1.03847	-1.24625
70054601	rs79653786	1.31037e-06	-1.03847	-1.24761
70054605	rs35810215	0.000571095	3.39388	0.397291
70054846	rs140765597	3.86348e-06	-1.20468e-10	-1.20482
70055038	rs71557618	4.00333e-06	-1.16926	-2.62062e-10
70055476	rs1810640	1.30521e-06	-1.04378	-1.24625
70056037	rs147210901	2.0003e-05	0.439492	-2.62062e-10
70056075	rs111857502	5.42135e-05	0.0497607	1.38678
70056319	rs72915020	1.49778e-05	0.150178	-2.62062e-10
70056349	rs1283473	1.45322e-05	-1.54965	1.66962
70056939	rs6932340	1.45322e-05	-1.54965	1.66962
70057030	rs61579800	1.31869e-06	-1.02778	-1.25197
70057376	rs80177907	1.31165e-06	-1.03314	-1.25197
70057516	rs191865118	3.2917e-06	-1.20468e-10	-1.36499
70057857	rs3799091	8.86117e-05	-0.699052	2.62693
70057990	rs12526777	6.07962e-05	0.145244	1.40589
70058105	rs79857780	3.38195e-06	-1.20468e-10	-1.33794
70058222	rs117936887	2.30058e-06	-1.72323	-2.62062e-10
70059061	rs72915022	1.10562e-06	-1.54546	-0.910523
70059068	rs72915023	8.36998e-06	-0.431737	-2.62062e-10
70059073	rs11755891	6.16411e-05	0.159046	1.40589
70059196	rs9363994	3.4712e-06	-1.20468e-10	-1.31189
70059834	rs10455684	5.55907e-06	-0.840959	-2.62062e-10
70059906	rs74790860	1.31165e-06	-1.03314	-1.25197
70060108	rs142941613	3.77587e-06	-1.20468e-10	-1.22776
70060225	rs1296346	0.000448405	3.27975	0.269554
70060683	rs75421368	1.31649e-06	-1.02241	-1.25901
70061079	rs144268717	2.76481e-06	-1.53942	-2.62062e-10
70061261	rs140082487	2.12802e-05	-1.20468e-10	0.501387
70062862	rs79403576	6.16411e-05	0.159046	1.40589
70062925	rs1033758	2.42414e-06	-1.67091	-2.62062e-10
70063495	rs72915025	5.26026e-06	-0.896207	-2.62062e-10
70063740	rs1293154	7.46607e-06	-0.54602	-2.62062e-10
70064187	rs2296974	1.09279e-05	-0.958464	0.793399
70064958	rs145943533	3.35407e-06	-1.20468e-10	-1.34621
70066000	rs6907374	4.63197e-05	-0.176884	1.45606
70066227	rs75085728	0.00027761	2.70544	0.364384
70066275	rs7749882	9.1225e-05	-0.694259	2.6512
70066620	rs6912952	8.88493e-06	-1.04704	0.675005
70067347	rs1410699	7.07524e-06	-0.599788	-2.62062e-10
70067413	rs117489606	3.77836e-06	-1.2271	-2.62062e-10
70068002	rs10455224	0.000379177	3.02428	0.357333
70068193	rs72915029	8.44471e-06	-0.422849	-2.62062e-10
70068812	rs117107540	1.15834e-06	-1.15743	-1.25197
70068943	rs16900663	3.77246e-05	-0.23243	1.30635
70069853	rs77689250	2.69357e-06	-1.56552	-2.62062e-10
70071173	rs913543	1.55141e-05	-1.54147	1.72683
70071799	rs11758564	8.84034e-05	0.198227	1.72729
70072204	rs73748509	0.000227729	2.38944	0.482329
70072413	rs150667105	6.15793e-06	-1.20468e-10	-0.738647
70072702	rs77914601	1.31349e-06	-1.02719	-1.25651
70073237	rs17749438	1.77634e-05	0.32075	-2.62062e-10
70074216	rs72915031	8.05318e-06	-0.470322	-2.62062e-10
70074226	rs4142263	0.000302485	2.78716	0.368479
70074229	rs3757056	0.000346434	2.79393	0.497379
70074232	rs3757057	1.50897e-06	-0.863508	-1.28145
70074563	rs3799093	0.00044435	0.180513	3.35971
70075331	rs7745125	0.000596647	-0.838852	4.67379
70076733	rs1410700	0.000423166	2.98119	0.510189
70076925	rs145641784	7.86289e-06	-1.20468e-10	-0.494234
70077088	rs2880923	0.000203761	-0.331538	3.0921
70077270	rs9446109	6.6625e-05	1.46223	0.180457
70078299	rs1410701	0.000483047	3.25616	0.367562
70079320	rs9346271	7.24493e-06	-0.576087	-2.62062e-10
70079553	rs1328724	1.36395e-06	-0.963285	-1.28272
70080512	rs3799094	0.000213267	-0.239943	3.0461
70081153	rs117699581	4.38412e-06	-1.0784	-2.62062e-10
70081656	rs79251503	1.34853e-06	-0.968568	-1.28881
70082003	rs7751967	7.17005e-06	-0.586476	-2.62062e-10
70082863	rs3799095	0.000105405	-1.49043	3.59185
70083646	rs72915036	6.80881e-07	-1.65586	-1.28489
70084317	rs72915041	1.30695e-05	0.0138926	-2.62062e-10
70084568	rs1328725	0.000515818	3.1303	0.559061
70085425	rs145171917	4.40535e-06	-1.20468e-10	-1.07357
70085794	rs143245675	1.99765e-05	-1.20468e-10	0.438167
70086019	rs2149457	0.000685727	-1.02815	5.00224
70086858	rs1928061	2.1026e-05	-1.63322	2.12259
70086946	rs72915045	1.21486e-05	-0.0591768	-2.62062e-10
70087419	rs115934822	2.75082e-06	-1.54449	-2.62062e-10
70087420	rs114490747	2.76159e-06	-1.54058	-2.62062e-10
70088085	rs146237783	3.82001e-06	-1.20468e-10	-1.21613
70088376	rs78456484	3.29095e-06	-1.20468e-10	-1.36521
70088708	rs79107067	3.16244e-06	-1.40505	-2.62062e-10
70088968	rs9351751	0.00102141	0.533878	3.83867
70090319	rs78882479	2.38188e-05	-1.20468e-10	0.614088
70090625	rs16900676	0.00107866	0.585181	3.84191
70090758	rs1928060	7.5095e-06	-0.540219	-2.62062e-10
70092257	rs12173971	0.000908918	0.401566	3.8543
70093043	rs74719964	5.34627e-06	-1.20468e-10	-0.879989
70094857	rs111851331	2.49986e-05	-1.20468e-10	0.66243
70094963	rs75724597	4.62185e-06	-1.20468e-10	-1.02559
70095183	rs76164614	1.09e-06	-1.19598	-1.27423
70095690	rs1952435	0.00230556	-1.26198	6.44868
70096024	rs913537	0.00213179	-1.33876	6.44709
70097588	rs1328735	0.000171826	-1.40617	3.99626
70098264	rs76229414	9.2968e-06	-0.326718	-2.62062e-10
70098291	rs76105725	7.64031e-06	-1.20468e-10	-0.52295
70099690	rs74647923	2.5235e-06	-1.63074	-2.62062e-10
70099842	rs76646868	3.43468e-06	-1.32246	-2.62062e-10
70100375	rs147421659	3.93895e-06	-1.20468e-10	-1.18548
70100758	rs1952434	2.43721e-06	-1.66554	-2.62062e-10
70102573	rs75443876	4.21082e-05	1.18385	-2.62062e-10
70102584	rs12525747	0.000707388	0.274495	3.7307
70104023	rs9346273	0.000410512	0.226725	3.23429
70104396	rs148224066	2.82782e-06	-1.51688	-2.62062e-10
70104452	rs73475352	8.11264e-05	1.86997	-0.0303487
70104682	rs1328734	5.93122e-07	-1.724	-1.35475
70104848	rs1328733	6.9638e-07	-1.67822	-1.24003
70105132	rs1328732	1.10707e-06	-1.30498	-1.14969
70105187	rs10485249	8.94587e-06	0.955982	-1.32118
70105712	rs74455984	6.75759e-07	-1.67944	-1.26887
70105805	rs7758355	7.36229e-07	-1.56837	-1.29423
70106360	rs6911011	2.21959e-05	-1.20468e-10	0.54352
70106598	rs7744884	7.56972e-07	-1.55586	-1.27896
70108202	rs117475982	8.55815e-06	-0.409505	-2.62062e-10
70108267	rs34521235	7.97134e-07	-1.69496	-1.08816
70108415	rs1328731	1.16364e-06	-1.38893	-1.0159
70108542	rs1328730	2.37461e-06	-1.69156	-2.62062e-10
70108848	rs1328729	7.67993e-07	-1.70184	-1.11852
70109071	rs1928057	2.37461e-06	-1.69156	-2.62062e-10
70109951	rs11755968	6.51114e-05	1.24839	0.371323
70110809	rs74524205	6.52717e-07	-1.72472	-1.25827
70111842	rs62408287	2.42844e-05	0.633444	-2.62062e-10
70112193	rs62408288	1.0343e-06	-1.42107	-1.1016
70112380	rs16900688	1.22078e-06	-1.39536	-0.961546
70112741	rs79016164	6.54282e-07	-1.72226	-1.25835
70112978	rs4707011	7.94217e-07	-1.54326	-1.24353
70112998	rs9454742	1.22695e-06	-1.40562	-0.946243
70113200	rs77468726	6.51242e-07	-1.72553	-1.25973
70113899	rs12216325	1.8563e-05	-1.20468e-10	0.364784
70114027	rs1928053	2.39048e-06	-1.68489	-2.62062e-10
70114832	rs6927885	8.49796e-07	-1.36215	-1.357
70115123	rs9454743	1.26249e-06	-1.38351	-0.939793
70115162	rs7768274	8.11212e-07	-1.53653	-1.22909
70115766	rs1328727	7.0054e-07	-1.70483	-1.20746
70115937	rs12207052	2.25599e-05	-1.20468e-10	0.559786
70116170	rs6934671	8.0444e-07	-1.53653	-1.23747
70116475	rs12207342	2.27556e-05	-1.20468e-10	0.568423
70117011	rs7755064	2.39885e-06	-1.6814	-2.62062e-10
70118584	rs78769847	2.71297e-05	0.744239	-2.62062e-10
70118606	rs74295520	3.39869e-06	-1.20468e-10	-1.333
70118630	rs9346274	1.05527e-06	-1.42925	-1.07334
70118725	rs1854359	7.92617e-07	-1.6709	-1.11791
70118841	rs1328726	8.01711e-07	-1.68443	-1.09297
70118935	rs116930802	3.14438e-06	-1.41077	-2.62062e-10
70118970	rs6930379	7.41342e-07	-1.63881	-1.21687
70119211	rs4707014	8.18886e-07	-1.52968	-1.22652
70119308	rs9363995	1.22601e-06	-1.40235	-0.95027
70119786	rs117073671	3.30653e-06	-1.20468e-10	-1.36049
70119835	rs72915057	1.17416e-05	-0.0932499	-2.62062e-10
70120127	rs75982988	2.17674e-05	-1.20468e-10	0.524026
70120331	rs140485756	6.64757e-07	-1.72976	-1.23496
70120855	rs13213867	7.09503e-07	-1.70325	-1.19633
70121107	rs72918738	1.0887e-06	-1.70155	-0.769857
70121234	rs9360383	8.14927e-07	-1.54326	-1.21779
70121861	rs9354833	1.24317e-06	-1.38351	-0.955214
70121940	rs35344196	8.12534e-07	-1.54326	-1.22073
70121968	rs370309815	5.84985e-06	-1.20468e-10	-0.789973
70122342	rs374041841	4.09809e-06	-1.20468e-10	-1.14587
70123560	rs12196744	2.11094e-05	-1.20468e-10	0.493328
70123573	rs139962626	2.51673e-06	-1.63343	-2.62062e-10
70124089	rs55863838	2.47011e-06	-1.65213	-2.62062e-10
70124363	rs9346275	2.48538e-06	-1.64596	-2.62062e-10
70124681	rs12198708	2.01074e-05	0.444698	-2.62062e-10
70124911	rs9454746	7.32323e-07	-1.69472	-1.1732
70125735	rs139280561	5.07118e-06	-1.20468e-10	-0.932815
70126028	rs117074699	7.46781e-06	-1.20468e-10	-0.545787
70126456	rs1928054	2.49124e-06	-1.64361	-2.62062e-10
70126887	rs35667279	7.70237e-07	-1.68443	-1.13302
70127381	rs1410694	2.49721e-06	-1.64122	-2.62062e-10
70127696	rs145216889	3.82544e-06	-1.20468e-10	-1.21471
70127704	rs1928055	8.28025e-07	-1.66473	-1.08037
70128169	rs150292499	2.5954e-06	-1.60265	-2.62062e-10
70128626	rs142372322	3.77888e-06	-1.20468e-10	-1.22696
70128758	rs72918740	9.90349e-07	-1.70978	-0.856302
70129352	rs2149454	2.50942e-06	-1.63634	-2.62062e-10
70129430	rs57017850	7.38978e-07	-1.71835	-1.14053
70129447	rs2183068	2.50327e-06	-1.63879	-2.62062e-10
70129669	rs35654194	8.10424e-07	-1.51119	-1.25539
70129796	rs12195301	8.07601e-07	-1.51119	-1.25888
70130357	rs1328717	2.51568e-06	-1.63385	-2.62062e-10
70130437	rs77791927	6.88183e-07	-1.72755	-1.20253
70130852	rs1360024	8.20371e-07	-1.50391	-1.25047
70131373	rs1328718	8.11521e-07	-1.51119	-1.25404
70131418	rs6939864	8.07642e-07	-1.66839	-1.10164
70131488	rs6923586	7.94266e-07	-1.67477	-1.11195
70131512	rs78967385	7.69939e-06	-1.20468e-10	-0.515248
70131580	rs79187792	3.65023e-06	-1.20468e-10	-1.2616
70131802	rs9360384	1.43804e-05	0.109476	-2.62062e-10
70131861	rs9354835	5.09662e-05	1.37477	-2.62062e-10
70132380	rs2026017	1.25448e-05	-0.0270842	-2.62062e-10
70132540	rs9363996	4.39313e-06	-1.20468e-10	-1.07635
70133488	rs1328720	2.28911e-06	-1.72822	-2.62062e-10
70133558	rs9346276	8.012e-07	-1.51835	-1.25968
70133831	rs78361433	3.47836e-06	-1.20468e-10	-1.30983
70133957	rs913542	2.28911e-06	-1.72822	-2.62062e-10
70134444	rs117307612	2.44805e-06	-1.6611	-2.62062e-10
70134495	rs2225219	2.28911e-06	-1.72822	-2.62062e-10
70134512	rs66819792	1.09722e-06	-1.32197	-1.14163
70135025	rs79075631	1.08704e-05	-0.170348	-2.62062e-10
70135390	rs9363997	8.07156e-07	-1.51835	-1.25227
70135891	rs115128808	2.04397e-05	-1.20468e-10	0.461089
70136071	rs4707025	8.12957e-07	-1.51119	-1.25227
70136445	rs7762967	7.88312e-07	-1.67774	-1.11651
70136660	rs7762198	7.91971e-07	-1.67311	-1.11651
70136785	rs1328721	2.29469e-06	-1.72579	-2.62062e-10
70137281	rs76754258	6.9606e-07	-1.72741	-1.1913
70137475	rs74633007	3.60207e-06	-1.20468e-10	-1.27488
70137886	rs10945154	8.03589e-07	-1.5254	-1.24966
70138140	rs16867531	6.7907e-07	-1.72255	-1.22087
70138179	rs74997589	6.15691e-06	-0.738814	-2.62062e-10
70138567	rs6455313	7.8727e-07	-1.67152	-1.12405
70138659	rs1571427	2.29748e-06	-1.72458	-2.62062e-10
70139179	rs2026018	2.29223e-06	-1.72686	-2.62062e-10
70139199	rs114176700	3.1219e-06	-1.41795	-2.62062e-10
70139494	rs6924604	2.29342e-06	-1.72635	-2.62062e-10
70139535	rs74882530	1.96048e-05	-1.20468e-10	0.419384
70139940	rs9454749	6.88351e-07	-1.72655	-1.2033
70140130	rs140060449	5.74286e-06	-1.20468e-10	-0.808432
70140138	rs7755591	2.29748e-06	-1.72458	-2.62062e-10
70140227	rs2149455	8.0645e-07	-1.53232	-1.23918
70140400	rs2149456	2.29748e-06	-1.72458	-2.62062e-10
70140497	rs4707027	8.12053e-07	-1.5254	-1.23918
70140710	rs75411048	2.02119e-05	-1.20468e-10	0.44988
70140764	rs1156897	2.29469e-06	-1.72579	-2.62062e-10
70140898	rs73468708	7.78217e-07	-1.64313	-1.16401
70141510	rs117707610	2.39587e-06	-1.68264	-2.62062e-10
70141534	rs6909446	2.29748e-06	-1.72458	-2.62062e-10
70141817	rs141814576	8.22054e-06	-1.20468e-10	-0.449753
70141937	rs9342748	1.18635e-06	-1.26321	-1.1223
70142303	rs12199569	2.2884e-06	-1.72853	-2.62062e-10
70142982	rs9454750	2.29469e-06	-1.72579	-2.62062e-10
70142996	rs12214365	8.1323e-07	-1.53232	-1.23081
70143019	rs9454751	2.29748e-06	-1.72458	-2.62062e-10
70143099	rs9454752	2.29748e-06	-1.72458	-2.62062e-10
70143164	rs113025163	1.13229e-06	-1.32955	-1.10259
70143183	rs12201395	8.21219e-07	-1.5254	-1.22796
70143244	rs141426640	2.1299e-05	-1.20468e-10	0.502273
70143280	rs12214527	8.54115e-07	-1.489	-1.22508
70143309	rs112915284	7.78084e-07	-1.66828	-1.13903
70143862	rs4476790	2.29469e-06	-1.72579	-2.62062e-10
70144323	rs2225220	2.29901e-06	-1.72391	-2.62062e-10
70144335	rs139605750	3.51365e-05	1.00285	-2.62062e-10
70144566	rs12211885	7.9606e-07	-1.65803	-1.12644
70144673	rs1928056	1.17586e-06	-1.29175	-1.10264
70145133	rs11961580	7.02649e-07	-1.72368	-1.1856
70145872	rs71559542	7.77741e-05	0.991305	0.806115
70146294	rs12215588	1.93544e-05	-1.20468e-10	0.406531
70146474	rs9346277	8.49544e-07	-1.42905	-1.2904
70146918	rs6916553	7.20078e-07	-1.72114	-1.16364
70147475	rs928029	2.29748e-06	-1.72458	-2.62062e-10
70147894	rs6922588	7.21839e-07	-1.72368	-1.15866
70148081	rs1360025	1.16413e-06	-1.30581	-1.0986
70148365	rs2067088	2.30062e-06	-1.72321	-2.62062e-10
70149239	rs190983534	3.29323e-06	-1.20468e-10	-1.36452
70152079	rs144570398	8.04234e-06	-1.20468e-10	-0.471669
70153167	rs4464744	8.47853e-07	-1.53232	-1.18912
70153181	rs6901894	1.20936e-06	-1.21225	-1.15404
70153685	rs12210615	1.96417e-05	-1.20468e-10	0.421264
70154997	rs6934533	8.09059e-07	-1.62231	-1.14596
70155016	rs9294831	7.25828e-07	-1.71364	-1.16319
70155138	rs4036809	7.37138e-07	-1.72	-1.14137
70155275	rs2573016	2.30232e-06	-1.72247	-2.62062e-10
70155358	rs1967451	2.3294e-06	-1.71078	-2.62062e-10
70155400	rs2573017	1.179e-06	-1.30161	-1.09012
70155683	rs2770321	2.30232e-06	-1.72247	-2.62062e-10
70155873	rs6924081	8.27623e-07	-1.61083	-1.13476
70156149	rs77891609	3.73255e-05	1.06329	-2.62062e-10
70156605	rs78872591	7.1631e-06	-1.20468e-10	-0.587446
70156756	rs1410698	2.29026e-06	-1.72772	-2.62062e-10
70156757	rs1410697	2.28507e-06	-1.72999	-2.62062e-10
70156859	rs955218	8.76092e-07	-1.41141	-1.27726
70156991	rs1410696	2.29901e-06	-1.72391	-2.62062e-10
70157244	rs1410695	2.29748e-06	-1.72458	-2.62062e-10
70157361	rs2770323	2.29748e-06	-1.72458	-2.62062e-10
70158020	rs150804353	2.82954e-06	-1.51627	-2.62062e-10
70158380	rs75071053	3.10021e-06	-1.42492	-2.62062e-10
70158539	rs2573019	2.29003e-06	-1.72782	-2.62062e-10
70158819	rs9346284	7.6229e-07	-1.71772	-1.11009
70159070	rs1328723	1.2042e-06	-1.30161	-1.06896
70159199	rs2573020	1.20932e-06	-1.30161	-1.06473
70159462	rs113910583	8.29337e-07	-1.60876	-1.13476
70159493	rs80214347	2.00993e-05	-1.20468e-10	0.444294
70159495	rs2770324	1.21501e-06	-1.30161	-1.06003
70159696	rs2770325	1.22025e-06	-1.30161	-1.05573
70159875	rs138573284	0.00039607	3.4252	-2.62062e-10
70160022	rs12213515	1.93912e-05	-1.20468e-10	0.408431
70160308	rs12195151	1.93912e-05	-1.20468e-10	0.408431
70160376	rs2770326	1.21366e-06	-1.31135	-1.0514
70160378	rs140801736	2.90032e-06	-1.49157	-2.62062e-10
70160559	rs2573021	1.21366e-06	-1.31135	-1.0514
70160986	rs2573022	1.20374e-06	-1.33123	-1.03973
70161037	rs9342752	8.9331e-07	-1.54581	-1.1234
70161161	rs117103600	2.80392e-06	-1.52537	-2.62062e-10
70161188	rs2573023	1.21428e-06	-1.32002	-1.04221
70161403	rs2094595	7.47441e-07	-1.70596	-1.14153
70161449	rs2183069	2.29901e-06	-1.72391	-2.62062e-10
70161514	rs2479989	1.19993e-06	-1.32955	-1.04457
70161577	rs2573024	1.23337e-06	-1.31135	-1.03529
70161666	rs2770327	1.24687e-06	-1.30697	-1.02878
70161934	rs2770328	1.24545e-06	-1.30161	-1.03529
70162205	rs62408297	7.41415e-07	-1.70998	-1.1456
70162247	rs1831197	1.23337e-06	-1.31135	-1.03529
70162671	rs2770329	1.24616e-06	-1.29175	-1.04457
70163325	rs9446120	7.87557e-07	-1.71364	-1.08157
70163779	rs12205835	1.92604e-05	-1.20468e-10	0.40166
70163812	rs34323638	8.87155e-07	-1.5571	-1.11903
70163959	rs2573025	6.74856e-07	-1.72992	-1.21972
70164031	rs149667543	2.48053e-06	-1.64791	-2.62062e-10
70165053	rs73472614	7.78277e-07	-1.6396	-1.16746
70165209	rs77300553	3.65661e-06	-1.20468e-10	-1.25985
70165296	rs2770310	6.75972e-07	-1.73019	-1.21781
70165311	rs2770311	1.25666e-06	-1.30161	-1.02632
70166307	rs189026893	2.98919e-06	-1.46139	-2.62062e-10
70166366	rs2573026	1.28545e-06	-1.29309	-1.01219
70166371	rs1328716	1.28726e-06	-1.48401	-0.819859
70166530	rs9360386	7.61656e-06	0.776534	-1.3026
70166625	rs2573027	2.28828e-06	-1.72859	-2.62062e-10
70166793	rs6906920	7.91796e-07	-1.68514	-1.1047
70166800	rs9446121	7.91287e-07	-1.67578	-1.11471
70166899	rs9446122	7.96551e-07	-1.67246	-1.11139
70167055	rs60605205	8.18085e-07	-1.59156	-1.16562
70167079	rs2572992	1.85057e-06	-1.11646	-0.824434
70167157	rs10945155	1.41056e-06	-1.13724	-1.07516
70167195	rs4354104	7.87127e-07	-1.68211	-1.11364
70167203	rs2770312	1.32234e-06	-1.27328	-1.00371
70167224	rs2770313	2.28828e-06	-1.72859	-2.62062e-10
70167456	rs2770314	2.79711e-06	-1.70251	0.174704
70167792	rs2437277	2.3193e-06	-1.71512	-2.62062e-10
70167978	rs6938423	8.20557e-07	-1.67246	-1.0817
70168097	rs1928058	8.1921e-07	-1.67246	-1.08334
70168558	rs7755341	9.19893e-07	-1.65765	-0.982239
70168829	rs7738652	7.79226e-07	-1.64769	-1.15815
70168941	rs2770315	2.3218e-06	-1.71404	-2.62062e-10
70169042	rs4707036	1.30533e-06	-1.1718	-1.11813
70169093	rs6900360	7.81434e-07	-1.66904	-1.13397
70169182	rs17694107	9.47325e-05	0.880518	1.11415
70169295	rs28535592	7.70589e-07	-1.64769	-1.1693
70169296	rs28629971	7.69181e-07	-1.64769	-1.17113
70169633	rs6929456	8.06926e-07	-1.66904	-1.10187
70169891	rs2770316	1.32241e-06	-1.26321	-1.01373
70170105	rs118182125	2.44163e-06	-1.66372	-2.62062e-10
70170126	rs9446123	9.10354e-07	-1.65214	-0.998174
70170512	rs12208861	1.80092e-05	-1.20468e-10	0.334494
70171242	rs1328715	2.76491e-06	-1.70399	0.164608
70171557	rs17694163	3.19458e-06	-1.39493	-2.62062e-10
70171644	rs16867594	6.03871e-06	-1.20468e-10	-0.758197
70171759	rs913541	7.95039e-07	-1.66553	-1.12022
70171801	rs913540	8.95621e-07	-1.65616	-1.01047
70171962	rs7764619	7.6114e-07	-1.64937	-1.17996
70172132	rs2572995	2.34512e-06	-1.70405	-2.62062e-10
70172258	rs6931038	8.01485e-07	-1.66904	-1.10863
70172889	rs913539	2.89915e-06	-1.70543	0.213461
70173124	rs913538	8.04193e-07	-1.66904	-1.10526
70173443	rs9454764	7.92307e-07	-1.68514	-1.10406
70173457	rs117009546	6.86525e-07	-1.7165	-1.216
70173695	rs2572996	1.36169e-06	-1.25302	-0.994638
70173890	rs9446124	8.98086e-07	-1.65616	-1.00772
70174335	rs75157398	1.89393e-05	-1.20468e-10	0.384851
70174352	rs57288840	7.56963e-07	-1.64937	-1.18546
70175137	rs59983887	8.26638e-07	-1.68514	-1.06164
70175142	rs56169409	8.15421e-07	-1.66553	-1.09491
70175302	rs59900421	8.09685e-07	-1.66904	-1.09845
70175561	rs4707039	1.40494e-06	-1.11362	-1.10277
70175771	rs9454766	8.10671e-07	-1.66904	-1.09724
70176391	rs140035587	2.31079e-06	-1.7188	-2.62062e-10
70176573	rs56880395	8.02481e-07	-1.66553	-1.1109
70176619	rs140377112	2.47056e-06	-1.65194	-2.62062e-10
70176660	rs144277197	2.97512e-06	-1.46611	-2.62062e-10
70176916	rs2094596	2.70015e-06	-1.71549	0.15241
70176978	rs13202718	8.07023e-07	-1.66553	-1.10526
70177124	rs13202865	7.49917e-07	-1.66553	-1.17865
70177309	rs2572998	2.30429e-06	-1.72162	-2.62062e-10
70177340	rs140905263	2.66581e-05	0.726703	-2.62062e-10
70177345	rs146796182	7.97724e-06	-1.20468e-10	-0.479796
70177359	rs113616875	1.37834e-06	-1.25302	-0.982486
70177377	rs13192913	8.74956e-07	-1.65785	-1.03212
70177416	rs13204142	8.08251e-07	-1.6544	-1.11487
70177430	rs13219935	8.12141e-07	-1.66192	-1.10255
70177540	rs145674069	3.3173e-06	-1.20468e-10	-1.35724
70177746	rs11961365	8.10917e-07	-1.66192	-1.10406
70178073	rs6924074	1.97967e-05	-1.20468e-10	0.429127
70178422	rs34425278	8.85764e-07	-1.64801	-1.02968
70178426	rs34995521	8.85764e-07	-1.64801	-1.02968
70178525	rs78750134	7.4537e-07	-1.65267	-1.19759
70178705	rs7760091	2.08477e-05	-1.20468e-10	0.480854
70178714	rs149928948	6.1205e-06	-1.20468e-10	-0.744745
70179002	rs35485330	8.20411e-07	-1.65821	-1.09613
70179047	rs62408304	5.94316e-06	-0.113342	-0.660806
70179163	rs188910299	3.4928e-05	0.996899	-2.62062e-10
70179354	rs12111401	7.41641e-07	-1.6543	-1.20098
70179544	rs12110770	7.41641e-07	-1.6543	-1.20098
70179593	rs12111407	7.34708e-07	-1.66369	-1.20098
70179868	rs116188767	7.15607e-07	-1.68668	-1.20433
70180355	rs12332870	8.25181e-07	-1.65821	-1.09033
70180413	rs2572999	1.47669e-06	-1.23337	-0.933213
70180632	rs2573000	2.76126e-06	-1.70951	0.168811
70180889	rs60961273	8.27129e-07	-1.65821	-1.08797
70181010	rs12110419	8.89523e-07	-1.64377	-1.02968
70181049	rs12111276	7.18012e-07	-1.68668	-1.20098
70181845	rs34590727	8.33195e-07	-1.6544	-1.08448
70182133	rs9454769	8.34681e-07	-1.65375	-1.08334
70182280	rs9454770	8.35182e-07	-1.6544	-1.08209
70182422	rs150291438	3.01776e-06	-1.45187	-2.62062e-10
70182518	rs9354847	1.3996e-06	-1.12549	-1.09471
70182534	rs10214499	8.16842e-07	-1.67899	-1.0797
70182542	rs10455686	1.98786e-05	-1.20468e-10	0.433254
70182673	rs7750020	8.36132e-07	-1.6544	-1.08096
70182710	rs78536982	3.47001e-06	-1.20468e-10	-1.31223
70182823	rs7764518	8.36177e-07	-1.65674	-1.07856
70182984	rs7754274	8.29809e-07	-1.66553	-1.07742
70183587	rs1887845	8.36132e-07	-1.6544	-1.08096
70183713	rs79528708	7.81697e-05	1.80249	-2.62062e-10
70183884	rs16867632	7.39355e-07	-1.6575	-1.20086
70183967	rs6938482	7.4061e-07	-1.6575	-1.19917
70183999	rs145538728	5.43488e-06	-1.20468e-10	-0.863551
70184385	rs12197332	1.9662e-05	-1.20468e-10	0.4223
70184575	rs6940909	7.39355e-07	-1.6575	-1.20086
70184630	rs9364004	4.02551e-05	-1.20468e-10	1.13885
70184743	rs9454771	8.38138e-07	-1.6544	-1.07856
70184893	rs2104675	1.43778e-06	-1.23337	-0.959918
70184901	rs76196352	7.53365e-07	-1.6543	-1.18529
70185115	rs9346286	1.43925e-06	-1.11362	-1.07864
70185252	rs149512440	2.11488e-05	-1.20468e-10	0.495193
70185336	rs9454772	8.94149e-07	-1.63943	-1.02884
70185400	rs147466572	3.29048e-05	0.937229	-2.62062e-10
70185475	rs9454773	8.44415e-07	-1.65049	-1.07501
70185933	rs1410693	3.06547e-06	-1.69765	0.261462
70185969	rs1410692	1.45081e-06	-1.11362	-1.07064
70186017	rs561532	2.33896e-06	-1.70668	-2.62062e-10
70186093	rs585831	2.32993e-06	-1.71055	-2.62062e-10
70186504	rs6455317	7.39233e-07	-1.6543	-1.20423
70186598	rs12206011	1.9743e-05	-1.20468e-10	0.42641
70186662	rs12206060	4.26343e-05	1.19627	-2.62062e-10
70186850	rs9346287	1.25998e-06	-1.19665	-1.12865
70187186	rs529599	4.31724e-06	-1.09377	-2.62062e-10
70187310	rs1028904	1.42678e-06	-1.12233	-1.07864
70187321	rs117372736	3.93734e-06	-1.18588	-2.62062e-10
70187683	rs76971013	3.54594e-06	-1.29058	-2.62062e-10
70187720	rs524872	8.65489e-07	-1.65407	-1.04678
70187943	rs77443506	3.03072e-06	-1.44759	-2.62062e-10
70188136	rs1969737	6.37576e-07	-1.72297	-1.2835
70188224	rs499329	9.11443e-07	-1.63953	-1.00959
70188998	rs642795	2.32711e-06	-1.71176	-2.62062e-10
70189005	rs642805	8.31223e-07	-1.6723	-1.06895
70189228	rs148757010	5.61646e-06	-1.20468e-10	-0.830688
70189506	rs645001	8.53618e-07	-1.67537	-1.03929
70189837	rs516295	8.7096e-07	-1.65407	-1.04048
70189956	rs657619	8.73249e-07	-1.65013	-1.04179
70190038	rs514510	8.44622e-07	-1.64609	-1.07917
70190161	rs2757769	1.52267e-06	-1.21225	-0.92367
70190162	rs12190241	1.55535e-06	-1.05259	-1.0621
70190217	rs658932	8.32165e-07	-1.6723	-1.06782
70190244	rs658970	8.32165e-07	-1.6723	-1.06782
70190309	rs113429114	1.43488e-06	-1.72557	-0.469735
70190310	rs112618552	2.91453e-06	-1.7068	0.220122
70190344	rs146999655	6.68375e-07	-1.72031	-1.23898
70190445	rs510924	2.87727e-06	-1.71916	0.219617
70190481	rs659855	8.66476e-07	-1.65792	-1.04179
70190978	rs12205048	1.96519e-05	-1.20468e-10	0.421784
70191827	rs200613887	3.45512e-06	-1.20468e-10	-1.31653
70192468	rs113944562	1.5342e-06	-1.21225	-0.916128
70192606	rs537921	8.65774e-07	-1.65407	-1.04645
70192641	rs582404	8.65774e-07	-1.65407	-1.04645
70192655	rs142218075	7.30804e-07	-1.6575	-1.2125
70192737	rs536872	8.62515e-07	-1.65407	-1.05022
70192908	rs9364007	1.53836e-06	-1.06503	-1.06065
70193048	rs9346292	1.5342e-06	-1.21225	-0.916128
70193315	rs148927960	7.21082e-06	-1.20468e-10	-0.580806
70193430	rs186859977	3.92776e-06	-1.18832	-2.62062e-10
70193522	rs138302755	7.39586e-07	-1.66217	-1.19588
70194638	rs149243027	4.13159e-06	-1.20468e-10	-1.13773
70194835	rs145092941	3.27821e-06	-1.36909	-2.62062e-10
70196045	rs189673183	3.30848e-06	-1.20468e-10	-1.3599
70196269	rs77918211	7.66418e-07	-1.60667	-1.21574
70196532	rs117012438	2.82095e-06	-1.51932	-2.62062e-10
70197097	rs1743744	8.2682e-07	-1.66885	-1.07771
70197134	rs1743745	8.25903e-07	-1.66885	-1.07882
70197154	rs1952433	1.57508e-06	-1.05259	-1.04949
70197391	rs10806615	1.57508e-06	-1.05259	-1.04949
70197628	rs76129994	1.23191e-06	-1.45654	-0.891281
70197669	rs506137	2.33285e-06	-1.7093	-2.62062e-10
70197873	rs10806616	1.53796e-06	-1.05259	-1.07334
70197896	rs16867669	7.71314e-07	-1.6003	-1.21574
70198087	rs2573003	1.58899e-06	-1.20153	-0.891765
70198249	rs687027	7.37971e-07	-1.66885	-1.19139
70198279	rs687066	8.95754e-07	-1.63504	-1.03144
70198408	rs60879050	7.73419e-07	-1.59597	-1.21735
70198498	rs62408308	2.23223e-05	0.549199	-2.62062e-10
70198702	rs475540	8.22968e-07	-1.66885	-1.08237
70198875	rs581749	8.23876e-07	-1.66885	-1.08127
70198918	rs562375	8.22968e-07	-1.66885	-1.08237
70199404	rs1743747	2.322e-06	-1.71396	-2.62062e-10
70199668	rs73472700	7.71314e-07	-1.6003	-1.21574
70199713	rs596185	8.7936e-07	-1.63943	-1.04552
70200169	rs531016	2.31945e-06	-1.71506	-2.62062e-10
70200244	rs1831196	1.5898e-06	-1.21225	-0.880529
70200286	rs79352502	3.29273e-06	-1.36467	-2.62062e-10
70200636	rs73484709	7.71314e-07	-1.6003	-1.21574
70201075	rs501756	2.34417e-06	-1.70446	-2.62062e-10
70201091	rs117178057	3.24129e-06	-1.38042	-2.62062e-10
70201195	rs500154	8.16648e-07	-1.6723	-1.08664
70201252	rs12208046	1.93614e-05	-1.20468e-10	0.406895
70201435	rs2573004	1.50159e-06	-1.26934	-0.880529
70201669	rs73484716	7.38873e-07	-1.64166	-1.21735
70201693	rs1743748	8.8781e-07	-1.63504	-1.04035
70201694	rs625461	8.12051e-07	-1.67565	-1.08894
70201957	rs75806308	3.24129e-06	-1.38042	-2.62062e-10
70202089	rs1743749	2.33285e-06	-1.7093	-2.62062e-10
70202220	rs2757759	8.08443e-07	-1.67889	-1.09014
70202254	rs2146065	8.12815e-07	-1.6723	-1.09134
70202297	rs12211391	2.11242e-05	-1.20468e-10	0.494031
70202669	rs57678635	6.81396e-07	-1.69808	-1.24192
70202840	rs2757760	8.05902e-07	-1.68204	-1.09014
70202847	rs57676619	7.71314e-07	-1.6003	-1.21574
70202851	rs61000618	7.71314e-07	-1.6003	-1.21574
70203074	rs57832262	7.71314e-07	-1.6003	-1.21574
70203141	rs76279858	9.06925e-06	-1.20468e-10	-0.351499
70203214	rs78037230	7.46516e-06	-1.20468e-10	-0.546142
70203326	rs77793596	1.13329e-05	-0.128683	-2.62062e-10
70203327	rs74448037	1.10112e-05	-0.157474	-2.62062e-10
70203490	rs2573005	1.70762e-06	-1.16868	-0.852602
70203662	rs73484721	7.39019e-07	-1.64343	-1.21539
70203703	rs2573006	7.86348e-07	-1.72218	-1.07456
70203760	rs180677187	2.53434e-06	-1.62646	-2.62062e-10
70204216	rs2573007	8.09524e-07	-1.67565	-1.09205
70204247	rs79243849	7.74476e-06	-1.20468e-10	-0.509372
70204342	rs117185406	3.06834e-06	-1.43525	-2.62062e-10
70204576	rs2573008	8.08653e-07	-1.67565	-1.09313
70204704	rs77870202	3.52054e-06	-1.20468e-10	-1.29777
70204968	rs73484730	7.70912e-07	-1.60244	-1.21413
70205116	rs35896455	0.000142358	0.970685	1.43127
70205134	rs75119186	4.68699e-05	1.29099	-2.62062e-10
70205199	rs2573009	8.07141e-07	-1.67718	-1.09346
70205207	rs2573010	7.75274e-07	-1.68038	-1.13054
70205563	rs113469507	1.42243e-06	-1.14737	-1.05666
70205575	rs148020349	1.42855e-06	-1.14737	-1.05236
70209105	rs202198195	8.19377e-07	-1.63983	-1.11577
70209719	rs9766343	8.26849e-07	-1.53078	-1.21574
70210194	rs368653643	5.9354e-06	-1.20468e-10	-0.775454
70211657	rs1743751	2.33285e-06	-1.7093	-2.62062e-10
70211764	rs76739575	7.70912e-07	-1.60244	-1.21413
70211768	rs77609266	7.74234e-07	-1.59814	-1.21413
70212025	rs60981437	7.6766e-07	-1.60667	-1.21413
70212070	rs1768936	2.31699e-06	-1.71612	-2.62062e-10
70212129	rs12198048	2.01539e-05	-1.20468e-10	0.447012
70212217	rs61500158	7.70912e-07	-1.60244	-1.21413
70212746	rs2573011	7.80998e-07	-1.68509	-1.11848
70212918	rs12199815	2.27864e-05	-1.20468e-10	0.569776
70212964	rs9454798	2.9389e-06	-1.71082	0.232467
70213011	rs2573012	7.84964e-07	-1.67889	-1.11961
70213072	rs9354862	5.1191e-05	-1.20468e-10	1.37917
70213249	rs9346297	1.76091e-06	-0.981088	-1.00947
70213281	rs1618142	7.84078e-07	-1.67889	-1.12074
70213862	rs1934303	1.73804e-06	-0.994158	-1.00947
70213977	rs1624031	8.62673e-07	-1.64818	-1.05593
70213983	rs79835901	3.29074e-06	-1.20468e-10	-1.36527
70214020	rs2573013	1.7694e-06	-1.15044	-0.835312
70214221	rs2573014	1.7694e-06	-1.15044	-0.835312
70214343	rs1768941	7.80739e-07	-1.67889	-1.12501
70214389	rs970516	7.74409e-07	-1.68804	-1.124
70214533	rs117566530	2.32153e-06	-1.71416	-2.62062e-10
70214751	rs12110894	7.30473e-07	-1.57557	-1.29489
70214844	rs12110376	7.55331e-07	-1.62286	-1.21413
70214937	rs4707087	1.72719e-06	-1.00042	-1.00947
70214956	rs970517	8.62673e-07	-1.64818	-1.05593
70215289	rs1768943	7.68116e-07	-1.69026	-1.12995
70215315	rs1743755	8.48062e-07	-1.66266	-1.05853
70215698	rs1743756	7.73598e-07	-1.68204	-1.13105
70215784	rs9942431	7.62602e-07	-1.61491	-1.2125
70215858	rs1768945	8.53388e-07	-1.6564	-1.05853
70216147	rs1743757	8.95181e-07	-1.65008	-1.01703
70216262	rs1768946	2.34215e-06	-1.70532	-2.62062e-10
70216506	rs1768947	7.63225e-07	-1.68509	-1.1415
70216525	rs1743758	7.65556e-07	-1.68204	-1.1415
70216648	rs112376926	2.63147e-06	-1.58885	-2.62062e-10
70216832	rs1743760	7.64734e-07	-1.68204	-1.14257
70217181	rs1743761	7.64734e-07	-1.68204	-1.14257
70217452	rs11757257	0.000140533	0.892603	1.49645
70217478	rs1033788	1.78951e-06	-1.15044	-0.824007
70217661	rs1033789	7.08563e-07	-1.69364	-1.20726
70218031	rs62408310	2.7397e-06	-1.54854	-2.62062e-10
70218058	rs1934305	7.45223e-07	-1.6396	-1.21086
70218107	rs12174145	1.74411e-06	-0.990672	-1.00947
70218137	rs1768948	7.05376e-07	-1.69726	-1.20815
70218298	rs1570298	7.62422e-07	-1.67889	-1.14875
70218395	rs10455687	1.92685e-05	-1.20468e-10	0.402085
70218439	rs1743765	8.60873e-07	-1.66193	-1.04426
70218578	rs1934306	1.78951e-06	-1.15044	-0.824007
70218704	rs1570300	7.57711e-07	-1.68509	-1.14875
70218733	rs1934307	1.81924e-06	-1.14023	-0.81774
70219203	rs146655032	3.30785e-06	-1.20468e-10	-1.36009
70219426	rs10945168	1.74612e-06	-1.00366	-0.995336
70219504	rs76149006	2.23599e-06	-0.430203	-1.3215
70219541	rs12175938	1.78105e-06	-0.974396	-1.00479
70219616	rs10945169	1.72912e-06	-1.01344	-0.995336
70219849	rs16867738	7.81557e-07	-1.6003	-1.20255
70219905	rs1743766	8.60356e-07	-1.64826	-1.05853
70219911	rs1743767	7.53376e-07	-1.6758	-1.16378
70220124	rs2757761	1.7794e-06	-1.15044	-0.829674
70220262	rs73484755	7.78232e-07	-1.60457	-1.20255
70220355	rs1768950	7.49412e-07	-1.68351	-1.16134
70220528	rs16867744	7.476e-07	-1.64137	-1.2059
70221027	rs1768951	9.02934e-07	-1.35897	-1.29952
70221098	rs1743768	7.46782e-07	-1.68509	-1.16328
70221109	rs9364015	1.75667e-06	-0.99353	-0.999439
70221283	rs148392297	2.46687e-06	-1.65344	-2.62062e-10
70221400	rs55860916	1.50755e-05	0.156683	-2.62062e-10
70221401	rs946546	2.322e-06	-1.71396	-2.62062e-10
70221457	rs2146066	1.71204e-06	-1.00042	-1.01828
70221479	rs2757762	1.86145e-06	-1.12878	-0.806254
70221526	rs2573015	1.7694e-06	-1.15044	-0.835312
70221541	rs72920574	8.67617e-06	-0.395809	-2.62062e-10
70221722	rs7769873	7.78044e-07	-1.59814	-1.20922
70221786	rs4380720	1.67362e-06	-1.03661	-1.00479
70221987	rs6939871	7.78746e-07	-1.59724	-1.20922
70222283	rs75211352	1.92183e-05	-1.20468e-10	0.399476
70222289	rs117586122	4.98835e-06	-0.949284	-2.62062e-10
70222373	rs6940595	7.78746e-07	-1.59724	-1.20922
70222465	rs11967348	2.34883e-06	-1.70247	-2.62062e-10
70222480	rs2757763	7.74239e-07	-1.67326	-1.139
70222597	rs2757764	1.71544e-06	-1.1758	-0.84092
70223058	rs1768967	7.15622e-07	-1.72881	-1.16218
70223094	rs2757766	1.68618e-06	-1.1758	-0.85812
70223307	rs9364016	1.90759e-06	-0.587494	-1.32305
70223421	rs73468512	7.89876e-07	-1.58708	-1.20519
70223486	rs35181860	5.59197e-06	-0.835057	-2.62062e-10
70223745	rs59802554	7.70912e-07	-1.60244	-1.21413
70223979	rs1743769	2.27113e-06	-1.0297	-0.706411
70224055	rs78286060	2.8012e-06	-1.52634	-2.62062e-10
70224292	rs12206228	1.74587e-06	-0.963136	-1.036
70224454	rs1743770	7.98904e-07	-1.73017	-1.05073
70224911	rs12206486	2.00803e-05	-1.20468e-10	0.443348
70225003	rs140903235	9.38154e-06	-1.20468e-10	-0.317644
70225050	rs75487085	6.82655e-07	-1.67933	-1.25883
70225068	rs12529482	8.60201e-06	-0.404392	-2.62062e-10
70225090	rs112539006	1.19337e-06	-1.30824	-1.07137
70225210	rs9454805	1.05229e-06	-1.41418	-1.09124
70225213	rs143356622	9.20899e-07	-1.41192	-1.22688
70225341	rs9360388	1.07418e-06	-1.327	-1.15783
70229414	rs142694545	2.35116e-06	-1.70148	-2.62062e-10
70231720	rs117901515	6.60022e-07	-1.71849	-1.25338
70231819	rs7771752	7.36748e-07	-1.65099	-1.21091
70231916	rs10945178	1.53479e-05	-1.20468e-10	0.17459
70232083	rs4599590	9.39485e-07	-1.44191	-1.1769
70232204	rs10806625	1.5165e-05	-1.20468e-10	0.162602
70232324	rs4706215	1.22534e-06	-1.51204	-0.841127
70232341	rs4707093	9.31642e-07	-1.4503	-1.1769
70232444	rs4707094	9.36346e-07	-1.44191	-1.18025
70232581	rs1293043	7.51313e-07	-1.7235	-1.11882
70232610	rs1934314	1.20778e-06	-1.51529	-0.852314
70232970	rs9364022	9.41217e-07	-1.43341	-1.18356
70233039	rs9364023	9.38129e-07	-1.43341	-1.18685
70233052	rs9454817	7.80126e-07	-1.65632	-1.14837
70233419	rs142300612	2.4413e-06	-1.66386	-2.62062e-10
70233513	rs9354865	1.18032e-06	-1.52665	-0.863958
70233629	rs9354866	9.52745e-07	-1.42478	-1.18002
70233708	rs9342757	1.10672e-06	-1.5348	-0.920185
70233801	rs73468522	7.99569e-07	-1.62448	-1.15559
70233825	rs73468523	7.99569e-07	-1.62448	-1.15559
70233881	rs1293044	7.72072e-07	-1.72389	-1.09118
70233943	rs9364024	1.59473e-06	-0.873897	-1.21579
70234013	rs80302453	1.51088e-05	-1.20468e-10	0.158891
70234115	rs73468524	7.43111e-07	-1.6458	-1.2075
70234131	rs10455688	9.36559e-07	-1.44191	-1.18002
70234153	rs79271027	1.5053e-05	-1.20468e-10	0.155186
70234205	rs79543671	1.45388e-05	-1.20468e-10	0.12043
70235199	rs4707098	1.18889e-06	-1.51941	-0.863958
70235364	rs7754434	7.45758e-07	-1.64224	-1.2075
70235763	rs2153276	9.33611e-07	-1.44191	-1.18317
70235820	rs1934311	1.07984e-06	-1.3423	-1.13727
70235880	rs75277302	1.03196e-05	-1.20468e-10	-0.222348
70236465	rs9354867	9.15001e-07	-1.45856	-1.18666
70236524	rs9364025	9.24608e-07	-1.44191	-1.19286
70237636	rs9346301	7.8334e-07	-1.64499	-1.15559
70237830	rs2572987	1.10852e-06	-1.30831	-1.14505
70237854	rs144886275	2.32633e-06	-1.7121	-2.62062e-10
70238111	rs2757772	8.2159e-07	-1.7228	-1.0301
70238408	rs7770631	1.66016e-05	-1.20468e-10	0.253111
70238673	rs7756739	1.17792e-06	-1.51204	-0.8806
70238785	rs2572989	1.11072e-06	-1.31411	-1.13727
70239046	rs12196195	1.367e-05	-1.20468e-10	0.0588147
70239449	rs9346304	1.22461e-06	-1.46522	-0.888552
70239450	rs9346305	1.25148e-06	-1.4486	-0.883461
70239943	rs4612124	7.68832e-07	-1.65448	-1.16479
70239968	rs73468530	7.32248e-07	-1.6475	-1.22053
70240180	rs1885488	8.14816e-07	-1.72389	-1.0373
70240269	rs7772358	1.17408e-06	-1.50455	-0.891348
70240563	rs73468534	7.32248e-07	-1.6475	-1.22053
70240932	rs9294840	9.30357e-07	-1.44191	-1.18666
70240994	rs1028618	1.18306e-06	-1.49694	-0.891348
70241110	rs2146067	9.19873e-07	-1.4503	-1.18961
70241869	rs9454820	1.30313e-05	-1.20468e-10	0.0109659
70241956	rs9454821	7.48575e-07	-1.66341	-1.18256
70242063	rs1028620	8.23734e-07	-1.72389	-1.02641
70242317	rs2572990	8.23746e-07	-1.72387	-1.02641
70242411	rs10945180	9.27617e-07	-1.44191	-1.18961
70242652	rs9346306	9.24608e-07	-1.44191	-1.19286
70242976	rs9446137	7.4729e-07	-1.66513	-1.18256
70243006	rs9454822	1.5585e-05	-1.20468e-10	0.18992
70243021	rs11964609	7.05594e-07	-1.68135	-1.22375
70243151	rs72906410	4.23263e-06	-1.11356	-2.62062e-10
70243499	rs75692537	3.35558e-06	-1.20468e-10	-1.34576
70244034	rs1293046	2.3624e-06	-1.69671	-2.62062e-10
70244210	rs7772995	7.45635e-07	-1.66513	-1.18478
70244221	rs1293047	8.10226e-07	-1.45822	-1.30861
70244222	rs1934310	1.11417e-06	-1.28491	-1.16337
70244461	rs9294842	1.53378e-05	-1.20468e-10	0.173932
70244544	rs7774826	7.43056e-07	-1.6685	-1.18488
70244679	rs7773858	7.43056e-07	-1.6685	-1.18488
70244695	rs12216026	1.33268e-05	-1.20468e-10	0.0333861
70245286	rs1934309	1.08764e-06	-1.55935	-0.913026
70245401	rs7741559	1.528e-05	-1.20468e-10	0.170158
70245509	rs7741745	7.33873e-07	-1.67652	-1.18929
70245522	rs5007406	1.0817e-06	-1.55935	-0.918502
70245526	rs5007407	8.58902e-07	-1.51241	-1.19608
70245692	rs9351763	8.52669e-07	-1.51969	-1.19608
70245693	rs12191040	3.10275e-05	0.878485	-2.62062e-10
70245880	rs7746218	7.31147e-07	-1.67806	-1.19147
70245929	rs79559663	0.000130981	-1.20468e-10	2.31866
70245985	rs7766027	7.31147e-07	-1.67806	-1.19147
70246074	rs2572988	1.02315e-06	-1.3526	-1.1809
70246093	rs10046144	7.28546e-07	-1.67967	-1.19342
70246201	rs10046309	9.72091e-07	-1.62614	-0.958554
70246243	rs12200997	7.27455e-07	-1.68117	-1.19342
70246274	rs71559558	6.85964e-06	-0.630734	-2.62062e-10
70246331	rs72906415	8.96243e-06	-0.363348	-2.62062e-10
70246412	rs10223531	7.27528e-07	-1.68107	-1.19342
70246777	rs9364028	1.08891e-06	-1.55271	-0.918502
70246915	rs9446138	7.3004e-07	-1.67957	-1.19147
70247120	rs9346307	8.52669e-07	-1.51969	-1.19608
70247136	rs9454826	7.3004e-07	-1.67957	-1.19147
70247175	rs73468550	7.31978e-07	-1.66089	-1.2075
70247668	rs146435424	1.83224e-05	0.351738	-2.62062e-10
70247790	rs9454827	7.3004e-07	-1.67957	-1.19147
70247835	rs9454828	7.3004e-07	-1.67957	-1.19147
70248343	rs6905179	1.32136e-06	-1.61477	-0.66296
70248345	rs1293037	8.24087e-07	-1.72724	-1.02263
70248464	rs6920218	1.28733e-05	-1.20468e-10	-0.00123176
70248674	rs1934313	1.083e-06	-1.55271	-0.923943
70250041	rs117616411	2.70841e-06	-1.56003	-2.62062e-10
70250729	rs9446140	1.32924e-06	-1.60211	-0.669676
70250971	rs79975436	1.54607e-05	-1.20468e-10	0.181914
70251044	rs1293038	2.37576e-06	-1.69107	-2.62062e-10
70251111	rs2225984	1.01393e-06	-1.36165	-1.1809
70251478	rs13196418	1.27991e-05	-1.16017	1.15315
70251504	rs9360390	7.6278e-07	-1.59269	-1.23448
70251912	rs72906417	4.02132e-06	-1.16478	-2.62062e-10
70252107	rs118037413	2.73314e-06	-1.55094	-2.62062e-10
70252111	rs11754817	2.28846e-06	-1.72851	-2.62062e-10
70252374	rs12207087	1.60868e-05	-1.20468e-10	0.221608
70252686	rs1293039	6.85588e-07	-1.56888	-1.36499
70253835	rs62408315	1.53961e-05	0.177723	-2.62062e-10
70255161	rs12207976	1.63128e-05	-1.20468e-10	0.235563
70255261	rs1293040	8.27928e-07	-1.72368	-1.02154
70255634	rs12208263	1.64385e-05	-1.20468e-10	0.243237
70256014	rs75020516	3.58593e-06	-1.27937	-2.62062e-10
70256321	rs2757775	8.23906e-07	-1.72368	-1.02641
70256379	rs2757776	7.74186e-07	-1.72011	-1.09222
70257220	rs2572986	8.13171e-07	-1.72924	-1.03396
70257410	rs77410471	2.61618e-06	-1.59467	-2.62062e-10
70257762	rs1768960	6.99622e-07	-1.54924	-1.36436
70258131	rs1743786	2.3739e-06	-1.69185	-2.62062e-10
70258190	rs1743787	2.37993e-06	-1.68932	-2.62062e-10
70258232	rs79450836	9.326e-06	-1.20468e-10	-0.323583
70258674	rs2572985	1.02588e-06	-1.3526	-1.17824
70258757	rs76353672	5.40659e-05	1.43382	-2.62062e-10
70259096	rs2572984	8.11018e-07	-1.72924	-1.03661
70259226	rs141988480	6.78054e-07	-1.6875	-1.25742
70259264	rs1743788	2.378e-06	-1.69013	-2.62062e-10
70259725	rs1768962	7.02672e-07	-1.5446	-1.36465
70259938	rs1768963	7.78039e-07	-1.71731	-1.09006
70260055	rs1631595	7.0434e-07	-1.54244	-1.36444
70260409	rs1768964	2.38857e-06	-1.68569	-2.62062e-10
70260705	rs2757777	1.04879e-06	-1.33416	-1.1746
70260911	rs77130241	3.29149e-06	-1.20468e-10	-1.36505
70260991	rs13216000	7.66214e-07	-1.59747	-1.22521
70261005	rs142643962	2.64458e-06	-1.58388	-2.62062e-10
70261307	rs1743789	7.70525e-07	-1.71731	-1.09976
70261968	rs72906423	9.67159e-07	-1.72989	-0.859891
70262526	rs145715471	4.44798e-06	-1.20468e-10	-1.06394
70262569	rs6455327	7.57649e-07	-1.50396	-1.32997
70262725	rs1293041	8.14864e-07	-1.72257	-1.03855
70262967	rs76006345	2.50955e-06	-1.63629	-2.62062e-10
70263005	rs1293042	6.94638e-07	-1.55591	-1.36484
70263228	rs79257518	1.70424e-05	-1.20468e-10	0.279315
70263276	rs141616828	2.28562e-06	-1.72975	-2.62062e-10
70263562	rs996948	7.6749e-07	-1.56454	-1.25648
70263662	rs17738262	2.29738e-06	-1.72462	-2.62062e-10
70264423	rs116859239	4.78112e-06	-0.991714	-2.62062e-10
70264430	rs2572981	8.94515e-07	-1.30806	-1.3598
70264857	rs12189839	2.17066e-05	0.521227	-2.62062e-10
70265940	rs2757778	9.37149e-07	-1.25898	-1.36232
70267998	rs16867769	6.57774e-07	-1.71791	-1.25737
70268006	rs9342759	7.89714e-07	-1.46329	-1.32918
70268412	rs2016403	8.29826e-07	-1.72139	-1.02154
70269318	rs11753273	2.40658e-06	-1.67818	-2.62062e-10
70269365	rs9346309	7.71231e-07	-1.48547	-1.33069
70269974	rs980223	7.51606e-07	-1.47718	-1.36475
70270027	rs79131470	3.50888e-05	-1.20468e-10	1.00149
70270116	rs11757317	9.37632e-06	-0.318201	-2.62062e-10
70270138	rs2093454	8.30958e-07	-1.41087	-1.33069
70270526	rs2757780	8.34069e-07	-1.71578	-1.02205
70270547	rs2757781	7.51483e-07	-1.47718	-1.36492
70271095	rs13205898	5.54248e-05	0.121362	1.33728
70271308	rs1768973	1.24755e-06	-1.70703	-0.628172
70271566	rs189986320	2.4026e-06	-1.67984	-2.62062e-10
70272290	rs7763257	7.95693e-07	-1.43724	-1.34769
70273083	rs2208696	1.40091e-06	-1.71416	-0.505109
70273293	rs9346311	8.28651e-07	-1.41087	-1.33347
70273549	rs189084462	4.34919e-06	-1.20468e-10	-1.0864
70273613	rs9342761	1.31601e-06	-0.925053	-1.35673
70274962	rs1799676	1.26487e-06	-1.70899	-0.612436
70275261	rs1768969	8.00219e-07	-1.70899	-1.07027
70275457	rs4498309	2.42915e-06	-1.66885	-2.62062e-10
70275966	rs1743792	8.56441e-07	-1.71416	-0.997199
70276267	rs1743793	7.64166e-07	-1.46098	-1.36438
70276692	rs1743794	2.40423e-06	-1.67916	-2.62062e-10
70277377	rs12202895	8.3708e-07	-1.40727	-1.32695
70277658	rs10945182	8.31611e-07	-1.40184	-1.33894
70277737	rs1768958	8.64463e-07	-1.71246	-0.989579
70278049	rs139096964	4.47923e-06	-1.20468e-10	-1.05694
70278547	rs1768956	8.66678e-07	-1.71246	-0.98702
70279345	rs7744546	8.28319e-07	-1.41624	-1.32851
70279462	rs76569766	1.55372e-05	-1.20468e-10	0.186851
70279477	rs9360391	9.3231e-07	-1.40891	-1.21757
70279730	rs75647542	6.54517e-07	-1.72173	-1.25851
70279880	rs7774460	1.02906e-06	-1.17738	-1.35036
70280376	rs13362803	2.30135e-06	-1.72289	-2.62062e-10
70280617	rs6914524	8.27599e-07	-1.40184	-1.34378
70280723	rs139081228	3.47771e-06	-1.20468e-10	-1.31002
70282322	rs12197551	5.9145e-06	-0.778982	-2.62062e-10
70282460	rs79518514	3.30535e-06	-1.20468e-10	-1.36085
70282700	rs145542137	1.21488e-05	-0.0591565	-2.62062e-10
70283404	rs9364032	1.02506e-06	-1.19115	-1.34048
70284243	rs117374355	2.42844e-06	-1.66914	-2.62062e-10
70285041	rs12196987	8.2565e-07	-1.39267	-1.3553
70285157	rs117323990	3.89541e-06	-1.19659	-2.62062e-10
70286131	rs2757754	7.80451e-07	-1.44038	-1.36389
70286194	rs2757755	7.65834e-07	-1.4607	-1.36248
70286223	rs2757756	7.78428e-07	-1.44399	-1.36288
70287030	rs80306187	3.30766e-06	-1.20468e-10	-1.36015
70287629	rs1743740	8.13828e-07	-1.41151	-1.35089
70287767	rs1768968	8.15438e-07	-1.41151	-1.34891
70288449	rs1768970	2.36392e-06	-1.69607	-2.62062e-10
70288755	rs2757757	8.16269e-07	-1.41151	-1.34789
70289057	rs2757758	1.01802e-06	-1.22371	-1.31482
70289937	rs144485561	5.42053e-06	-0.866194	-2.62062e-10
70290056	rs310262	2.34265e-06	-1.70511	-2.62062e-10
70290470	rs2572991	1.09411e-06	-1.1493	-1.31716
70291435	rs310261	1.07283e-06	-1.72307	-0.763014
70291892	rs310260	7.09204e-07	-1.56918	-1.33082
70293201	rs2607730	1.07636e-06	-1.1996	-1.28321
70293321	rs310259	1.15922e-06	-1.07296	-1.33567
70293653	rs77962353	3.08504e-06	-1.42983	-2.62062e-10
70294671	rs6903829	3.52317e-06	-1.20468e-10	-1.29703
70294685	rs6903838	3.37607e-06	-1.20468e-10	-1.33968
70295005	rs6929485	3.37294e-06	-1.20468e-10	-1.34061
70295207	rs310269	1.00382e-06	-1.1959	-1.35668
70295283	rs79269231	2.37865e-06	-1.68986	-2.62062e-10
70295507	rs310268	1.00205e-06	-1.1959	-1.35844
70296398	rs12214229	3.35773e-06	-1.20468e-10	-1.34512
70296546	rs12201242	3.35509e-06	-1.20468e-10	-1.34591
70296552	rs310267	1.01188e-06	-1.2102	-1.33439
70296849	rs12202738	3.35366e-06	-1.20468e-10	-1.34634
70297060	rs12202864	3.35111e-06	-1.20468e-10	-1.3471
70297209	rs310266	6.3734e-07	-1.71218	-1.29466
70297234	rs12216085	3.34985e-06	-1.20468e-10	-1.34747
70297760	rs184992707	3.70278e-06	-1.20468e-10	-1.24731
70297863	rs12190864	3.34615e-06	-1.20468e-10	-1.34858
70298145	rs310265	9.49963e-07	-1.71848	-0.889243
70298339	rs12204937	3.34394e-06	-1.20468e-10	-1.34924
70299500	rs4036442	3.73858e-06	-1.20468e-10	-1.23768
70299613	rs310264	1.00662e-06	-1.21222	-1.33758
70300028	rs79008856	2.49032e-06	-1.64398	-2.62062e-10
70300700	rs112157025	2.58228e-06	-1.60772	-2.62062e-10
70301507	rs76510342	3.32975e-06	-1.20468e-10	-1.35349
70302154	rs310263	9.98851e-07	-1.71218	-0.845359
70302182	rs12209299	3.32473e-06	-1.20468e-10	-1.355
70302338	rs145804142	0.000207671	2.77957	-2.62062e-10
70302412	rs117678500	3.82444e-06	-1.20468e-10	-1.21498
70303058	rs12190396	3.32033e-06	-1.20468e-10	-1.35632
70303093	rs12190402	3.32033e-06	-1.20468e-10	-1.35632
70303595	rs10945183	1.10649e-06	-1.14735	-1.30784
70303832	rs12206037	3.31689e-06	-1.20468e-10	-1.35736
70304226	rs7747174	3.31598e-06	-1.20468e-10	-1.35764
70304274	rs7747318	3.31598e-06	-1.20468e-10	-1.35764
70304293	rs7766977	3.31598e-06	-1.20468e-10	-1.35764
70304482	rs7767301	3.31532e-06	-1.20468e-10	-1.35783
70304875	rs144848326	8.1301e-06	-1.20468e-10	-0.460815
70304950	rs12216407	3.31532e-06	-1.20468e-10	-1.35783
70305229	rs147951943	3.69243e-06	-1.20468e-10	-1.2501
70305240	rs13201074	9.90356e-07	-1.71636	-0.84972
70305405	rs80158065	3.31614e-06	-1.20468e-10	-1.35759
70305589	rs115017791	3.31532e-06	-1.20468e-10	-1.35783
70305639	rs77747529	3.31532e-06	-1.20468e-10	-1.35783
70305899	rs1817255	1.15107e-06	-1.14735	-1.26834
70306112	rs114675297	3.31452e-06	-1.20468e-10	-1.35808
70306146	rs34221170	1.03055e-06	-1.71636	-0.809938
70306371	rs114367848	3.31373e-06	-1.20468e-10	-1.35831
70306930	rs56050333	9.84585e-07	-1.71636	-0.855565
70307417	rs17762826	9.94611e-07	-1.71642	-0.845375
70307658	rs7762919	1.12655e-06	-1.16039	-1.27684
70307837	rs12199762	3.31295e-06	-1.20468e-10	-1.35855
70308979	rs80014879	2.28557e-06	-1.72977	-2.62062e-10
70309170	rs34013469	9.76145e-07	-1.71782	-0.862709
70309177	rs10455689	2.34162e-06	-0.382307	-1.32324
70309276	rs12201853	3.30939e-06	-1.20468e-10	-1.35962
70309632	rs117133773	7.28839e-07	-1.73019	-1.1425
70309775	rs9364033	1.16321e-06	-1.20557	-1.19963
70309906	rs117035062	1.72797e-05	0.293141	-2.62062e-10
70310046	rs114201977	3.30794e-06	-1.20468e-10	-1.36006
70310292	rs117305306	3.30727e-06	-1.20468e-10	-1.36027
70310474	rs145433767	3.30727e-06	-1.20468e-10	-1.36027
70310576	rs9446142	1.10028e-06	-1.19666	-1.26417
70310734	rs74437691	3.30661e-06	-1.20468e-10	-1.36047
70311274	rs12191015	3.30533e-06	-1.20468e-10	-1.36085
70311673	rs12209670	3.30471e-06	-1.20468e-10	-1.36104
70311908	rs12191278	3.30411e-06	-1.20468e-10	-1.36122
70312097	rs78500282	3.29977e-06	-1.20468e-10	-1.36254
70312190	rs34488480	4.72498e-05	0.0308284	1.26823
70312276	rs74888335	3.29977e-06	-1.20468e-10	-1.36254
70312480	rs10455690	3.29881e-06	-1.20468e-10	-1.36283
70312551	rs4707218	1.18635e-06	-1.20557	-1.17993
70313067	rs10455691	3.30084e-06	-1.20468e-10	-1.36221
70313538	rs9346313	1.18067e-06	-1.1324	-1.2579
70313602	rs9346314	1.26249e-06	-1.13656	-1.18674
70313839	rs9351764	1.21014e-06	-1.20557	-1.16008
70314042	rs116872689	3.29842e-06	-1.20468e-10	-1.36295
70314197	rs34857559	1.23667e-06	-1.19477	-1.1492
70314293	rs13206442	1.1727e-06	-1.16266	-1.23442
70314544	rs78594945	3.29238e-06	-1.20468e-10	-1.36478
70314583	rs77390138	3.29262e-06	-1.20468e-10	-1.36471
70314809	rs9364034	6.05567e-07	-1.7086	-1.34938
70314977	rs78147928	9.11814e-07	-1.72901	-0.919702
70315040	rs9346315	6.04024e-07	-1.71065	-1.34988
70315247	rs9354870	6.04024e-07	-1.71065	-1.34988
70315344	rs9346316	3.29473e-06	-1.20468e-10	-1.36406
70315559	rs10455692	6.04024e-07	-1.71065	-1.34988
70315758	rs10455225	6.03548e-07	-1.7086	-1.35272
70315915	rs35176897	6.24227e-07	-1.72444	-1.30319
70316521	rs34855314	9.99911e-07	-1.72172	-0.834754
70316534	rs35534220	6.27132e-07	-1.72234	-1.30065
70316536	rs12526117	2.30926e-06	-1.71946	-2.62062e-10
70316686	rs12192415	3.29679e-06	-1.20468e-10	-1.36344
70317150	rs116400692	3.29679e-06	-1.20468e-10	-1.36344
70317161	rs9346317	6.54862e-07	-1.67549	-1.30423
70317375	rs13216283	6.07067e-07	-1.70368	-1.35182
70317536	rs9342762	3.29771e-06	-1.20468e-10	-1.36316
70317994	rs12204106	6.04092e-07	-1.7086	-1.35182
70318331	rs35972533	6.02768e-07	-1.7086	-1.35402
70318480	rs55739728	9.79337e-07	-1.72051	-0.856762
70318544	rs13204189	6.22304e-07	-1.72444	-1.30627
70318597	rs114328250	3.29771e-06	-1.20468e-10	-1.36316
70318681	rs79290836	3.29833e-06	-1.20468e-10	-1.36297
70318926	rs12205972	6.02043e-07	-1.71065	-1.35316
70319031	rs12210683	3.29819e-06	-1.20468e-10	-1.36302
70319537	rs6905260	6.01784e-07	-1.71065	-1.35359
70319667	rs6924877	6.00713e-07	-1.71243	-1.35359
70319717	rs6910099	6.01279e-07	-1.71065	-1.35443
70319753	rs6926348	6.19858e-07	-1.72537	-1.30928
70320251	rs12196517	5.99964e-07	-1.71243	-1.35484
70320256	rs12202643	3.29084e-06	-1.20468e-10	-1.36525
70320378	rs35141678	6.18395e-07	-1.72537	-1.31165
70320466	rs56121698	5.99724e-07	-1.71243	-1.35524
70320557	rs115907562	3.29968e-06	-1.20468e-10	-1.36256
70320913	rs34029814	5.99489e-07	-1.71243	-1.35563
70321035	rs116712030	3.30023e-06	-1.20468e-10	-1.3624
70321458	rs34036103	5.99033e-07	-1.71243	-1.35639
70321648	rs62408330	6.16478e-07	-1.72622	-1.3139
70321770	rs62408331	6.11218e-07	-1.69053	-1.35816
70321771	rs62408332	6.09657e-07	-1.69309	-1.35816
70321860	rs35572543	6.16135e-07	-1.72622	-1.31446
70322014	rs62408334	5.97798e-07	-1.71413	-1.35676
70322234	rs9454842	6.20214e-07	-1.68516	-1.34892
70322260	rs36105649	6.0571e-07	-1.70025	-1.3575
70322288	rs13198249	6.00543e-07	-1.71065	-1.35566
70322333	rs13218223	6.1576e-07	-1.72622	-1.31507
70322371	rs13214996	6.15463e-07	-1.72615	-1.31562
70322864	rs59167280	5.97164e-07	-1.71413	-1.35782
70323684	rs80020192	3.3032e-06	-1.20468e-10	-1.3615
70323696	rs74928105	3.29075e-06	-1.20468e-10	-1.36527
70323823	rs6917326	6.13397e-07	-1.72622	-1.31891
70323894	rs17763273	9.20967e-07	-1.72286	-0.91586
70323942	rs12210052	5.97592e-07	-1.71243	-1.3588
70324053	rs6907222	6.13571e-07	-1.72706	-1.31779
70324133	rs12197115	3.30384e-06	-1.20468e-10	-1.3613
70324351	rs12205685	5.91648e-07	-1.72307	-1.35816
70324365	rs13207965	6.12767e-07	-1.72999	-1.31617
70324397	rs12204227	5.92178e-07	-1.72251	-1.35782
70324454	rs13193478	6.15007e-07	-1.72706	-1.31545
70324536	rs12205802	5.97164e-07	-1.71413	-1.35782
70324562	rs13207307	9.28478e-07	-1.72286	-0.907737
70324650	rs12204388	5.97995e-07	-1.71413	-1.35643
70325489	rs28416121	8.4443e-07	-1.3638	-1.36169
70325588	rs28590660	6.10675e-07	-1.70025	-1.34933
70325727	rs12206366	5.95139e-07	-1.71719	-1.35816
70326009	rs62408340	6.14e-07	-1.72706	-1.31709
70326025	rs10455693	5.96963e-07	-1.71413	-1.35816
70326160	rs35536341	6.13901e-07	-1.72706	-1.31725
70326357	rs34265376	6.05573e-07	-1.72773	-1.33024
70326360	rs10455694	5.95055e-07	-1.71413	-1.36136
70326403	rs10455695	5.96065e-07	-1.71243	-1.36136
70326408	rs35963083	6.06212e-07	-1.72622	-1.3307
70326453	rs34251621	6.09394e-07	-1.72706	-1.32462
70326539	rs10455696	3.30384e-06	-1.20468e-10	-1.3613
70326545	rs10455697	3.3032e-06	-1.20468e-10	-1.3615
70326588	rs4707230	7.44437e-07	-1.4864	-1.36512
70326617	rs1987276	8.92426e-07	-1.72391	-0.946286
70326714	rs1960319	5.94561e-07	-1.71574	-1.36058
70326751	rs56135468	9.21173e-06	-0.335911	-2.62062e-10
70326978	rs1960318	6.06901e-07	-1.72706	-1.32872
70327010	rs1812373	5.92925e-07	-1.71797	-1.36111
70327025	rs80092329	3.30648e-06	-1.20468e-10	-1.3605
70327124	rs13219545	5.94529e-07	-1.71574	-1.36064
70327237	rs13220683	6.14346e-07	-1.71856	-1.32502
70327313	rs79214643	6.80344e-06	-0.638961	-2.62062e-10
70327488	rs12203049	3.3032e-06	-1.20468e-10	-1.3615
70327819	rs12210125	3.30384e-06	-1.20468e-10	-1.3613
70328143	rs6904921	1.37711e-06	-1.05116	-1.18524
70328300	rs12111414	6.00753e-07	-1.72833	-1.33763
70328483	rs28439782	3.30384e-06	-1.20468e-10	-1.3613
70328870	rs56217248	6.0182e-07	-1.72706	-1.33713
70329195	rs7748612	8.33528e-07	-1.72586	-1.01261
70329563	rs6455329	5.99925e-07	-1.72773	-1.33961
70329731	rs7769194	8.2563e-07	-1.72586	-1.02213
70329779	rs6455330	5.99025e-07	-1.72767	-1.34117
70329783	rs9364040	4.56709e-06	-0.631299	-0.406213
70329846	rs7748687	5.98759e-07	-1.72773	-1.34155
70329970	rs12110750	5.98759e-07	-1.72773	-1.34155
70330047	rs10455698	3.30075e-06	-1.20468e-10	-1.36224
70330382	rs35228692	5.98936e-07	-1.72706	-1.34193
70330827	rs34384257	5.9806e-07	-1.72773	-1.34272
70330912	rs34972731	5.97838e-07	-1.72773	-1.34309
70330989	rs76286859	1.12054e-06	-1.13665	-1.30593
70331174	rs140584690	3.38585e-06	-1.20468e-10	-1.33678
70331197	rs16867833	6.01254e-07	-1.70664	-1.35849
70331285	rs144294698	4.19962e-06	-1.1214	-2.62062e-10
70331394	rs35902949	5.96971e-07	-1.72773	-1.34454
70331651	rs10455226	6.0106e-07	-1.70664	-1.35881
70331669	rs141370067	3.29763e-06	-1.20468e-10	-1.36318
70331679	rs145160873	3.29977e-06	-1.20468e-10	-1.36254
70332018	rs55773264	8.66567e-07	-1.72586	-0.973741
70332375	rs111552215	3.34087e-06	-1.20468e-10	-1.35016
70333053	rs35515278	5.99775e-07	-1.72742	-1.34017
70333159	rs34376437	5.9954e-07	-1.72742	-1.34056
70333180	rs34687710	5.9954e-07	-1.72742	-1.34056
70333340	rs34180490	5.9954e-07	-1.72742	-1.34056
70333375	rs16867838	5.97191e-07	-1.72742	-1.34448
70333731	rs74385733	3.00499e-06	-1.45611	-2.62062e-10
70333797	rs16867841	5.99253e-07	-1.72671	-1.34175
70334045	rs10455700	3.29132e-06	-1.20468e-10	-1.3651
70334134	rs13213160	5.99026e-07	-1.72671	-1.34213
70334305	rs6908194	1.50944e-06	-1.03886	-1.10579
70334309	rs13213316	5.98801e-07	-1.72671	-1.3425
70334432	rs36101143	5.98357e-07	-1.72671	-1.34325
70334549	rs34868155	5.98833e-07	-1.72591	-1.34325
70334599	rs62408351	5.96975e-07	-1.72671	-1.34556
70334797	rs35512872	6.0584e-07	-1.72591	-1.33161
70335027	rs35581460	6.04997e-07	-1.72591	-1.33301
70335262	rs9454846	6.0493e-07	-1.70163	-1.3574
70335292	rs9454847	3.29594e-06	-1.20468e-10	-1.3637
70335314	rs13217651	6.03551e-07	-1.72742	-1.33389
70335329	rs12208129	3.29594e-06	-1.20468e-10	-1.3637
70335332	rs13201075	6.02554e-07	-1.72908	-1.33389
70335399	rs13190768	6.03982e-07	-1.72671	-1.33389
70335428	rs13201211	6.03982e-07	-1.72671	-1.33389
70335473	rs9454848	3.29594e-06	-1.20468e-10	-1.3637
70335495	rs9454849	6.03838e-07	-1.7038	-1.35704
70335522	rs13202232	9.03079e-07	-1.72342	-0.934914
70335575	rs13218004	6.04248e-07	-1.72671	-1.33345
70335649	rs13201510	6.04248e-07	-1.72671	-1.33345
70335832	rs58840962	6.04084e-07	-1.72742	-1.33301
70335888	rs58391290	6.04516e-07	-1.72671	-1.33301
70335908	rs58366598	6.04516e-07	-1.72671	-1.33301
70335993	rs59766620	6.07029e-07	-1.72671	-1.32886
70336437	rs9454852	6.03256e-07	-1.70587	-1.35593
70336598	rs28655215	6.04785e-07	-1.72671	-1.33256
70336688	rs12210185	1.02965e-05	-0.224585	-2.62062e-10
70336761	rs10945184	1.4395e-05	0.11049	-2.62062e-10
70336802	rs28716626	5.93021e-07	-1.72671	-1.3522
70337091	rs16880700	6.03596e-07	-1.72671	-1.33453
70337243	rs10485248	6.05057e-07	-1.72671	-1.33211
70337394	rs35994746	6.04625e-07	-1.72742	-1.33211
70337398	rs34706654	6.04625e-07	-1.72742	-1.33211
70337526	rs34696652	6.04625e-07	-1.72742	-1.33211
70337590	rs10485247	6.0075e-07	-1.72861	-1.33736
70337764	rs140062127	4.18844e-06	-1.20468e-10	-1.12406
70337953	rs34793744	5.88589e-07	-1.72115	-1.36527
70338178	rs117871223	2.42229e-06	-1.67168	-2.62062e-10
70338513	rs12111448	6.06191e-07	-1.72671	-1.33024
70338551	rs76301566	3.29291e-06	-1.20468e-10	-1.36462
70339118	rs7773916	6.16982e-07	-1.72392	-1.31539
70339162	rs7772811	6.06473e-07	-1.72671	-1.32977
70339182	rs1934308	3.58963e-06	-1.27834	-2.62062e-10
70339242	rs7759665	6.06039e-07	-1.72742	-1.32977
70339326	rs7774239	6.06237e-07	-1.7038	-1.35308
70339370	rs7755805	6.09214e-07	-1.72806	-1.32392
70339376	rs147753041	3.70312e-06	-1.20468e-10	-1.24721
70339580	rs13204741	6.06756e-07	-1.72671	-1.32931
70339581	rs60614865	3.292e-06	-1.20468e-10	-1.36489
70339936	rs9446145	6.06504e-07	-1.7038	-1.35264
70339973	rs62408962	9.23237e-07	-1.72115	-0.915108
70340008	rs9446146	6.09184e-07	-1.69939	-1.35264
70340168	rs13219460	9.01353e-06	-1.00026	0.642594
70340749	rs78184056	3.29161e-06	-1.20468e-10	-1.36501
70340956	rs9446147	6.00482e-07	-1.71514	-1.35127
70341718	rs77822299	1.01758e-05	-1.20468e-10	-0.23638
70341853	rs33955960	9.31974e-07	-1.72115	-0.905689
70342252	rs55992249	6.12437e-07	-1.70163	-1.34506
70342473	rs79322233	3.29163e-06	-1.20468e-10	-1.36501
70342515	rs76799053	3.29163e-06	-1.20468e-10	-1.36501
70342687	rs7743867	6.10148e-07	-1.72591	-1.32453
70342762	rs7761366	6.1455e-07	-1.69939	-1.34387
70342807	rs7748172	6.12818e-07	-1.70163	-1.34444
70342854	rs7766483	6.10453e-07	-1.72591	-1.32403
70342926	rs13201566	6.10453e-07	-1.72591	-1.32403
70343143	rs35126149	6.08512e-07	-1.72591	-1.32721
70343177	rs34426101	5.8351e-07	-1.73014	-1.36495
70343330	rs55764460	6.12927e-07	-1.72106	-1.32484
70343349	rs56013312	6.12624e-07	-1.72106	-1.32534
70343399	rs6915789	8.67496e-07	-1.57054	-1.12799
70343750	rs55726661	6.11099e-07	-1.72591	-1.32297
70343948	rs55915502	6.10613e-07	-1.72671	-1.32297
70343975	rs35298805	6.10613e-07	-1.72671	-1.32297
70344002	rs1379449	6.11099e-07	-1.72591	-1.32297
70344027	rs1379450	6.1141e-07	-1.72591	-1.32246
70344056	rs75781786	3.58387e-05	1.02264	-2.62062e-10
70344202	rs1379451	6.10923e-07	-1.72671	-1.32246
70344252	rs12201256	1.29317e-05	0.00329588	-2.62062e-10
70344558	rs80103603	3.29312e-06	-1.20468e-10	-1.36455
70344903	rs12196786	6.205e-07	-1.69939	-1.33423
70345023	rs35580806	6.1141e-07	-1.72591	-1.32246
70345054	rs13210400	6.12596e-07	-1.72398	-1.32246
70345332	rs2345235	6.10923e-07	-1.72671	-1.32246
70345366	rs1563603	6.10923e-07	-1.72671	-1.32246
70345447	rs1563604	6.15448e-07	-1.70163	-1.34016
70345513	rs1563605	8.7778e-07	-1.55068	-1.13607
70345759	rs1000469	6.11236e-07	-1.72671	-1.32195
70345940	rs1000468	6.1155e-07	-1.72671	-1.32144
70346058	rs1000467	6.14462e-07	-1.7038	-1.3396
70346391	rs6934061	6.64798e-07	-1.61316	-1.3515
70346602	rs1890653	6.11722e-07	-1.72591	-1.32195
70346688	rs12200605	3.29314e-06	-1.20468e-10	-1.36455
70346713	rs12192356	6.17177e-07	-1.69939	-1.3396
70346807	rs10485246	6.11722e-07	-1.72591	-1.32195
70346855	rs62408971	6.11338e-07	-1.72591	-1.32258
70346946	rs62408972	6.1165e-07	-1.72591	-1.32207
70347129	rs12206924	1.71109e-05	0.283325	-2.62062e-10
70347275	rs13199431	6.18173e-07	-1.71158	-1.3258
70347345	rs13200417	6.13551e-07	-1.72179	-1.32309
70347395	rs13219403	9.38878e-07	-1.71563	-0.903828
70347675	rs60697877	3.29074e-06	-1.20468e-10	-1.36528
70347698	rs13199950	6.12558e-07	-1.72494	-1.32156
70347747	rs57264079	3.29074e-06	-1.20468e-10	-1.36528
70348309	rs1870129	6.25351e-07	-1.70297	-1.32286
70348705	rs6942290	3.29374e-06	-1.20468e-10	-1.36437
70348736	rs4036443	6.20136e-07	-1.71328	-1.32092
70348790	rs16867855	6.20136e-07	-1.71328	-1.32092
70348894	rs34100607	6.15011e-07	-1.72158	-1.32092
70349045	rs71534879	0.000101296	0.507878	1.55378
70349092	rs13208722	6.20784e-07	-1.71328	-1.31988
70349093	rs13194080	6.20103e-07	-1.71491	-1.31935
70349129	rs13197270	6.20136e-07	-1.71328	-1.32092
70349172	rs13208842	6.23269e-07	-1.70929	-1.31988
70349202	rs13194186	6.20136e-07	-1.71328	-1.32092
70349308	rs16867863	6.20136e-07	-1.71328	-1.32092
70349486	rs16867865	6.19741e-07	-1.71328	-1.32156
70349530	rs35934825	6.11288e-07	-1.71635	-1.33222
70349863	rs62408975	6.25012e-07	-1.71158	-1.31479
70350205	rs16867866	6.62835e-07	-1.72826	-1.23935
70350233	rs34892009	7.2012e-07	-1.71404	-1.17068
70350316	rs60687954	4.09091e-06	-1.20468e-10	-1.14762
70350831	rs35005546	6.23122e-07	-1.71158	-1.31782
70350876	rs80085391	3.29315e-06	-1.20468e-10	-1.36454
70351356	rs16867869	4.63194e-06	-1.20468e-10	-1.02341
70351689	rs34814929	6.27849e-07	-1.70979	-1.31205
70351937	rs13217645	6.22475e-07	-1.71158	-1.31886
70352188	rs6909999	3.29091e-06	-1.20468e-10	-1.36522
70352396	rs34652479	6.14685e-07	-1.72058	-1.32245
70352499	rs112156304	3.79647e-06	-1.22232	-2.62062e-10
70353034	rs9446149	6.23247e-07	-1.69058	-1.33862
70353136	rs4706258	1.83688e-06	-0.825857	-1.12246
70353230	rs13202462	6.25757e-07	-1.70373	-1.32145
70353342	rs13202579	6.14986e-07	-1.71791	-1.32464
70353574	rs12195461	3.29344e-06	-1.20468e-10	-1.36446
70353832	rs9364042	6.68948e-07	-1.60473	-1.35371
70354159	rs10485245	6.24374e-07	-1.70373	-1.32366
70354474	rs7758998	3.291e-06	-1.20468e-10	-1.3652
70354574	rs9454855	6.29702e-07	-1.6908	-1.3281
70354629	rs7760398	3.29345e-06	-1.20468e-10	-1.36445
70354682	rs7759294	3.2908e-06	-1.20468e-10	-1.36526
70355342	rs146504439	1.11295e-05	-1.20468e-10	-0.146791
70355481	rs62408981	6.19074e-07	-1.70856	-1.32736
70355714	rs62408982	6.239e-07	-1.70023	-1.32792
70356261	rs9446150	3.91197e-06	0.166205	-1.35855
70356663	rs78646323	3.46238e-06	-1.20468e-10	-1.31443
70356838	rs75484885	8.3244e-07	-1.64965	-1.09014
70357368	rs7761673	6.40541e-07	-1.65331	-1.34852
70357426	rs1379452	6.23194e-07	-1.69568	-1.33361
70357940	rs7741429	3.29207e-06	-1.20468e-10	-1.36487
70358398	rs12204851	3.29172e-06	-1.20468e-10	-1.36498
70358472	rs9454857	3.29096e-06	-1.20468e-10	-1.36521
70358899	rs7747953	3.29076e-06	-1.20468e-10	-1.36527
70359170	rs12206665	9.10451e-06	-0.347619	-2.62062e-10
70359504	rs77105420	3.84144e-06	-1.20468e-10	-1.21054
70359684	rs74614879	3.29104e-06	-1.20468e-10	-1.36518
70359738	rs6910590	6.16607e-07	-1.70023	-1.33968
70359756	rs6910602	6.16627e-07	-1.69799	-1.34189
70359901	rs114562004	3.35307e-06	-1.20468e-10	-1.34651
70359936	rs6927179	6.17355e-07	-1.69328	-1.34542
70360359	rs12211585	3.29125e-06	-1.20468e-10	-1.36512
70360719	rs77292299	3.29112e-06	-1.20468e-10	-1.36516
70360869	rs1379453	6.97914e-07	-1.60916	-1.30689
70361340	rs142270227	3.42073e-06	-1.20468e-10	-1.32653
70362224	rs77489032	7.81808e-06	-1.20468e-10	-0.499949
70362662	rs75799250	3.43179e-06	-1.20468e-10	-1.32331
70362734	rs959519	6.80352e-07	-1.72795	-1.21358
70363014	rs767414	1.07626e-06	-1.12742	-1.35548
70363018	rs76518707	2.37497e-06	-1.6914	-2.62062e-10
70363194	rs9351766	1.03993e-06	-1.16409	-1.35314
70363491	rs189565487	7.89117e-06	-1.20468e-10	-0.490644
70363504	rs9360395	8.75729e-07	-1.32661	-1.36248
70363804	rs111500950	2.45446e-06	-1.65848	-2.62062e-10
70364416	rs9360396	1.00274e-06	-1.2872	-1.26645
70364668	rs9354871	8.64686e-07	-1.40742	-1.29436
70364676	rs9342764	8.68492e-07	-1.33898	-1.3584
70364817	rs9354872	8.56553e-07	-1.35246	-1.35877
70364881	rs6455332	6.92158e-07	-1.6593	-1.26503
70365131	rs79393954	4.45355e-06	-1.20468e-10	-1.06269
70365156	rs7752231	6.82376e-07	-1.67005	-1.26851
70365170	rs1598787	7.67016e-07	-1.46571	-1.35592
70365281	rs7752395	6.79477e-07	-1.67209	-1.27073
70365765	rs72917598	2.37405e-06	-1.69179	-2.62062e-10
70367148	rs1114785	7.41417e-07	-1.50423	-1.35135
70367252	rs77959219	9.01929e-06	-1.20468e-10	-0.357023
70367724	rs9454860	9.97307e-07	-1.2041	-1.35498
70367962	rs2125025	1.11553e-06	-1.15779	-1.28926
70368095	rs2125026	9.11603e-07	-1.28417	-1.36477
70368628	rs112459965	2.34664e-06	-1.70341	-2.62062e-10
70368851	rs142352942	3.30406e-06	-1.20468e-10	-1.36124
70369159	rs6918453	9.21132e-07	-1.28417	-1.35437
70369198	rs117256551	4.41053e-06	-1.20468e-10	-1.07239
70369232	rs6939694	9.20404e-07	-1.28417	-1.35516
70369255	rs146843563	2.45341e-06	-1.65891	-2.62062e-10
70369535	rs4706262	1.0443e-06	-1.21991	-1.29313
70369632	rs117468964	4.4456e-06	-1.20468e-10	-1.06447
70370029	rs1598788	8.293e-07	-1.39295	-1.35061
70370035	rs10945185	1.11174e-06	-1.16013	-1.29033
70370217	rs1598789	9.10145e-07	-1.29283	-1.35771
70370297	rs78391503	8.99684e-06	-0.359515	-2.62062e-10
70370323	rs1585187	1.03303e-06	-1.23076	-1.29313
70370353	rs76256372	4.46084e-06	-1.20468e-10	-1.06105
70370471	rs1598790	9.2613e-07	-1.27542	-1.35771
70370509	rs117163785	3.54624e-06	-1.20468e-10	-1.2905
70370962	rs9454861	1.04594e-06	-1.21991	-1.29156
70371137	rs4445025	7.58891e-07	-1.47976	-1.35253
70371165	rs4507550	8.87863e-07	-1.31831	-1.35702
70371229	rs74699691	1.96974e-05	-1.20468e-10	0.424097
70371318	rs118088756	4.37127e-06	-1.20468e-10	-1.08133
70371384	rs1840941	8.80651e-07	-1.31831	-1.36518
70371977	rs12197211	2.77405e-06	-1.53608	-2.62062e-10
70372046	rs74499652	9.66509e-07	-1.27544	-1.31501
70372227	rs2061311	8.90338e-07	-1.32001	-1.35253
70372422	rs2061312	1.04083e-06	-1.24987	-1.2665
70372604	rs139712913	8.72513e-06	-0.390182	-2.62062e-10
70372833	rs78060379	4.22663e-06	-1.20468e-10	-1.11498
70372988	rs7752102	2.12263e-06	-0.484183	-1.31955
70373236	rs117093711	3.66549e-06	-1.25743	-2.62062e-10
70373237	rs6455335	2.2336e-06	-0.428327	-1.32445
70373363	rs6455336	9.02916e-07	-1.30368	-1.35483
70373470	rs6930785	2.24879e-06	-0.428327	-1.31767
70373515	rs17765037	1.51206e-05	1.47935	-1.31968
70373582	rs78363710	9.67118e-07	-1.27544	-1.31438
70373828	rs4706263	2.3354e-06	-0.39165	-1.31656
70374687	rs7758646	3.51248e-06	-1.20468e-10	-1.30007
70374692	rs61305080	1.15193e-05	1.23439	-1.34676
70374834	rs112879892	3.53888e-06	-1.29258	-2.62062e-10
70375076	rs34064969	1.15709e-05	1.23439	-1.34229
70375085	rs9346321	4.73678e-06	-1.00103	-2.62062e-10
70375320	rs9346322	2.67511e-06	-0.207124	-1.36527
70375494	rs9454863	1.03972e-06	-1.15824	-1.35919
70375551	rs111982455	3.58768e-06	-1.27888	-2.62062e-10
70375796	rs2345237	2.27276e-06	-0.417844	-1.31755
70375943	rs9346325	1.01998e-06	-1.19522	-1.3414
70376041	rs727237	1.31931e-05	1.38431	-1.361
70376086	rs12200220	2.74337e-06	-1.5472	-2.62062e-10
70376655	rs2168714	1.03388e-06	-1.18043	-1.34264
70376800	rs2345238	1.04329e-06	-1.17256	-1.34144
70376955	rs2345239	1.04589e-06	-1.17256	-1.33895
70377155	rs9342765	1.21534e-06	-1.01147	-1.3499
70377693	rs9354874	1.36291e-06	-0.895029	-1.35174
70377798	rs9351769	1.5082e-06	-0.7969	-1.34857
70378314	rs117494162	2.29194e-06	-1.72699	-2.62062e-10
70378796	rs13204219	1.35671e-05	1.41179	-1.36053
70378804	rs9346326	1.38673e-06	-0.870032	-1.35941
70379206	rs12111315	2.29277e-06	-1.72663	-2.62062e-10
70379937	rs7747908	9.41153e-07	-1.25484	-1.3622
70379990	rs9294846	5.96789e-06	-0.0814477	-0.688547
70380069	rs9294847	5.3269e-06	-0.195072	-0.688547
70380290	rs6912049	4.50129e-06	-1.20468e-10	-1.05202
70380455	rs8180582	5.68227e-06	0.451081	-1.27012
70380625	rs78724975	3.61405e-06	-1.20468e-10	-1.27156
70381170	rs9354876	3.84205e-06	0.149759	-1.36014
70381343	rs9346327	6.06671e-06	0.546112	-1.29968
70381868	rs9364046	3.67497e-06	0.104731	-1.35957
70382139	rs9346328	6.29643e-06	0.546112	-1.26252
70382570	rs6903952	4.23643e-06	-1.20468e-10	-1.11267
70382870	rs6929584	2.64595e-06	-1.58336	-2.62062e-10
70383227	rs9354877	6.18223e-06	0.52275	-1.25746
70383665	rs9454865	6.22755e-06	-0.078924	-0.648482
70383739	rs16867900	4.22046e-06	-1.20468e-10	-1.11644
70383950	rs6455337	3.72532e-06	0.119442	-1.36068
70384098	rs1542413	1.03452e-06	-1.20941	-1.31304
70384126	rs1542412	5.9111e-06	0.480446	-1.26
70384195	rs1379454	4.32174e-06	-1.20468e-10	-1.09273
70384246	rs74657755	2.9974e-06	-1.45864	-2.62062e-10
70384259	rs140138805	3.52735e-06	-1.20468e-10	-1.29584
70384535	rs117908506	3.65133e-06	-1.20468e-10	-1.2613
70384742	rs4707278	6.66028e-06	0.599777	-1.26
70384844	rs112109203	5.66888e-06	-0.821398	-2.62062e-10
70385223	rs1026441	6.01792e-06	0.503602	-1.26525
70385655	rs80330045	3.61728e-06	-1.20468e-10	-1.27067
70385709	rs9185	1.02608e-06	-1.22093	-1.30971
70386196	rs143117986	2.53497e-06	-1.62621	-2.62062e-10
70386247	rs3214020	4.2449e-06	-1.20468e-10	-1.11067
70386320	rs3214021	6.67417e-06	0.599777	-1.25792
70386653	rs3816563	6.67417e-06	0.599777	-1.25792
70387093	rs6455338	6.67417e-06	0.599777	-1.25792
70387160	rs6455339	6.83464e-06	0.623535	-1.25792
70387626	rs9294848	3.65387e-06	0.0980976	-1.3587
70388022	rs9360397	5.61446e-06	0.432205	-1.26325
70388352	rs9364047	6.35179e-06	0.550268	-1.25792
70388751	rs3823078	6.22077e-06	0.537242	-1.26574
70388810	rs3823079	6.2868e-06	0.547802	-1.26574
70389651	rs7742015	1.04334e-06	-1.20941	-1.30455
70389764	rs12111306	4.16259e-06	-1.20468e-10	-1.13025
70389810	rs9454868	6.70637e-06	-0.113313	-0.540018
70389859	rs7774371	9.64778e-07	-1.28769	-1.30455
70390132	rs4706271	6.53678e-06	0.573779	-1.25272
70390283	rs4706272	6.51971e-06	0.573779	-1.25534
70390569	rs145537601	3.33629e-06	-1.20468e-10	-1.35153
70391175	rs34791525	2.40626e-06	-1.67832	-2.62062e-10
70391575	rs75963948	6.09528e-06	-0.748875	-2.62062e-10
70391588	rs4707289	5.55296e-06	0.410664	-1.25272
70391640	rs4706273	4.78181e-06	0.274168	-1.26574
70391650	rs980587	1.98178e-06	-0.753462	-1.11893
70391694	rs4706274	6.66505e-07	-1.6995	-1.26259
70391992	rs12175229	4.78181e-06	0.274168	-1.26574
70392175	rs1457494	5.49482e-06	0.410664	-1.26325
70392529	rs16867995	3.56939e-06	-1.20468e-10	-1.28399
70392541	rs17765737	1.67883e-06	-0.679317	-1.35898
70392625	rs1457493	5.48115e-06	0.410664	-1.26574
70393022	rs3799097	4.17064e-06	-1.20468e-10	-1.12832
70393030	rs77829755	3.35244e-06	-1.20468e-10	-1.3467
70393323	rs16868004	3.79982e-06	-1.20468e-10	-1.22143
70393640	rs930886	9.29012e-07	-1.32373	-1.3063
70394071	rs9354878	8.47462e-07	-1.35746	-1.36443
70394842	rs2502568	4.18844e-06	-1.20468e-10	-1.12406
70394997	rs74492521	3.54774e-06	-1.29008	-2.62062e-10
70395564	rs1963956	6.4863e-06	0.573779	-1.26047
70397500	rs2502567	4.10912e-06	-1.20468e-10	-1.14318
70397738	rs75534017	3.56198e-06	-1.20468e-10	-1.28607
70398062	rs2045444	5.55985e-06	0.432205	-1.27302
70398402	rs17503505	2.02126e-06	-0.497744	-1.35492
70398696	rs142208165	2.45757e-06	-1.65721	-2.62062e-10
70398900	rs2125022	5.70234e-06	0.455112	-1.27062
70399065	rs9364048	7.23637e-07	-1.56235	-1.3175
70399894	rs2445957	3.6467e-06	0.0979042	-1.36047
70399928	rs16868038	3.55071e-06	-1.20468e-10	-1.28924
70400259	rs2502566	4.13385e-06	-1.20468e-10	-1.13718
70400488	rs2502565	1.67887e-06	-0.923318	-1.11495
70400848	rs147669048	3.68053e-06	-1.20468e-10	-1.25333
70400885	rs2445958	3.64476e-06	0.0979042	-1.361
70401039	rs199859156	2.79005e-06	-1.53033	-2.62062e-10
70401427	rs17503616	2.6518e-06	-1.58115	-2.62062e-10
70401629	rs2445959	3.6467e-06	0.0979042	-1.36047
70401725	rs2445960	3.6467e-06	0.0979042	-1.36047
70401842	rs12662629	6.22722e-06	0.550268	-1.27773
70401855	rs9354879	6.22722e-06	0.550268	-1.27773
70402106	rs2445961	1.25335e-06	-1.19159	-1.13897
70402467	rs2494776	7.92102e-07	-1.46715	-1.32231
70402728	rs17503698	2.71168e-06	-0.220556	-1.33826
70402780	rs142335016	5.06956e-06	-0.933135	-2.62062e-10
70403085	rs2445962	3.6467e-06	0.0979042	-1.36047
70403120	rs2502564	7.56162e-07	-1.51358	-1.32231
70403739	rs3799104	6.40542e-06	0.573779	-1.27302
70404281	rs3799105	5.55368e-06	0.433462	-1.27539
70404764	rs3799106	5.21529e-06	0.375467	-1.28026
70404843	rs2445963	2.57871e-06	-1.6091	-2.62062e-10
70404868	rs2445964	9.44105e-07	-1.32018	-1.29373
70404911	rs28434733	6.17835e-06	-0.125085	-0.610252
70405107	rs79272186	5.62988e-06	-1.20468e-10	-0.828301
70405164	rs2445965	4.13945e-06	-1.20468e-10	-1.13582
70405167	rs2502557	1.02943e-06	-1.38778	-1.13961
70405806	rs144700042	3.52588e-06	-1.20468e-10	-1.29626
70405837	rs2502556	4.04063e-06	-1.20468e-10	-1.15999
70406462	rs921973	1.04343e-06	-1.22028	-1.29359
70406490	rs141416647	2.54128e-06	-1.62372	-2.62062e-10
70406626	rs80171572	3.52249e-06	-1.20468e-10	-1.29722
70406739	rs76075627	3.57144e-06	-1.28342	-2.62062e-10
70407465	rs12648	4.83028e-06	0.296242	-1.27773
70407718	rs79367650	4.01133e-06	-1.20468e-10	-1.16726
70407757	rs2445967	4.13945e-06	-1.20468e-10	-1.13582
70409159	rs9446157	6.72854e-06	-0.0681759	-0.581854
70409877	rs921972	5.50721e-06	0.432205	-1.28253
70409984	rs2445968	2.71437e-06	-1.55783	-2.62062e-10
70410163	rs4516910	5.69115e-06	0.455112	-1.27259
70410443	rs13198709	2.48974e-06	-1.64421	-2.62062e-10
70411157	rs2445969	4.09649e-06	-1.20468e-10	-1.14626
70411448	rs75847296	4.71183e-06	-1.20468e-10	-1.00631
70412019	rs16868085	3.29747e-06	-1.20468e-10	-1.36323
70412380	rs7741758	5.45443e-06	0.410664	-1.27062
70412501	rs79580747	1.11482e-05	-1.20468e-10	-0.145107
70412542	rs7742087	6.43641e-06	0.573779	-1.2682
70412603	rs2502597	3.72238e-06	0.119442	-1.36147
70412613	rs74571842	2.68094e-06	-0.427602	-1.14262
70413118	rs3799109	6.06689e-06	-0.113313	-0.640229
70413328	rs960144	3.72422e-06	0.119442	-1.36097
70413657	rs17504196	2.72112e-06	-1.55535	-2.62062e-10
70413831	rs71559565	3.12682e-06	-0.0521073	-1.36426
70413953	rs78149587	6.68113e-06	-0.0441626	-0.612938
70414263	rs9364050	3.72422e-06	0.119442	-1.36097
70414611	rs76491489	6.06689e-06	-0.113313	-0.640229
70414844	rs1840940	7.99893e-07	-1.46663	-1.31304
70415327	rs58749084	2.2736e-06	-0.631739	-1.10328
70415435	rs57751010	2.27322e-06	-0.628543	-1.10665
70415475	rs2445970	2.60222e-06	-1.60002	-2.62062e-10
70416053	rs2445971	8.59943e-07	-1.34249	-1.36479
70416294	rs7763213	9.91911e-07	-1.27663	-1.28788
70416430	rs7743876	5.796e-06	0.468976	-1.2682
70416866	rs1457492	5.93309e-06	0.492353	-1.2682
70417527	rs7749509	1.00276e-06	-1.26574	-1.28788
70417878	rs143549595	3.29388e-06	-1.20468e-10	-1.36432
70417920	rs1457500	3.21064e-06	-0.0294672	-1.36045
70417997	rs1457499	3.27747e-06	-0.00886582	-1.36045
70418126	rs11967736	4.17204e-06	-1.20468e-10	-1.12798
70418161	rs111736449	4.6526e-06	-1.01896	-2.62062e-10
70418488	rs75611730	3.47231e-06	-1.20468e-10	-1.31157
70418770	rs117822172	2.29036e-06	-1.72768	-2.62062e-10
70418855	rs4706283	5.34126e-06	0.3968	-1.27773
70418970	rs144639500	6.32942e-06	-0.136813	-0.574367
70419047	rs4706284	3.31863e-06	-1.20468e-10	-1.35684
70419255	rs16868102	3.47529e-06	-1.20468e-10	-1.31071
70419956	rs77130156	3.46253e-06	-1.20468e-10	-1.31439
70420539	rs9454873	5.94416e-06	-0.14733	-0.626649
70421051	rs79576895	3.48133e-06	-1.20468e-10	-1.30897
70421248	rs6902295	5.98566e-06	0.503602	-1.27062
70421612	rs9364051	5.18201e-06	0.364195	-1.27539
70421790	rs117890991	3.48133e-06	-1.20468e-10	-1.30897
70421794	rs62408989	1.44717e-06	-0.856737	-1.33004
70422037	rs9342766	1.00678e-06	-1.26574	-1.28389
70422443	rs7771508	3.34435e-06	0.0118575	-1.36097
70423407	rs62408990	2.74083e-06	-1.54813	-2.62062e-10
70423739	rs2305837	5.06191e-06	0.340746	-1.27539
70424299	rs3799112	2.77763e-06	-0.173321	-1.36147
70424585	rs59459704	4.65582e-06	0.261992	-1.28026
70425018	rs73485519	4.12612e-06	-1.20468e-10	-1.13905
70425565	rs9342767	4.64525e-06	0.261992	-1.28253
70425596	rs74968777	3.46935e-06	-1.20468e-10	-1.31242
70425611	rs4707324	6.35801e-06	-0.078924	-0.627749
70425897	rs138070420	3.46542e-06	-1.20468e-10	-1.31355
70425952	rs9354881	4.63064e-06	0.254698	-1.27839
70426249	rs9346332	4.40447e-06	0.206494	-1.28026
70426288	rs9354882	4.54468e-06	0.240104	-1.28253
70426349	rs73485522	4.0818e-06	-1.20468e-10	-1.14985
70426479	rs9346333	4.62222e-06	0.252213	-1.27773
70426621	rs9454876	5.79043e-06	-0.20354	-0.596642
70426751	rs6934894	4.02395e-06	-1.20468e-10	-1.16412
70427425	rs9346335	5.02008e-06	0.33008	-1.27302
70427460	rs148556589	4.19199e-06	-1.12321	-2.62062e-10
70427922	rs11966214	4.0818e-06	-1.20468e-10	-1.14985
70428200	rs9351772	4.84158e-06	0.296242	-1.27539
70428353	rs55678902	1.43841e-06	-0.828529	-1.36432
70428451	rs9342768	9.36287e-07	-1.33044	-1.29178
70428497	rs9360399	4.96196e-06	0.318435	-1.27302
70429775	rs74509347	2.3218e-06	-1.71404	-2.62062e-10
70429837	rs9294849	5.55622e-06	-0.236359	-0.605112
70429991	rs2061310	2.78713e-06	-0.173321	-1.35806
70430312	rs6924743	4.02395e-06	-1.20468e-10	-1.16412
70430687	rs9346336	5.08609e-06	0.340746	-1.27062
70430919	rs79614136	2.47791e-06	-1.64897	-2.62062e-10
70430943	rs78496171	5.2431e-06	-0.247591	-0.651884
70431367	rs112532528	5.8223e-06	-0.794694	-2.62062e-10
70431898	rs62408993	1.48353e-06	-0.797197	-1.36477
70432391	rs9342769	5.75707e-06	0.507738	-1.3137
70432543	rs60078953	4.05288e-06	-1.20468e-10	-1.15696
70433527	rs1902650	2.90544e-06	-0.131748	-1.35806
70433794	rs1902651	4.01046e-06	-1.20468e-10	-1.16748
70433982	rs78852026	1.32619e-05	0.0285084	-2.62062e-10
70434259	rs9354883	4.77201e-06	0.304651	-1.29827
70435403	rs117393699	3.47424e-06	-1.20468e-10	-1.31101
70435451	rs73485538	3.08385e-06	-0.269651	-1.16056
70435712	rs117712099	2.28488e-06	-1.73008	-2.62062e-10
70435766	rs9364053	5.8426e-06	0.479412	-1.27062
70436084	rs12665798	3.02847e-06	-0.0916536	-1.35668
70436994	rs7759966	5.70956e-06	0.456378	-1.27062
70437046	rs72910810	5.18839e-06	0.365425	-1.27539
70437680	rs140137004	3.46483e-06	-1.20468e-10	-1.31372
70438163	rs78050620	4.02407e-06	-1.16409	-2.62062e-10
70438338	rs12055543	9.85857e-07	-1.27694	-1.29369
70438447	rs74638262	3.26563e-06	-1.37294	-2.62062e-10
70439067	rs13202730	2.8891e-06	-1.49545	-2.62062e-10
70439097	rs59256218	3.98327e-06	-1.20468e-10	-1.17429
70439197	rs73485542	3.99018e-06	-1.20468e-10	-1.17255
70439471	rs3799113	2.9074e-06	-0.131748	-1.35738
70439578	rs3799114	5.05168e-06	-1.20468e-10	-0.936668
70439608	rs78931930	4.18284e-06	-1.1254	-2.62062e-10
70439991	rs143113307	2.31805e-06	-1.71566	-2.62062e-10
70440840	rs139022462	4.21509e-06	-1.11772	-2.62062e-10
70441169	rs73485549	3.99018e-06	-1.20468e-10	-1.17255
70442866	rs1031631	2.06561e-06	-0.472261	-1.3587
70443099	rs7750707	3.26301e-06	-0.209615	-1.16412
70443428	rs16868111	3.47231e-06	-1.20468e-10	-1.31157
70443883	rs9346337	5.4285e-06	0.410664	-1.27539
70443888	rs9346338	4.98798e-06	0.328368	-1.27773
70443995	rs73481734	4.03833e-06	-1.20468e-10	-1.16056
70444130	rs9346339	4.98798e-06	0.328368	-1.27773
70444317	rs9346340	2.96409e-06	-0.111762	-1.35806
70444552	rs9354884	9.73476e-07	-1.28769	-1.29558
70444645	rs141636485	2.29941e-06	-1.72373	-2.62062e-10
70444761	rs75091665	2.32613e-05	-1.20468e-10	0.590402
70444927	rs9360400	3.08818e-06	-0.071423	-1.35738
70445050	rs76584291	3.48133e-06	-1.20468e-10	-1.30897
70445073	rs2925797	2.67173e-06	-1.57366	-2.62062e-10
70445634	rs7762400	5.68241e-06	0.456378	-1.27539
70445684	rs7758405	2.96409e-06	-0.111762	-1.35806
70446097	rs189006418	2.29133e-06	-1.72726	-2.62062e-10
70446271	rs34669974	6.07656e-06	-0.751949	-2.62062e-10
70446477	rs6905645	9.71667e-07	-1.28769	-1.29744
70446555	rs145927071	1.066e-05	-1.20468e-10	-0.189887
70446749	rs9364054	5.30677e-06	0.387986	-1.27539
70446851	rs79256161	3.29471e-06	-1.20468e-10	-1.36407
70446866	rs138548481	3.36949e-06	-1.20468e-10	-1.34163
70447243	rs16868113	5.92978e-06	-0.181839	-0.594562
70447312	rs9346341	9.82171e-07	-1.27694	-1.29744
70447511	rs56310174	3.20049e-06	-0.227365	-1.16572
70447545	rs9364055	3.15168e-06	-0.0510704	-1.35738
70447993	rs45559535	5.30677e-06	0.387986	-1.27539
70448033	rs12661224	5.18839e-06	0.365425	-1.27539
70448098	rs62408997	1.57064e-06	-0.744508	-1.3604
70448210	rs117257486	7.49176e-06	-1.20468e-10	-0.542585
70448538	rs2290710	5.70956e-06	0.456378	-1.27062
70449411	rs1993481	5.82861e-06	0.479412	-1.27302
70449702	rs183667398	3.30243e-06	-1.20468e-10	-1.36173
70449866	rs5027848	3.10041e-06	-0.0681759	-1.35668
70449886	rs9342770	5.30677e-06	0.387986	-1.27539
70450031	rs74599590	3.4909e-06	-1.20468e-10	-1.30623
70450423	rs3799117	5.97899e-06	0.504886	-1.27302
70450588	rs9364056	5.82861e-06	0.479412	-1.27302
70450875	rs9354885	5.97899e-06	0.504886	-1.27302
70450930	rs73745767	2.93317e-06	-0.311066	-1.16924
70451318	rs117884950	2.34114e-06	-0.348798	-1.35695
70451533	rs141492871	3.47529e-06	-1.20468e-10	-1.31071
70452401	rs6909708	5.97899e-06	0.504886	-1.27302
70452801	rs147439743	4.19587e-06	-1.12229	-2.62062e-10
70453191	rs1993482	9.69886e-07	-1.28769	-1.29927
70453546	rs113651953	5.96968e-06	-0.769696	-2.62062e-10
70453576	rs1993483	5.48385e-06	0.42081	-1.27539
70453849	rs6904680	5.55368e-06	0.433462	-1.27539
70454336	rs16868129	5.49092e-06	-0.226213	-0.62708
70454409	rs9346342	9.80371e-07	-1.27694	-1.29927
70454570	rs140566082	2.31643e-06	-1.71636	-2.62062e-10
70454685	rs75319795	3.29272e-06	-1.20468e-10	-1.36467
70454838	rs113989723	3.98327e-06	-1.20468e-10	-1.17429
70454950	rs146627465	3.49404e-06	-1.20468e-10	-1.30533
70455024	rs9346343	5.18839e-06	0.365425	-1.27539
70455430	rs113689118	3.95675e-06	-1.20468e-10	-1.18097
70455446	rs9454880	5.43549e-06	-0.236359	-0.62708
70455995	rs3778241	7.63129e-07	-1.49355	-1.33317
70456599	rs75457602	3.47529e-06	-1.20468e-10	-1.31071
70456603	rs16868135	4.01046e-06	-1.20468e-10	-1.16748
70456678	rs10498869	2.17668e-06	-0.441698	-1.33689
70456783	rs9454881	5.18718e-06	-0.279918	-0.630281
70457024	rs6918407	2.86144e-06	-0.153592	-1.35147
70457186	rs6938478	5.21318e-06	0.365425	-1.27062
70457323	rs75919065	3.18065e-06	-1.3993	-2.62062e-10
70457378	rs55823739	3.95675e-06	-1.20468e-10	-1.18097
70457629	rs9294851	5.82861e-06	0.479412	-1.27302
70457650	rs11968161	2.75937e-06	-0.358725	-1.18266
70457821	rs4707343	5.54071e-06	0.433462	-1.27773
70457918	rs11969223	2.53034e-06	-0.453749	-1.17429
70458004	rs11969244	3.99643e-06	-1.20468e-10	-1.17099
70458345	rs9454882	5.39397e-06	-0.247591	-0.623516
70458348	rs2502553	2.76579e-06	-1.53906	-2.62062e-10
70458530	rs9346344	5.37332e-06	0.398079	-1.27302
70458814	rs75213621	6.46194e-06	-0.690459	-2.62062e-10
70458855	rs117247086	4.78047e-06	-0.991851	-2.62062e-10
70459436	rs73481772	3.95005e-06	-1.20468e-10	-1.18266
70460172	rs2881080	5.09846e-06	0.340746	-1.2682
70461240	rs9342772	5.72344e-06	0.456378	-1.2682
70461342	rs112837437	4.10376e-06	-1.20468e-10	-1.14449
70461363	rs9364057	5.0774e-06	0.365425	-1.29701
70461477	rs67678871	5.08609e-06	0.340746	-1.27062
70461662	rs16868145	5.04487e-06	0.318435	-1.25645
70463199	rs7739633	5.08609e-06	0.340746	-1.27062
70463417	rs7738792	5.08609e-06	0.340746	-1.27062
70463476	rs75402207	1.07808e-05	-0.178618	-2.62062e-10
70463509	rs9354887	4.97387e-06	0.318435	-1.27062
70463528	rs75523309	5.24933e-06	-1.20468e-10	-0.898288
70463782	rs139576605	5.43925e-06	-1.20468e-10	-0.862747
70463988	rs7743613	5.58021e-06	0.433462	-1.27062
70464127	rs149847370	2.32446e-06	-1.7129	-2.62062e-10
70464588	rs116944962	2.29363e-06	-1.72625	-2.62062e-10
70464608	rs4457128	1.98553e-06	-0.72416	-1.14634
70465239	rs138094391	4.70439e-06	-1.20468e-10	-1.00789
70465272	rs4473825	3.1539e-06	-0.0510704	-1.35668
70465703	rs7775172	5.85524e-06	0.479412	-1.26846
70466131	rs7755920	5.72487e-06	0.456378	-1.26795
70466178	rs59727335	4.08857e-06	-1.20468e-10	-1.14819
70466320	rs6455340	9.75137e-07	-1.27694	-1.30463
70466875	rs13197020	2.47836e-06	-1.64879	-2.62062e-10
70466916	rs3778242	5.45909e-06	0.40909	-1.2682
70466954	rs59573217	1.90555e-06	-0.761768	-1.14985
70467829	rs7747688	2.57152e-06	-0.454933	-1.15696
70468080	rs13201581	2.46198e-06	-1.65542	-2.62062e-10
70468354	rs62408998	1.72851e-06	-0.654608	-1.35452
70468791	rs9454887	5.26844e-06	-0.25764	-0.637014
70469372	rs8180599	4.59412e-06	0.222802	-1.25441
70469957	rs77249230	1.45678e-05	-1.20468e-10	0.122427
70469992	rs77961428	2.71151e-06	-1.55888	-2.62062e-10
70470516	rs11970363	3.10103e-06	-0.071423	-1.35323
70471240	rs112797518	3.62984e-06	-1.2672	-2.62062e-10
70471328	rs4707359	5.71469e-06	0.443659	-1.25701
70471347	rs2445972	9.19378e-07	-1.27547	-1.36497
70471468	rs7740306	1.8985e-06	-0.765475	-1.14985
70471742	rs118169121	2.63244e-06	-1.58848	-2.62062e-10
70471752	rs74858570	3.95457e-06	-1.20468e-10	-1.18152
70472386	rs74357362	3.48243e-06	-1.20468e-10	-1.30866
70472394	rs73486009	1.95142e-06	-0.736146	-1.15169
70472418	rs72910872	3.88254e-06	-1.1999	-2.62062e-10
70472660	rs62408999	6.39919e-06	0.55157	-1.25179
70472735	rs75470341	3.48243e-06	-1.20468e-10	-1.30866
70472959	rs76112265	3.60536e-06	-1.20468e-10	-1.27397
70472976	rs11962504	1.98758e-06	-0.715959	-1.15351
70473095	rs4348273	6.17089e-06	0.515243	-1.25179
70473603	rs77732788	3.48243e-06	-1.20468e-10	-1.30866
70473937	rs199627574	3.46876e-06	-1.20468e-10	-1.31259
70474080	rs1457496	2.7238e-06	-0.399031	-1.15533
70474591	rs1457495	2.69182e-06	-0.410841	-1.15533
70474644	rs116988680	3.99741e-06	-1.17074	-2.62062e-10
70474755	rs9364058	6.39919e-06	0.55157	-1.25179
70475004	rs11965589	4.0128e-06	-1.20468e-10	-1.1669
70475120	rs9454889	5.40663e-06	-0.225048	-0.643714
70475251	rs67438720	6.08513e-06	0.499389	-1.24993
70476424	rs117410856	3.10194e-06	-1.42436	-2.62062e-10
70476729	rs12525951	5.86265e-06	0.466626	-1.25441
70476730	rs199623007	3.41829e-06	-1.20468e-10	-1.32725
70476839	rs2502542	2.58559e-06	-1.60644	-2.62062e-10
70477266	rs6455342	8.38161e-07	-1.38803	-1.3449
70477319	rs2502543	7.20042e-07	-1.63688	-1.24796
70477517	rs13214792	2.4334e-06	-1.6671	-2.62062e-10
70477565	rs1902652	2.01751e-06	-0.704675	-1.14985
70477979	rs13191460	2.4334e-06	-1.6671	-2.62062e-10
70478068	rs9354888	5.84929e-06	0.456378	-1.24645
70478491	rs9446159	5.23866e-06	-0.246443	-0.653879
70478527	rs74968643	3.48892e-06	-1.20468e-10	-1.3068
70478612	rs2168712	9.58952e-07	-1.27694	-1.32136
70478631	rs2168713	5.8336e-06	0.456378	-1.24913
70479024	rs6922658	4.06919e-06	-1.20468e-10	-1.15295
70479674	rs13193407	2.43845e-06	-1.66503	-2.62062e-10
70479772	rs9342773	5.54308e-06	0.405294	-1.24913
70480102	rs1902653	3.97877e-06	-1.20468e-10	-1.17542
70480152	rs9351774	6.23325e-06	0.522641	-1.24913
70480582	rs77922290	9.3392e-07	-1.4158	-1.20896
70480981	rs77542346	3.48582e-06	-1.20468e-10	-1.30769
70481220	rs991973	4.07661e-06	-1.20468e-10	-1.15112
70481267	rs991974	4.07661e-06	-1.20468e-10	-1.15112
70482436	rs2345564	8.2211e-07	-1.40638	-1.34589
70482860	rs7763293	4.00811e-06	-1.20468e-10	-1.16807
70482951	rs9346348	6.25001e-06	0.522641	-1.24645
70482983	rs59510607	5.68597e-06	0.42806	-1.24645
70483082	rs7749324	2.80697e-06	-0.172811	-1.35147
70483128	rs13437057	5.62267e-06	-0.169084	-0.660498
70483192	rs12173563	5.71343e-06	0.438219	-1.25179
70483316	rs7763931	4.0618e-06	-1.20468e-10	-1.15476
70483454	rs77782241	3.48582e-06	-1.20468e-10	-1.30769
70483691	rs58614233	4.0618e-06	-1.20468e-10	-1.15476
70483743	rs75877355	5.50067e-06	-0.191021	-0.660498
70483783	rs73486032	4.05447e-06	-1.20468e-10	-1.15657
70484518	rs3778243	4.04297e-06	-1.20468e-10	-1.15941
70485672	rs9346350	5.90753e-06	0.479412	-1.25957
70485701	rs3928194	4.03577e-06	-1.20468e-10	-1.16119
70485851	rs9346351	5.90753e-06	0.479412	-1.25957
70485862	rs9364060	5.64222e-06	0.433462	-1.25957
70486808	rs2445973	8.91896e-07	-1.34375	-1.32705
70486858	rs77021418	5.65233e-06	-0.82432	-2.62062e-10
70486909	rs76977153	7.43065e-07	-1.56528	-1.28808
70487027	rs68181489	5.71677e-06	0.433462	-1.24645
70487301	rs9354889	5.71677e-06	0.433462	-1.24645
70487386	rs78307026	2.54705e-06	-0.455895	-1.16556
70487584	rs56244815	4.00508e-06	-1.20468e-10	-1.16882
70487877	rs75791365	3.50844e-06	-1.20468e-10	-1.30122
70488475	rs10945188	5.8668e-06	0.456378	-1.24346
70488854	rs7757629	2.43845e-06	-1.66503	-2.62062e-10
70488913	rs6919766	2.99527e-06	-0.111762	-1.34759
70489119	rs11966540	4.01208e-06	-1.20468e-10	-1.16708
70489142	rs6920280	6.45272e-06	0.55157	-1.24346
70489308	rs9454890	5.77954e-06	-0.170355	-0.631711
70489387	rs9351775	6.15841e-06	0.504886	-1.24346
70489409	rs9342774	6.15841e-06	0.504886	-1.24346
70489435	rs190777273	3.61607e-06	-1.20468e-10	-1.271
70489560	rs143408594	2.28551e-06	-1.7298	-2.62062e-10
70489920	rs9346352	6.43462e-06	0.546012	-1.24071
70490072	rs2445974	7.17578e-07	-1.53625	-1.35202
70490511	rs9346353	5.85108e-06	0.450945	-1.24071
70490528	rs9346354	5.92474e-06	0.463456	-1.24071
70490710	rs2502547	6.27687e-07	-1.72868	-1.29342
70490814	rs2502548	6.29806e-07	-1.7263	-1.29243
70490832	rs2445975	2.6207e-06	-1.59295	-2.62062e-10
70490845	rs61572016	3.98514e-06	-1.20468e-10	-1.17382
70492176	rs59738216	5.85108e-06	0.450945	-1.24071
70493247	rs3003555	2.63476e-06	-1.5876	-2.62062e-10
70493832	rs17583400	1.76905e-06	-0.631545	-1.3544
70493869	rs3799119	6.30349e-06	0.522641	-1.23793
70494213	rs9454892	2.52023e-06	-0.466478	-1.16556
70495372	rs11967076	3.47857e-06	-0.125521	-1.18425
70495377	rs9364061	6.32324e-06	0.528169	-1.24033
70496001	rs7752533	6.32324e-06	0.528169	-1.24033
70496061	rs9454893	6.27147e-06	-0.126315	-0.594062
70496340	rs1078026	2.94581e-06	-0.131748	-1.34426
70496712	rs3799120	6.00586e-06	0.479412	-1.24306
70496784	rs2445976	8.52822e-07	-1.37833	-1.33727
70497213	rs12662657	5.85331e-06	0.450945	-1.24033
70497235	rs72910896	2.48358e-06	-1.64669	-2.62062e-10
70497329	rs76975915	7.00408e-06	-0.609895	-2.62062e-10
70497503	rs1563606	2.94916e-06	-0.131748	-1.34312
70497515	rs1563607	6.30595e-06	0.528169	-1.24306
70497631	rs1563608	8.76878e-07	-1.35051	-1.33727
70497658	rs1563609	6.30595e-06	0.528169	-1.24306
70497817	rs181050952	2.29094e-06	-1.72743	-2.62062e-10
70497901	rs75550594	5.0938e-06	-1.20468e-10	-0.928364
70497983	rs4707375	1.08677e-05	-1.20468e-10	-0.17059
70498715	rs9360404	6.12705e-06	0.499389	-1.24306
70499104	rs1902654	6.12705e-06	0.499389	-1.24306
70499187	rs1902655	2.81802e-06	-0.177748	-1.34261
70499241	rs1902656	6.12705e-06	0.499389	-1.24306
70499368	rs1840942	7.33014e-07	-1.51417	-1.35281
70499537	rs117213057	3.29615e-06	-1.20468e-10	-1.36363
70499545	rs6934740	3.93551e-06	-1.20468e-10	-1.18635
70499868	rs1457498	7.54213e-06	-0.0273518	-0.508532
70499990	rs2125023	6.14385e-06	0.499389	-1.24033
70500120	rs2125024	6.14385e-06	0.499389	-1.24033
70500451	rs2305838	6.14385e-06	0.499389	-1.24033
70500463	rs2305839	6.01999e-06	0.476256	-1.23756
70500518	rs2305840	8.74933e-07	-1.43462	-1.25537
70500834	rs79073054	3.61918e-06	-1.20468e-10	-1.27014
70501355	rs7751578	3.56093e-06	-0.0922552	-1.19411
70501521	rs73469943	3.8767e-06	-1.20468e-10	-1.20141
70501661	rs9446161	7.52847e-06	-0.0326232	-0.505074
70502619	rs6920725	2.66137e-06	-0.236112	-1.34143
70502641	rs6935994	2.94444e-06	-0.136237	-1.34023
70503090	rs117732167	3.65358e-06	-1.20468e-10	-1.26068
70503194	rs11970647	3.90292e-06	-1.20468e-10	-1.19466
```
