## Supplementary material for "Characterization of shared and ancestry-specific signals driving complex traits using multi-ancestry fine-mapping": s1.afreq

```
#CHROM	ID	REF	ALT	ALT_FREQS	OBS_CT
6	rs117791936	C	A	0.0218688	1006
6	rs651997	T	C	0.281312	1006
6	rs12197711	T	C	0.143141	1006
6	rs13216745	T	C	0.237575	1006
6	rs562535	A	C	0.281312	1006
6	rs117336243	A	G	0.0139165	1006
6	rs62419253	A	T	0.143141	1006
6	rs144477493	T	C	0.0139165	1006
6	rs491454	T	C	0.297217	1006
6	rs491330	C	T	0.282306	1006
6	rs573241	G	T	0.281312	1006
6	rs141116581	T	A	0.0139165	1006
6	rs9449579	G	T	0.297217	1006
6	rs72903896	T	A	0.0417495	1006
6	rs688683	C	A	0.280318	1006
6	rs112383833	C	T	0.0139165	1006
6	rs41271569	T	C	0.0248509	1006
6	rs9449582	T	C	0.297217	1006
6	rs79082126	G	A	0.0208748	1006
6	rs138375579	A	C	0.0208748	1006
6	rs482899	A	G	0.280318	1006
6	rs141257196	C	T	0.0139165	1006
6	rs13208108	A	G	0.247515	1006
6	rs6919763	T	C	0.0139165	1006
6	rs117372745	A	T	0.0129225	1006
6	rs1028547	G	T	0.0119284	1006
6	rs3757015	C	T	0.0178926	1006
6	rs647231	G	A	0.296223	1006
6	rs72903899	C	T	0.0208748	1006
6	rs117917800	G	A	0.0139165	1006
6	rs74804138	T	C	0.027833	1006
6	rs45480197	G	A	0.0427435	1006
6	rs142419323	C	T	0.0119284	1006
6	rs11970642	C	T	0.250497	1006
6	rs150722044	G	A	0.0139165	1006
6	rs664153	T	A	0.259443	1006
6	rs521811	C	T	0.295229	1006
6	rs10943928	C	G	0.143141	1006
6	rs117404686	G	A	0.0119284	1006
6	rs6926512	A	G	0.0119284	1006
6	rs481325	A	G	0.295229	1006
6	rs113514043	C	T	0.0149105	1006
6	rs12190346	C	A	0.141153	1006
6	rs149272904	A	G	0.0119284	1006
6	rs117358021	T	C	0.0178926	1006
6	rs1813511	T	C	0.0884692	1006
6	rs144813438	G	C	0.027833	1006
6	rs495944	T	C	0.281312	1006
6	rs1058807	G	A	0.0208748	1006
6	rs473267	C	T	0.295229	1006
6	rs474213	C	T	0.280318	1006
6	rs79547994	G	A	0.0119284	1006
6	rs683792	A	G	0.295229	1006
6	rs542948	T	C	0.296223	1006
6	rs144770972	C	T	0.0119284	1006
6	rs146570028	G	A	0.0119284	1006
6	rs150171640	T	G	0.0119284	1006
6	rs522659	T	C	0.281312	1006
6	rs112280198	A	C	0.0129225	1006
6	rs72905809	T	C	0.0417495	1006
6	rs623879	T	C	0.2833	1006
6	rs72905810	A	G	0.0208748	1006
6	rs13197685	T	C	0.244533	1006
6	rs534172	G	A	0.281312	1006
6	rs480537	A	G	0.280318	1006
6	rs686786	T	C	0.583499	1006
6	rs643160	G	A	0.280318	1006
6	rs524068	A	C	0.280318	1006
6	rs145308121	C	G	0.0119284	1006
6	rs628629	T	C	0.582505	1006
6	rs116924747	C	G	0.0149105	1006
6	rs477061	T	A	0.280318	1006
6	rs13198278	A	G	0.245527	1006
6	rs474075	C	T	0.582505	1006
6	rs521406	C	T	0.295229	1006
6	rs59542025	T	C	0.298211	1006
6	rs537069154	A	G	0.00994036	1006
6	rs536739	C	G	0.435388	1006
6	rs139888570	G	C	0.0178926	1006
6	rs190676594	A	C	0.00795229	1006
6	rs140702813	T	C	0.0198807	1006
6	rs180928956	C	T	0.0178926	1006
6	rs1180178	G	C	0.27833	1006
6	rs77992103	T	C	0.10835	1006
6	rs12190337	C	T	0.270378	1006
6	rs6902437	A	G	0.276342	1006
6	rs9449588	G	C	0.329026	1006
6	rs12197473	A	G	0.0974155	1006
6	rs61291686	G	A	0.0974155	1006
6	rs12212794	G	C	0.0984095	1006
6	rs6930815	G	A	0.0974155	1006
6	rs6910518	T	G	0.436382	1006
6	rs6910678	T	C	0.0974155	1006
6	rs117542436	A	G	0.0318091	1006
6	rs4546453	G	C	0.0974155	1006
6	rs9449589	G	A	0.0974155	1006
6	rs147691853	C	T	0.0139165	1006
6	rs117726105	G	A	0.0318091	1006
6	rs2143891	T	C	0.427435	1006
6	rs9444042	T	A	0.100398	1006
6	rs118160719	C	T	0.0318091	1006
6	rs62421760	T	C	0.276342	1006
6	rs9444043	A	C	0.399602	1006
6	rs6912759	C	A	0.430417	1006
6	rs13219666	T	C	0.27833	1006
6	rs35606488	C	T	0.279324	1006
6	rs13207655	A	G	0.149105	1006
6	rs117613061	A	T	0.0318091	1006
6	rs117330323	A	G	0.0318091	1006
6	rs2324225	T	G	0.0765408	1006
6	rs2324226	C	A	0.0765408	1006
6	rs2324227	G	C	0.0765408	1006
6	rs2324228	T	A	0.0765408	1006
6	rs2324229	T	C	0.393638	1006
6	rs1973928	T	C	0.432406	1006
6	rs1980511	A	G	0.0765408	1006
6	rs1016615	T	C	0.0775348	1006
6	rs1016614	A	G	0.0775348	1006
6	rs1016613	T	C	0.0765408	1006
6	rs145126646	A	G	0.0178926	1006
6	rs117504554	C	G	0.0318091	1006
6	rs143155023	C	G	0.0318091	1006
6	rs118162265	C	A	0.0328032	1006
6	rs1180244	G	A	0.279324	1006
6	rs1180243	G	T	0.426441	1006
6	rs1936821	T	C	0.0785288	1006
6	rs79070747	C	G	0.0536779	1006
6	rs9444045	G	A	0.083499	1006
6	rs9444046	T	C	0.083499	1006
6	rs116963489	A	C	0.0159046	1006
6	rs55837963	C	T	0.0238569	1006
6	rs1180242	T	C	0.530815	1006
6	rs79418052	G	A	0.0477137	1006
6	rs140888622	C	G	0.0208748	1006
6	rs74490794	A	G	0.0318091	1006
6	rs79265271	C	T	0.0318091	1006
6	rs112579439	G	T	0.0178926	1006
6	rs2300465	C	A	0.0735586	1006
6	rs2300464	G	A	0.105368	1006
6	rs12194804	A	G	0.105368	1006
6	rs117364746	C	T	0.0159046	1006
6	rs12209246	T	C	0.0477137	1006
6	rs9444047	T	C	0.104374	1006
6	rs77805030	A	C	0.0318091	1006
6	rs1180241	G	A	0.313121	1006
6	rs117917150	C	T	0.0318091	1006
6	rs9449593	C	T	0.104374	1006
6	rs117735629	C	T	0.0318091	1006
6	rs9449594	G	T	0.104374	1006
6	rs6913384	A	G	0.104374	1006
6	rs112728259	A	G	0.0318091	1006
6	rs75566761	C	A	0.0318091	1006
6	rs9444048	G	A	0.0705765	1006
6	rs116845698	A	C	0.0318091	1006
6	rs117561952	G	C	0.0159046	1006
6	rs1180240	C	G	0.418489	1006
6	rs80354054	G	A	0.0337972	1006
6	rs7739549	C	G	0.104374	1006
6	rs140068328	G	A	0.0119284	1006
6	rs9449595	C	T	0.105368	1006
6	rs117798407	T	C	0.0318091	1006
6	rs1012741	G	A	0.105368	1006
6	rs78893892	G	T	0.0328032	1006
6	rs10455414	C	T	0.101392	1006
6	rs1180239	G	A	0.416501	1006
6	rs117380707	G	A	0.0139165	1006
6	rs1936819	G	A	0.0695825	1006
6	rs151333403	T	C	0.0318091	1006
6	rs73749765	A	G	0.0695825	1006
6	rs60675658	T	C	0.0695825	1006
6	rs1180238	G	A	0.416501	1006
6	rs1180237	A	C	0.416501	1006
6	rs1180236	T	G	0.415507	1006
6	rs148284562	C	G	0.00894632	1006
6	rs111802679	C	A	0.0695825	1006
6	rs9449596	G	A	0.0695825	1006
6	rs1180235	A	G	0.415507	1006
6	rs16882420	T	C	0.0695825	1006
6	rs116850170	T	C	0.0119284	1006
6	rs1180232	G	C	0.415507	1006
6	rs1180231	G	A	0.415507	1006
6	rs1180230	T	C	0.415507	1006
6	rs9444054	C	T	0.0695825	1006
6	rs73749768	T	C	0.0695825	1006
6	rs1180229	C	T	0.312127	1006
6	rs138622292	C	T	0.0318091	1006
6	rs1180228	G	A	0.415507	1006
6	rs1180227	C	T	0.416501	1006
6	rs1180226	G	A	0.413519	1006
6	rs1738632	T	G	0.422465	1006
6	rs12196969	G	A	0.10338	1006
6	rs983087	T	C	0.332008	1006
6	rs1180208	T	A	0.415507	1006
6	rs1180207	A	G	0.332008	1006
6	rs144789846	A	T	0.0318091	1006
6	rs1180206	T	C	0.415507	1006
6	rs1180205	G	A	0.413519	1006
6	rs116855098	G	A	0.0139165	1006
6	rs148398091	C	T	0.0129225	1006
6	rs117580692	G	A	0.0159046	1006
6	rs1180204	G	A	0.415507	1006
6	rs1180203	A	G	0.415507	1006
6	rs1180202	A	C	0.415507	1006
6	rs1180201	C	G	0.332008	1006
6	rs144749274	C	G	0.0258449	1006
6	rs9449600	C	A	0.0497018	1006
6	rs1180200	A	C	0.415507	1006
6	rs1180199	T	C	0.382704	1006
6	rs1180198	C	T	0.311133	1006
6	rs1180197	C	T	0.383698	1006
6	rs147142575	C	T	0.00894632	1006
6	rs9444056	T	C	0.0497018	1006
6	rs1180196	A	G	0.382704	1006
6	rs2179848	C	T	0.0487078	1006
6	rs79728098	G	T	0.0318091	1006
6	rs2179847	T	C	0.0487078	1006
6	rs1180195	C	T	0.382704	1006
6	rs116924892	C	T	0.0318091	1006
6	rs117795402	A	T	0.0318091	1006
6	rs28520401	T	C	0.0497018	1006
6	rs1180194	C	T	0.414513	1006
6	rs73749769	T	C	0.0815109	1006
6	rs1180193	C	T	0.939364	1006
6	rs1180192	C	T	0.26839	1006
6	rs1180191	C	T	0.267396	1006
6	rs12193457	T	C	0.0854871	1006
6	rs1180190	G	A	0.267396	1006
6	rs118026421	C	A	0.0337972	1006
6	rs117847557	C	T	0.0337972	1006
6	rs140398314	C	T	0.0228628	1006
6	rs1180189	A	T	0.26839	1006
6	rs1180188	A	T	0.26839	1006
6	rs1180187	A	G	0.363817	1006
6	rs56323856	G	A	0.0854871	1006
6	rs1180186	T	G	0.412525	1006
6	rs7745864	G	T	0.0864811	1006
6	rs7745988	G	A	0.0884692	1006
6	rs9449601	T	C	0.0854871	1006
6	rs1180185	T	G	0.413519	1006
6	rs1180184	A	C	0.303181	1006
6	rs13202010	T	C	0.0854871	1006
6	rs1180183	C	T	0.323062	1006
6	rs1954537	G	A	0.0854871	1006
6	rs1954538	A	G	0.0854871	1006
6	rs77018900	C	T	0.0457256	1006
6	rs1180182	A	G	0.335984	1006
6	rs34326691	C	T	0.0984095	1006
6	rs2038242	C	T	0.026839	1006
6	rs767144	G	T	0.274354	1006
6	rs1144196	C	A	0.274354	1006
6	rs9449602	A	T	0.0248509	1006
6	rs1144195	A	C	0.399602	1006
6	rs1144194	G	A	0.372763	1006
6	rs117141528	G	A	0.0974155	1006
6	rs1144193	A	G	0.393638	1006
6	rs116850432	G	A	0.0188867	1006
6	rs1013318	G	A	0.365805	1006
6	rs1013317	C	T	0.247515	1006
6	rs12190680	T	C	0.0974155	1006
6	rs1144192	C	G	0.365805	1006
6	rs1144191	C	T	0.364811	1006
6	rs1144190	C	T	0.267396	1006
6	rs1144189	C	T	0.364811	1006
6	rs7770089	C	T	0.0974155	1006
6	rs7770565	G	C	0.0974155	1006
6	rs144488955	T	C	0.0119284	1006
6	rs1144188	A	G	0.365805	1006
6	rs117190086	T	C	0.0129225	1006
6	rs1144187	T	C	0.365805	1006
6	rs6917618	G	A	0.0974155	1006
6	rs1170497	C	T	0.26839	1006
6	rs1170498	T	C	0.400596	1006
6	rs73749778	T	C	0.0298211	1006
6	rs73749779	C	G	0.0248509	1006
6	rs1145917	T	C	0.26839	1006
6	rs1145916	G	T	0.399602	1006
6	rs1145915	A	G	0.267396	1006
6	rs7746973	G	A	0.0974155	1006
6	rs113867678	G	A	0.0964215	1006
6	rs1170500	T	C	0.365805	1006
6	rs1170501	C	A	0.365805	1006
6	rs4346833	T	C	0.0974155	1006
6	rs1170502	A	T	0.267396	1006
6	rs139952639	C	A	0.0646123	1006
6	rs117759737	A	C	0.0218688	1006
6	rs1170504	A	C	0.365805	1006
6	rs1145914	A	G	0.26839	1006
6	rs1145913	A	C	0.366799	1006
6	rs1145912	G	C	0.365805	1006
6	rs1143795	G	C	0.267396	1006
6	rs59651050	A	G	0.0248509	1006
6	rs13192303	G	A	0.0974155	1006
6	rs1170330	T	A	0.359841	1006
6	rs1170329	T	G	0.360835	1006
6	rs9444061	T	C	0.0248509	1006
6	rs9449604	T	C	0.0248509	1006
6	rs10455416	G	A	0.0974155	1006
6	rs144869859	T	C	0.0616302	1006
6	rs1170459	G	T	0.385686	1006
6	rs1170458	G	T	0.358847	1006
6	rs1170354	T	G	0.393638	1006
6	rs1170353	T	C	0.393638	1006
6	rs1170352	C	T	0.358847	1006
6	rs71568871	C	T	0.0974155	1006
6	rs1145911	T	C	0.394632	1006
6	rs1145910	G	A	0.359841	1006
6	rs1145909	G	T	0.146123	1006
6	rs12209025	G	A	0.0974155	1006
6	rs118131306	G	C	0.0208748	1006
6	rs73749784	C	T	0.0228628	1006
6	rs12197482	A	C	0.0974155	1006
6	rs1143796	T	C	0.366799	1006
6	rs78366486	T	C	0.0188867	1006
6	rs9449605	T	C	0.0228628	1006
6	rs1170512	C	T	0.366799	1006
6	rs1170513	C	T	0.392644	1006
6	rs1170514	T	C	0.39165	1006
6	rs13195887	G	A	0.0994036	1006
6	rs117385593	T	C	0.00695825	1006
6	rs1170515	G	A	0.267396	1006
6	rs1170516	C	A	0.364811	1006
6	rs118189348	T	C	0.00795229	1006
6	rs1170518	T	C	0.384692	1006
6	rs1170519	C	G	0.384692	1006
6	rs3798894	G	A	0.0228628	1006
6	rs10943929	G	C	0.0974155	1006
6	rs3798893	C	T	0.0228628	1006
6	rs1144185	A	G	0.359841	1006
6	rs1145908	A	G	0.365805	1006
6	rs117975782	A	G	0.0178926	1006
6	rs117886733	A	G	0.0119284	1006
6	rs74527855	C	T	0.0178926	1006
6	rs73749789	T	C	0.0228628	1006
6	rs111292115	A	C	0.0347913	1006
6	rs1144184	T	C	0.392644	1006
6	rs1781746	G	A	0.323062	1006
6	rs1781747	A	T	0.331014	1006
6	rs1144183	T	C	0.349901	1006
6	rs1170348	T	C	0.356859	1006
6	rs1170347	G	A	0.323062	1006
6	rs1170346	C	T	0.33002	1006
6	rs1170448	T	C	0.332008	1006
6	rs16883694	T	C	0.00695825	1006
6	rs1144182	A	T	0.332008	1006
6	rs1144181	G	A	0.332008	1006
6	rs1144180	T	G	0.313121	1006
6	rs1170466	C	T	0.321074	1006
6	rs78492193	G	A	0.026839	1006
6	rs76874470	G	A	0.0159046	1006
6	rs1144179	C	G	0.329026	1006
6	rs1144178	A	G	0.329026	1006
6	rs1144177	A	G	0.329026	1006
6	rs12201215	C	T	0.0785288	1006
6	rs750384	C	T	0.329026	1006
6	rs750385	A	G	0.171968	1006
6	rs750386	G	A	0.321074	1006
6	rs1170339	T	C	0.329026	1006
6	rs1170340	C	A	0.329026	1006
6	rs1170342	T	G	0.359841	1006
6	rs1170343	A	G	0.329026	1006
6	rs1170344	C	T	0.329026	1006
6	rs1170345	A	C	0.243539	1006
6	rs1170480	A	G	0.329026	1006
6	rs148517163	G	A	0.0149105	1006
6	rs1170481	C	T	0.329026	1006
6	rs1170482	C	T	0.329026	1006
6	rs1145904	G	A	0.329026	1006
6	rs1145903	T	C	0.315109	1006
6	rs1170483	G	C	0.329026	1006
6	rs1170484	A	G	0.329026	1006
6	rs1145902	A	G	0.329026	1006
6	rs1145901	T	C	0.329026	1006
6	rs1170485	G	T	0.329026	1006
6	rs116892712	C	T	0.0178926	1006
6	rs1145900	T	C	0.321074	1006
6	rs117556624	G	A	0.0248509	1006
6	rs1145899	G	C	0.321074	1006
6	rs1145898	T	C	0.329026	1006
6	rs10046370	C	T	0.0218688	1006
6	rs1145897	C	T	0.329026	1006
6	rs118026639	C	T	0.00596421	1006
6	rs9294273	A	T	0.0218688	1006
6	rs9449610	C	T	0.0218688	1006
6	rs1145896	G	T	0.359841	1006
6	rs1145895	C	A	0.329026	1006
6	rs529259299	T	C	0.0149105	1006
6	rs117945407	G	A	0.0298211	1006
6	rs140041078	G	C	0.0218688	1006
6	rs6908259	C	G	0.361829	1006
6	rs6454320	C	T	0.329026	1006
6	rs6454321	A	G	0.329026	1006
6	rs1535588	A	C	0.329026	1006
6	rs2023241	G	A	0.329026	1006
6	rs2023242	T	C	0.321074	1006
6	rs141989726	C	T	0.0119284	1006
6	rs13209274	C	T	0.321074	1006
6	rs7768369	G	A	0.322068	1006
6	rs7768456	C	T	0.321074	1006
6	rs12201760	G	A	0.0775348	1006
6	rs184623785	T	C	0.0149105	1006
6	rs12215595	A	G	0.329026	1006
6	rs141951021	G	A	0.00795229	1006
6	rs45524131	T	C	0.0208748	1006
6	rs12190282	A	G	0.329026	1006
6	rs6454322	A	G	0.329026	1006
6	rs3778206	G	A	0.361829	1006
6	rs75188642	T	C	0.0208748	1006
6	rs10455140	G	A	0.361829	1006
6	rs3778205	G	T	0.329026	1006
6	rs10943930	T	A	0.329026	1006
6	rs9444065	T	C	0.0238569	1006
6	rs7758989	T	C	0.329026	1006
6	rs12529407	T	C	0.329026	1006
6	rs6940284	T	G	0.329026	1006
6	rs6917851	C	A	0.321074	1006
6	rs6923627	G	A	0.329026	1006
6	rs117250534	T	C	0.0149105	1006
6	rs6930990	A	C	0.360835	1006
6	rs12529944	C	T	0.162028	1006
6	rs62419295	G	A	0.243539	1006
6	rs34533621	C	T	0.321074	1006
6	rs9449613	A	C	0.0238569	1006
6	rs139832621	C	A	0.0497018	1006
6	rs113571257	C	T	0.0228628	1006
6	rs12524172	C	T	0.329026	1006
6	rs9800770	C	T	0.329026	1006
6	rs113561795	G	A	0.0228628	1006
6	rs7740960	T	C	0.321074	1006
6	rs12192297	T	C	0.329026	1006
6	rs12697919	G	C	0.329026	1006
6	rs12697920	C	T	0.329026	1006
6	rs12697921	G	C	0.329026	1006
6	rs12524851	T	C	0.329026	1006
6	rs13215826	C	T	0.329026	1006
6	rs13201644	T	C	0.0775348	1006
6	rs7774996	A	G	0.329026	1006
6	rs2324416	A	G	0.329026	1006
6	rs3778204	G	T	0.329026	1006
6	rs13197603	C	T	0.321074	1006
6	rs13198062	G	A	0.329026	1006
6	rs7768550	T	G	0.328032	1006
6	rs12524968	C	G	0.329026	1006
6	rs2096223	T	G	0.329026	1006
6	rs9449614	T	A	0.0238569	1006
6	rs117236795	A	T	0.0139165	1006
6	rs1539439	T	C	0.329026	1006
6	rs12213724	A	C	0.329026	1006
6	rs61402217	G	A	0.00795229	1006
6	rs3757011	G	C	0.329026	1006
6	rs149973834	C	T	0.00397614	1006
6	rs3778201	C	T	0.329026	1006
6	rs12213544	G	A	0.0218688	1006
6	rs74926170	G	T	0.0188867	1006
6	rs1418733	C	T	0.0238569	1006
6	rs9766300	T	A	0.329026	1006
6	rs113171426	C	T	0.321074	1006
6	rs76226442	A	G	0.243539	1006
6	rs139310622	G	A	0.0119284	1006
6	rs118122226	A	G	0.0178926	1006
6	rs13205856	A	G	0.0775348	1006
6	rs117226794	A	G	0.0238569	1006
6	rs17255340	G	A	0.243539	1006
6	rs9449615	G	T	0.360835	1006
6	rs12192000	C	T	0.0775348	1006
6	rs12192277	G	C	0.321074	1006
6	rs1361784	A	T	0.329026	1006
6	rs976065	C	T	0.329026	1006
6	rs13220730	T	C	0.243539	1006
6	rs117300745	G	C	0.0178926	1006
6	rs17196038	T	C	0.0775348	1006
6	rs189433078	A	C	0.00894632	1006
6	rs35281711	G	A	0.321074	1006
6	rs13208458	C	A	0.321074	1006
6	rs13212145	A	T	0.162028	1006
6	rs7753311	T	C	0.329026	1006
6	rs6937193	C	T	0.329026	1006
6	rs6937273	A	G	0.329026	1006
6	rs151294887	A	C	0.028827	1006
6	rs1937783	G	C	0.329026	1006
6	rs145669122	G	T	0.0258449	1006
6	rs140499402	T	C	0.10835	1006
6	rs9449616	G	A	0.360835	1006
6	rs9444068	C	T	0.0218688	1006
6	rs2875343	G	C	0.331014	1006
6	rs12191369	A	C	0.32008	1006
6	rs2152183	C	A	0.32008	1006
6	rs983140	T	A	0.239563	1006
6	rs2065733	G	A	0.328032	1006
6	rs12198419	A	T	0.328032	1006
6	rs12214015	C	T	0.358847	1006
6	rs13215578	C	T	0.327038	1006
6	rs34639488	G	T	0.32008	1006
6	rs1591396	T	C	0.327038	1006
6	rs4706990	A	T	0.359841	1006
6	rs2230900	C	T	0.028827	1006
6	rs151111787	T	A	0.0218688	1006
6	rs13209363	T	G	0.32008	1006
6	rs4706991	C	T	0.327038	1006
6	rs6926600	T	C	0.32008	1006
6	rs76747035	G	A	0.0168986	1006
6	rs6900022	T	A	0.32008	1006
6	rs13192260	T	C	0.32008	1006
6	rs9294274	T	C	0.0238569	1006
6	rs1112482	G	C	0.32008	1006
6	rs1112483	G	A	0.32008	1006
6	rs7750443	T	C	0.327038	1006
6	rs2095447	G	C	0.327038	1006
6	rs9444069	A	G	0.0238569	1006
6	rs117755696	A	G	0.0149105	1006
6	rs112887546	C	A	0.204771	1006
6	rs181414662	A	G	0.0159046	1006
6	rs7740573	C	T	0.359841	1006
6	rs190877460	T	C	0.00994036	1006
6	rs6454326	A	G	0.359841	1006
6	rs6914164	C	T	0.359841	1006
6	rs72911797	G	A	0.0347913	1006
6	rs117365635	C	T	0.0159046	1006
6	rs12194500	G	A	0.0775348	1006
6	rs10806258	A	G	0.359841	1006
6	rs111500971	C	T	0.0218688	1006
6	rs3798891	C	A	0.327038	1006
6	rs139231175	G	A	0.00894632	1006
6	rs3798890	G	A	0.32008	1006
6	rs72913604	C	T	0.0467197	1006
6	rs111769605	T	A	0.0218688	1006
6	rs13196407	G	A	0.32008	1006
6	rs6935296	T	A	0.327038	1006
6	rs3798889	C	A	0.327038	1006
6	rs3798887	C	G	0.327038	1006
6	rs13203553	C	T	0.32008	1006
6	rs13193879	T	C	0.327038	1006
6	rs10485147	T	A	0.327038	1006
6	rs12197649	C	T	0.32008	1006
6	rs139898541	G	A	0.0168986	1006
6	rs182105452	T	C	0.00894632	1006
6	rs3778200	A	G	0.327038	1006
6	rs3778199	C	A	0.326044	1006
6	rs79872789	G	C	0.0248509	1006
6	rs9361995	C	T	0.350895	1006
6	rs4706994	G	A	0.326044	1006
6	rs12212205	T	C	0.327038	1006
6	rs7744602	C	T	0.350895	1006
6	rs11969258	T	C	0.327038	1006
6	rs75479542	C	T	0.0357853	1006
6	rs75378445	A	G	0.0407555	1006
6	rs13215909	C	G	0.328032	1006
6	rs6935935	C	G	0.359841	1006
6	rs3757009	G	A	0.352883	1006
6	rs7757427	T	A	0.327038	1006
6	rs3798886	G	A	0.351889	1006
6	rs57177898	C	T	0.0238569	1006
6	rs3798885	T	C	0.360835	1006
6	rs73751504	A	G	0.0238569	1006
6	rs13197684	A	C	0.359841	1006
6	rs13214484	T	C	0.326044	1006
6	rs12208468	C	T	0.32008	1006
6	rs184444769	C	T	0.0119284	1006
6	rs74656091	G	A	0.0178926	1006
6	rs7758546	G	C	0.328032	1006
6	rs75202717	G	T	0.0238569	1006
6	rs4706996	C	T	0.359841	1006
6	rs145121944	A	G	0.0218688	1006
6	rs3798884	C	A	0.328032	1006
6	rs12524383	T	C	0.327038	1006
6	rs12194258	T	C	0.327038	1006
6	rs7770573	G	T	0.327038	1006
6	rs28360575	G	A	0.242545	1006
6	rs6941094	C	A	0.327038	1006
6	rs12196292	T	C	0.0228628	1006
6	rs12204138	A	G	0.327038	1006
6	rs34783351	G	T	0.326044	1006
6	rs117742161	G	A	0.00894632	1006
6	rs34941468	A	T	0.241551	1006
6	rs3798883	C	T	0.0238569	1006
6	rs3812144	T	G	0.327038	1006
6	rs3812143	G	C	0.242545	1006
6	rs3812142	T	C	0.322068	1006
6	rs35156665	C	T	0.350895	1006
6	rs62419325	A	G	0.242545	1006
6	rs112788680	G	A	0.0347913	1006
6	rs62419326	C	T	0.242545	1006
6	rs12194267	G	A	0.319085	1006
6	rs12524862	C	T	0.326044	1006
6	rs10943931	T	C	0.350895	1006
6	rs111618580	C	T	0.0258449	1006
6	rs12209499	A	G	0.327038	1006
6	rs13204045	C	T	0.328032	1006
6	rs12197490	G	A	0.327038	1006
6	rs13362761	A	G	0.0238569	1006
6	rs12211109	A	G	0.327038	1006
6	rs12199103	C	T	0.326044	1006
6	rs10455419	T	G	0.327038	1006
6	rs62419327	C	T	0.242545	1006
6	rs10455420	T	G	0.326044	1006
6	rs141493163	G	A	0.0656064	1006
6	rs139840578	G	A	0.0139165	1006
6	rs10943932	A	C	0.327038	1006
6	rs6900237	C	T	0.327038	1006
6	rs12191677	A	G	0.0258449	1006
6	rs62419328	A	G	0.32505	1006
6	rs146724594	G	A	0.027833	1006
6	rs140362357	C	A	0.0168986	1006
6	rs78124748	C	T	0.027833	1006
6	rs72895747	G	A	0.0139165	1006
6	rs1342827	T	C	0.34493	1006
6	rs12204425	G	A	0.302187	1006
6	rs12190945	A	G	0.309145	1006
6	rs34681854	C	T	0.225646	1006
6	rs1034260	T	C	0.310139	1006
6	rs2186162	A	T	0.310139	1006
6	rs1418734	G	A	0.308151	1006
6	rs4706177	T	A	0.307157	1006
6	rs945238	C	T	0.342942	1006
6	rs9444073	A	C	0.026839	1006
6	rs4706998	A	G	0.33499	1006
6	rs112360010	C	T	0.0298211	1006
6	rs9449619	A	G	0.33499	1006
6	rs4706999	A	C	0.342942	1006
6	rs6903322	G	A	0.342942	1006
6	rs9444074	A	G	0.027833	1006
6	rs143417330	C	T	0.0149105	1006
6	rs2000375	A	G	0.341948	1006
6	rs17197281	T	G	0.0765408	1006
6	rs188013233	C	T	0.0149105	1006
6	rs2152182	G	C	0.027833	1006
6	rs2152181	C	G	0.341948	1006
6	rs2154295	C	G	0.341948	1006
6	rs73751517	C	T	0.026839	1006
6	rs6454328	A	G	0.341948	1006
6	rs6454329	A	T	0.341948	1006
6	rs7745251	T	G	0.341948	1006
6	rs9444075	A	G	0.341948	1006
6	rs12193584	T	C	0.0258449	1006
6	rs12195417	T	C	0.329026	1006
6	rs12215500	C	T	0.0775348	1006
6	rs2324418	T	C	0.328032	1006
6	rs6901074	A	G	0.341948	1006
6	rs12203860	A	G	0.310139	1006
6	rs13196054	A	G	0.300199	1006
6	rs56038316	A	T	0.0328032	1006
6	rs6454330	A	C	0.301193	1006
6	rs6454331	G	A	0.341948	1006
6	rs79222557	T	C	0.0139165	1006
6	rs17256973	C	T	0.223658	1006
6	rs13216963	T	A	0.151093	1006
6	rs13201274	G	A	0.223658	1006
6	rs7751382	A	G	0.301193	1006
6	rs9449620	T	C	0.117296	1006
6	rs1577378	C	T	0.117296	1006
6	rs13205618	C	T	0.223658	1006
6	rs9449621	A	T	0.340954	1006
6	rs146156573	C	T	0.00994036	1006
6	rs12206984	T	C	0.117296	1006
6	rs16885909	A	T	0.117296	1006
6	rs9449622	G	A	0.117296	1006
6	rs13203062	C	T	0.22664	1006
6	rs12202313	T	C	0.0765408	1006
6	rs73751519	A	G	0.00795229	1006
6	rs9449623	A	T	0.343936	1006
6	rs36017560	T	C	0.22664	1006
6	rs10943934	C	G	0.343936	1006
6	rs55917288	C	A	0.0228628	1006
6	rs9444076	T	C	0.117296	1006
6	rs144634409	A	G	0.00994036	1006
6	rs145560978	A	G	0.0129225	1006
6	rs9968908	G	A	0.117296	1006
6	rs35442758	G	A	0.227634	1006
6	rs9449624	C	T	0.11829	1006
6	rs9294275	C	T	0.11829	1006
6	rs4706178	A	G	0.34493	1006
6	rs9968948	G	A	0.345924	1006
6	rs9969045	T	G	0.345924	1006
6	rs6910291	A	T	0.22664	1006
6	rs73751521	A	G	0.00795229	1006
6	rs9294276	A	G	0.11829	1006
6	rs13207536	A	G	0.22664	1006
6	rs9294277	C	T	0.11829	1006
6	rs4707000	A	T	0.11829	1006
6	rs4707001	A	G	0.11829	1006
6	rs6930443	G	A	0.11829	1006
6	rs9449625	G	A	0.11829	1006
6	rs869288	A	T	0.22664	1006
6	rs112275713	C	T	0.0218688	1006
6	rs35450889	A	G	0.0775348	1006
6	rs10223667	G	C	0.11829	1006
6	rs9449626	A	G	0.11829	1006
6	rs10943937	T	C	0.0775348	1006
6	rs4487553	C	A	0.11829	1006
6	rs62419351	C	G	0.22664	1006
6	rs6938862	T	C	0.11829	1006
6	rs6915940	C	T	0.11829	1006
6	rs6916270	G	A	0.11829	1006
6	rs1932092	G	A	0.65507	1006
6	rs55834591	T	G	0.00795229	1006
6	rs147963193	C	T	0.0238569	1006
6	rs2145323	G	A	0.99006	1006
6	rs2145324	C	T	0.77336	1006
6	rs9444077	A	G	0.11829	1006
6	rs12214011	G	A	0.112326	1006
6	rs580595	A	G	0.777336	1006
6	rs472929	G	A	0.658052	1006
6	rs583637	G	T	0.656064	1006
6	rs1171101	A	C	0.779324	1006
6	rs500891	A	G	0.779324	1006
6	rs9449627	G	A	0.114314	1006
6	rs9449628	T	C	0.122266	1006
6	rs9353128	C	A	0.114314	1006
6	rs7745791	A	G	0.114314	1006
6	rs7746331	G	C	0.116302	1006
6	rs1171102	A	G	0.657058	1006
6	rs34228805	G	A	0.0795229	1006
6	rs77785580	A	T	0.026839	1006
6	rs7747101	C	T	0.114314	1006
6	rs7751493	A	G	0.116302	1006
6	rs7771957	T	G	0.116302	1006
6	rs62419352	A	G	0.0308151	1006
6	rs12194724	G	T	0.026839	1006
6	rs12208002	A	C	0.116302	1006
6	rs55778629	G	A	0.00795229	1006
6	rs12212979	C	A	0.114314	1006
6	rs9350981	T	C	0.602386	1006
6	rs117521633	G	A	0.0238569	1006
6	rs79166403	G	T	0.0248509	1006
6	rs9449629	C	T	0.166004	1006
6	rs6900368	A	G	0.166004	1006
6	rs10943938	A	T	0.166998	1006
6	rs9444078	C	T	0.166004	1006
6	rs9449631	T	C	0.0238569	1006
6	rs9444079	T	C	0.0238569	1006
6	rs11752474	G	T	0.135189	1006
6	rs1171134	G	A	0.776342	1006
6	rs9444080	C	G	0.166004	1006
6	rs566517	T	C	0.776342	1006
6	rs6454332	C	T	0.776342	1006
6	rs6925008	G	A	0.166004	1006
6	rs9449633	C	T	0.166004	1006
6	rs632850	T	C	0.770378	1006
6	rs11754453	G	A	0.0109344	1006
6	rs9444085	A	T	0.166004	1006
6	rs1171118	T	C	0.602386	1006
6	rs6901164	G	C	0.166004	1006
6	rs1171119	A	G	0.602386	1006
6	rs1171120	C	G	0.602386	1006
6	rs1171121	C	G	0.602386	1006
6	rs9444086	A	G	0.166004	1006
6	rs28421794	T	C	0.0238569	1006
6	rs10455141	G	A	0.170974	1006
6	rs10806261	T	C	0.172962	1006
6	rs10943944	C	T	0.166998	1006
6	rs10455422	G	T	0.167992	1006
6	rs10455142	A	T	0.168986	1006
6	rs10455143	G	T	0.168986	1006
6	rs34586594	T	C	0.162028	1006
6	rs572788	A	G	0.612326	1006
6	rs572720	T	C	0.605368	1006
6	rs4515350	G	C	0.137177	1006
6	rs613839	G	A	0.606362	1006
6	rs1335113	C	A	0.138171	1006
6	rs1335112	T	A	0.144135	1006
6	rs1335111	T	C	0.138171	1006
6	rs11964997	C	T	0.143141	1006
6	rs11965104	G	A	0.141153	1006
6	rs72897995	A	G	0.144135	1006
6	rs117092278	T	C	0.00994036	1006
6	rs58276949	C	T	0.00795229	1006
6	rs12209796	T	C	0.143141	1006
6	rs12216294	A	C	0.141153	1006
6	rs1171106	T	G	0.610338	1006
6	rs117380509	C	T	0.00994036	1006
6	rs34899914	A	C	0.138171	1006
6	rs34298701	C	T	0.150099	1006
6	rs4707006	C	T	0.00894632	1006
6	rs13214611	T	C	0.0308151	1006
6	rs531081	G	A	0.61332	1006
6	rs7753918	G	A	0.138171	1006
6	rs496148	G	A	0.61332	1006
6	rs7754649	C	G	0.139165	1006
6	rs607259	G	A	0.614314	1006
6	rs34648643	A	C	0.140159	1006
6	rs1171107	T	C	0.761431	1006
6	rs6928830	A	G	0.154076	1006
6	rs637974	C	T	0.761431	1006
6	rs12204318	G	A	0.133201	1006
6	rs9341960	T	G	0.133201	1006
6	rs9341961	C	T	0.134195	1006
6	rs75868974	C	T	0.0178926	1006
6	rs481687	C	T	0.577535	1006
6	rs139921826	G	A	0.0198807	1006
6	rs1171108	T	C	0.858847	1006
6	rs592911	G	A	0.558648	1006
6	rs9449648	G	A	0.140159	1006
6	rs78077090	G	A	0.0119284	1006
6	rs1884951	C	T	0.138171	1006
6	rs579599	G	A	0.730616	1006
6	rs621713	C	A	0.593439	1006
6	rs117317791	C	T	0.0168986	1006
6	rs1171110	T	C	0.710736	1006
6	rs1171111	A	C	0.710736	1006
6	rs138643886	T	C	0.0894632	1006
6	rs7452094	T	C	0.131213	1006
6	rs78675001	G	A	0.131213	1006
6	rs1171112	A	G	0.705765	1006
6	rs1414005	C	T	0.131213	1006
6	rs1171113	C	T	0.705765	1006
6	rs11751367	G	C	0.131213	1006
6	rs1171114	T	C	0.574553	1006
6	rs6903293	A	G	0.131213	1006
6	rs568129	G	A	0.705765	1006
6	rs680668	T	C	0.705765	1006
6	rs6914803	A	G	0.131213	1006
6	rs1171115	C	T	0.705765	1006
6	rs9449649	T	C	0.131213	1006
6	rs4706180	T	C	0.141153	1006
6	rs9449650	G	A	0.131213	1006
6	rs512140	A	G	0.704771	1006
6	rs9359562	A	G	0.547714	1006
6	rs78394078	G	A	0.0208748	1006
6	rs535787	A	G	0.67992	1006
6	rs504593	G	A	0.893638	1006
6	rs3812141	C	T	0.133201	1006
6	rs548692	G	T	0.548708	1006
6	rs151047044	G	A	0.0168986	1006
6	rs9449652	C	G	0.131213	1006
6	rs17258116	G	A	0.0168986	1006
6	rs115054162	A	G	0.0168986	1006
6	rs9449653	T	G	0.133201	1006
6	rs6916516	T	G	0.0904573	1006
6	rs117224207	C	T	0.0159046	1006
6	rs117500880	G	A	0.0168986	1006
6	rs507336	G	A	0.704771	1006
6	rs79711872	A	G	0.0119284	1006
6	rs645252	T	C	0.67992	1006
6	rs1171105	T	C	0.67992	1006
6	rs531191	T	G	0.547714	1006
6	rs35910142	T	A	0.129225	1006
6	rs72901568	C	A	0.05666	1006
6	rs117761131	C	T	0.0168986	1006
6	rs35596632	G	A	0.0159046	1006
6	rs1171122	A	G	0.547714	1006
6	rs76953190	C	A	0.026839	1006
6	rs7741310	C	T	0.574553	1006
6	rs117665854	G	A	0.0168986	1006
6	rs117856477	C	A	0.0168986	1006
6	rs217612	G	A	0.547714	1006
6	rs147244946	T	C	0.0168986	1006
6	rs149525507	T	G	0.0168986	1006
6	rs217617	G	A	0.704771	1006
6	rs146252140	T	A	0.0367793	1006
6	rs9449659	C	T	0.129225	1006
6	rs11759907	C	T	0.131213	1006
6	rs192304822	C	G	0.0149105	1006
6	rs217619	A	G	0.712724	1006
6	rs138634174	C	T	0.0168986	1006
6	rs217620	G	A	0.547714	1006
6	rs9449660	C	T	0.130219	1006
6	rs9449661	T	C	0.129225	1006
6	rs114614758	G	A	0.0168986	1006
6	rs9449662	A	T	0.130219	1006
6	rs217621	A	T	0.705765	1006
6	rs217622	C	T	0.705765	1006
6	rs192516611	C	A	0.0168986	1006
6	rs10943951	C	T	0.16998	1006
6	rs217624	T	C	0.713718	1006
6	rs34377972	C	A	0.00894632	1006
6	rs1158059	C	T	0.516899	1006
6	rs1158060	T	A	0.713718	1006
6	rs7755337	A	G	0.00894632	1006
6	rs17199229	C	A	0.0168986	1006
6	rs633554	G	T	0.704771	1006
6	rs6910031	T	C	0.00894632	1006
6	rs522863	T	A	0.761431	1006
6	rs9444088	T	G	0.168986	1006
6	rs490132	T	C	0.712724	1006
6	rs146570932	A	C	0.0168986	1006
6	rs676962	C	T	0.506958	1006
6	rs3798878	C	T	0.16998	1006
6	rs962522	T	G	0.0168986	1006
6	rs798395	T	C	0.703777	1006
6	rs519458	A	T	0.709742	1006
6	rs35616520	C	T	0.172962	1006
6	rs117768326	G	C	0.0337972	1006
6	rs2022268	G	T	0.700795	1006
6	rs77676279	C	T	0.0188867	1006
6	rs117584658	C	T	0.0328032	1006
6	rs56207148	C	T	0.0159046	1006
6	rs11756243	C	A	0.171968	1006
6	rs971214	T	C	0.850895	1006
6	rs971215	C	A	0.449304	1006
6	rs7773629	T	C	0.688867	1006
6	rs118041499	A	G	0.0407555	1006
6	rs182060032	T	A	0.0159046	1006
6	rs78605744	G	C	0.0168986	1006
6	rs72901582	G	T	0.0168986	1006
6	rs57983891	C	T	0.00894632	1006
6	rs9350984	G	T	0.446322	1006
6	rs76259665	G	C	0.084493	1006
6	rs7752339	A	G	0.67992	1006
6	rs11755225	T	C	0.228628	1006
6	rs117360831	G	T	0.0198807	1006
6	rs78205973	T	C	0.00795229	1006
6	rs77704317	T	C	0.027833	1006
6	rs12198620	G	A	0.054672	1006
6	rs2023238	A	G	0.67992	1006
6	rs140825559	T	C	0.0318091	1006
6	rs2016358	C	A	0.449304	1006
6	rs6941004	G	C	0.762425	1006
6	rs2022269	T	A	0.707753	1006
6	rs9294278	T	C	0.450298	1006
6	rs72901591	T	C	0.0168986	1006
6	rs77497433	G	A	0.0367793	1006
6	rs11756746	G	A	0.230616	1006
6	rs12194342	A	G	0.054672	1006
6	rs72901593	T	C	0.026839	1006
6	rs9341963	T	C	0.707753	1006
6	rs7752899	C	T	0.450298	1006
6	rs117492111	A	G	0.0198807	1006
6	rs34919380	T	C	0.0914513	1006
6	rs80343052	C	T	0.0198807	1006
6	rs59418841	A	G	0.00795229	1006
6	rs79294205	T	A	0.0367793	1006
6	rs1033653	T	A	0.707753	1006
6	rs116922412	A	G	0.0208748	1006
6	rs2023569	C	T	0.450298	1006
6	rs2022265	A	G	0.459245	1006
6	rs3798875	A	G	0.449304	1006
6	rs9283801	T	C	0.459245	1006
6	rs73751560	G	A	0.00795229	1006
6	rs2324446	T	G	0.0198807	1006
6	rs2208335	G	A	0.450298	1006
6	rs35992648	C	T	0.00795229	1006
6	rs34986572	G	A	0.227634	1006
6	rs3798874	T	G	0.00795229	1006
6	rs138270046	G	A	0.00994036	1006
6	rs3798873	A	C	0.0198807	1006
6	rs184806748	T	A	0.0308151	1006
6	rs10223479	T	C	0.706759	1006
6	rs3823049	G	A	0.706759	1006
6	rs3798871	T	A	0.00795229	1006
6	rs3757008	T	C	0.00795229	1006
6	rs3757007	T	C	0.227634	1006
6	rs117372213	G	T	0.0139165	1006
6	rs910681	T	G	0.00795229	1006
6	rs13212099	G	A	0.227634	1006
6	rs2324447	C	T	0.44831	1006
6	rs76034318	G	A	0.0367793	1006
6	rs2273363	A	G	0.227634	1006
6	rs12524983	T	G	0.0576541	1006
6	rs3818169	T	G	0.00795229	1006
6	rs1033655	T	C	0.706759	1006
6	rs1543867	A	G	0.706759	1006
6	rs1033656	A	T	0.447316	1006
6	rs74573133	T	C	0.0198807	1006
6	rs117770857	T	C	0.0258449	1006
6	rs35651100	G	T	0.228628	1006
6	rs4706184	C	A	0.447316	1006
6	rs2207944	T	C	0.457256	1006
6	rs2224195	T	C	0.45825	1006
6	rs9294279	A	T	0.707753	1006
6	rs17200231	G	A	0.228628	1006
6	rs11754643	C	T	0.228628	1006
6	rs13215351	A	T	0.232604	1006
6	rs1546977	A	G	0.44334	1006
6	rs58773586	A	G	0.0198807	1006
6	rs73484882	T	A	0.0198807	1006
6	rs79073133	A	C	0.232604	1006
6	rs7752421	A	T	0.44334	1006
6	rs3778195	T	C	0.0576541	1006
6	rs3823047	A	C	0.0576541	1006
6	rs71568885	A	G	0.232604	1006
6	rs3823046	A	G	0.0198807	1006
6	rs111627147	C	T	0.0198807	1006
6	rs9362001	T	C	0.754473	1006
6	rs12193842	A	C	0.310139	1006
6	rs61417237	G	A	0.310139	1006
6	rs57171473	T	A	0.232604	1006
6	rs3798870	A	G	0.232604	1006
6	rs12193281	T	C	0.309145	1006
6	rs67040414	C	T	0.0785288	1006
6	rs139801485	C	A	0.0159046	1006
6	rs2207945	T	C	0.240557	1006
6	rs6901361	A	T	0.763419	1006
6	rs72903525	T	C	0.0149105	1006
6	rs3798869	G	A	0.44334	1006
6	rs3798868	T	C	0.05666	1006
6	rs116842528	G	A	0.0397614	1006
6	rs6935324	C	T	0.755467	1006
6	rs6935899	C	T	0.755467	1006
6	rs117043336	C	T	0.0367793	1006
6	rs3798867	C	G	0.44334	1006
6	rs217346	C	T	0.735586	1006
6	rs12660842	C	T	0.00795229	1006
6	rs217345	A	G	0.763419	1006
6	rs56982000	T	G	0.232604	1006
6	rs217344	G	T	0.755467	1006
6	rs117489682	T	G	0.0119284	1006
6	rs217343	C	T	0.446322	1006
6	rs11756109	T	C	0.240557	1006
6	rs217342	T	C	0.44334	1006
6	rs35380664	G	A	0.240557	1006
6	rs217341	G	A	0.735586	1006
6	rs217340	C	T	0.735586	1006
6	rs12202798	G	A	0.309145	1006
6	rs217339	C	T	0.44334	1006
6	rs35157273	G	A	0.232604	1006
6	rs217338	G	T	0.755467	1006
6	rs35865845	T	C	0.232604	1006
6	rs217337	T	C	0.0149105	1006
6	rs112049495	T	C	0.0198807	1006
6	rs12203802	T	C	0.05666	1006
6	rs217336	C	A	0.444334	1006
6	rs217335	G	A	0.446322	1006
6	rs217334	T	C	0.764414	1006
6	rs141738698	G	A	0.240557	1006
6	rs12198480	C	T	0.309145	1006
6	rs73486915	C	A	0.0198807	1006
6	rs217333	A	T	0.444334	1006
6	rs217332	C	G	0.743539	1006
6	rs217331	G	C	0.444334	1006
6	rs217330	C	T	0.745527	1006
6	rs217329	G	C	0.744533	1006
6	rs217328	G	A	0.44334	1006
6	rs217327	T	C	0.446322	1006
6	rs3798866	C	T	0.238569	1006
6	rs3798865	A	G	0.240557	1006
6	rs117173024	A	C	0.0347913	1006
6	rs217326	T	C	0.444334	1006
6	rs13210475	A	G	0.240557	1006
6	rs72903552	A	G	0.0904573	1006
6	rs12203618	C	G	0.05666	1006
6	rs217325	C	G	0.762425	1006
6	rs13192201	A	T	0.240557	1006
6	rs78796405	G	A	0.0218688	1006
6	rs1454131	C	A	0.0238569	1006
6	rs59932148	C	T	0.0198807	1006
6	rs63034	C	T	0.763419	1006
6	rs150034149	T	C	0.0198807	1006
6	rs11757776	C	G	0.240557	1006
6	rs217323	G	A	0.44334	1006
6	rs217322	C	T	0.44334	1006
6	rs217321	A	G	0.988072	1006
6	rs182205454	T	A	0.00894632	1006
6	rs12154161	C	T	0.05666	1006
6	rs217320	A	G	0.44334	1006
6	rs217319	A	G	0.763419	1006
6	rs113151374	G	A	0.0188867	1006
6	rs62419578	T	A	0.120278	1006
6	rs217318	T	A	0.44334	1006
6	rs75081761	C	T	0.05666	1006
6	rs117607262	A	G	0.0238569	1006
6	rs113931008	T	C	0.0159046	1006
6	rs217316	A	G	0.763419	1006
6	rs217315	T	A	0.445328	1006
6	rs59415335	G	A	0.0188867	1006
6	rs34878649	G	A	0.238569	1006
6	rs217314	T	C	0.761431	1006
6	rs217313	C	T	0.761431	1006
6	rs13205540	T	C	0.238569	1006
6	rs217312	C	T	0.761431	1006
6	rs142862417	T	A	0.0168986	1006
6	rs12191499	G	T	0.05666	1006
6	rs73486942	T	C	0.0198807	1006
6	rs73486944	A	G	0.0198807	1006
6	rs78346066	G	A	0.0218688	1006
6	rs217311	C	T	0.44334	1006
6	rs217310	A	T	0.44334	1006
6	rs217309	C	T	0.447316	1006
6	rs6940118	T	C	0.05666	1006
6	rs116871961	A	T	0.00894632	1006
6	rs2273365	C	T	0.05666	1006
6	rs73486947	C	T	0.0198807	1006
6	rs147468806	C	T	0.00894632	1006
6	rs28610893	T	C	0.237575	1006
6	rs76215862	G	T	0.0159046	1006
6	rs72903589	T	C	0.0198807	1006
6	rs217308	T	C	0.444334	1006
6	rs217307	T	C	0.991054	1006
6	rs117491925	T	A	0.0228628	1006
6	rs62419593	C	T	0.0954274	1006
6	rs72903598	C	T	0.05666	1006
6	rs217305	A	G	0.887674	1006
6	rs12199980	C	A	0.05666	1006
6	rs217304	A	G	0.44334	1006
6	rs60730	G	A	0.44334	1006
6	rs13214492	G	T	0.223658	1006
6	rs117102779	T	C	0.0178926	1006
6	rs217303	G	A	0.444334	1006
6	rs13192685	C	A	0.225646	1006
6	rs217302	G	A	0.763419	1006
6	rs217300	G	A	0.434394	1006
6	rs217298	A	C	0.746521	1006
6	rs61088842	T	A	0.0198807	1006
6	rs1118543	G	C	0.303181	1006
6	rs78196744	G	A	0.0367793	1006
6	rs11752615	C	T	0.223658	1006
6	rs217297	G	A	0.445328	1006
6	rs72905514	G	A	0.05666	1006
6	rs77798593	C	A	0.0397614	1006
6	rs217296	T	A	0.763419	1006
6	rs217295	C	G	0.44334	1006
6	rs3798863	T	C	0.0198807	1006
6	rs112668144	A	G	0.0149105	1006
6	rs62419594	T	C	0.0894632	1006
6	rs72905519	G	T	0.05666	1006
6	rs72905520	G	A	0.05666	1006
6	rs56317217	G	A	0.0576541	1006
6	rs91894	C	G	0.44334	1006
6	rs755101	T	C	0.240557	1006
6	rs12197515	A	G	0.0576541	1006
6	rs60532744	C	T	0.0198807	1006
6	rs78593667	A	G	0.0218688	1006
6	rs217294	T	A	0.748509	1006
6	rs1454130	T	G	0.240557	1006
6	rs217293	T	C	0.0586481	1006
6	rs77911444	C	T	0.0198807	1006
6	rs118097773	C	A	0.0198807	1006
6	rs35594074	C	T	0.223658	1006
6	rs217291	T	C	0.444334	1006
6	rs34346491	C	T	0.223658	1006
6	rs35787826	A	G	0.0139165	1006
6	rs1454132	T	A	0.238569	1006
6	rs73486960	A	G	0.0198807	1006
6	rs73486964	A	T	0.0198807	1006
6	rs11753966	T	A	0.223658	1006
6	rs217290	C	T	0.444334	1006
6	rs13215382	T	G	0.240557	1006
6	rs7749272	A	G	0.05666	1006
6	rs72905532	G	A	0.026839	1006
6	rs217289	G	A	0.445328	1006
6	rs12525261	T	G	0.240557	1006
6	rs57395822	C	A	0.0198807	1006
6	rs12201719	T	G	0.302187	1006
6	rs12194716	C	T	0.05666	1006
6	rs73486977	T	C	0.0198807	1006
6	rs217287	C	T	0.444334	1006
6	rs17260332	G	C	0.223658	1006
6	rs12200465	G	A	0.05666	1006
6	rs217286	A	G	0.4334	1006
6	rs813882	C	T	0.274354	1006
6	rs73486981	A	G	0.0188867	1006
6	rs7751197	G	T	0.055666	1006
6	rs13204774	C	T	0.198807	1006
6	rs141258263	G	T	0.0258449	1006
6	rs488311	G	T	0.05666	1006
6	rs13205234	G	A	0.198807	1006
6	rs217285	G	T	0.129225	1006
6	rs139801263	C	T	0.0218688	1006
6	rs522115	T	C	0.05666	1006
6	rs6900297	C	T	0.0467197	1006
6	rs217283	G	C	0.818091	1006
6	rs217282	T	C	0.959245	1006
6	rs532851245	C	A	0.0149105	1006
6	rs217281	C	G	0.959245	1006
6	rs624076	G	A	0.181909	1006
6	rs623681	A	T	0.131213	1006
6	rs112159808	T	C	0.0228628	1006
6	rs1745870	C	G	0.181909	1006
6	rs592277	A	G	0.571571	1006
6	rs147026063	C	T	0.0228628	1006
6	rs146014422	G	A	0.0258449	1006
6	rs484056	C	T	0.117296	1006
6	rs62419598	T	C	0.0407555	1006
6	rs79433378	T	C	0.0407555	1006
6	rs2924667	C	G	0.166998	1006
6	rs62419600	C	G	0.0407555	1006
6	rs590243	C	A	0.166004	1006
6	rs494873	T	G	0.167992	1006
6	rs588015	G	A	0.168986	1006
6	rs586661	C	T	0.167992	1006
6	rs142361745	C	T	0.028827	1006
6	rs150338808	C	A	0.00795229	1006
6	rs6928028	G	C	0.0407555	1006
6	rs515304	T	C	0.568588	1006
6	rs60861212	T	A	0.0407555	1006
6	rs570509	T	A	0.166004	1006
6	rs78012579	G	C	0.0218688	1006
6	rs62419602	A	T	0.0407555	1006
6	rs588134	C	T	0.117296	1006
6	rs524004	A	T	0.5666	1006
6	rs7757521	C	T	0.0407555	1006
6	rs75991813	C	T	0.0407555	1006
6	rs62419604	A	T	0.0407555	1006
6	rs79829347	T	G	0.0139165	1006
6	rs660956	C	A	0.166004	1006
6	rs675377	C	T	0.117296	1006
6	rs584617	C	T	0.11829	1006
6	rs116998383	A	G	0.0198807	1006
6	rs111948092	G	C	0.0119284	1006
6	rs614565	T	C	0.166998	1006
6	rs548029	A	C	0.88171	1006
6	rs640984	C	T	0.166004	1006
6	rs77703513	A	G	0.0407555	1006
6	rs655805	T	C	0.117296	1006
6	rs524837	A	G	0.167992	1006
6	rs670404	C	A	0.117296	1006
6	rs117643996	A	G	0.0417495	1006
6	rs118167493	C	T	0.0149105	1006
6	rs1092609	G	A	0.117296	1006
6	rs78745544	C	T	0.0407555	1006
6	rs512772	T	G	0.16998	1006
6	rs13208065	A	G	0.40159	1006
6	rs6924921	A	G	0.0407555	1006
6	rs627528	T	C	0.957256	1006
6	rs185388459	T	A	0.00695825	1006
6	rs76635736	G	A	0.0298211	1006
6	rs139802898	A	C	0.0159046	1006
6	rs536602	C	T	0.168986	1006
6	rs142401244	A	T	0.0159046	1006
6	rs630166	T	C	0.16998	1006
6	rs629185	A	T	0.16501	1006
6	rs2085052	T	A	0.0397614	1006
6	rs112567504	T	C	0.0238569	1006
6	rs139308969	C	T	0.0198807	1006
6	rs584842	T	C	0.127237	1006
6	rs583014	A	T	0.178926	1006
6	rs548111	A	G	0.17992	1006
6	rs679615	T	C	0.127237	1006
6	rs62419642	T	A	0.0725646	1006
6	rs11969070	C	T	0.0248509	1006
6	rs500164	A	G	0.127237	1006
6	rs181466328	C	T	0.0109344	1006
6	rs7453133	C	T	0.0397614	1006
6	rs117842345	T	C	0.00795229	1006
6	rs79412013	G	A	0.0407555	1006
6	rs62419643	T	A	0.0397614	1006
6	rs512670	C	T	0.127237	1006
6	rs12196176	C	G	0.0168986	1006
6	rs493977	A	G	0.127237	1006
6	rs113105647	C	T	0.0238569	1006
6	rs548730	G	C	0.178926	1006
6	rs62419644	C	A	0.0397614	1006
6	rs62419645	A	G	0.0397614	1006
6	rs623263	T	C	0.127237	1006
6	rs1171534	A	G	0.178926	1006
6	rs117024133	T	C	0.0258449	1006
6	rs17789158	A	G	0.0397614	1006
6	rs1171533	C	T	0.177932	1006
6	rs814016	G	C	0.168986	1006
6	rs62419648	C	T	0.027833	1006
6	rs686692	G	T	0.16501	1006
6	rs10943954	G	T	0.781312	1006
6	rs772909	T	C	0.960239	1006
6	rs1853802	G	T	0.781312	1006
6	rs1574945	T	A	0.960239	1006
6	rs1629054	T	C	0.177932	1006
6	rs688804	T	C	0.16501	1006
6	rs72905602	G	A	0.0606362	1006
6	rs7770970	C	T	0.781312	1006
6	rs13220617	C	T	0.382704	1006
6	rs603776	T	A	0.172962	1006
6	rs607445	G	A	0.170974	1006
6	rs11758246	C	G	0.0109344	1006
6	rs1145703	A	G	0.7833	1006
6	rs72907613	C	T	0.0666004	1006
6	rs10806263	G	A	0.7833	1006
6	rs626674	T	C	0.163022	1006
6	rs76926375	T	G	0.0119284	1006
6	rs13197833	G	T	0.384692	1006
6	rs672688	T	C	0.960239	1006
6	rs673531	T	C	0.960239	1006
6	rs676282	C	A	0.170974	1006
6	rs6454338	G	C	0.7833	1006
6	rs7349874	C	G	0.7833	1006
6	rs118103985	A	C	0.0188867	1006
6	rs72907617	C	T	0.0606362	1006
6	rs610196	C	T	0.959245	1006
6	rs78349759	C	T	0.0129225	1006
6	rs149255008	G	A	0.0328032	1006
6	rs641469	C	T	0.163022	1006
6	rs117448311	T	C	0.0139165	1006
6	rs592188	C	T	0.960239	1006
6	rs561857252	G	A	0.00994036	1006
6	rs653345	T	G	0.960239	1006
6	rs114022869	A	T	0.00994036	1006
6	rs117102686	G	A	0.0238569	1006
6	rs671367	C	A	0.166004	1006
6	rs189951712	G	T	0.0168986	1006
6	rs2764724	T	C	0.961233	1006
6	rs603859	T	C	0.16998	1006
6	rs10943957	T	A	0.789264	1006
6	rs6922938	C	T	0.789264	1006
6	rs7741567	T	G	0.960239	1006
6	rs13219311	G	C	0.789264	1006
6	rs1570842	C	G	0.960239	1006
6	rs1570843	C	T	0.790258	1006
6	rs9449697	C	T	0.164016	1006
6	rs2324476	T	C	0.164016	1006
6	rs9362008	C	T	0.164016	1006
6	rs6454339	A	G	0.960239	1006
6	rs189108058	C	A	0.0139165	1006
6	rs6915399	G	A	0.790258	1006
6	rs7451689	G	A	0.790258	1006
6	rs34596846	G	A	0.00894632	1006
6	rs9350988	G	A	0.16501	1006
6	rs942769	A	G	0.960239	1006
6	rs13211072	C	T	0.375746	1006
6	rs4409159	G	A	0.959245	1006
6	rs76380652	A	G	0.0347913	1006
6	rs1925462	C	A	0.082505	1006
6	rs2209478	A	G	0.0337972	1006
6	rs9359570	A	C	0.082505	1006
6	rs6901929	C	G	0.082505	1006
6	rs16874015	T	C	0.0467197	1006
6	rs9294281	T	C	0.082505	1006
6	rs4707016	C	T	0.403579	1006
6	rs1325473	C	T	0.083499	1006
6	rs71568891	A	G	0.0467197	1006
6	rs2147861	C	A	0.082505	1006
6	rs34875273	T	A	0.082505	1006
6	rs62421371	T	C	0.219682	1006
6	rs7756376	G	A	0.0347913	1006
6	rs6454340	G	C	0.082505	1006
6	rs7766280	G	A	0.082505	1006
6	rs7766751	G	A	0.0357853	1006
6	rs1325474	G	A	0.082505	1006
6	rs927737	C	T	0.219682	1006
6	rs16874032	A	C	0.0467197	1006
6	rs117352883	A	G	0.0168986	1006
6	rs79342483	C	T	0.0437376	1006
6	rs7753972	A	G	0.082505	1006
6	rs34822962	C	G	0.0467197	1006
6	rs1325476	T	C	0.083499	1006
6	rs117075768	T	A	0.0168986	1006
6	rs7760007	A	G	0.082505	1006
6	rs71568892	A	G	0.0467197	1006
6	rs2224979	C	T	0.0357853	1006
6	rs112074951	C	T	0.146123	1006
6	rs2209479	T	G	0.082505	1006
6	rs118167823	T	A	0.0109344	1006
6	rs34002404	C	T	0.0467197	1006
6	rs35725992	C	T	0.0467197	1006
6	rs55950323	T	G	0.0357853	1006
6	rs9449703	G	A	0.0357853	1006
6	rs7748511	C	T	0.0357853	1006
6	rs62421374	A	T	0.082505	1006
6	rs35088646	C	G	0.0467197	1006
6	rs117999743	C	T	0.0198807	1006
6	rs4591815	G	A	0.082505	1006
6	rs78491380	T	C	0.0109344	1006
6	rs13197350	G	T	0.0467197	1006
6	rs4706187	A	C	0.0357853	1006
6	rs4706188	A	T	0.083499	1006
6	rs13217632	T	C	0.082505	1006
6	rs9353141	T	G	0.082505	1006
6	rs113098887	C	A	0.0168986	1006
6	rs77403421	C	G	0.0367793	1006
6	rs78200874	A	G	0.0159046	1006
6	rs2875350	G	A	0.082505	1006
6	rs9362010	G	C	0.082505	1006
6	rs34696671	T	C	0.0467197	1006
6	rs12524687	T	G	0.0735586	1006
6	rs9362011	A	G	0.082505	1006
6	rs151134768	A	G	0.0198807	1006
6	rs13218419	A	G	0.0467197	1006
6	rs4706189	A	C	0.083499	1006
6	rs9362012	A	T	0.082505	1006
6	rs11751404	G	C	0.170974	1006
6	rs12173431	C	G	0.082505	1006
6	rs76671353	C	T	0.0467197	1006
6	rs75400463	T	C	0.0467197	1006
6	rs9294282	A	G	0.0357853	1006
6	rs9344361	A	C	0.0357853	1006
6	rs4707017	C	A	0.0357853	1006
6	rs4707019	C	T	0.0357853	1006
6	rs9444103	T	C	0.0367793	1006
6	rs7748677	T	A	0.0347913	1006
6	rs6454341	T	A	0.0357853	1006
6	rs6454342	T	C	0.0357853	1006
6	rs9353142	T	C	0.0347913	1006
6	rs76695116	G	C	0.00795229	1006
6	rs9344362	T	C	0.0357853	1006
6	rs9353143	G	A	0.082505	1006
6	rs2298291	T	G	0.082505	1006
6	rs2298290	G	A	0.0357853	1006
6	rs2298288	G	A	0.0367793	1006
6	rs2298287	G	A	0.0357853	1006
6	rs4707020	G	A	0.0357853	1006
6	rs9344363	C	T	0.0357853	1006
6	rs59424169	A	C	0.0357853	1006
6	rs60755300	T	C	0.0357853	1006
6	rs1325472	A	T	0.0467197	1006
6	rs9350989	A	C	0.0357853	1006
6	rs58141963	G	T	0.0357853	1006
6	rs1325471	A	G	0.083499	1006
6	rs9449706	T	C	0.0357853	1006
6	rs2296412	A	G	0.0357853	1006
6	rs7748241	C	G	0.0357853	1006
6	rs141418269	G	A	0.0248509	1006
6	rs9362013	A	G	0.0357853	1006
6	rs9344364	C	G	0.0357853	1006
6	rs9362014	T	C	0.0357853	1006
6	rs9362015	A	G	0.0357853	1006
6	rs1186082	G	C	0.670974	1006
6	rs9344366	C	T	0.0357853	1006
6	rs9362016	T	C	0.0357853	1006
6	rs4593335	G	C	0.0357853	1006
6	rs35963130	C	A	0.0467197	1006
6	rs9353145	T	C	0.0357853	1006
6	rs6911374	G	A	0.0685885	1006
6	rs9341966	C	T	0.0367793	1006
6	rs9444105	G	T	0.0357853	1006
6	rs4707021	C	A	0.752485	1006
6	rs6915972	A	G	0.0357853	1006
6	rs9449708	A	G	0.0357853	1006
6	rs9449709	T	C	0.083499	1006
6	rs6928436	C	T	0.0357853	1006
6	rs6933497	A	T	0.0357853	1006
6	rs147637054	G	A	0.00894632	1006
6	rs56907108	A	T	0.0357853	1006
6	rs9449711	G	A	0.0357853	1006
6	rs9449712	A	G	0.0357853	1006
6	rs9449713	G	T	0.0357853	1006
6	rs2324477	T	A	0.0357853	1006
6	rs2875351	A	G	0.083499	1006
6	rs9449714	A	G	0.0357853	1006
6	rs6909823	G	C	0.0357853	1006
6	rs9344367	A	G	0.0357853	1006
6	rs34984119	C	T	0.0467197	1006
6	rs72907644	C	T	0.0328032	1006
6	rs9353146	T	C	0.0357853	1006
6	rs7772151	A	G	0.083499	1006
6	rs9449715	A	G	0.0357853	1006
6	rs6902046	A	C	0.0357853	1006
6	rs6907030	C	G	0.083499	1006
6	rs9353147	A	C	0.0357853	1006
6	rs6908006	A	G	0.989066	1006
6	rs35169569	T	C	0.166998	1006
6	rs6913916	C	G	0.0357853	1006
6	rs9359572	C	G	0.668986	1006
6	rs9353149	T	G	0.082505	1006
6	rs9341967	C	T	0.752485	1006
6	rs9449717	T	C	0.0357853	1006
6	rs141829960	T	G	0.0159046	1006
6	rs1536151	C	T	0.0357853	1006
6	rs1536150	A	G	0.083499	1006
6	rs1536149	C	T	0.0357853	1006
6	rs1536148	A	G	0.0357853	1006
6	rs61762795	C	T	0.0109344	1006
6	rs9350990	G	A	0.0357853	1006
6	rs9362017	A	T	0.0357853	1006
6	rs1983863	A	T	0.0357853	1006
6	rs1983862	C	T	0.0357853	1006
6	rs9344368	T	C	0.083499	1006
6	rs12110699	T	C	0.0357853	1006
6	rs4706190	A	G	0.0357853	1006
6	rs2324478	A	G	0.0357853	1006
6	rs61762797	C	T	0.0467197	1006
6	rs35902583	C	G	0.0467197	1006
6	rs2324480	G	A	0.0357853	1006
6	rs2324481	T	G	0.0357853	1006
6	rs2324482	C	G	0.0357853	1006
6	rs61762801	A	G	0.0258449	1006
6	rs9344369	G	T	0.0357853	1006
6	rs9344370	A	G	0.0357853	1006
6	rs9353150	T	C	0.0357853	1006
6	rs61762805	G	A	0.0258449	1006
6	rs9344372	T	C	0.0347913	1006
6	rs9350991	G	A	0.0357853	1006
6	rs111326419	G	A	0.00994036	1006
6	rs9359573	G	A	0.0357853	1006
6	rs9449718	T	C	0.082505	1006
6	rs3757003	G	A	0.083499	1006
6	rs3757002	A	G	0.0357853	1006
6	rs75033865	T	A	0.0308151	1006
6	rs34223447	C	G	0.0467197	1006
6	rs9341968	A	G	0.0347913	1006
6	rs9353151	A	G	0.082505	1006
6	rs9353152	G	C	0.0357853	1006
6	rs13203946	C	T	0.0467197	1006
6	rs141139759	G	A	0.0695825	1006
6	rs34302646	T	C	0.0467197	1006
6	rs142346950	G	A	0.148111	1006
6	rs6454345	G	A	0.0357853	1006
6	rs9362018	T	G	0.0357853	1006
6	rs9344374	G	A	0.0357853	1006
6	rs71568895	T	C	0.0467197	1006
6	rs6454346	G	A	0.0357853	1006
6	rs71568896	C	T	0.0467197	1006
6	rs9449722	A	G	0.0347913	1006
6	rs6914522	T	A	0.0357853	1006
6	rs6940214	G	A	0.0357853	1006
6	rs182608618	A	C	0.0159046	1006
6	rs6940766	G	A	0.084493	1006
6	rs7741637	A	G	0.0357853	1006
6	rs34163368	T	A	0.0467197	1006
6	rs7741983	A	G	0.083499	1006
6	rs7746474	A	C	0.0357853	1006
6	rs12175491	C	T	0.0357853	1006
6	rs9344375	G	C	0.0357853	1006
6	rs61762813	G	A	0.0228628	1006
6	rs36060658	T	C	0.0467197	1006
6	rs9344376	A	G	0.0357853	1006
6	rs55836441	T	C	0.0357853	1006
6	rs137892552	C	T	0.0109344	1006
6	rs1998742	G	A	0.264414	1006
6	rs62419731	G	T	0.0357853	1006
6	rs3778190	A	T	0.0357853	1006
6	rs3778189	C	G	0.0347913	1006
6	rs1408933	C	T	0.0357853	1006
6	rs61763815	T	C	0.0347913	1006
6	rs9444109	A	G	0.0357853	1006
6	rs61763821	T	C	0.0109344	1006
6	rs7773061	A	G	0.0367793	1006
6	rs3778187	A	C	0.0357853	1006
6	rs3818442	T	C	0.0367793	1006
6	rs117107959	A	G	0.0298211	1006
6	rs9359574	C	G	0.0347913	1006
6	rs3778186	A	G	0.0367793	1006
6	rs34558893	T	C	0.0467197	1006
6	rs9341969	A	C	0.0367793	1006
6	rs1886706	G	T	0.0337972	1006
6	rs9362020	A	C	0.0347913	1006
6	rs9353158	A	G	0.0377734	1006
6	rs35250903	G	A	0.0159046	1006
6	rs3778184	T	G	0.0367793	1006
6	rs61756889	A	G	0.0119284	1006
6	rs9344377	G	A	0.083499	1006
6	rs215963	C	G	0.0149105	1006
6	rs10080466	C	T	0.0357853	1006
6	rs9344378	G	A	0.0367793	1006
6	rs34325544	G	A	0.0467197	1006
6	rs13199997	T	G	0.0467197	1006
6	rs118095503	G	A	0.0298211	1006
6	rs1325468	C	T	0.0367793	1006
6	rs74966061	T	G	0.0238569	1006
6	rs13197304	C	T	0.0467197	1006
6	rs9362021	G	A	0.0357853	1006
6	rs61756902	G	C	0.0129225	1006
6	rs1325469	A	G	0.083499	1006
6	rs13191831	T	A	0.0467197	1006
6	rs61756914	G	T	0.110338	1006
6	rs965208	G	T	0.083499	1006
6	rs6454347	T	A	0.083499	1006
6	rs9359575	C	A	0.0347913	1006
6	rs61756915	A	G	0.0407555	1006
6	rs6454348	G	A	0.0367793	1006
6	rs35357015	T	C	0.0884692	1006
6	rs117576516	C	T	0.0377734	1006
6	rs13200637	G	C	0.0467197	1006
6	rs9449727	A	G	0.0367793	1006
6	rs140429255	C	T	0.0238569	1006
6	rs117371307	G	C	0.0467197	1006
6	rs117658348	G	A	0.0228628	1006
6	rs113179252	A	G	0.110338	1006
6	rs9362022	G	T	0.0347913	1006
6	rs71568900	G	T	0.0467197	1006
6	rs9344379	G	A	0.0357853	1006
6	rs215964	C	G	0.264414	1006
6	rs13217863	A	T	0.0467197	1006
6	rs9344380	T	C	0.0417495	1006
6	rs9353159	C	T	0.0417495	1006
6	rs117596377	A	G	0.0298211	1006
6	rs3778183	A	G	0.0417495	1006
6	rs3778182	A	C	0.0407555	1006
6	rs9362024	C	T	0.0367793	1006
6	rs9344381	A	G	0.0367793	1006
6	rs9362025	C	T	0.0357853	1006
6	rs147866187	C	T	0.0238569	1006
6	rs6454349	T	C	0.0894632	1006
6	rs6454350	A	G	0.0427435	1006
6	rs13220487	C	T	0.0467197	1006
6	rs7742988	G	A	0.0477137	1006
6	rs9294284	T	C	0.0914513	1006
6	rs9449728	C	T	0.0914513	1006
6	rs1408931	T	A	0.0417495	1006
6	rs2147860	G	T	0.0516899	1006
6	rs9353160	A	G	0.0417495	1006
6	rs9344382	G	A	0.0367793	1006
6	rs6929690	A	T	0.0417495	1006
6	rs1581800	C	T	0.027833	1006
6	rs2223629	C	A	0.0765408	1006
6	rs13213244	T	C	0.0437376	1006
6	rs6915114	A	G	0.0457256	1006
6	rs34990027	C	T	0.0437376	1006
6	rs7757940	G	A	0.0457256	1006
6	rs717083	T	A	0.0318091	1006
6	rs13210229	G	A	0.0437376	1006
6	rs13210394	G	C	0.0447316	1006
6	rs6912739	T	C	0.0457256	1006
6	rs146688376	G	A	0.0109344	1006
6	rs140270225	G	A	0.0149105	1006
6	rs35101861	G	A	0.0437376	1006
6	rs9449731	C	T	0.0457256	1006
6	rs7774773	A	C	0.0457256	1006
6	rs34728300	C	T	0.0437376	1006
6	rs6903739	G	A	0.0477137	1006
6	rs9449733	A	G	0.0477137	1006
6	rs1737793	C	A	0.0119284	1006
6	rs111858701	T	C	0.0119284	1006
6	rs61243366	A	G	0.0437376	1006
6	rs9449734	A	G	0.0467197	1006
6	rs73477166	A	T	0.0447316	1006
6	rs111753837	C	T	0.00994036	1006
6	rs9449736	A	G	0.0457256	1006
6	rs141802680	A	C	0.0129225	1006
6	rs34107332	C	G	0.0447316	1006
6	rs2143435	T	C	0.0447316	1006
6	rs78901786	T	C	0.0337972	1006
6	rs13213096	A	G	0.0447316	1006
6	rs35728355	T	C	0.0447316	1006
6	rs34576021	C	G	0.0447316	1006
6	rs7740166	G	C	0.0447316	1006
6	rs13192863	G	A	0.0447316	1006
6	rs139957081	C	T	0.026839	1006
6	rs34940637	G	A	0.0457256	1006
6	rs34939656	T	C	0.0457256	1006
6	rs117123057	C	T	0.0298211	1006
6	rs13207324	T	C	0.0457256	1006
6	rs76224201	C	A	0.0298211	1006
6	rs215972	C	T	0.385686	1006
6	rs215973	A	G	0.484095	1006
6	rs7754728	C	T	0.0487078	1006
6	rs73749684	A	C	0.0477137	1006
6	rs215974	G	A	0.915507	1006
6	rs9359577	G	A	0.0785288	1006
6	rs7770749	G	T	0.0477137	1006
6	rs76246280	G	A	0.00894632	1006
6	rs35152247	G	A	0.0457256	1006
6	rs9359579	G	A	0.0298211	1006
6	rs215971	C	T	0.470179	1006
6	rs80248219	T	G	0.0457256	1006
6	rs73477200	C	T	0.0457256	1006
6	rs9294288	C	T	0.0487078	1006
6	rs1928280	T	C	0.0487078	1006
6	rs35881960	A	G	0.0457256	1006
6	rs117850939	A	G	0.0109344	1006
6	rs147650194	G	A	0.0119284	1006
6	rs9353162	C	A	0.0298211	1006
6	rs10455423	C	T	0.0168986	1006
6	rs35387977	T	A	0.0457256	1006
6	rs72907658	A	C	0.0914513	1006
6	rs80257688	A	G	0.0387674	1006
6	rs6454352	T	C	0.05666	1006
6	rs72907660	A	G	0.0934394	1006
6	rs13209543	C	T	0.0526839	1006
6	rs215970	A	C	0.0228628	1006
6	rs139251559	T	C	0.00894632	1006
6	rs71570703	A	T	0.0526839	1006
6	rs139186256	G	C	0.0178926	1006
6	rs13192345	G	A	0.0526839	1006
6	rs9444130	T	C	0.05666	1006
6	rs35289230	T	G	0.0526839	1006
6	rs215969	G	A	0.27336	1006
6	rs215967	T	C	0.277336	1006
6	rs215966	G	A	0.274354	1006
6	rs13194787	C	A	0.135189	1006
6	rs1180661	A	C	0.277336	1006
6	rs605477	C	G	0.267396	1006
6	rs604527	C	T	0.26839	1006
6	rs593300	C	T	0.270378	1006
6	rs495461	G	A	0.26839	1006
6	rs498283	T	C	0.275348	1006
6	rs686350	G	A	0.267396	1006
6	rs76322606	A	G	0.0109344	1006
6	rs555269	C	T	0.270378	1006
6	rs12199252	A	C	0.0198807	1006
6	rs1753990	G	T	0.27336	1006
6	rs10943964	A	T	0.185885	1006
6	rs74435460	A	G	0.0427435	1006
6	rs138222158	G	A	0.0159046	1006
6	rs2497137	C	G	0.72664	1006
6	rs986469	C	T	0.725646	1006
6	rs138708491	C	T	0.0228628	1006
6	rs4707028	A	G	0.72664	1006
6	rs149832705	T	C	0.0119284	1006
6	rs10943965	C	T	0.722664	1006
6	rs7383714	C	T	0.722664	1006
6	rs10806264	G	A	0.722664	1006
6	rs4707029	C	T	0.72664	1006
6	rs4707030	A	C	0.724652	1006
6	rs4707031	G	A	0.722664	1006
6	rs9359580	A	G	0.722664	1006
6	rs4707032	C	T	0.722664	1006
6	rs12211700	A	G	0.727634	1006
6	rs9341971	A	C	0.713718	1006
6	rs2480211	T	C	0.715706	1006
6	rs73479072	T	C	0.0228628	1006
6	rs2480181	G	A	0.0337972	1006
6	rs142357341	C	T	0.0178926	1006
6	rs2480182	A	C	0.0457256	1006
6	rs2497159	T	C	0.0467197	1006
6	rs71570705	C	G	0.0367793	1006
6	rs147251628	C	T	0.0387674	1006
6	rs6938302	C	G	0.0487078	1006
6	rs2149587	T	C	0.0477137	1006
6	rs80332890	G	A	0.0427435	1006
6	rs2497109	G	A	0.0427435	1006
6	rs147282913	A	T	0.00994036	1006
6	rs150829816	T	C	0.00795229	1006
6	rs9344383	G	A	0.0576541	1006
6	rs111596200	G	C	0.132207	1006
6	rs2497107	C	T	0.17992	1006
6	rs75623740	A	G	0.132207	1006
6	rs79568222	T	C	0.0387674	1006
6	rs146006148	G	C	0.0298211	1006
6	rs1928279	C	G	0.133201	1006
6	rs112659403	G	T	0.133201	1006
6	rs112951686	C	T	0.133201	1006
6	rs2497106	T	C	0.17992	1006
6	rs191039030	C	T	0.00894632	1006
6	rs2497105	C	G	0.0447316	1006
6	rs113857603	A	G	0.0119284	1006
6	rs78951536	C	G	0.135189	1006
6	rs76418814	T	C	0.133201	1006
6	rs56066610	A	G	0.178926	1006
6	rs2480185	T	A	0.0427435	1006
6	rs151071338	G	A	0.00994036	1006
6	rs10455424	C	T	0.0248509	1006
6	rs2480186	G	T	0.180915	1006
6	rs2497151	A	C	0.0467197	1006
6	rs9362026	A	G	0.761431	1006
6	rs185878346	A	G	0.0109344	1006
6	rs2480187	A	T	0.0427435	1006
6	rs2480188	A	C	0.0447316	1006
6	rs2480189	G	C	0.0427435	1006
6	rs75878665	C	T	0.00994036	1006
6	rs2497160	C	G	0.185885	1006
6	rs2497162	A	G	0.186879	1006
6	rs117898207	G	A	0.028827	1006
6	rs2497108	C	T	0.228628	1006
6	rs11965513	A	G	0.213718	1006
6	rs11970494	C	T	0.212724	1006
6	rs142014089	G	A	0.00994036	1006
6	rs117575496	G	A	0.0387674	1006
6	rs45563336	C	T	0.21173	1006
6	rs112932891	T	G	0.0159046	1006
6	rs9449760	C	T	0.257455	1006
6	rs72907692	C	T	0.0159046	1006
6	rs17729906	T	C	0.21173	1006
6	rs2497113	G	A	0.256461	1006
6	rs77251513	T	C	0.0168986	1006
6	rs191186144	G	A	0.0248509	1006
6	rs149952887	G	A	0.0168986	1006
6	rs2497115	G	T	0.265408	1006
6	rs2480191	T	C	0.265408	1006
6	rs2497116	A	G	0.265408	1006
6	rs2497117	A	G	0.0457256	1006
6	rs74348304	G	A	0.027833	1006
6	rs2497118	A	G	0.0427435	1006
6	rs2480192	T	C	0.0437376	1006
6	rs17730011	A	G	0.218688	1006
6	rs2497119	A	C	0.0437376	1006
6	rs77337825	A	T	0.0178926	1006
6	rs58762191	A	G	0.22167	1006
6	rs56297130	T	A	0.220676	1006
6	rs73483236	G	A	0.218688	1006
6	rs113246858	T	G	0.219682	1006
6	rs116870380	C	G	0.0377734	1006
6	rs189829650	A	G	0.0318091	1006
6	rs9444134	A	G	0.167992	1006
6	rs112316846	A	G	0.298211	1006
6	rs113841938	G	A	0.0159046	1006
6	rs60732243	G	C	0.166998	1006
6	rs61604960	G	T	0.166998	1006
6	rs59581852	G	C	0.166998	1006
6	rs58988815	A	G	0.167992	1006
6	rs115064140	A	G	0.167992	1006
6	rs1928281	G	A	0.227634	1006
6	rs2225244	C	A	0.228628	1006
6	rs78271721	A	G	0.0119284	1006
6	rs74823174	C	T	0.167992	1006
6	rs1556111	A	C	0.168986	1006
6	rs2497120	G	A	0.22664	1006
6	rs2497146	G	T	0.055666	1006
6	rs2987728	G	A	0.055666	1006
6	rs1928282	G	C	0.228628	1006
6	rs2480194	G	A	0.222664	1006
6	rs2497143	C	T	0.220676	1006
6	rs2480195	C	T	0.055666	1006
6	rs184367924	C	T	0.0139165	1006
6	rs75287938	G	T	0.173956	1006
6	rs9449773	A	G	0.244533	1006
6	rs60595469	T	C	0.173956	1006
6	rs149815616	T	C	0.0218688	1006
6	rs77779050	T	C	0.0119284	1006
6	rs2497142	A	T	0.055666	1006
6	rs76976933	C	T	0.0159046	1006
6	rs80228733	C	T	0.0168986	1006
6	rs2497141	G	A	0.228628	1006
6	rs6934500	C	G	0.156064	1006
6	rs2497140	T	C	0.228628	1006
6	rs2497139	G	T	0.055666	1006
6	rs58485852	A	G	0.161034	1006
6	rs9449775	A	G	0.172962	1006
6	rs57006418	T	G	0.158052	1006
6	rs2497138	C	A	0.0715706	1006
6	rs73752627	A	T	0.158052	1006
6	rs73752628	T	C	0.158052	1006
6	rs150821544	C	A	0.00994036	1006
6	rs73752629	G	A	0.158052	1006
6	rs73752630	G	T	0.158052	1006
6	rs147615467	C	G	0.158052	1006
6	rs142060512	C	T	0.0218688	1006
6	rs145903667	C	G	0.158052	1006
6	rs77979471	G	A	0.158052	1006
6	rs73752631	T	C	0.158052	1006
6	rs6922368	C	A	0.158052	1006
6	rs73752632	A	G	0.158052	1006
6	rs2480196	G	A	0.0705765	1006
6	rs6928025	C	T	0.159046	1006
6	rs6928551	G	T	0.159046	1006
6	rs2497136	C	G	0.055666	1006
6	rs6928815	C	T	0.159046	1006
6	rs60174337	A	T	0.159046	1006
6	rs60609955	G	A	0.159046	1006
6	rs56338216	G	A	0.159046	1006
6	rs60852484	A	C	0.159046	1006
6	rs2497135	C	T	0.05666	1006
6	rs2497134	A	G	0.05666	1006
6	rs58118148	C	T	0.158052	1006
6	rs2497133	C	T	0.0725646	1006
6	rs2497132	C	G	0.0725646	1006
6	rs2497131	G	A	0.0725646	1006
6	rs2480197	G	A	0.0725646	1006
6	rs9449776	C	T	0.0725646	1006
6	rs2875382	C	T	0.230616	1006
6	rs9449777	G	T	0.0725646	1006
6	rs7450001	G	A	0.158052	1006
6	rs2497130	G	A	0.0725646	1006
6	rs2497129	T	C	0.0725646	1006
6	rs2497128	A	G	0.0725646	1006
6	rs1045649	C	T	0.0725646	1006
6	rs3219	C	T	0.0725646	1006
6	rs8348	G	A	0.0735586	1006
6	rs2497127	A	G	0.0725646	1006
6	rs2497126	T	C	0.0725646	1006
6	rs35471922	T	C	0.230616	1006
6	rs2497125	A	G	0.0725646	1006
6	rs2497124	A	G	0.0725646	1006
6	rs2480198	C	T	0.0725646	1006
6	rs9449781	C	A	0.230616	1006
6	rs2480199	C	T	0.0725646	1006
6	rs79715485	G	A	0.189861	1006
6	rs2497123	T	G	0.263419	1006
6	rs2497122	G	A	0.0725646	1006
6	rs116923768	A	T	0.0168986	1006
6	rs73750504	T	A	0.190855	1006
6	rs9449783	T	A	0.0149105	1006
6	rs73750506	A	G	0.190855	1006
6	rs73750507	T	C	0.190855	1006
6	rs6902104	G	A	0.0149105	1006
6	rs80137087	T	C	0.190855	1006
6	rs73750508	C	T	0.190855	1006
6	rs73750509	G	A	0.158052	1006
6	rs2497121	A	G	0.263419	1006
6	rs2480200	T	A	0.263419	1006
6	rs2480201	C	T	0.055666	1006
6	rs117168227	G	C	0.0149105	1006
6	rs73483275	T	G	0.0168986	1006
6	rs1928283	A	G	0.0159046	1006
6	rs10485092	T	G	0.0795229	1006
6	rs62418661	C	T	0.0506958	1006
6	rs141656735	T	C	0.0149105	1006
6	rs6931284	A	T	0.0695825	1006
6	rs75416979	G	A	0.0516899	1006
6	rs1928284	G	T	0.0168986	1006
6	rs2480202	G	C	0.0695825	1006
6	rs17668963	C	A	0.0526839	1006
6	rs72907699	C	A	0.0228628	1006
6	rs76338080	T	C	0.0168986	1006
6	rs62418662	A	G	0.0705765	1006
6	rs62418663	C	T	0.0516899	1006
6	rs1080960	C	T	0.0695825	1006
6	rs1114811	A	T	0.0516899	1006
6	rs4097471	G	A	0.0168986	1006
6	rs2480205	T	C	0.0695825	1006
6	rs112848127	G	A	0.0139165	1006
6	rs2497161	C	T	0.0695825	1006
6	rs2480207	A	G	0.0168986	1006
6	rs35777786	A	T	0.145129	1006
6	rs9449790	C	T	0.0705765	1006
6	rs141715218	T	C	0.0516899	1006
6	rs62449266	G	C	0.0526839	1006
6	rs12180243	G	A	0.0168986	1006
6	rs116878613	T	C	0.0149105	1006
6	rs190391506	C	T	0.0516899	1006
6	rs2629956	T	C	0.0695825	1006
6	rs4543332	C	A	0.136183	1006
6	rs138059302	G	A	0.0516899	1006
6	rs2149586	T	C	0.61829	1006
6	rs73483288	C	T	0.0168986	1006
6	rs142735923	A	G	0.0516899	1006
6	rs2476913	C	T	0.0705765	1006
6	rs2476894	A	G	0.0695825	1006
6	rs72907702	A	T	0.100398	1006
6	rs148382272	C	A	0.00596421	1006
6	rs62449268	G	A	0.0516899	1006
6	rs2324636	A	G	0.0526839	1006
6	rs2324637	C	T	0.0516899	1006
6	rs2476902	C	G	0.0705765	1006
6	rs77716995	C	T	0.0139165	1006
6	rs7741955	C	A	0.0526839	1006
6	rs72909504	T	C	0.0487078	1006
6	rs113122481	C	T	0.055666	1006
6	rs9449795	C	G	0.0168986	1006
6	rs62449271	A	G	0.0516899	1006
6	rs6901546	G	C	0.0705765	1006
6	rs113808377	T	C	0.0377734	1006
6	rs62449272	C	T	0.0516899	1006
6	rs62449273	G	A	0.0516899	1006
6	rs62449274	G	A	0.0516899	1006
6	rs62449275	A	C	0.0516899	1006
6	rs144556478	C	T	0.0168986	1006
6	rs62449276	G	C	0.0516899	1006
6	rs56135572	G	A	0.00894632	1006
6	rs59378559	C	T	0.0526839	1006
6	rs77844579	T	C	0.172962	1006
6	rs17185242	A	G	0.0516899	1006
6	rs9449797	A	G	0.0168986	1006
6	rs149388942	C	A	0.0159046	1006
6	rs9449798	T	C	0.0168986	1006
6	rs9449799	C	T	0.0178926	1006
6	rs141458884	C	G	0.136183	1006
```
