## Supplementary material for "Characterization of shared and ancestry-specific signals driving complex traits using multi-ancestry fine-mapping": s2.afreq

```
#CHROM	ID	REF	ALT	ALT_FREQS	OBS_CT
6	rs651997	T	C	0.191468	1008
6	rs12197711	T	C	0.146825	1008
6	rs13216745	T	C	0.0585317	1008
6	rs562535	A	C	0.191468	1008
6	rs117336243	A	G	0.0168651	1008
6	rs9444039	A	T	0.0803571	1008
6	rs62419253	A	T	0.146825	1008
6	rs144477493	T	C	0.0168651	1008
6	rs491454	T	C	0.28869	1008
6	rs491330	C	T	0.191468	1008
6	rs573241	G	T	0.19246	1008
6	rs141116581	T	A	0.015873	1008
6	rs9449579	G	T	0.287698	1008
6	rs688683	C	A	0.183532	1008
6	rs112383833	C	T	0.015873	1008
6	rs9449582	T	C	0.287698	1008
6	rs2295489	A	C	0.0228175	1008
6	rs2295488	C	T	0.0803571	1008
6	rs57970996	G	T	0.00793651	1008
6	rs482899	A	G	0.19246	1008
6	rs141257196	C	T	0.015873	1008
6	rs13208108	A	G	0.0585317	1008
6	rs6919763	T	C	0.015873	1008
6	rs1925781	C	A	0.0803571	1008
6	rs1028547	G	T	0.015873	1008
6	rs647231	G	A	0.287698	1008
6	rs73749721	G	T	0.0803571	1008
6	rs57148700	A	G	0.00793651	1008
6	rs117917800	G	A	0.015873	1008
6	rs142419323	C	T	0.015873	1008
6	rs11970642	C	T	0.0585317	1008
6	rs150722044	G	A	0.014881	1008
6	rs664153	T	A	0.181548	1008
6	rs521811	C	T	0.287698	1008
6	rs10943928	C	G	0.141865	1008
6	rs117404686	G	A	0.015873	1008
6	rs6926512	A	G	0.015873	1008
6	rs57030616	A	T	0.0803571	1008
6	rs59836263	A	G	0.0803571	1008
6	rs481325	A	G	0.287698	1008
6	rs149272904	A	G	0.015873	1008
6	rs1813511	T	C	0.00198413	1008
6	rs9449585	G	A	0.0803571	1008
6	rs495944	T	C	0.193452	1008
6	rs473267	C	T	0.287698	1008
6	rs474213	C	T	0.183532	1008
6	rs683792	A	G	0.289683	1008
6	rs542948	T	C	0.289683	1008
6	rs144770972	C	T	0.015873	1008
6	rs146570028	G	A	0.015873	1008
6	rs150171640	T	G	0.0168651	1008
6	rs57879575	G	C	0.00793651	1008
6	rs522659	T	C	0.193452	1008
6	rs16881908	T	C	0.0803571	1008
6	rs112280198	A	C	0.015873	1008
6	rs76878972	A	T	0.0218254	1008
6	rs623879	T	C	0.218254	1008
6	rs13197685	T	C	0.0585317	1008
6	rs534172	G	A	0.19246	1008
6	rs480537	A	G	0.184524	1008
6	rs686786	T	C	0.37996	1008
6	rs643160	G	A	0.193452	1008
6	rs12333004	G	A	0.0803571	1008
6	rs524068	A	C	0.19246	1008
6	rs145308121	C	G	0.015873	1008
6	rs628629	T	C	0.368056	1008
6	rs77494302	A	G	0.00793651	1008
6	rs477061	T	A	0.19246	1008
6	rs79352178	C	G	0.00793651	1008
6	rs13198278	A	G	0.0585317	1008
6	rs474075	C	T	0.368056	1008
6	rs9444040	C	T	0.0803571	1008
6	rs521406	C	T	0.28869	1008
6	rs73749738	A	T	0.0803571	1008
6	rs59542025	T	C	0.291667	1008
6	rs536739	C	G	0.305556	1008
6	rs140702813	T	C	0.015873	1008
6	rs2295093	C	G	0.078373	1008
6	rs201596246	T	G	0.0109127	1008
6	rs1180178	G	C	0.208333	1008
6	rs77992103	T	C	0.0436508	1008
6	rs77139795	T	C	0.0753968	1008
6	rs73749742	C	T	0.0753968	1008
6	rs73749744	A	G	0.0753968	1008
6	rs73749745	T	C	0.0753968	1008
6	rs59651794	G	A	0.0753968	1008
6	rs12190337	C	T	0.200397	1008
6	rs73749746	T	C	0.0753968	1008
6	rs16882103	A	G	0.0753968	1008
6	rs6902437	A	G	0.276786	1008
6	rs9449588	G	C	0.268849	1008
6	rs12197473	A	G	0.258929	1008
6	rs61291686	G	A	0.25496	1008
6	rs12212794	G	C	0.25496	1008
6	rs6930206	A	G	0.00793651	1008
6	rs6930815	G	A	0.25496	1008
6	rs6910518	T	G	0.416667	1008
6	rs6910678	T	C	0.25496	1008
6	rs117542436	A	G	0.0238095	1008
6	rs4546453	G	C	0.25496	1008
6	rs9449589	G	A	0.25496	1008
6	rs117726105	G	A	0.0238095	1008
6	rs2143891	T	C	0.416667	1008
6	rs9444042	T	A	0.255952	1008
6	rs118160719	C	T	0.0238095	1008
6	rs62421760	T	C	0.0625	1008
6	rs9444043	A	C	0.41369	1008
6	rs6912759	C	A	0.405754	1008
6	rs6454317	C	T	0.0644841	1008
6	rs13219666	T	C	0.0545635	1008
6	rs35606488	C	T	0.0545635	1008
6	rs117613061	A	T	0.0238095	1008
6	rs148923604	A	T	0.0188492	1008
6	rs117330323	A	G	0.0238095	1008
6	rs2324225	T	G	0.25496	1008
6	rs2324226	C	A	0.25496	1008
6	rs2324227	G	C	0.25496	1008
6	rs2324228	T	A	0.25496	1008
6	rs12662110	C	A	0.0238095	1008
6	rs2324229	T	C	0.31746	1008
6	rs1973928	T	C	0.405754	1008
6	rs1980511	A	G	0.25496	1008
6	rs192121129	A	G	0.0188492	1008
6	rs1016615	T	C	0.319444	1008
6	rs1016614	A	G	0.320437	1008
6	rs144119164	T	C	0.0912698	1008
6	rs1016613	T	C	0.255952	1008
6	rs150850064	A	T	0.0178571	1008
6	rs117566934	C	T	0.0644841	1008
6	rs11557539	C	T	0.0644841	1008
6	rs140378425	A	G	0.0277778	1008
6	rs117504554	C	G	0.0238095	1008
6	rs116069073	G	T	0.0644841	1008
6	rs143155023	C	G	0.0238095	1008
6	rs141235410	G	A	0.0644841	1008
6	rs6928009	A	G	0.0644841	1008
6	rs118162265	C	A	0.0267857	1008
6	rs116979468	G	A	0.014881	1008
6	rs1180244	G	A	0.0625	1008
6	rs1180243	G	T	0.405754	1008
6	rs1936821	T	C	0.327381	1008
6	rs79070747	C	G	0.159722	1008
6	rs139570721	A	T	0.0386905	1008
6	rs79337289	T	C	0.0724206	1008
6	rs9444045	G	A	0.255952	1008
6	rs9444046	T	C	0.256944	1008
6	rs55837963	C	T	0.0952381	1008
6	rs1180242	T	C	0.454365	1008
6	rs79418052	G	A	0.160714	1008
6	rs74490794	A	G	0.0238095	1008
6	rs79265271	C	T	0.0238095	1008
6	rs2300465	C	A	0.328373	1008
6	rs2300464	G	A	0.358135	1008
6	rs12194804	A	G	0.393849	1008
6	rs12209246	T	C	0.160714	1008
6	rs9444047	T	C	0.285714	1008
6	rs117698556	T	A	0.0168651	1008
6	rs1180241	G	A	0.0634921	1008
6	rs117917150	C	T	0.0297619	1008
6	rs9449593	C	T	0.285714	1008
6	rs117735629	C	T	0.0297619	1008
6	rs9449594	G	T	0.285714	1008
6	rs6913384	A	G	0.285714	1008
6	rs112728259	A	G	0.0297619	1008
6	rs75566761	C	A	0.0297619	1008
6	rs9444048	G	A	0.255952	1008
6	rs201574300	A	T	0.0724206	1008
6	rs188217566	A	T	0.0734127	1008
6	rs192599924	A	G	0.0287698	1008
6	rs116845698	A	C	0.0297619	1008
6	rs1180240	C	G	0.421627	1008
6	rs80354054	G	A	0.0297619	1008
6	rs7739549	C	G	0.285714	1008
6	rs74576768	T	G	0.015873	1008
6	rs9449595	C	T	0.285714	1008
6	rs117798407	T	C	0.0297619	1008
6	rs1012741	G	A	0.285714	1008
6	rs78893892	G	T	0.0297619	1008
6	rs71568870	T	G	0.00793651	1008
6	rs10455414	C	T	0.284722	1008
6	rs118174653	T	A	0.0734127	1008
6	rs1180239	G	A	0.347222	1008
6	rs1936819	G	A	0.25496	1008
6	rs151333403	T	C	0.0297619	1008
6	rs73749765	A	G	0.25496	1008
6	rs60675658	T	C	0.25496	1008
6	rs1180238	G	A	0.347222	1008
6	rs1180237	A	C	0.347222	1008
6	rs1180236	T	G	0.347222	1008
6	rs111802679	C	A	0.25496	1008
6	rs9449596	G	A	0.25496	1008
6	rs1180235	A	G	0.347222	1008
6	rs16882420	T	C	0.25496	1008
6	rs1180232	G	C	0.347222	1008
6	rs1180231	G	A	0.347222	1008
6	rs75537058	G	A	0.00595238	1008
6	rs1180230	T	C	0.347222	1008
6	rs9444054	C	T	0.25496	1008
6	rs73749768	T	C	0.25496	1008
6	rs1180229	C	T	0.0625	1008
6	rs138622292	C	T	0.0297619	1008
6	rs117966715	A	G	0.0734127	1008
6	rs1180228	G	A	0.347222	1008
6	rs1180227	C	T	0.420635	1008
6	rs1180226	G	A	0.345238	1008
6	rs1738632	T	G	0.418651	1008
6	rs12196969	G	A	0.276786	1008
6	rs983087	T	C	0.202381	1008
6	rs1180208	T	A	0.347222	1008
6	rs1180207	A	G	0.202381	1008
6	rs142556663	G	A	0.0208333	1008
6	rs144789846	A	T	0.0287698	1008
6	rs1180206	T	C	0.347222	1008
6	rs1180205	G	A	0.347222	1008
6	rs1180204	G	A	0.33631	1008
6	rs1180203	A	G	0.347222	1008
6	rs1180202	A	C	0.33631	1008
6	rs1180201	C	G	0.202381	1008
6	rs9449600	C	A	0.105159	1008
6	rs1180200	A	C	0.347222	1008
6	rs1180199	T	C	0.383929	1008
6	rs1180198	C	T	0.0545635	1008
6	rs1180197	C	T	0.382937	1008
6	rs9444056	T	C	0.176587	1008
6	rs148554537	G	A	0.00595238	1008
6	rs1180196	A	G	0.384921	1008
6	rs2179848	C	T	0.102183	1008
6	rs79728098	G	T	0.0287698	1008
6	rs2179847	T	C	0.113095	1008
6	rs149760142	A	G	0.0188492	1008
6	rs1180195	C	T	0.384921	1008
6	rs116924892	C	T	0.0287698	1008
6	rs117795402	A	T	0.0287698	1008
6	rs28520401	T	C	0.113095	1008
6	rs1180194	C	T	0.399802	1008
6	rs73749769	T	C	0.141865	1008
6	rs118081320	C	T	0.0168651	1008
6	rs147535612	C	T	0.0248016	1008
6	rs1180192	C	T	0.194444	1008
6	rs1180191	C	T	0.194444	1008
6	rs117607383	C	T	0.0634921	1008
6	rs12193457	T	C	0.138889	1008
6	rs1180190	G	A	0.194444	1008
6	rs1180189	A	T	0.194444	1008
6	rs149918513	T	G	0.0277778	1008
6	rs1180188	A	T	0.194444	1008
6	rs1180187	A	G	0.396825	1008
6	rs147810516	G	A	0.0337302	1008
6	rs56323856	G	A	0.127976	1008
6	rs1180186	T	G	0.396825	1008
6	rs7745864	G	T	0.124008	1008
6	rs7745988	G	A	0.198413	1008
6	rs184967830	G	A	0.0367063	1008
6	rs9449601	T	C	0.161706	1008
6	rs1180185	T	G	0.395833	1008
6	rs1180184	A	C	0.0565476	1008
6	rs13202010	T	C	0.161706	1008
6	rs78831301	C	T	0.0257937	1008
6	rs1180183	C	T	0.196429	1008
6	rs1954537	G	A	0.161706	1008
6	rs1954538	A	G	0.161706	1008
6	rs112931286	G	A	0.031746	1008
6	rs1180182	A	G	0.251984	1008
6	rs34326691	C	T	0.0555556	1008
6	rs2038242	C	T	0.142857	1008
6	rs16882847	T	C	0.0535714	1008
6	rs767144	G	T	0.214286	1008
6	rs1144196	C	A	0.214286	1008
6	rs142555484	T	C	0.015873	1008
6	rs9449602	A	T	0.0952381	1008
6	rs1144195	A	C	0.417659	1008
6	rs1144194	G	A	0.269841	1008
6	rs117141528	G	A	0.0555556	1008
6	rs149676617	T	C	0.0297619	1008
6	rs1144193	A	G	0.415675	1008
6	rs1013318	G	A	0.267857	1008
6	rs1013317	C	T	0.0535714	1008
6	rs111697157	G	T	0.047619	1008
6	rs185415274	T	G	0.00198413	1008
6	rs12190680	T	C	0.0555556	1008
6	rs1144192	C	G	0.267857	1008
6	rs1144191	C	T	0.267857	1008
6	rs142912879	G	A	0.047619	1008
6	rs1144190	C	T	0.212302	1008
6	rs1144189	C	T	0.267857	1008
6	rs7770089	C	T	0.0555556	1008
6	rs7770565	G	C	0.0555556	1008
6	rs1144188	A	G	0.267857	1008
6	rs79940652	G	A	0.047619	1008
6	rs1144187	T	C	0.267857	1008
6	rs6917618	G	A	0.0555556	1008
6	rs113798486	C	T	0.0525794	1008
6	rs1170497	C	T	0.212302	1008
6	rs1170498	T	C	0.415675	1008
6	rs76153164	C	T	0.0525794	1008
6	rs73749778	T	C	0.0952381	1008
6	rs76955988	C	G	0.0416667	1008
6	rs73749779	C	G	0.0952381	1008
6	rs1145917	T	C	0.212302	1008
6	rs1145916	G	T	0.415675	1008
6	rs4312958	C	T	0.157738	1008
6	rs1145915	A	G	0.21131	1008
6	rs12660638	G	T	0.0426587	1008
6	rs2031170	G	C	0.15873	1008
6	rs12662214	T	G	0.0426587	1008
6	rs7746973	G	A	0.0555556	1008
6	rs79991124	C	T	0.0525794	1008
6	rs111609708	C	T	0.0525794	1008
6	rs141272819	A	T	0.0109127	1008
6	rs113867678	G	A	0.0555556	1008
6	rs1170500	T	C	0.267857	1008
6	rs1170501	C	A	0.267857	1008
6	rs4346833	T	C	0.0555556	1008
6	rs1170502	A	T	0.212302	1008
6	rs139952639	C	A	0.0357143	1008
6	rs112154594	C	T	0.0525794	1008
6	rs145881989	G	C	0.0257937	1008
6	rs113015495	C	T	0.0525794	1008
6	rs117759737	A	C	0.0406746	1008
6	rs1170504	A	C	0.267857	1008
6	rs1145914	A	G	0.212302	1008
6	rs1145913	A	C	0.267857	1008
6	rs1145912	G	C	0.267857	1008
6	rs1143795	G	C	0.212302	1008
6	rs59651050	A	G	0.0952381	1008
6	rs13192303	G	A	0.0555556	1008
6	rs76759736	C	T	0.0525794	1008
6	rs1170330	T	A	0.267857	1008
6	rs1170329	T	G	0.267857	1008
6	rs9444061	T	C	0.0952381	1008
6	rs9449604	T	C	0.0952381	1008
6	rs10455416	G	A	0.0555556	1008
6	rs78663616	T	C	0.0525794	1008
6	rs1170459	G	T	0.363095	1008
6	rs1170458	G	T	0.267857	1008
6	rs1170354	T	G	0.415675	1008
6	rs1170353	T	C	0.415675	1008
6	rs1170352	C	T	0.267857	1008
6	rs148525210	G	A	0.0228175	1008
6	rs150648728	C	A	0.0138889	1008
6	rs71568871	C	T	0.0555556	1008
6	rs146505852	G	A	0.0386905	1008
6	rs1145911	T	C	0.415675	1008
6	rs1145910	G	A	0.267857	1008
6	rs12209025	G	A	0.0555556	1008
6	rs118131306	G	C	0.0406746	1008
6	rs73749784	C	T	0.0952381	1008
6	rs12197482	A	C	0.0555556	1008
6	rs1143796	T	C	0.267857	1008
6	rs9449605	T	C	0.0952381	1008
6	rs79639496	G	C	0.0525794	1008
6	rs112590319	T	A	0.0525794	1008
6	rs1170512	C	T	0.267857	1008
6	rs1170513	C	T	0.363095	1008
6	rs1170514	T	C	0.415675	1008
6	rs13195887	G	A	0.0555556	1008
6	rs1170515	G	A	0.212302	1008
6	rs1170516	C	A	0.267857	1008
6	rs1170518	T	C	0.415675	1008
6	rs1170519	C	G	0.415675	1008
6	rs3798894	G	A	0.0952381	1008
6	rs10943929	G	C	0.0555556	1008
6	rs3798893	C	T	0.0952381	1008
6	rs1144185	A	G	0.267857	1008
6	rs1145908	A	G	0.267857	1008
6	rs2023577	G	A	0.0168651	1008
6	rs73749789	T	C	0.0952381	1008
6	rs111292115	A	C	0.0297619	1008
6	rs1144184	T	C	0.415675	1008
6	rs1781746	G	A	0.114087	1008
6	rs1781747	A	T	0.262897	1008
6	rs1144183	T	C	0.268849	1008
6	rs1170348	T	C	0.358135	1008
6	rs1170347	G	A	0.114087	1008
6	rs113047827	G	A	0.0446429	1008
6	rs1170346	C	T	0.262897	1008
6	rs1170448	T	C	0.262897	1008
6	rs1144182	A	T	0.262897	1008
6	rs1144181	G	A	0.262897	1008
6	rs1144180	T	G	0.18254	1008
6	rs1170466	C	T	0.114087	1008
6	rs1144179	C	G	0.262897	1008
6	rs1144178	A	G	0.262897	1008
6	rs1144177	A	G	0.262897	1008
6	rs12201215	C	T	0.0565476	1008
6	rs750384	C	T	0.262897	1008
6	rs750386	G	A	0.114087	1008
6	rs1170339	T	C	0.262897	1008
6	rs73474713	G	A	0.14881	1008
6	rs1170340	C	A	0.262897	1008
6	rs61336621	T	C	0.0446429	1008
6	rs1170342	T	G	0.40873	1008
6	rs1170343	A	G	0.262897	1008
6	rs147705032	C	T	0.0406746	1008
6	rs1170344	C	T	0.262897	1008
6	rs150997301	C	G	0.0595238	1008
6	rs1170345	A	C	0.0575397	1008
6	rs1170480	A	G	0.262897	1008
6	rs1170481	C	T	0.262897	1008
6	rs1170482	C	T	0.268849	1008
6	rs1145904	G	A	0.262897	1008
6	rs1145903	T	C	0.113095	1008
6	rs1170483	G	C	0.262897	1008
6	rs1170484	A	G	0.262897	1008
6	rs1145902	A	G	0.262897	1008
6	rs1145901	T	C	0.262897	1008
6	rs1170485	G	T	0.262897	1008
6	rs1145900	T	C	0.114087	1008
6	rs1145899	G	C	0.114087	1008
6	rs1145898	T	C	0.262897	1008
6	rs79472270	G	A	0.0446429	1008
6	rs118045037	A	C	0.0376984	1008
6	rs10046370	C	T	0.0992063	1008
6	rs1145897	C	T	0.262897	1008
6	rs9294273	A	T	0.100198	1008
6	rs9449610	C	T	0.100198	1008
6	rs1145896	G	T	0.407738	1008
6	rs77611682	T	G	0.0198413	1008
6	rs1145895	C	A	0.262897	1008
6	rs73474729	C	T	0.0446429	1008
6	rs113524947	C	G	0.14881	1008
6	rs118080551	T	G	0.0208333	1008
6	rs16884118	A	G	0.0446429	1008
6	rs6908259	C	G	0.406746	1008
6	rs6454320	C	T	0.262897	1008
6	rs6454321	A	G	0.262897	1008
6	rs1535588	A	C	0.262897	1008
6	rs2023241	G	A	0.262897	1008
6	rs2023242	T	C	0.114087	1008
6	rs13209274	C	T	0.114087	1008
6	rs73474796	C	T	0.0446429	1008
6	rs7768369	G	A	0.114087	1008
6	rs7768456	C	T	0.114087	1008
6	rs12201760	G	A	0.0555556	1008
6	rs12215595	A	G	0.262897	1008
6	rs118040819	T	C	0.0119048	1008
6	rs12190282	A	G	0.262897	1008
6	rs16884166	A	G	0.0446429	1008
6	rs6454322	A	G	0.262897	1008
6	rs3823052	T	C	0.14881	1008
6	rs3778206	G	A	0.407738	1008
6	rs10455140	G	A	0.407738	1008
6	rs16884217	C	T	0.14881	1008
6	rs3778205	G	T	0.262897	1008
6	rs10943930	T	A	0.262897	1008
6	rs9444065	T	C	0.100198	1008
6	rs12527109	G	C	0.14881	1008
6	rs7758989	T	C	0.262897	1008
6	rs12529407	T	C	0.262897	1008
6	rs117243957	G	T	0.0297619	1008
6	rs148959880	C	T	0.0416667	1008
6	rs6940284	T	G	0.262897	1008
6	rs6917851	C	A	0.115079	1008
6	rs6923627	G	A	0.262897	1008
6	rs6930990	A	C	0.40873	1008
6	rs34533621	C	T	0.114087	1008
6	rs9449613	A	C	0.100198	1008
6	rs12524172	C	T	0.262897	1008
6	rs4706986	T	G	0.0446429	1008
6	rs9800770	C	T	0.262897	1008
6	rs7740960	T	C	0.114087	1008
6	rs12192297	T	C	0.262897	1008
6	rs12697919	G	C	0.262897	1008
6	rs12697920	C	T	0.262897	1008
6	rs12697921	G	C	0.262897	1008
6	rs12524851	T	C	0.263889	1008
6	rs13215826	C	T	0.262897	1008
6	rs13201644	T	C	0.0565476	1008
6	rs7774996	A	G	0.262897	1008
6	rs2324416	A	G	0.262897	1008
6	rs3778204	G	T	0.262897	1008
6	rs13197603	C	T	0.114087	1008
6	rs3778203	C	T	0.14881	1008
6	rs138597830	C	T	0.00694444	1008
6	rs13198062	G	A	0.262897	1008
6	rs7768550	T	G	0.262897	1008
6	rs12524968	C	G	0.262897	1008
6	rs2096223	T	G	0.262897	1008
6	rs9449614	T	A	0.100198	1008
6	rs1891554	G	A	0.0446429	1008
6	rs1539439	T	C	0.262897	1008
6	rs12213724	A	C	0.262897	1008
6	rs61402217	G	A	0.149802	1008
6	rs3757012	T	A	0.14881	1008
6	rs3757011	G	C	0.262897	1008
6	rs3778202	T	A	0.14881	1008
6	rs3778201	C	T	0.262897	1008
6	rs73476951	G	A	0.0446429	1008
6	rs12213544	G	A	0.100198	1008
6	rs1418733	C	T	0.100198	1008
6	rs9766300	T	A	0.262897	1008
6	rs149775042	G	A	0.0386905	1008
6	rs113171426	C	T	0.114087	1008
6	rs76226442	A	G	0.0575397	1008
6	rs60465537	G	A	0.14881	1008
6	rs140655307	A	G	0.0297619	1008
6	rs13205856	A	G	0.0565476	1008
6	rs111975628	T	C	0.0446429	1008
6	rs17255340	G	A	0.0575397	1008
6	rs9449615	G	T	0.407738	1008
6	rs12192000	C	T	0.0555556	1008
6	rs12192277	G	C	0.113095	1008
6	rs1361784	A	T	0.262897	1008
6	rs976065	C	T	0.262897	1008
6	rs13220730	T	C	0.0575397	1008
6	rs17196038	T	C	0.0555556	1008
6	rs35281711	G	A	0.113095	1008
6	rs13208458	C	A	0.113095	1008
6	rs16884575	G	C	0.149802	1008
6	rs9350980	C	T	0.0575397	1008
6	rs118188118	T	C	0.0446429	1008
6	rs113133091	T	G	0.0446429	1008
6	rs7753311	T	C	0.262897	1008
6	rs6937193	C	T	0.262897	1008
6	rs6937273	A	G	0.262897	1008
6	rs1937783	G	C	0.262897	1008
6	rs9449616	G	A	0.406746	1008
6	rs9444068	C	T	0.0992063	1008
6	rs117613991	T	C	0.015873	1008
6	rs2875343	G	C	0.261905	1008
6	rs12191369	A	C	0.110119	1008
6	rs2152183	C	A	0.113095	1008
6	rs118015213	G	C	0.0496032	1008
6	rs983140	T	A	0.0585317	1008
6	rs4706175	T	C	0.0535714	1008
6	rs2065733	G	A	0.264881	1008
6	rs191604516	C	T	0.0119048	1008
6	rs117319460	T	G	0.014881	1008
6	rs12198419	A	T	0.264881	1008
6	rs12529429	G	T	0.149802	1008
6	rs12214015	C	T	0.418651	1008
6	rs13215578	C	T	0.264881	1008
6	rs34639488	G	T	0.115079	1008
6	rs1591396	T	C	0.264881	1008
6	rs4706990	A	T	0.418651	1008
6	rs13209363	T	G	0.115079	1008
6	rs4706991	C	T	0.264881	1008
6	rs4706992	T	C	0.149802	1008
6	rs6926600	T	C	0.115079	1008
6	rs6900022	T	A	0.115079	1008
6	rs13192260	T	C	0.115079	1008
6	rs9294274	T	C	0.100198	1008
6	rs73476992	A	G	0.150794	1008
6	rs1112482	G	C	0.115079	1008
6	rs1112483	G	A	0.115079	1008
6	rs7750443	T	C	0.264881	1008
6	rs2095447	G	C	0.264881	1008
6	rs9444069	A	G	0.100198	1008
6	rs7740573	C	T	0.417659	1008
6	rs6454326	A	G	0.417659	1008
6	rs113715936	A	C	0.0525794	1008
6	rs6914164	C	T	0.417659	1008
6	rs12194500	G	A	0.0565476	1008
6	rs10806258	A	G	0.417659	1008
6	rs73478705	C	T	0.149802	1008
6	rs3798891	C	A	0.263889	1008
6	rs3823051	C	G	0.0456349	1008
6	rs3798890	G	A	0.115079	1008
6	rs57309832	C	A	0.244048	1008
6	rs13196407	G	A	0.115079	1008
6	rs6935296	T	A	0.265873	1008
6	rs3798889	C	A	0.263889	1008
6	rs3798888	G	A	0.0525794	1008
6	rs117961798	G	A	0.0654762	1008
6	rs3798887	C	G	0.264881	1008
6	rs13203553	C	T	0.115079	1008
6	rs60644519	T	C	0.0456349	1008
6	rs13193879	T	C	0.264881	1008
6	rs10485147	T	A	0.264881	1008
6	rs12197649	C	T	0.115079	1008
6	rs3778200	A	G	0.264881	1008
6	rs3778199	C	A	0.264881	1008
6	rs9361995	C	T	0.365079	1008
6	rs4706994	G	A	0.264881	1008
6	rs12212205	T	C	0.266865	1008
6	rs7744602	C	T	0.366071	1008
6	rs11969258	T	C	0.265873	1008
6	rs78396580	A	G	0.0257937	1008
6	rs4706176	C	T	0.0525794	1008
6	rs13215909	C	G	0.264881	1008
6	rs6935935	C	G	0.417659	1008
6	rs3757010	G	A	0.126984	1008
6	rs3757009	G	A	0.417659	1008
6	rs7757427	T	A	0.264881	1008
6	rs3798886	G	A	0.365079	1008
6	rs57177898	C	T	0.100198	1008
6	rs3798885	T	C	0.416667	1008
6	rs73751504	A	G	0.100198	1008
6	rs73478729	C	T	0.149802	1008
6	rs13197684	A	C	0.407738	1008
6	rs13214484	T	C	0.264881	1008
6	rs58933957	T	C	0.149802	1008
6	rs16885228	G	A	0.149802	1008
6	rs12208468	C	T	0.115079	1008
6	rs7758546	G	C	0.264881	1008
6	rs75202717	G	T	0.100198	1008
6	rs4706996	C	T	0.407738	1008
6	rs3798884	C	A	0.264881	1008
6	rs12524383	T	C	0.264881	1008
6	rs58379097	C	T	0.149802	1008
6	rs12194258	T	C	0.264881	1008
6	rs7770573	G	T	0.265873	1008
6	rs28360575	G	A	0.0585317	1008
6	rs6941094	C	A	0.264881	1008
6	rs12196292	T	C	0.0992063	1008
6	rs113621249	G	A	0.0426587	1008
6	rs12204138	A	G	0.265873	1008
6	rs34783351	G	T	0.264881	1008
6	rs34941468	A	T	0.0585317	1008
6	rs3798883	C	T	0.100198	1008
6	rs4706997	G	A	0.0426587	1008
6	rs28372717	G	A	0.149802	1008
6	rs28372714	C	T	0.0694444	1008
6	rs3812144	T	G	0.28869	1008
6	rs3812143	G	C	0.0585317	1008
6	rs3812142	T	C	0.264881	1008
6	rs35156665	C	T	0.407738	1008
6	rs62419325	A	G	0.0585317	1008
6	rs62419326	C	T	0.0585317	1008
6	rs12194267	G	A	0.115079	1008
6	rs12524857	G	T	0.149802	1008
6	rs12524862	C	T	0.264881	1008
6	rs10943931	T	C	0.365079	1008
6	rs73478768	G	A	0.149802	1008
6	rs12209499	A	G	0.264881	1008
6	rs13204045	C	T	0.264881	1008
6	rs12197490	G	A	0.264881	1008
6	rs13362761	A	G	0.100198	1008
6	rs113475820	G	T	0.0426587	1008
6	rs113266481	G	A	0.0436508	1008
6	rs116938600	T	C	0.149802	1008
6	rs12211109	A	G	0.264881	1008
6	rs12199103	C	T	0.264881	1008
6	rs10455419	T	G	0.264881	1008
6	rs62419327	C	T	0.0595238	1008
6	rs10455420	T	G	0.264881	1008
6	rs117858611	A	G	0.0615079	1008
6	rs141493163	G	A	0.0327381	1008
6	rs111843349	G	T	0.0426587	1008
6	rs10943932	A	C	0.264881	1008
6	rs188942364	C	T	0.00396825	1008
6	rs112052365	A	G	0.149802	1008
6	rs6900237	C	T	0.264881	1008
6	rs111692792	G	A	0.149802	1008
6	rs12191677	A	G	0.100198	1008
6	rs62419328	A	G	0.265873	1008
6	rs113067018	A	C	0.0426587	1008
6	rs79465830	A	G	0.0426587	1008
6	rs1342827	T	C	0.409722	1008
6	rs12204425	G	A	0.117063	1008
6	rs12190945	A	G	0.266865	1008
6	rs73478796	G	T	0.149802	1008
6	rs34681854	C	T	0.0595238	1008
6	rs73478799	C	T	0.149802	1008
6	rs1034260	T	C	0.266865	1008
6	rs2186162	A	T	0.266865	1008
6	rs1418734	G	A	0.266865	1008
6	rs4706177	T	A	0.268849	1008
6	rs16885688	C	T	0.151786	1008
6	rs945238	C	T	0.411706	1008
6	rs9444073	A	C	0.100198	1008
6	rs4706998	A	G	0.40377	1008
6	rs112360010	C	T	0.142857	1008
6	rs9449619	A	G	0.405754	1008
6	rs4706999	A	C	0.405754	1008
6	rs6903322	G	A	0.405754	1008
6	rs9444074	A	G	0.142857	1008
6	rs2000375	A	G	0.406746	1008
6	rs17197281	T	G	0.0496032	1008
6	rs1335110	T	A	0.00793651	1008
6	rs2152182	G	C	0.142857	1008
6	rs2152181	C	G	0.405754	1008
6	rs2154295	C	G	0.406746	1008
6	rs73480616	C	G	0.15377	1008
6	rs73751517	C	T	0.10119	1008
6	rs6454328	A	G	0.405754	1008
6	rs6454329	A	T	0.405754	1008
6	rs7745251	T	G	0.405754	1008
6	rs9444075	A	G	0.404762	1008
6	rs12193584	T	C	0.0992063	1008
6	rs75787930	C	A	0.0376984	1008
6	rs12195417	T	C	0.250992	1008
6	rs142931829	C	T	0.0218254	1008
6	rs12215500	C	T	0.0922619	1008
6	rs2324418	T	C	0.250992	1008
6	rs6901074	A	G	0.410714	1008
6	rs12203860	A	G	0.150794	1008
6	rs148599477	G	A	0.0178571	1008
6	rs13196054	A	G	0.108135	1008
6	rs56038316	A	T	0.259921	1008
6	rs6454330	A	C	0.150794	1008
6	rs6454331	G	A	0.410714	1008
6	rs17256973	C	T	0.0595238	1008
6	rs13201274	G	A	0.0585317	1008
6	rs7751382	A	G	0.150794	1008
6	rs113450869	A	G	0.0426587	1008
6	rs9449620	T	C	0.309524	1008
6	rs1577378	C	T	0.309524	1008
6	rs13205618	C	T	0.0585317	1008
6	rs9449621	A	T	0.368056	1008
6	rs12206984	T	C	0.309524	1008
6	rs16885909	A	T	0.309524	1008
6	rs9449622	G	A	0.309524	1008
6	rs13203062	C	T	0.0585317	1008
6	rs12202313	T	C	0.0496032	1008
6	rs141203182	T	C	0.015873	1008
6	rs9449623	A	T	0.368056	1008
6	rs186470382	A	G	0.0357143	1008
6	rs36017560	T	C	0.0585317	1008
6	rs10943934	C	G	0.368056	1008
6	rs117922213	C	T	0.0386905	1008
6	rs9444076	T	C	0.309524	1008
6	rs9968908	G	A	0.309524	1008
6	rs35442758	G	A	0.0585317	1008
6	rs9449624	C	T	0.30754	1008
6	rs9294275	C	T	0.309524	1008
6	rs4706178	A	G	0.392857	1008
6	rs9968948	G	A	0.40873	1008
6	rs9969045	T	G	0.40873	1008
6	rs6910291	A	T	0.0585317	1008
6	rs9294276	A	G	0.30754	1008
6	rs13207536	A	G	0.0585317	1008
6	rs9294277	C	T	0.30754	1008
6	rs4707000	A	T	0.30754	1008
6	rs4707001	A	G	0.30754	1008
6	rs6930443	G	A	0.30754	1008
6	rs9449625	G	A	0.30754	1008
6	rs869288	A	T	0.0585317	1008
6	rs35450889	A	G	0.047619	1008
6	rs10223667	G	C	0.30754	1008
6	rs9449626	A	G	0.30754	1008
6	rs10943937	T	C	0.047619	1008
6	rs4487553	C	A	0.30754	1008
6	rs62419351	C	G	0.0585317	1008
6	rs6938862	T	C	0.30754	1008
6	rs6915940	C	T	0.30754	1008
6	rs6916270	G	A	0.30754	1008
6	rs1932092	G	A	0.633929	1008
6	rs2145324	C	T	0.941468	1008
6	rs9444077	A	G	0.306548	1008
6	rs112086240	C	T	0.0426587	1008
6	rs12524775	T	C	0.162698	1008
6	rs12214011	G	A	0.146825	1008
6	rs580595	A	G	0.941468	1008
6	rs472929	G	A	0.632937	1008
6	rs583637	G	T	0.590278	1008
6	rs1171101	A	C	0.94246	1008
6	rs500891	A	G	0.94246	1008
6	rs73480659	G	A	0.0426587	1008
6	rs9449627	G	A	0.146825	1008
6	rs9449628	T	C	0.352183	1008
6	rs9353128	C	A	0.146825	1008
6	rs75666977	C	T	0.0674603	1008
6	rs147778315	C	G	0.00694444	1008
6	rs4707002	T	A	0.162698	1008
6	rs7745791	A	G	0.146825	1008
6	rs7746331	G	C	0.189484	1008
6	rs73480662	T	A	0.0426587	1008
6	rs73751527	C	G	0.0426587	1008
6	rs1171102	A	G	0.590278	1008
6	rs57710785	G	A	0.0426587	1008
6	rs113754705	C	A	0.0426587	1008
6	rs4707003	A	G	0.0426587	1008
6	rs34228805	G	A	0.0486111	1008
6	rs77785580	A	T	0.0982143	1008
6	rs7747101	C	T	0.146825	1008
6	rs7751493	A	G	0.189484	1008
6	rs7771957	T	G	0.189484	1008
6	rs12194724	G	T	0.0982143	1008
6	rs12208002	A	C	0.188492	1008
6	rs12212979	C	A	0.146825	1008
6	rs9350981	T	C	0.592262	1008
6	rs79166403	G	T	0.0982143	1008
6	rs9449629	C	T	0.146825	1008
6	rs113466532	G	A	0.162698	1008
6	rs6900368	A	G	0.146825	1008
6	rs10943938	A	T	0.1875	1008
6	rs79183419	C	T	0.0416667	1008
6	rs73480668	T	C	0.162698	1008
6	rs76100799	A	G	0.00992063	1008
6	rs144019896	C	A	0.0416667	1008
6	rs9444078	C	T	0.145833	1008
6	rs9449631	T	C	0.0972222	1008
6	rs9444079	T	C	0.0972222	1008
6	rs11752474	G	T	0.0486111	1008
6	rs1171134	G	A	0.94246	1008
6	rs9444080	C	G	0.14881	1008
6	rs4707004	C	T	0.127976	1008
6	rs566517	T	C	0.94246	1008
6	rs142814963	G	A	0.162698	1008
6	rs112834764	G	A	0.0416667	1008
6	rs112928866	G	T	0.0416667	1008
6	rs143868578	G	C	0.162698	1008
6	rs6454332	C	T	0.94246	1008
6	rs6925008	G	A	0.145833	1008
6	rs111749287	C	T	0.0416667	1008
6	rs112646480	T	C	0.0416667	1008
6	rs4367349	G	A	0.0436508	1008
6	rs9449633	C	T	0.145833	1008
6	rs632850	T	C	0.779762	1008
6	rs147856605	G	A	0.0416667	1008
6	rs112827035	C	T	0.0416667	1008
6	rs9444085	A	T	0.145833	1008
6	rs112722386	C	T	0.0416667	1008
6	rs1171118	T	C	0.592262	1008
6	rs6901164	G	C	0.145833	1008
6	rs1171119	A	G	0.592262	1008
6	rs1171120	C	G	0.592262	1008
6	rs1171121	C	G	0.59127	1008
6	rs112833985	G	A	0.162698	1008
6	rs138298390	G	A	0.0406746	1008
6	rs9444086	A	G	0.145833	1008
6	rs28421794	T	C	0.0972222	1008
6	rs77681448	C	T	0.0406746	1008
6	rs10455141	G	A	0.145833	1008
6	rs10806261	T	C	0.350198	1008
6	rs10943944	C	T	0.1875	1008
6	rs12526032	C	T	0.162698	1008
6	rs10455422	G	T	0.145833	1008
6	rs10455142	A	T	0.145833	1008
6	rs10455143	G	T	0.145833	1008
6	rs34586594	T	C	0.144841	1008
6	rs572788	A	G	0.796627	1008
6	rs572720	T	C	0.588294	1008
6	rs4515350	G	C	0.0486111	1008
6	rs112188748	C	T	0.0426587	1008
6	rs613839	G	A	0.794643	1008
6	rs1335113	C	A	0.0486111	1008
6	rs1335112	T	A	0.0496032	1008
6	rs1335111	T	C	0.0486111	1008
6	rs11964997	C	T	0.0486111	1008
6	rs11965104	G	A	0.031746	1008
6	rs72897995	A	G	0.0327381	1008
6	rs78265843	T	C	0.0585317	1008
6	rs58276949	C	T	0.169643	1008
6	rs12209796	T	C	0.031746	1008
6	rs59900069	G	A	0.169643	1008
6	rs12216294	A	C	0.031746	1008
6	rs79159910	C	T	0.0396825	1008
6	rs1171106	T	G	0.583333	1008
6	rs10485145	C	T	0.0605159	1008
6	rs34899914	A	C	0.031746	1008
6	rs34298701	C	T	0.203373	1008
6	rs4707005	G	A	0.0605159	1008
6	rs4707006	C	T	0.231151	1008
6	rs531081	G	A	0.581349	1008
6	rs7753918	G	A	0.031746	1008
6	rs496148	G	A	0.581349	1008
6	rs7754649	C	G	0.031746	1008
6	rs607259	G	A	0.581349	1008
6	rs34648643	A	C	0.031746	1008
6	rs78885653	C	T	0.0605159	1008
6	rs1171107	T	C	0.84623	1008
6	rs12528983	G	C	0.170635	1008
6	rs56357105	C	A	0.0605159	1008
6	rs6928830	A	G	0.270833	1008
6	rs77471264	A	T	0.170635	1008
6	rs637974	C	T	0.850198	1008
6	rs12204318	G	A	0.285714	1008
6	rs9341960	T	G	0.285714	1008
6	rs9341961	C	T	0.344246	1008
6	rs481687	C	T	0.47123	1008
6	rs592911	G	A	0.573413	1008
6	rs9449648	G	A	0.233135	1008
6	rs147916979	G	A	0.0198413	1008
6	rs1884951	C	T	0.233135	1008
6	rs579599	G	A	0.831349	1008
6	rs621713	C	A	0.600198	1008
6	rs117317791	C	T	0.0595238	1008
6	rs1171110	T	C	0.833333	1008
6	rs1171111	A	C	0.833333	1008
6	rs7452094	T	C	0.231151	1008
6	rs78675001	G	A	0.231151	1008
6	rs1171112	A	G	0.853175	1008
6	rs1414005	C	T	0.231151	1008
6	rs1171113	C	T	0.853175	1008
6	rs117808173	T	C	0.0218254	1008
6	rs11751367	G	C	0.231151	1008
6	rs1171114	T	C	0.622024	1008
6	rs6903293	A	G	0.231151	1008
6	rs568129	G	A	0.853175	1008
6	rs680668	T	C	0.853175	1008
6	rs6914803	A	G	0.237103	1008
6	rs1171115	C	T	0.853175	1008
6	rs9449649	T	C	0.231151	1008
6	rs4706180	T	C	0.40377	1008
6	rs9449650	G	A	0.231151	1008
6	rs512140	A	G	0.854167	1008
6	rs9359562	A	G	0.381944	1008
6	rs117722647	C	T	0.0218254	1008
6	rs535787	A	G	0.614087	1008
6	rs3812141	C	T	0.224206	1008
6	rs76418011	A	G	0.0426587	1008
6	rs548692	G	T	0.382937	1008
6	rs151047044	G	A	0.0674603	1008
6	rs138012573	C	T	0.166667	1008
6	rs74798581	T	A	0.166667	1008
6	rs9449652	C	G	0.235119	1008
6	rs17258116	G	A	0.0674603	1008
6	rs115054162	A	G	0.0674603	1008
6	rs10943945	C	T	0.166667	1008
6	rs9449653	T	G	0.235119	1008
6	rs117224207	C	T	0.0248016	1008
6	rs117500880	G	A	0.0664683	1008
6	rs507336	G	A	0.852183	1008
6	rs645252	T	C	0.618056	1008
6	rs1171105	T	C	0.618056	1008
6	rs531191	T	G	0.382937	1008
6	rs78285419	G	A	0.166667	1008
6	rs143484499	G	T	0.166667	1008
6	rs9359563	T	C	0.0853175	1008
6	rs35910142	T	A	0.236111	1008
6	rs72901568	C	A	0.0952381	1008
6	rs117761131	C	T	0.0674603	1008
6	rs76325080	T	C	0.0367063	1008
6	rs1171122	A	G	0.383929	1008
6	rs7741310	C	T	0.604167	1008
6	rs188455106	C	A	0.0119048	1008
6	rs117665854	G	A	0.0555556	1008
6	rs146701554	C	T	0.164683	1008
6	rs117856477	C	A	0.0555556	1008
6	rs217612	G	A	0.384921	1008
6	rs58729838	C	T	0.164683	1008
6	rs147244946	T	C	0.0585317	1008
6	rs57296334	T	C	0.164683	1008
6	rs149525507	T	G	0.0585317	1008
6	rs217617	G	A	0.85119	1008
6	rs9449659	C	T	0.244048	1008
6	rs11759907	C	T	0.244048	1008
6	rs217619	A	G	0.853175	1008
6	rs138634174	C	T	0.0555556	1008
6	rs217620	G	A	0.383929	1008
6	rs9449660	C	T	0.247024	1008
6	rs9449661	T	C	0.248016	1008
6	rs114614758	G	A	0.0555556	1008
6	rs9449662	A	T	0.244048	1008
6	rs217621	A	T	0.85119	1008
6	rs217622	C	T	0.85119	1008
6	rs192516611	C	A	0.0585317	1008
6	rs60262430	C	T	0.164683	1008
6	rs10943951	C	T	0.24504	1008
6	rs217624	T	C	0.854167	1008
6	rs79445663	G	T	0.110119	1008
6	rs1158059	C	T	0.385913	1008
6	rs1158060	T	A	0.854167	1008
6	rs2324445	A	T	0.164683	1008
6	rs148248147	C	G	0.0178571	1008
6	rs7755337	A	G	0.164683	1008
6	rs17199229	C	A	0.0555556	1008
6	rs633554	G	T	0.854167	1008
6	rs6910031	T	C	0.164683	1008
6	rs522863	T	A	0.947421	1008
6	rs9444088	T	G	0.248016	1008
6	rs490132	T	C	0.855159	1008
6	rs676962	C	T	0.383929	1008
6	rs3798878	C	T	0.244048	1008
6	rs962522	T	G	0.0585317	1008
6	rs798395	T	C	0.854167	1008
6	rs519458	A	T	0.855159	1008
6	rs35616520	C	T	0.236111	1008
6	rs12662037	C	G	0.168651	1008
6	rs4707007	C	T	0.168651	1008
6	rs143703072	G	A	0.0208333	1008
6	rs2022268	G	T	0.855159	1008
6	rs4706183	C	T	0.168651	1008
6	rs77263729	T	C	0.0248016	1008
6	rs11756243	C	A	0.241071	1008
6	rs971215	C	A	0.28373	1008
6	rs7773629	T	C	0.852183	1008
6	rs78605744	G	C	0.0585317	1008
6	rs57983891	C	T	0.178571	1008
6	rs9350984	G	T	0.388889	1008
6	rs7752339	A	G	0.621032	1008
6	rs11755225	T	C	0.227183	1008
6	rs117360831	G	T	0.0525794	1008
6	rs78205973	T	C	0.186508	1008
6	rs77704317	T	C	0.242063	1008
6	rs12198620	G	A	0.0882937	1008
6	rs2023238	A	G	0.622024	1008
6	rs2016358	C	A	0.387897	1008
6	rs6941004	G	C	0.947421	1008
6	rs2022269	T	A	0.857143	1008
6	rs9294278	T	C	0.388889	1008
6	rs11756746	G	A	0.229167	1008
6	rs12194342	A	G	0.0882937	1008
6	rs9341963	T	C	0.857143	1008
6	rs7752899	C	T	0.389881	1008
6	rs117492111	A	G	0.0525794	1008
6	rs80343052	C	T	0.0525794	1008
6	rs59418841	A	G	0.186508	1008
6	rs1033653	T	A	0.858135	1008
6	rs2023569	C	T	0.388889	1008
6	rs2022265	A	G	0.576389	1008
6	rs3798875	A	G	0.390873	1008
6	rs9283801	T	C	0.578373	1008
6	rs73751560	G	A	0.186508	1008
6	rs2324446	T	G	0.0525794	1008
6	rs2208335	G	A	0.390873	1008
6	rs35992648	C	T	0.186508	1008
6	rs34986572	G	A	0.229167	1008
6	rs3798874	T	G	0.1875	1008
6	rs3798873	A	C	0.0555556	1008
6	rs3798872	A	T	0.0416667	1008
6	rs10223479	T	C	0.860119	1008
6	rs3823049	G	A	0.860119	1008
6	rs3798871	T	A	0.186508	1008
6	rs3757008	T	C	0.185516	1008
6	rs3757007	T	C	0.238095	1008
6	rs910681	T	G	0.185516	1008
6	rs1569924	C	T	0.185516	1008
6	rs1569925	G	T	0.185516	1008
6	rs13212099	G	A	0.228175	1008
6	rs2324447	C	T	0.387897	1008
6	rs2273363	A	G	0.238095	1008
6	rs2273364	G	A	0.0456349	1008
6	rs12530467	C	T	0.178571	1008
6	rs3818169	T	G	0.180556	1008
6	rs1033655	T	C	0.860119	1008
6	rs1543867	A	G	0.859127	1008
6	rs1033656	A	T	0.425595	1008
6	rs74573133	T	C	0.0535714	1008
6	rs35651100	G	T	0.196429	1008
6	rs140964001	G	T	0.0109127	1008
6	rs4707008	C	A	0.00198413	1008
6	rs4706184	C	A	0.425595	1008
6	rs2207944	T	C	0.609127	1008
6	rs2224195	T	C	0.609127	1008
6	rs192589554	C	T	0.0287698	1008
6	rs184575863	T	G	0.0287698	1008
6	rs9294279	A	T	0.859127	1008
6	rs17200231	G	A	0.196429	1008
6	rs77776337	C	T	0.0109127	1008
6	rs11754643	C	T	0.196429	1008
6	rs13215351	A	T	0.198413	1008
6	rs1546977	A	G	0.424603	1008
6	rs58773586	A	G	0.0555556	1008
6	rs73484882	T	A	0.0555556	1008
6	rs79073133	A	C	0.197421	1008
6	rs7752421	A	T	0.423611	1008
6	rs3778195	T	C	0.0902778	1008
6	rs3823047	A	C	0.0902778	1008
6	rs71568885	A	G	0.198413	1008
6	rs183867147	T	C	0.0119048	1008
6	rs137873694	A	G	0.0109127	1008
6	rs3823046	A	G	0.0525794	1008
6	rs111627147	C	T	0.0525794	1008
6	rs9362001	T	C	0.769841	1008
6	rs12193842	A	C	0.343254	1008
6	rs140096295	T	G	0.0267857	1008
6	rs61417237	G	A	0.340278	1008
6	rs57171473	T	A	0.199405	1008
6	rs3798870	A	G	0.199405	1008
6	rs12193281	T	C	0.34127	1008
6	rs67040414	C	T	0.140873	1008
6	rs75018690	C	T	0.0436508	1008
6	rs2207945	T	C	0.381944	1008
6	rs6901361	A	T	0.947421	1008
6	rs16871774	A	C	0.0436508	1008
6	rs3798869	G	A	0.423611	1008
6	rs3798868	T	C	0.0902778	1008
6	rs6935324	C	T	0.764881	1008
6	rs6935899	C	T	0.764881	1008
6	rs3798867	C	G	0.424603	1008
6	rs217346	C	T	0.709325	1008
6	rs12660842	C	T	0.18254	1008
6	rs217345	A	G	0.947421	1008
6	rs78421156	A	G	0.0426587	1008
6	rs56982000	T	G	0.198413	1008
6	rs217344	G	T	0.763889	1008
6	rs117882497	G	T	0.0208333	1008
6	rs217343	C	T	0.422619	1008
6	rs11756109	T	C	0.378968	1008
6	rs217342	T	C	0.422619	1008
6	rs35380664	G	A	0.37996	1008
6	rs217341	G	A	0.709325	1008
6	rs217340	C	T	0.709325	1008
6	rs12202798	G	A	0.342262	1008
6	rs217339	C	T	0.422619	1008
6	rs35157273	G	A	0.196429	1008
6	rs217338	G	T	0.764881	1008
6	rs35865845	T	C	0.196429	1008
6	rs112049495	T	C	0.0555556	1008
6	rs12203802	T	C	0.0902778	1008
6	rs217336	C	A	0.422619	1008
6	rs217335	G	A	0.422619	1008
6	rs217334	T	C	0.947421	1008
6	rs141738698	G	A	0.378968	1008
6	rs12198480	C	T	0.34127	1008
6	rs73486915	C	A	0.0555556	1008
6	rs217333	A	T	0.424603	1008
6	rs74391282	G	C	0.0873016	1008
6	rs217332	C	G	0.891865	1008
6	rs217331	G	C	0.425595	1008
6	rs217330	C	T	0.891865	1008
6	rs217329	G	C	0.891865	1008
6	rs217328	G	A	0.407738	1008
6	rs217327	T	C	0.407738	1008
6	rs3798866	C	T	0.210317	1008
6	rs3798865	A	G	0.393849	1008
6	rs217326	T	C	0.407738	1008
6	rs13210475	A	G	0.396825	1008
6	rs78666098	G	A	0.0744048	1008
6	rs12203618	C	G	0.0902778	1008
6	rs217325	C	G	0.947421	1008
6	rs13192201	A	T	0.378968	1008
6	rs59932148	C	T	0.0555556	1008
6	rs63034	C	T	0.946429	1008
6	rs11757776	C	G	0.380952	1008
6	rs217323	G	A	0.424603	1008
6	rs217322	C	T	0.424603	1008
6	rs144216819	G	A	0.0198413	1008
6	rs12154161	C	T	0.0882937	1008
6	rs145892362	C	T	0.0277778	1008
6	rs217320	A	G	0.425595	1008
6	rs142688196	G	A	0.0208333	1008
6	rs217319	A	G	0.947421	1008
6	rs113151374	G	A	0.0525794	1008
6	rs217318	T	A	0.425595	1008
6	rs75081761	C	T	0.0882937	1008
6	rs148470987	T	C	0.015873	1008
6	rs217316	A	G	0.947421	1008
6	rs217315	T	A	0.428571	1008
6	rs79540597	A	C	0.0238095	1008
6	rs117311463	A	G	0.0902778	1008
6	rs59415335	G	A	0.0555556	1008
6	rs34878649	G	A	0.191468	1008
6	rs217314	T	C	0.764881	1008
6	rs217313	C	T	0.763889	1008
6	rs13205540	T	C	0.19246	1008
6	rs117164714	C	T	0.0138889	1008
6	rs75467887	C	T	0.0238095	1008
6	rs217312	C	T	0.763889	1008
6	rs12191499	G	T	0.0882937	1008
6	rs73486942	T	C	0.0555556	1008
6	rs73486944	A	G	0.0555556	1008
6	rs217311	C	T	0.426587	1008
6	rs217310	A	T	0.426587	1008
6	rs190940002	T	G	0.030754	1008
6	rs217309	C	T	0.426587	1008
6	rs6940118	T	C	0.0912698	1008
6	rs140684296	T	C	0.0515873	1008
6	rs2273365	C	T	0.0902778	1008
6	rs192758803	C	A	0.015873	1008
6	rs73486947	C	T	0.0555556	1008
6	rs28610893	T	C	0.236111	1008
6	rs217308	T	C	0.427579	1008
6	rs149938997	C	T	0.0208333	1008
6	rs72903598	C	T	0.0882937	1008
6	rs12199980	C	A	0.0882937	1008
6	rs217304	A	G	0.427579	1008
6	rs60730	G	A	0.427579	1008
6	rs13214492	G	T	0.191468	1008
6	rs78394361	G	A	0.0277778	1008
6	rs217303	G	A	0.425595	1008
6	rs13192685	C	A	0.375	1008
6	rs217302	G	A	0.947421	1008
6	rs139491229	T	C	0.015873	1008
6	rs217300	G	A	0.425595	1008
6	rs217298	A	C	0.763889	1008
6	rs9353133	T	C	0.117063	1008
6	rs61088842	T	A	0.0555556	1008
6	rs1118543	G	C	0.519841	1008
6	rs11752615	C	T	0.191468	1008
6	rs217297	G	A	0.425595	1008
6	rs72905514	G	A	0.0882937	1008
6	rs217296	T	A	0.947421	1008
6	rs217295	C	G	0.427579	1008
6	rs3798863	T	C	0.0555556	1008
6	rs72905519	G	T	0.0882937	1008
6	rs72905520	G	A	0.0882937	1008
6	rs56317217	G	A	0.0882937	1008
6	rs91894	C	G	0.427579	1008
6	rs755101	T	C	0.378968	1008
6	rs12197515	A	G	0.0882937	1008
6	rs60532744	C	T	0.0555556	1008
6	rs217294	T	A	0.946429	1008
6	rs1454130	T	G	0.37996	1008
6	rs35594074	C	T	0.190476	1008
6	rs217291	T	C	0.427579	1008
6	rs34346491	C	T	0.191468	1008
6	rs1454132	T	A	0.19246	1008
6	rs73486960	A	G	0.0555556	1008
6	rs73486964	A	T	0.0555556	1008
6	rs11753966	T	A	0.191468	1008
6	rs217290	C	T	0.425595	1008
6	rs13215382	T	G	0.378968	1008
6	rs7749272	A	G	0.0882937	1008
6	rs76041948	T	C	0.0267857	1008
6	rs217289	G	A	0.425595	1008
6	rs12525261	T	G	0.375992	1008
6	rs57395822	C	A	0.0515873	1008
6	rs200107814	A	G	0.0238095	1008
6	rs12201719	T	G	0.521825	1008
6	rs12194716	C	T	0.0902778	1008
6	rs145506437	T	C	0.0138889	1008
6	rs73486977	T	C	0.0545635	1008
6	rs217287	C	T	0.426587	1008
6	rs17260332	G	C	0.194444	1008
6	rs12200465	G	A	0.0902778	1008
6	rs217286	A	G	0.43254	1008
6	rs813882	C	T	0.572421	1008
6	rs73486981	A	G	0.0406746	1008
6	rs7751197	G	T	0.0863095	1008
6	rs13204774	C	T	0.40873	1008
6	rs488311	G	T	0.126984	1008
6	rs13205234	G	A	0.40873	1008
6	rs217285	G	T	0.0982143	1008
6	rs522115	T	C	0.126984	1008
6	rs182080294	A	G	0.00992063	1008
6	rs6900297	C	T	0.0873016	1008
6	rs147047945	T	A	0.0188492	1008
6	rs377758065	G	C	0.0218254	1008
6	rs217283	G	C	0.732143	1008
6	rs217282	T	C	0.944444	1008
6	rs191532950	C	T	0.0228175	1008
6	rs217281	C	G	0.944444	1008
6	rs624076	G	A	0.267857	1008
6	rs623681	A	T	0.190476	1008
6	rs1745870	C	G	0.267857	1008
6	rs592277	A	G	0.670635	1008
6	rs116742969	T	C	0.0218254	1008
6	rs184463374	A	G	0.0109127	1008
6	rs484056	C	T	0.190476	1008
6	rs62419598	T	C	0.0555556	1008
6	rs79433378	T	C	0.0555556	1008
6	rs186279766	C	T	0.0218254	1008
6	rs2924667	C	G	0.267857	1008
6	rs62419600	C	G	0.0555556	1008
6	rs590243	C	A	0.267857	1008
6	rs144942926	A	G	0.0218254	1008
6	rs494873	T	G	0.267857	1008
6	rs588015	G	A	0.267857	1008
6	rs586661	C	T	0.270833	1008
6	rs185087226	T	C	0.0109127	1008
6	rs6928028	G	C	0.0565476	1008
6	rs515304	T	C	0.670635	1008
6	rs60861212	T	A	0.0555556	1008
6	rs570509	T	A	0.267857	1008
6	rs62419602	A	T	0.0555556	1008
6	rs588134	C	T	0.190476	1008
6	rs80281035	C	T	0.110119	1008
6	rs116046396	G	T	0.0218254	1008
6	rs524004	A	T	0.670635	1008
6	rs149040122	T	C	0.046627	1008
6	rs75991813	C	T	0.0555556	1008
6	rs149781284	G	A	0.0208333	1008
6	rs62419604	A	T	0.0555556	1008
6	rs116686611	T	G	0.0218254	1008
6	rs76026725	C	T	0.0257937	1008
6	rs660956	C	A	0.267857	1008
6	rs675377	C	T	0.190476	1008
6	rs584617	C	T	0.190476	1008
6	rs614565	T	C	0.268849	1008
6	rs640984	C	T	0.274802	1008
6	rs77703513	A	G	0.0565476	1008
6	rs655805	T	C	0.190476	1008
6	rs80001352	G	A	0.031746	1008
6	rs524837	A	G	0.277778	1008
6	rs670404	C	A	0.190476	1008
6	rs1092609	G	A	0.190476	1008
6	rs78745544	C	T	0.0575397	1008
6	rs146361176	T	C	0.0188492	1008
6	rs512772	T	G	0.276786	1008
6	rs13208065	A	G	0.391865	1008
6	rs6924921	A	G	0.0565476	1008
6	rs77746745	T	C	0.030754	1008
6	rs144549853	C	T	0.0277778	1008
6	rs536602	C	T	0.27381	1008
6	rs630166	T	C	0.274802	1008
6	rs629185	A	T	0.27381	1008
6	rs2085052	T	A	0.0555556	1008
6	rs150341681	A	G	0.0257937	1008
6	rs76062488	G	A	0.047619	1008
6	rs584842	T	C	0.190476	1008
6	rs583014	A	T	0.27381	1008
6	rs548111	A	G	0.275794	1008
6	rs679615	T	C	0.191468	1008
6	rs62419642	T	A	0.0615079	1008
6	rs500164	A	G	0.190476	1008
6	rs7453133	C	T	0.0555556	1008
6	rs76737453	A	G	0.0287698	1008
6	rs76560166	C	T	0.0287698	1008
6	rs79412013	G	A	0.0555556	1008
6	rs9353138	C	G	0.0337302	1008
6	rs62419643	T	A	0.0555556	1008
6	rs512670	C	T	0.190476	1008
6	rs145730899	G	A	0.0257937	1008
6	rs493977	A	G	0.190476	1008
6	rs548730	G	C	0.274802	1008
6	rs16873938	T	G	0.0287698	1008
6	rs62419644	C	A	0.0565476	1008
6	rs62419645	A	G	0.0565476	1008
6	rs623263	T	C	0.190476	1008
6	rs147807627	T	C	0.0257937	1008
6	rs1171534	A	G	0.275794	1008
6	rs17789158	A	G	0.0565476	1008
6	rs1171533	C	T	0.271825	1008
6	rs16873943	A	G	0.0109127	1008
6	rs814016	G	C	0.473214	1008
6	rs686692	G	T	0.469246	1008
6	rs10943954	G	T	0.479167	1008
6	rs772909	T	C	0.959325	1008
6	rs1853802	G	T	0.479167	1008
6	rs1574945	T	A	0.959325	1008
6	rs1629054	T	C	0.483135	1008
6	rs688804	T	C	0.472222	1008
6	rs149655857	C	A	0.0704365	1008
6	rs7770970	C	T	0.47619	1008
6	rs13220617	C	T	0.178571	1008
6	rs138111760	C	T	0.0347222	1008
6	rs603776	T	A	0.483135	1008
6	rs77489357	T	C	0.0109127	1008
6	rs80332624	C	T	0.0833333	1008
6	rs149815009	T	C	0.0188492	1008
6	rs76830845	T	A	0.0813492	1008
6	rs607445	G	A	0.483135	1008
6	rs1145703	A	G	0.47619	1008
6	rs72907613	C	T	0.0873016	1008
6	rs10806263	G	A	0.47619	1008
6	rs626674	T	C	0.473214	1008
6	rs76803574	G	A	0.0109127	1008
6	rs13197833	G	T	0.186508	1008
6	rs672688	T	C	0.959325	1008
6	rs673531	T	C	0.959325	1008
6	rs676282	C	A	0.482143	1008
6	rs114925356	G	A	0.0109127	1008
6	rs6454338	G	C	0.47619	1008
6	rs7349874	C	G	0.47619	1008
6	rs610196	C	T	0.959325	1008
6	rs641469	C	T	0.47123	1008
6	rs117939301	A	G	0.0277778	1008
6	rs592188	C	T	0.959325	1008
6	rs653345	T	G	0.959325	1008
6	rs114022869	A	T	0.0188492	1008
6	rs671367	C	A	0.472222	1008
6	rs76011791	T	C	0.0575397	1008
6	rs2764724	T	C	0.959325	1008
6	rs534298727	T	C	0.0634921	1008
6	rs371193788	C	T	0.0853175	1008
6	rs199752984	C	T	0.0178571	1008
6	rs603859	T	C	0.47123	1008
6	rs10943957	T	A	0.488095	1008
6	rs6922938	C	T	0.488095	1008
6	rs7741567	T	G	0.959325	1008
6	rs13219311	G	C	0.489087	1008
6	rs1570842	C	G	0.959325	1008
6	rs1570843	C	T	0.488095	1008
6	rs9449697	C	T	0.477183	1008
6	rs2324476	T	C	0.472222	1008
6	rs141324097	T	G	0.0347222	1008
6	rs9362008	C	T	0.474206	1008
6	rs6454339	A	G	0.957341	1008
6	rs117713106	T	C	0.0178571	1008
6	rs6915399	G	A	0.482143	1008
6	rs7451689	G	A	0.482143	1008
6	rs9350988	G	A	0.472222	1008
6	rs942769	A	G	0.955357	1008
6	rs13211072	C	T	0.166667	1008
6	rs4409159	G	A	0.955357	1008
6	rs76791752	A	G	0.0208333	1008
6	rs76321864	T	C	0.0585317	1008
6	rs1925462	C	A	0.257937	1008
6	rs2209478	A	G	0.259921	1008
6	rs9359570	A	C	0.259921	1008
6	rs6901929	C	G	0.256944	1008
6	rs9294281	T	C	0.256944	1008
6	rs4707016	C	T	0.240079	1008
6	rs1325473	C	T	0.256944	1008
6	rs143867275	G	A	0.0248016	1008
6	rs2147861	C	A	0.256944	1008
6	rs34875273	T	A	0.259921	1008
6	rs62421371	T	C	0.149802	1008
6	rs7756376	G	A	0.256944	1008
6	rs6454340	G	C	0.259921	1008
6	rs7766280	G	A	0.259921	1008
6	rs117538666	A	T	0.0396825	1008
6	rs7766751	G	A	0.259921	1008
6	rs1325474	G	A	0.256944	1008
6	rs927737	C	T	0.14881	1008
6	rs7753972	A	G	0.259921	1008
6	rs1325476	T	C	0.259921	1008
6	rs7760007	A	G	0.259921	1008
6	rs2224979	C	T	0.259921	1008
6	rs2209479	T	G	0.259921	1008
6	rs55950323	T	G	0.259921	1008
6	rs9449703	G	A	0.259921	1008
6	rs7748511	C	T	0.260913	1008
6	rs62421374	A	T	0.260913	1008
6	rs4591815	G	A	0.260913	1008
6	rs4706187	A	C	0.260913	1008
6	rs4706188	A	T	0.261905	1008
6	rs13217632	T	C	0.260913	1008
6	rs9353141	T	G	0.260913	1008
6	rs74385227	T	G	0.0833333	1008
6	rs2875350	G	A	0.260913	1008
6	rs9362010	G	C	0.260913	1008
6	rs9362011	A	G	0.260913	1008
6	rs4706189	A	C	0.260913	1008
6	rs77852057	T	C	0.0396825	1008
6	rs9362012	A	T	0.260913	1008
6	rs11751404	G	C	0.203373	1008
6	rs12173431	C	G	0.258929	1008
6	rs9294282	A	G	0.261905	1008
6	rs9344361	A	C	0.260913	1008
6	rs4707017	C	A	0.260913	1008
6	rs4707019	C	T	0.260913	1008
6	rs9444103	T	C	0.260913	1008
6	rs7748677	T	A	0.259921	1008
6	rs6454341	T	A	0.259921	1008
6	rs6454342	T	C	0.260913	1008
6	rs9353142	T	C	0.260913	1008
6	rs9344362	T	C	0.260913	1008
6	rs9353143	G	A	0.261905	1008
6	rs2298291	T	G	0.261905	1008
6	rs2298290	G	A	0.260913	1008
6	rs2298288	G	A	0.260913	1008
6	rs2298287	G	A	0.260913	1008
6	rs4707020	G	A	0.260913	1008
6	rs9344363	C	T	0.260913	1008
6	rs59424169	A	C	0.261905	1008
6	rs60755300	T	C	0.261905	1008
6	rs9350989	A	C	0.260913	1008
6	rs58141963	G	T	0.260913	1008
6	rs1325471	A	G	0.260913	1008
6	rs9449706	T	C	0.260913	1008
6	rs2296412	A	G	0.260913	1008
6	rs7748241	C	G	0.256944	1008
6	rs9362013	A	G	0.260913	1008
6	rs9344364	C	G	0.260913	1008
6	rs9362014	T	C	0.260913	1008
6	rs9362015	A	G	0.260913	1008
6	rs1186082	G	C	0.53869	1008
6	rs9344366	C	T	0.244048	1008
6	rs9362016	T	C	0.244048	1008
6	rs4593335	G	C	0.244048	1008
6	rs9353145	T	C	0.244048	1008
6	rs80223278	C	T	0.0357143	1008
6	rs6911374	G	A	0.244048	1008
6	rs9341966	C	T	0.244048	1008
6	rs9444105	G	T	0.244048	1008
6	rs4707021	C	A	0.801587	1008
6	rs6915972	A	G	0.244048	1008
6	rs9449708	A	G	0.244048	1008
6	rs9449709	T	C	0.244048	1008
6	rs6928436	C	T	0.244048	1008
6	rs6933497	A	T	0.244048	1008
6	rs56907108	A	T	0.244048	1008
6	rs9449711	G	A	0.244048	1008
6	rs9449712	A	G	0.244048	1008
6	rs9449713	G	T	0.24504	1008
6	rs2324477	T	A	0.244048	1008
6	rs2875351	A	G	0.244048	1008
6	rs80292093	C	G	0.0277778	1008
6	rs9449714	A	G	0.244048	1008
6	rs6909823	G	C	0.244048	1008
6	rs9344367	A	G	0.244048	1008
6	rs9353146	T	C	0.244048	1008
6	rs7772151	A	G	0.244048	1008
6	rs9449715	A	G	0.244048	1008
6	rs6902046	A	C	0.244048	1008
6	rs6907030	C	G	0.256944	1008
6	rs9353147	A	C	0.244048	1008
6	rs79403529	T	G	0.0863095	1008
6	rs6913916	C	G	0.244048	1008
6	rs9359572	C	G	0.55754	1008
6	rs9353149	T	G	0.244048	1008
6	rs9341967	C	T	0.801587	1008
6	rs9449717	T	C	0.244048	1008
6	rs1536151	C	T	0.246032	1008
6	rs1536150	A	G	0.246032	1008
6	rs1536149	C	T	0.246032	1008
6	rs1536148	A	G	0.246032	1008
6	rs9350990	G	A	0.244048	1008
6	rs9362017	A	T	0.244048	1008
6	rs1983863	A	T	0.244048	1008
6	rs1983862	C	T	0.244048	1008
6	rs16874081	A	T	0.0575397	1008
6	rs9344368	T	C	0.244048	1008
6	rs12110699	T	C	0.244048	1008
6	rs4706190	A	G	0.244048	1008
6	rs2324478	A	G	0.244048	1008
6	rs2324480	G	A	0.244048	1008
6	rs2324481	T	G	0.244048	1008
6	rs2324482	C	G	0.244048	1008
6	rs9344369	G	T	0.244048	1008
6	rs9344370	A	G	0.24504	1008
6	rs9353150	T	C	0.246032	1008
6	rs76442980	G	C	0.0962302	1008
6	rs9344372	T	C	0.246032	1008
6	rs9350991	G	A	0.246032	1008
6	rs9359573	G	A	0.246032	1008
6	rs9449718	T	C	0.246032	1008
6	rs3757003	G	A	0.24504	1008
6	rs3757002	A	G	0.246032	1008
6	rs117710990	C	T	0.0238095	1008
6	rs9341968	A	G	0.246032	1008
6	rs9353151	A	G	0.246032	1008
6	rs9353152	G	C	0.246032	1008
6	rs6454345	G	A	0.246032	1008
6	rs9362018	T	G	0.246032	1008
6	rs117462080	A	G	0.0267857	1008
6	rs9344374	G	A	0.246032	1008
6	rs6454346	G	A	0.246032	1008
6	rs9449722	A	G	0.246032	1008
6	rs6914522	T	A	0.246032	1008
6	rs6940214	G	A	0.246032	1008
6	rs144442582	G	T	0.0218254	1008
6	rs6940766	G	A	0.246032	1008
6	rs7741637	A	G	0.246032	1008
6	rs7741983	A	G	0.246032	1008
6	rs7746474	A	C	0.246032	1008
6	rs12175491	C	T	0.244048	1008
6	rs9344375	G	C	0.241071	1008
6	rs9344376	A	G	0.241071	1008
6	rs55836441	T	C	0.241071	1008
6	rs1998742	G	A	0.357143	1008
6	rs62419731	G	T	0.241071	1008
6	rs3778190	A	T	0.241071	1008
6	rs3778189	C	G	0.241071	1008
6	rs1408933	C	T	0.241071	1008
6	rs61763815	T	C	0.241071	1008
6	rs9444109	A	G	0.241071	1008
6	rs7773061	A	G	0.241071	1008
6	rs3778187	A	C	0.241071	1008
6	rs3818442	T	C	0.241071	1008
6	rs9359574	C	G	0.241071	1008
6	rs3778186	A	G	0.241071	1008
6	rs77409118	C	T	0.0416667	1008
6	rs9341969	A	C	0.241071	1008
6	rs1886706	G	T	0.241071	1008
6	rs9362020	A	C	0.241071	1008
6	rs9353158	A	G	0.241071	1008
6	rs3778184	T	G	0.241071	1008
6	rs77778402	A	G	0.0267857	1008
6	rs9344377	G	A	0.241071	1008
6	rs10080466	C	T	0.241071	1008
6	rs9344378	G	A	0.241071	1008
6	rs148977115	G	A	0.0267857	1008
6	rs1325468	C	T	0.241071	1008
6	rs74966061	T	G	0.0515873	1008
6	rs9362021	G	A	0.240079	1008
6	rs1325469	A	G	0.240079	1008
6	rs965208	G	T	0.240079	1008
6	rs6454347	T	A	0.241071	1008
6	rs9359575	C	A	0.241071	1008
6	rs6454348	G	A	0.240079	1008
6	rs35357015	T	C	0.241071	1008
6	rs117576516	C	T	0.00198413	1008
6	rs9449727	A	G	0.240079	1008
6	rs9362022	G	T	0.240079	1008
6	rs9344379	G	A	0.240079	1008
6	rs75881562	G	A	0.0496032	1008
6	rs215964	C	G	0.318452	1008
6	rs9344380	T	C	0.240079	1008
6	rs9353159	C	T	0.241071	1008
6	rs3778183	A	G	0.241071	1008
6	rs3778182	A	C	0.240079	1008
6	rs9362024	C	T	0.240079	1008
6	rs9344381	A	G	0.240079	1008
6	rs9362025	C	T	0.240079	1008
6	rs150046189	C	T	0.00892857	1008
6	rs6454349	T	C	0.240079	1008
6	rs6454350	A	G	0.240079	1008
6	rs185881115	A	G	0.00595238	1008
6	rs145011285	A	G	0.0218254	1008
6	rs9294284	T	C	0.237103	1008
6	rs9449728	C	T	0.236111	1008
6	rs1408931	T	A	0.236111	1008
6	rs2147860	G	T	0.137897	1008
6	rs9353160	A	G	0.236111	1008
6	rs9344382	G	A	0.236111	1008
6	rs6929690	A	T	0.237103	1008
6	rs1581800	C	T	0.203373	1008
6	rs2223629	C	A	0.25	1008
6	rs9359576	A	G	0.127976	1008
6	rs717083	T	A	0.295635	1008
6	rs141436245	A	G	0.0128968	1008
6	rs77571768	A	T	0.0188492	1008
6	rs117987225	C	A	0.0426587	1008
6	rs147760237	C	A	0.0257937	1008
6	rs139456013	C	A	0.0257937	1008
6	rs74596965	G	A	0.0267857	1008
6	rs74829313	C	T	0.0416667	1008
6	rs144005511	C	T	0.0128968	1008
6	rs76224201	C	A	0.294643	1008
6	rs215972	C	T	0.242063	1008
6	rs215973	A	G	0.573413	1008
6	rs215974	G	A	0.943452	1008
6	rs9359577	G	A	0.294643	1008
6	rs78164597	T	A	0.0327381	1008
6	rs9359579	G	A	0.298611	1008
6	rs215971	C	T	0.550595	1008
6	rs9353162	C	A	0.298611	1008
6	rs78572925	C	A	0.0198413	1008
6	rs139251559	T	C	0.00496032	1008
6	rs215969	G	A	0.156746	1008
6	rs215967	T	C	0.156746	1008
6	rs215966	G	A	0.155754	1008
6	rs1180661	A	C	0.162698	1008
6	rs605477	C	G	0.155754	1008
6	rs141730196	G	A	0.00396825	1008
6	rs604527	C	T	0.161706	1008
6	rs593300	C	T	0.161706	1008
6	rs495461	G	A	0.155754	1008
6	rs498283	T	C	0.155754	1008
6	rs686350	G	A	0.155754	1008
6	rs117746787	C	T	0.0277778	1008
6	rs138743233	T	C	0.0327381	1008
6	rs555269	C	T	0.155754	1008
6	rs1753990	G	T	0.156746	1008
6	rs10943964	A	T	0.262897	1008
6	rs2497137	C	G	0.843254	1008
6	rs986469	C	T	0.843254	1008
6	rs4707028	A	G	0.843254	1008
6	rs79307860	G	T	0.0912698	1008
6	rs10943965	C	T	0.839286	1008
6	rs7383714	C	T	0.839286	1008
6	rs10806264	G	A	0.839286	1008
6	rs4707029	C	T	0.845238	1008
6	rs4707030	A	C	0.845238	1008
6	rs4707031	G	A	0.839286	1008
6	rs9359580	A	G	0.839286	1008
6	rs4707032	C	T	0.839286	1008
6	rs12211700	A	G	0.859127	1008
6	rs9341971	A	C	0.849206	1008
6	rs2480211	T	C	0.849206	1008
6	rs2480181	G	A	0.00793651	1008
6	rs2480182	A	C	0.0119048	1008
6	rs2497159	T	C	0.0119048	1008
6	rs117026783	A	G	0.0248016	1008
6	rs145876097	A	G	0.0138889	1008
6	rs71570705	C	G	0.00793651	1008
6	rs6938302	C	G	0.0138889	1008
6	rs2149587	T	C	0.0119048	1008
6	rs140758888	C	T	0.0168651	1008
6	rs80332890	G	A	0.00793651	1008
6	rs2497109	G	A	0.00793651	1008
6	rs9344383	G	A	0.400794	1008
6	rs111596200	G	C	0.113095	1008
6	rs2497107	C	T	0.12004	1008
6	rs75623740	A	G	0.144841	1008
6	rs1928279	C	G	0.109127	1008
6	rs112659403	G	T	0.107143	1008
6	rs12664126	G	C	0.118056	1008
6	rs112951686	C	T	0.107143	1008
6	rs2497106	T	C	0.123016	1008
6	rs2497105	C	G	0.00793651	1008
6	rs78951536	C	G	0.155754	1008
6	rs76418814	T	C	0.151786	1008
6	rs150753927	T	C	0.0109127	1008
6	rs56066610	A	G	0.164683	1008
6	rs75392279	A	C	0.0615079	1008
6	rs2480185	T	A	0.00793651	1008
6	rs144952050	A	G	0.0168651	1008
6	rs2480186	G	T	0.154762	1008
6	rs2497151	A	C	0.014881	1008
6	rs9362026	A	G	0.90377	1008
6	rs2480187	A	T	0.00793651	1008
6	rs2480188	A	C	0.0119048	1008
6	rs2480189	G	C	0.0119048	1008
6	rs2497160	C	G	0.162698	1008
6	rs2497162	A	G	0.160714	1008
6	rs79359033	C	T	0.114087	1008
6	rs2497108	C	T	0.169643	1008
6	rs11965513	A	G	0.193452	1008
6	rs11970494	C	T	0.157738	1008
6	rs78365139	G	A	0.0109127	1008
6	rs117575496	G	A	0.0347222	1008
6	rs143687095	C	T	0.0337302	1008
6	rs45563336	C	T	0.156746	1008
6	rs9449760	C	T	0.160714	1008
6	rs17729906	T	C	0.190476	1008
6	rs2497113	G	A	0.194444	1008
6	rs2497115	G	T	0.179563	1008
6	rs2480191	T	C	0.174603	1008
6	rs2497116	A	G	0.213294	1008
6	rs2497117	A	G	0.0119048	1008
6	rs2497118	A	G	0.00793651	1008
6	rs2480192	T	C	0.00892857	1008
6	rs140570347	A	G	0.0138889	1008
6	rs17730011	A	G	0.203373	1008
6	rs2497119	A	C	0.00793651	1008
6	rs58762191	A	G	0.223214	1008
6	rs56297130	T	A	0.202381	1008
6	rs73483236	G	A	0.202381	1008
6	rs113246858	T	G	0.202381	1008
6	rs116870380	C	G	0.0555556	1008
6	rs189829650	A	G	0.0625	1008
6	rs181120109	A	G	0.0138889	1008
6	rs9444134	A	G	0.147817	1008
6	rs112316846	A	G	0.0267857	1008
6	rs60732243	G	C	0.188492	1008
6	rs61604960	G	T	0.188492	1008
6	rs59581852	G	C	0.188492	1008
6	rs58988815	A	G	0.19246	1008
6	rs115064140	A	G	0.188492	1008
6	rs1928281	G	A	0.198413	1008
6	rs2225244	C	A	0.164683	1008
6	rs74823174	C	T	0.15377	1008
6	rs1556111	A	C	0.188492	1008
6	rs2497120	G	A	0.164683	1008
6	rs1928282	G	C	0.202381	1008
6	rs2480194	G	A	0.200397	1008
6	rs2497143	C	T	0.177579	1008
6	rs147356956	T	A	0.0119048	1008
6	rs75287938	G	T	0.202381	1008
6	rs9449773	A	G	0.212302	1008
6	rs60595469	T	C	0.202381	1008
6	rs2497141	G	A	0.209325	1008
6	rs6934500	C	G	0.199405	1008
6	rs2497140	T	C	0.209325	1008
6	rs58485852	A	G	0.198413	1008
6	rs9449775	A	G	0.207341	1008
6	rs57006418	T	G	0.198413	1008
6	rs2497138	C	A	0.00992063	1008
6	rs73752627	A	T	0.198413	1008
6	rs73752628	T	C	0.198413	1008
6	rs73752629	G	A	0.198413	1008
6	rs73752630	G	T	0.198413	1008
6	rs147615467	C	G	0.164683	1008
6	rs145903667	C	G	0.164683	1008
6	rs77979471	G	A	0.162698	1008
6	rs73752631	T	C	0.198413	1008
6	rs6922368	C	A	0.198413	1008
6	rs73752632	A	G	0.164683	1008
6	rs2480196	G	A	0.00992063	1008
6	rs6928025	C	T	0.16369	1008
6	rs6928551	G	T	0.16369	1008
6	rs6928815	C	T	0.16369	1008
6	rs60174337	A	T	0.16369	1008
6	rs60609955	G	A	0.16369	1008
6	rs56338216	G	A	0.16369	1008
6	rs60852484	A	C	0.16369	1008
6	rs58118148	C	T	0.16369	1008
6	rs2497133	C	T	0.00992063	1008
6	rs2497132	C	G	0.00992063	1008
6	rs2497131	G	A	0.00992063	1008
6	rs2480197	G	A	0.00992063	1008
6	rs9449776	C	T	0.00992063	1008
6	rs2875382	C	T	0.173611	1008
6	rs9449777	G	T	0.00992063	1008
6	rs7450001	G	A	0.16369	1008
6	rs2497130	G	A	0.00992063	1008
6	rs2497129	T	C	0.00992063	1008
6	rs2497128	A	G	0.00992063	1008
6	rs1045649	C	T	0.00992063	1008
6	rs3219	C	T	0.00992063	1008
6	rs8348	G	A	0.0119048	1008
6	rs2497127	A	G	0.00992063	1008
6	rs2497126	T	C	0.00992063	1008
6	rs35471922	T	C	0.173611	1008
6	rs2497125	A	G	0.00992063	1008
6	rs2497124	A	G	0.00992063	1008
6	rs2480198	C	T	0.00992063	1008
6	rs9449781	C	A	0.173611	1008
6	rs2480199	C	T	0.00992063	1008
6	rs75333397	C	T	0.0922619	1008
6	rs79715485	G	A	0.197421	1008
6	rs2497123	T	G	0.207341	1008
6	rs2497122	G	A	0.00992063	1008
6	rs73750504	T	A	0.197421	1008
6	rs9449783	T	A	0.00793651	1008
6	rs73750506	A	G	0.197421	1008
6	rs73750507	T	C	0.197421	1008
6	rs6902104	G	A	0.00793651	1008
6	rs80137087	T	C	0.197421	1008
6	rs73750508	C	T	0.197421	1008
6	rs73750509	G	A	0.197421	1008
6	rs2497121	A	G	0.207341	1008
6	rs2480200	T	A	0.207341	1008
6	rs10485092	T	G	0.0267857	1008
6	rs62418661	C	T	0.00595238	1008
6	rs6931284	A	T	0.0138889	1008
6	rs75416979	G	A	0.00595238	1008
6	rs1928284	G	T	0.00595238	1008
6	rs2480202	G	C	0.0138889	1008
6	rs17668963	C	A	0.00595238	1008
6	rs62418662	A	G	0.0138889	1008
6	rs62418663	C	T	0.00595238	1008
6	rs1080960	C	T	0.0138889	1008
6	rs1114811	A	T	0.00595238	1008
6	rs4097471	G	A	0.00595238	1008
6	rs2480205	T	C	0.0138889	1008
6	rs2497161	C	T	0.0138889	1008
6	rs2480207	A	G	0.00595238	1008
6	rs35777786	A	T	0.457341	1008
6	rs9449790	C	T	0.0138889	1008
6	rs141715218	T	C	0.00595238	1008
6	rs62449266	G	C	0.00793651	1008
6	rs12180243	G	A	0.00595238	1008
6	rs190391506	C	T	0.00595238	1008
6	rs2629956	T	C	0.0138889	1008
6	rs4543332	C	A	0.166667	1008
6	rs138059302	G	A	0.00595238	1008
6	rs184396757	G	A	0.0178571	1008
6	rs2149586	T	C	0.715278	1008
6	rs73483288	C	T	0.00595238	1008
6	rs77084944	G	A	0.0367063	1008
6	rs142735923	A	G	0.00595238	1008
6	rs117370304	C	A	0.0238095	1008
6	rs2476913	C	T	0.0138889	1008
6	rs2476894	A	G	0.0138889	1008
6	rs62449268	G	A	0.00595238	1008
6	rs2324636	A	G	0.00793651	1008
6	rs2324637	C	T	0.00595238	1008
6	rs2476902	C	G	0.0138889	1008
6	rs77112331	T	C	0.0347222	1008
6	rs7741955	C	A	0.00793651	1008
6	rs72909504	T	C	0.00297619	1008
6	rs113122481	C	T	0.00595238	1008
6	rs9449795	C	G	0.00595238	1008
6	rs62449271	A	G	0.00595238	1008
6	rs146100460	A	G	0.0168651	1008
6	rs6901546	G	C	0.0138889	1008
6	rs62449272	C	T	0.00595238	1008
6	rs62449273	G	A	0.00595238	1008
6	rs62449274	G	A	0.00595238	1008
6	rs62449275	A	C	0.00595238	1008
6	rs62449276	G	C	0.00595238	1008
6	rs59378559	C	T	0.00793651	1008
6	rs77844579	T	C	0.169643	1008
6	rs78564249	A	G	0.0406746	1008
6	rs17185242	A	G	0.00595238	1008
6	rs190966303	C	T	0.00892857	1008
6	rs9449797	A	G	0.00595238	1008
6	rs9449798	T	C	0.00595238	1008
6	rs9449799	C	T	0.00595238	1008
6	rs141458884	C	G	0.169643	1008
```
