## Supplementary material for "Characterization of shared and ancestry-specific signals driving complex traits using multi-ancestry fine-mapping": s2_ref.bim

```
6	rs651997	0	83843743	T	C
6	rs12197711	0	83843781	T	C
6	rs13216745	0	83845150	T	C
6	rs562535	0	83846149	A	C
6	rs117336243	0	83846821	A	G
6	rs9444039	0	83850049	A	T
6	rs62419253	0	83850809	A	T
6	rs144477493	0	83851376	T	C
6	rs491454	0	83852141	T	C
6	rs491330	0	83852191	C	T
6	rs573241	0	83852984	G	T
6	rs141116581	0	83853720	T	A
6	rs9449579	0	83854166	G	T
6	rs688683	0	83854679	C	A
6	rs112383833	0	83854803	C	T
6	rs9449582	0	83856282	T	C
6	rs2295489	0	83857320	A	C
6	rs2295488	0	83858073	C	T
6	rs57970996	0	83858932	G	T
6	rs482899	0	83859194	A	G
6	rs141257196	0	83859341	C	T
6	rs13208108	0	83859627	A	G
6	rs6919763	0	83859945	T	C
6	rs1925781	0	83861238	C	A
6	rs1028547	0	83862242	G	T
6	rs647231	0	83863583	G	A
6	rs73749721	0	83864725	G	T
6	rs57148700	0	83866167	A	G
6	rs117917800	0	83866365	G	A
6	rs142419323	0	83867590	C	T
6	rs11970642	0	83867748	C	T
6	rs150722044	0	83867998	G	A
6	rs664153	0	83868735	T	A
6	rs521811	0	83868788	C	T
6	rs10943928	0	83869103	C	G
6	rs117404686	0	83870271	G	A
6	rs6926512	0	83870537	A	G
6	rs57030616	0	83871006	A	T
6	rs59836263	0	83871548	A	G
6	rs481325	0	83873071	A	G
6	rs149272904	0	83874326	A	G
6	rs1813511	0	83875292	T	C
6	rs9449585	0	83875635	G	A
6	rs495944	0	83877496	T	C
6	rs473267	0	83880167	C	T
6	rs474213	0	83880274	C	T
6	rs683792	0	83881273	A	G
6	rs542948	0	83881740	T	C
6	rs144770972	0	83881993	C	T
6	rs146570028	0	83882599	G	A
6	rs150171640	0	83883206	T	G
6	rs57879575	0	83883501	G	C
6	rs522659	0	83884734	T	C
6	rs16881908	0	83884841	T	C
6	rs112280198	0	83886350	A	C
6	rs76878972	0	83886442	A	T
6	rs623879	0	83887495	T	C
6	rs13197685	0	83887901	T	C
6	rs534172	0	83888772	G	A
6	rs480537	0	83890405	A	G
6	rs686786	0	83890642	T	C
6	rs643160	0	83893468	G	A
6	rs12333004	0	83894147	G	A
6	rs524068	0	83894258	A	C
6	rs145308121	0	83894347	C	G
6	rs628629	0	83894382	T	C
6	rs77494302	0	83894892	A	G
6	rs477061	0	83896633	T	A
6	rs79352178	0	83897048	C	G
6	rs13198278	0	83897530	A	G
6	rs474075	0	83897565	C	T
6	rs9444040	0	83898805	C	T
6	rs521406	0	83899844	C	T
6	rs73749738	0	83900923	A	T
6	rs59542025	0	83901381	T	C
6	rs536739	0	83901888	C	G
6	rs140702813	0	83902972	T	C
6	rs2295093	0	83903022	C	G
6	rs201596246	0	83903048	T	G
6	rs1180178	0	83903626	G	C
6	rs77992103	0	83904869	T	C
6	rs77139795	0	83906898	T	C
6	rs73749742	0	83907165	C	T
6	rs73749744	0	83907225	A	G
6	rs73749745	0	83907345	T	C
6	rs59651794	0	83907988	G	A
6	rs12190337	0	83908232	C	T
6	rs73749746	0	83908486	T	C
6	rs16882103	0	83908569	A	G
6	rs6902437	0	83908738	A	G
6	rs9449588	0	83909360	G	C
6	rs12197473	0	83910393	A	G
6	rs61291686	0	83910690	G	A
6	rs12212794	0	83910955	G	C
6	rs6930206	0	83911101	A	G
6	rs6930815	0	83911138	G	A
6	rs6910518	0	83911265	T	G
6	rs6910678	0	83911334	T	C
6	rs117542436	0	83911430	A	G
6	rs4546453	0	83911719	G	C
6	rs9449589	0	83911801	G	A
6	rs117726105	0	83912806	G	A
6	rs2143891	0	83913617	T	C
6	rs9444042	0	83914751	T	A
6	rs118160719	0	83914823	C	T
6	rs62421760	0	83915335	T	C
6	rs9444043	0	83915414	A	C
6	rs6912759	0	83915690	C	A
6	rs6454317	0	83915821	C	T
6	rs13219666	0	83916069	T	C
6	rs35606488	0	83916502	C	T
6	rs117613061	0	83917066	A	T
6	rs148923604	0	83917082	A	T
6	rs117330323	0	83917103	A	G
6	rs2324225	0	83917764	T	G
6	rs2324226	0	83917801	C	A
6	rs2324227	0	83917890	G	C
6	rs2324228	0	83917958	T	A
6	rs12662110	0	83918062	C	A
6	rs2324229	0	83918131	T	C
6	rs1973928	0	83918367	T	C
6	rs1980511	0	83918375	A	G
6	rs192121129	0	83918575	A	G
6	rs1016615	0	83918651	T	C
6	rs1016614	0	83918682	A	G
6	rs144119164	0	83918736	T	C
6	rs1016613	0	83918942	T	C
6	rs150850064	0	83919126	A	T
6	rs117566934	0	83919735	C	T
6	rs11557539	0	83920881	C	T
6	rs140378425	0	83920966	A	G
6	rs117504554	0	83922324	C	G
6	rs116069073	0	83922447	G	T
6	rs143155023	0	83922884	C	G
6	rs141235410	0	83922916	G	A
6	rs6928009	0	83923153	A	G
6	rs118162265	0	83923180	C	A
6	rs116979468	0	83923283	G	A
6	rs1180244	0	83923356	G	A
6	rs1180243	0	83923716	G	T
6	rs1936821	0	83924402	T	C
6	rs79070747	0	83924808	C	G
6	rs139570721	0	83924859	A	T
6	rs79337289	0	83924939	T	C
6	rs9444045	0	83925065	G	A
6	rs9444046	0	83925089	T	C
6	rs55837963	0	83925458	C	T
6	rs1180242	0	83925555	T	C
6	rs79418052	0	83925704	G	A
6	rs74490794	0	83926046	A	G
6	rs79265271	0	83927211	C	T
6	rs2300465	0	83928135	C	A
6	rs2300464	0	83928210	G	A
6	rs12194804	0	83928390	A	G
6	rs12209246	0	83930594	T	C
6	rs9444047	0	83931021	T	C
6	rs117698556	0	83931137	T	A
6	rs1180241	0	83932070	G	A
6	rs117917150	0	83932586	C	T
6	rs9449593	0	83932731	C	T
6	rs117735629	0	83932771	C	T
6	rs9449594	0	83932940	G	T
6	rs6913384	0	83933021	A	G
6	rs112728259	0	83933447	A	G
6	rs75566761	0	83933952	C	A
6	rs9444048	0	83934311	G	A
6	rs201574300	0	83934411	A	T
6	rs188217566	0	83934444	A	T
6	rs192599924	0	83934576	A	G
6	rs116845698	0	83935366	A	C
6	rs1180240	0	83937762	C	G
6	rs80354054	0	83937842	G	A
6	rs7739549	0	83937930	C	G
6	rs74576768	0	83938981	T	G
6	rs9449595	0	83938983	C	T
6	rs117798407	0	83939096	T	C
6	rs1012741	0	83939446	G	A
6	rs78893892	0	83939595	G	T
6	rs71568870	0	83939854	T	G
6	rs10455414	0	83940574	C	T
6	rs118174653	0	83942130	T	A
6	rs1180239	0	83942604	G	A
6	rs1936819	0	83942725	G	A
6	rs151333403	0	83943041	T	C
6	rs73749765	0	83943261	A	G
6	rs60675658	0	83943459	T	C
6	rs1180238	0	83943666	G	A
6	rs1180237	0	83943928	A	C
6	rs1180236	0	83944147	T	G
6	rs111802679	0	83945353	C	A
6	rs9449596	0	83945408	G	A
6	rs1180235	0	83945614	A	G
6	rs16882420	0	83945737	T	C
6	rs1180232	0	83948730	G	C
6	rs1180231	0	83948817	G	A
6	rs75537058	0	83949021	G	A
6	rs1180230	0	83949261	T	C
6	rs9444054	0	83949497	C	T
6	rs73749768	0	83949690	T	C
6	rs1180229	0	83949777	C	T
6	rs138622292	0	83949826	C	T
6	rs117966715	0	83949895	A	G
6	rs1180228	0	83950566	G	A
6	rs1180227	0	83951137	C	T
6	rs1180226	0	83951709	G	A
6	rs1738632	0	83952189	T	G
6	rs12196969	0	83952558	G	A
6	rs983087	0	83954264	T	C
6	rs1180208	0	83954322	T	A
6	rs1180207	0	83954588	A	G
6	rs142556663	0	83955020	G	A
6	rs144789846	0	83955189	A	T
6	rs1180206	0	83955201	T	C
6	rs1180205	0	83955228	G	A
6	rs1180204	0	83956724	G	A
6	rs1180203	0	83957225	A	G
6	rs1180202	0	83957723	A	C
6	rs1180201	0	83957742	C	G
6	rs9449600	0	83958185	C	A
6	rs1180200	0	83958340	A	C
6	rs1180199	0	83959023	T	C
6	rs1180198	0	83959048	C	T
6	rs1180197	0	83959124	C	T
6	rs9444056	0	83959730	T	C
6	rs148554537	0	83959858	G	A
6	rs1180196	0	83960006	A	G
6	rs2179848	0	83960188	C	T
6	rs79728098	0	83960295	G	T
6	rs2179847	0	83960339	T	C
6	rs149760142	0	83960368	A	G
6	rs1180195	0	83960862	C	T
6	rs116924892	0	83961034	C	T
6	rs117795402	0	83961220	A	T
6	rs28520401	0	83961797	T	C
6	rs1180194	0	83962421	C	T
6	rs73749769	0	83962702	T	C
6	rs118081320	0	83963401	C	T
6	rs147535612	0	83964566	C	T
6	rs1180192	0	83964709	C	T
6	rs1180191	0	83965006	C	T
6	rs117607383	0	83965473	C	T
6	rs12193457	0	83966042	T	C
6	rs1180190	0	83966335	G	A
6	rs1180189	0	83966928	A	T
6	rs149918513	0	83966941	T	G
6	rs1180188	0	83967295	A	T
6	rs1180187	0	83967454	A	G
6	rs147810516	0	83967755	G	A
6	rs56323856	0	83968419	G	A
6	rs1180186	0	83968946	T	G
6	rs7745864	0	83969424	G	T
6	rs7745988	0	83969447	G	A
6	rs184967830	0	83969907	G	A
6	rs9449601	0	83970138	T	C
6	rs1180185	0	83970313	T	G
6	rs1180184	0	83970665	A	C
6	rs13202010	0	83971863	T	C
6	rs78831301	0	83971940	C	T
6	rs1180183	0	83972041	C	T
6	rs1954537	0	83972313	G	A
6	rs1954538	0	83972336	A	G
6	rs112931286	0	83974451	G	A
6	rs1180182	0	83975272	A	G
6	rs34326691	0	83975529	C	T
6	rs2038242	0	83976134	C	T
6	rs16882847	0	83976295	T	C
6	rs767144	0	83976802	G	T
6	rs1144196	0	83977714	C	A
6	rs142555484	0	83977925	T	C
6	rs9449602	0	83978131	A	T
6	rs1144195	0	83978225	A	C
6	rs1144194	0	83978378	G	A
6	rs117141528	0	83978563	G	A
6	rs149676617	0	83978645	T	C
6	rs1144193	0	83979034	A	G
6	rs1013318	0	83979447	G	A
6	rs1013317	0	83979611	C	T
6	rs111697157	0	83980229	G	T
6	rs185415274	0	83980242	T	G
6	rs12190680	0	83980304	T	C
6	rs1144192	0	83980929	C	G
6	rs1144191	0	83981512	C	T
6	rs142912879	0	83981659	G	A
6	rs1144190	0	83981858	C	T
6	rs1144189	0	83982263	C	T
6	rs7770089	0	83982351	C	T
6	rs7770565	0	83982522	G	C
6	rs1144188	0	83984097	A	G
6	rs79940652	0	83984520	G	A
6	rs1144187	0	83986196	T	C
6	rs6917618	0	83986823	G	A
6	rs113798486	0	83987200	C	T
6	rs1170497	0	83987234	C	T
6	rs1170498	0	83987602	T	C
6	rs76153164	0	83987778	C	T
6	rs73749778	0	83988664	T	C
6	rs76955988	0	83988720	C	G
6	rs73749779	0	83988725	C	G
6	rs1145917	0	83988861	T	C
6	rs1145916	0	83988986	G	T
6	rs4312958	0	83989491	C	T
6	rs1145915	0	83989771	A	G
6	rs12660638	0	83990026	G	T
6	rs2031170	0	83990210	G	C
6	rs12662214	0	83990337	T	G
6	rs7746973	0	83990510	G	A
6	rs79991124	0	83991242	C	T
6	rs111609708	0	83991265	C	T
6	rs141272819	0	83991269	A	T
6	rs113867678	0	83991315	G	A
6	rs1170500	0	83991710	T	C
6	rs1170501	0	83991861	C	A
6	rs4346833	0	83991957	T	C
6	rs1170502	0	83991972	A	T
6	rs139952639	0	83992044	C	A
6	rs112154594	0	83992184	C	T
6	rs145881989	0	83992230	G	C
6	rs113015495	0	83992815	C	T
6	rs117759737	0	83993379	A	C
6	rs1170504	0	83993569	A	C
6	rs1145914	0	83993797	A	G
6	rs1145913	0	83993928	A	C
6	rs1145912	0	83994757	G	C
6	rs1143795	0	83995167	G	C
6	rs59651050	0	83995480	A	G
6	rs13192303	0	83995864	G	A
6	rs76759736	0	83996828	C	T
6	rs1170330	0	83996875	T	A
6	rs1170329	0	83998160	T	G
6	rs9444061	0	83998678	T	C
6	rs9449604	0	83998845	T	C
6	rs10455416	0	83999533	G	A
6	rs78663616	0	83999717	T	C
6	rs1170459	0	84000234	G	T
6	rs1170458	0	84000293	G	T
6	rs1170354	0	84000881	T	G
6	rs1170353	0	84000887	T	C
6	rs1170352	0	84000931	C	T
6	rs148525210	0	84002172	G	A
6	rs150648728	0	84002322	C	A
6	rs71568871	0	84002646	C	T
6	rs146505852	0	84002647	G	A
6	rs1145911	0	84002954	T	C
6	rs1145910	0	84003056	G	A
6	rs12209025	0	84004138	G	A
6	rs118131306	0	84004252	G	C
6	rs73749784	0	84004262	C	T
6	rs12197482	0	84005472	A	C
6	rs1143796	0	84005867	T	C
6	rs9449605	0	84006453	T	C
6	rs79639496	0	84006982	G	C
6	rs112590319	0	84007724	T	A
6	rs1170512	0	84008186	C	T
6	rs1170513	0	84008588	C	T
6	rs1170514	0	84009042	T	C
6	rs13195887	0	84009682	G	A
6	rs1170515	0	84010605	G	A
6	rs1170516	0	84010693	C	A
6	rs1170518	0	84011913	T	C
6	rs1170519	0	84011961	C	G
6	rs3798894	0	84012560	G	A
6	rs10943929	0	84012565	G	C
6	rs3798893	0	84012568	C	T
6	rs1144185	0	84012619	A	G
6	rs1145908	0	84014398	A	G
6	rs2023577	0	84015997	G	A
6	rs73749789	0	84016880	T	C
6	rs111292115	0	84017751	A	C
6	rs1144184	0	84017921	T	C
6	rs1781746	0	84019824	G	A
6	rs1781747	0	84019825	A	T
6	rs1144183	0	84020099	T	C
6	rs1170348	0	84020324	T	C
6	rs1170347	0	84021294	G	A
6	rs113047827	0	84021449	G	A
6	rs1170346	0	84021751	C	T
6	rs1170448	0	84022658	T	C
6	rs1144182	0	84023090	A	T
6	rs1144181	0	84023171	G	A
6	rs1144180	0	84024620	T	G
6	rs1170466	0	84025802	C	T
6	rs1144179	0	84026572	C	G
6	rs1144178	0	84029716	A	G
6	rs1144177	0	84029793	A	G
6	rs12201215	0	84030074	C	T
6	rs750384	0	84030422	C	T
6	rs750386	0	84030692	G	A
6	rs1170339	0	84031251	T	C
6	rs73474713	0	84031425	G	A
6	rs1170340	0	84033184	C	A
6	rs61336621	0	84033752	T	C
6	rs1170342	0	84034415	T	G
6	rs1170343	0	84034779	A	G
6	rs147705032	0	84034784	C	T
6	rs1170344	0	84034832	C	T
6	rs150997301	0	84034885	C	G
6	rs1170345	0	84035177	A	C
6	rs1170480	0	84036345	A	G
6	rs1170481	0	84037106	C	T
6	rs1170482	0	84037174	C	T
6	rs1145904	0	84037328	G	A
6	rs1145903	0	84037515	T	C
6	rs1170483	0	84038253	G	C
6	rs1170484	0	84038522	A	G
6	rs1145902	0	84038531	A	G
6	rs1145901	0	84038605	T	C
6	rs1170485	0	84038677	G	T
6	rs1145900	0	84038920	T	C
6	rs1145899	0	84039558	G	C
6	rs1145898	0	84039566	T	C
6	rs79472270	0	84039636	G	A
6	rs118045037	0	84040061	A	C
6	rs10046370	0	84040245	C	T
6	rs1145897	0	84040440	C	T
6	rs9294273	0	84041105	A	T
6	rs9449610	0	84041555	C	T
6	rs1145896	0	84041599	G	T
6	rs77611682	0	84041624	T	G
6	rs1145895	0	84042326	C	A
6	rs73474729	0	84042567	C	T
6	rs113524947	0	84043702	C	G
6	rs118080551	0	84050113	T	G
6	rs16884118	0	84050122	A	G
6	rs6908259	0	84050283	C	G
6	rs6454320	0	84050814	C	T
6	rs6454321	0	84050941	A	G
6	rs1535588	0	84051050	A	C
6	rs2023241	0	84051460	G	A
6	rs2023242	0	84051824	T	C
6	rs13209274	0	84052966	C	T
6	rs73474796	0	84053530	C	T
6	rs7768369	0	84054550	G	A
6	rs7768456	0	84054779	C	T
6	rs12201760	0	84054948	G	A
6	rs12215595	0	84055783	A	G
6	rs118040819	0	84056205	T	C
6	rs12190282	0	84056328	A	G
6	rs16884166	0	84057016	A	G
6	rs6454322	0	84057542	A	G
6	rs3823052	0	84057822	T	C
6	rs3778206	0	84058013	G	A
6	rs10455140	0	84059498	G	A
6	rs16884217	0	84059611	C	T
6	rs3778205	0	84060477	G	T
6	rs10943930	0	84060858	T	A
6	rs9444065	0	84060931	T	C
6	rs12527109	0	84061020	G	C
6	rs7758989	0	84061319	T	C
6	rs12529407	0	84062581	T	C
6	rs117243957	0	84063153	G	T
6	rs148959880	0	84063839	C	T
6	rs6940284	0	84063926	T	G
6	rs6917851	0	84064190	C	A
6	rs6923627	0	84064858	G	A
6	rs6930990	0	84066749	A	C
6	rs34533621	0	84069099	C	T
6	rs9449613	0	84069359	A	C
6	rs12524172	0	84069668	C	T
6	rs4706986	0	84069819	T	G
6	rs9800770	0	84070313	C	T
6	rs7740960	0	84070516	T	C
6	rs12192297	0	84070966	T	C
6	rs12697919	0	84071601	G	C
6	rs12697920	0	84071711	C	T
6	rs12697921	0	84071913	G	C
6	rs12524851	0	84072507	T	C
6	rs13215826	0	84072587	C	T
6	rs13201644	0	84072670	T	C
6	rs7774996	0	84073387	A	G
6	rs2324416	0	84074210	A	G
6	rs3778204	0	84074939	G	T
6	rs13197603	0	84075113	C	T
6	rs3778203	0	84075136	C	T
6	rs138597830	0	84075234	C	T
6	rs13198062	0	84075281	G	A
6	rs7768550	0	84075810	T	G
6	rs12524968	0	84076466	C	G
6	rs2096223	0	84077446	T	G
6	rs9449614	0	84077763	T	A
6	rs1891554	0	84077872	G	A
6	rs1539439	0	84078564	T	C
6	rs12213724	0	84078990	A	C
6	rs61402217	0	84079707	G	A
6	rs3757012	0	84080969	T	A
6	rs3757011	0	84081069	G	C
6	rs3778202	0	84081270	T	A
6	rs3778201	0	84081405	C	T
6	rs73476951	0	84081935	G	A
6	rs12213544	0	84081971	G	A
6	rs1418733	0	84082928	C	T
6	rs9766300	0	84083733	T	A
6	rs149775042	0	84084295	G	A
6	rs113171426	0	84084579	C	T
6	rs76226442	0	84085017	A	G
6	rs60465537	0	84085195	G	A
6	rs140655307	0	84085560	A	G
6	rs13205856	0	84087659	A	G
6	rs111975628	0	84088957	T	C
6	rs17255340	0	84089191	G	A
6	rs9449615	0	84089502	G	T
6	rs12192000	0	84090369	C	T
6	rs12192277	0	84090641	G	C
6	rs1361784	0	84090690	A	T
6	rs976065	0	84092514	C	T
6	rs13220730	0	84092546	T	C
6	rs17196038	0	84093014	T	C
6	rs35281711	0	84093177	G	A
6	rs13208458	0	84093204	C	A
6	rs16884575	0	84093672	G	C
6	rs9350980	0	84093905	C	T
6	rs118188118	0	84094814	T	C
6	rs113133091	0	84094961	T	G
6	rs7753311	0	84095038	T	C
6	rs6937193	0	84095331	C	T
6	rs6937273	0	84095513	A	G
6	rs1937783	0	84097858	G	C
6	rs9449616	0	84100190	G	A
6	rs9444068	0	84100244	C	T
6	rs117613991	0	84100927	T	C
6	rs2875343	0	84101327	G	C
6	rs12191369	0	84102550	A	C
6	rs2152183	0	84102879	C	A
6	rs118015213	0	84103137	G	C
6	rs983140	0	84103896	T	A
6	rs4706175	0	84104356	T	C
6	rs2065733	0	84104835	G	A
6	rs191604516	0	84105297	C	T
6	rs117319460	0	84105792	T	G
6	rs12198419	0	84105865	A	T
6	rs12529429	0	84106551	G	T
6	rs12214015	0	84107124	C	T
6	rs13215578	0	84107234	C	T
6	rs34639488	0	84107888	G	T
6	rs1591396	0	84107897	T	C
6	rs4706990	0	84108065	A	T
6	rs13209363	0	84108919	T	G
6	rs4706991	0	84109088	C	T
6	rs4706992	0	84109158	T	C
6	rs6926600	0	84109322	T	C
6	rs6900022	0	84109944	T	A
6	rs13192260	0	84110729	T	C
6	rs9294274	0	84111190	T	C
6	rs73476992	0	84111261	A	G
6	rs1112482	0	84112019	G	C
6	rs1112483	0	84112033	G	A
6	rs7750443	0	84112468	T	C
6	rs2095447	0	84112756	G	C
6	rs9444069	0	84112978	A	G
6	rs7740573	0	84114267	C	T
6	rs6454326	0	84115740	A	G
6	rs113715936	0	84115984	A	C
6	rs6914164	0	84116252	C	T
6	rs12194500	0	84116477	G	A
6	rs10806258	0	84116555	A	G
6	rs73478705	0	84116744	C	T
6	rs3798891	0	84117293	C	A
6	rs3823051	0	84119261	C	G
6	rs3798890	0	84119361	G	A
6	rs57309832	0	84120526	C	A
6	rs13196407	0	84120820	G	A
6	rs6935296	0	84121294	T	A
6	rs3798889	0	84121512	C	A
6	rs3798888	0	84121634	G	A
6	rs117961798	0	84121652	G	A
6	rs3798887	0	84121713	C	G
6	rs13203553	0	84121882	C	T
6	rs60644519	0	84122330	T	C
6	rs13193879	0	84123006	T	C
6	rs10485147	0	84123350	T	A
6	rs12197649	0	84123548	C	T
6	rs3778200	0	84126379	A	G
6	rs3778199	0	84126420	C	A
6	rs9361995	0	84126776	C	T
6	rs4706994	0	84126824	G	A
6	rs12212205	0	84127224	T	C
6	rs7744602	0	84127591	C	T
6	rs11969258	0	84127626	T	C
6	rs78396580	0	84129066	A	G
6	rs4706176	0	84129828	C	T
6	rs13215909	0	84130396	C	G
6	rs6935935	0	84130734	C	G
6	rs3757010	0	84130982	G	A
6	rs3757009	0	84131194	G	A
6	rs7757427	0	84131300	T	A
6	rs3798886	0	84131526	G	A
6	rs57177898	0	84131546	C	T
6	rs3798885	0	84131874	T	C
6	rs73751504	0	84131894	A	G
6	rs73478729	0	84132466	C	T
6	rs13197684	0	84132963	A	C
6	rs13214484	0	84133338	T	C
6	rs58933957	0	84134368	T	C
6	rs16885228	0	84134388	G	A
6	rs12208468	0	84134464	C	T
6	rs7758546	0	84135023	G	C
6	rs75202717	0	84135241	G	T
6	rs4706996	0	84135539	C	T
6	rs3798884	0	84136112	C	A
6	rs12524383	0	84136605	T	C
6	rs58379097	0	84137027	C	T
6	rs12194258	0	84137202	T	C
6	rs7770573	0	84137756	G	T
6	rs28360575	0	84138270	G	A
6	rs6941094	0	84138485	C	A
6	rs12196292	0	84138502	T	C
6	rs113621249	0	84138683	G	A
6	rs12204138	0	84138843	A	G
6	rs34783351	0	84139030	G	T
6	rs34941468	0	84139871	A	T
6	rs3798883	0	84140038	C	T
6	rs4706997	0	84140726	G	A
6	rs28372717	0	84140728	G	A
6	rs28372714	0	84140888	C	T
6	rs3812144	0	84141253	T	G
6	rs3812143	0	84141282	G	C
6	rs3812142	0	84141393	T	C
6	rs35156665	0	84143765	C	T
6	rs62419325	0	84143892	A	G
6	rs62419326	0	84145041	C	T
6	rs12194267	0	84146177	G	A
6	rs12524857	0	84146513	G	T
6	rs12524862	0	84146655	C	T
6	rs10943931	0	84146803	T	C
6	rs73478768	0	84147240	G	A
6	rs12209499	0	84147303	A	G
6	rs13204045	0	84152329	C	T
6	rs12197490	0	84153255	G	A
6	rs13362761	0	84153316	A	G
6	rs113475820	0	84153413	G	T
6	rs113266481	0	84153456	G	A
6	rs116938600	0	84153715	T	C
6	rs12211109	0	84153773	A	G
6	rs12199103	0	84153923	C	T
6	rs10455419	0	84154242	T	G
6	rs62419327	0	84154298	C	T
6	rs10455420	0	84154533	T	G
6	rs117858611	0	84154751	A	G
6	rs141493163	0	84154811	G	A
6	rs111843349	0	84154881	G	T
6	rs10943932	0	84155957	A	C
6	rs188942364	0	84156461	C	T
6	rs112052365	0	84156496	A	G
6	rs6900237	0	84156536	C	T
6	rs111692792	0	84157011	G	A
6	rs12191677	0	84157403	A	G
6	rs62419328	0	84158736	A	G
6	rs113067018	0	84160372	A	C
6	rs79465830	0	84160819	A	G
6	rs1342827	0	84161824	T	C
6	rs12204425	0	84162024	G	A
6	rs12190945	0	84162042	A	G
6	rs73478796	0	84162330	G	T
6	rs34681854	0	84162641	C	T
6	rs73478799	0	84162738	C	T
6	rs1034260	0	84162873	T	C
6	rs2186162	0	84163113	A	T
6	rs1418734	0	84163888	G	A
6	rs4706177	0	84164683	T	A
6	rs16885688	0	84165689	C	T
6	rs945238	0	84165856	C	T
6	rs9444073	0	84166651	A	C
6	rs4706998	0	84167277	A	G
6	rs112360010	0	84168018	C	T
6	rs9449619	0	84168161	A	G
6	rs4706999	0	84168264	A	C
6	rs6903322	0	84168968	G	A
6	rs9444074	0	84169154	A	G
6	rs2000375	0	84169965	A	G
6	rs17197281	0	84170108	T	G
6	rs1335110	0	84170271	T	A
6	rs2152182	0	84170490	G	C
6	rs2152181	0	84170615	C	G
6	rs2154295	0	84170784	C	G
6	rs73480616	0	84171061	C	G
6	rs73751517	0	84171227	C	T
6	rs6454328	0	84171230	A	G
6	rs6454329	0	84171532	A	T
6	rs7745251	0	84171756	T	G
6	rs9444075	0	84171930	A	G
6	rs12193584	0	84172068	T	C
6	rs75787930	0	84172296	C	A
6	rs12195417	0	84173028	T	C
6	rs142931829	0	84173318	C	T
6	rs12215500	0	84173435	C	T
6	rs2324418	0	84173462	T	C
6	rs6901074	0	84173944	A	G
6	rs12203860	0	84174401	A	G
6	rs148599477	0	84174862	G	A
6	rs13196054	0	84174943	A	G
6	rs56038316	0	84175062	A	T
6	rs6454330	0	84175552	A	C
6	rs6454331	0	84175632	G	A
6	rs17256973	0	84175967	C	T
6	rs13201274	0	84176481	G	A
6	rs7751382	0	84176515	A	G
6	rs113450869	0	84176678	A	G
6	rs9449620	0	84176961	T	C
6	rs1577378	0	84177343	C	T
6	rs13205618	0	84177713	C	T
6	rs9449621	0	84178342	A	T
6	rs12206984	0	84179259	T	C
6	rs16885909	0	84179446	A	T
6	rs9449622	0	84179796	G	A
6	rs13203062	0	84180038	C	T
6	rs12202313	0	84180138	T	C
6	rs141203182	0	84180349	T	C
6	rs9449623	0	84180355	A	T
6	rs186470382	0	84181105	A	G
6	rs36017560	0	84181468	T	C
6	rs10943934	0	84181508	C	G
6	rs117922213	0	84181924	C	T
6	rs9444076	0	84182057	T	C
6	rs9968908	0	84183123	G	A
6	rs35442758	0	84183607	G	A
6	rs9449624	0	84184394	C	T
6	rs9294275	0	84184471	C	T
6	rs4706178	0	84184472	A	G
6	rs9968948	0	84185074	G	A
6	rs9969045	0	84185399	T	G
6	rs6910291	0	84185995	A	T
6	rs9294276	0	84188342	A	G
6	rs13207536	0	84188476	A	G
6	rs9294277	0	84188908	C	T
6	rs4707000	0	84189397	A	T
6	rs4707001	0	84189683	A	G
6	rs6930443	0	84189813	G	A
6	rs9449625	0	84190113	G	A
6	rs869288	0	84190216	A	T
6	rs35450889	0	84191074	A	G
6	rs10223667	0	84191392	G	C
6	rs9449626	0	84192015	A	G
6	rs10943937	0	84192051	T	C
6	rs4487553	0	84192060	C	A
6	rs62419351	0	84192228	C	G
6	rs6938862	0	84192648	T	C
6	rs6915940	0	84192685	C	T
6	rs6916270	0	84192728	G	A
6	rs1932092	0	84192944	G	A
6	rs2145324	0	84194408	C	T
6	rs9444077	0	84194783	A	G
6	rs112086240	0	84194909	C	T
6	rs12524775	0	84195515	T	C
6	rs12214011	0	84195580	G	A
6	rs580595	0	84195751	A	G
6	rs472929	0	84196055	G	A
6	rs583637	0	84196263	G	T
6	rs1171101	0	84196539	A	C
6	rs500891	0	84196790	A	G
6	rs73480659	0	84196967	G	A
6	rs9449627	0	84196990	G	A
6	rs9449628	0	84197019	T	C
6	rs9353128	0	84197346	C	A
6	rs75666977	0	84197428	C	T
6	rs147778315	0	84197694	C	G
6	rs4707002	0	84197846	T	A
6	rs7745791	0	84197858	A	G
6	rs7746331	0	84197932	G	C
6	rs73480662	0	84197992	T	A
6	rs73751527	0	84198011	C	G
6	rs1171102	0	84198015	A	G
6	rs57710785	0	84198264	G	A
6	rs113754705	0	84198369	C	A
6	rs4707003	0	84198429	A	G
6	rs34228805	0	84198532	G	A
6	rs77785580	0	84198604	A	T
6	rs7747101	0	84198622	C	T
6	rs7751493	0	84199041	A	G
6	rs7771957	0	84199099	T	G
6	rs12194724	0	84199579	G	T
6	rs12208002	0	84199627	A	C
6	rs12212979	0	84199923	C	A
6	rs9350981	0	84200221	T	C
6	rs79166403	0	84200807	G	T
6	rs9449629	0	84201294	C	T
6	rs113466532	0	84201940	G	A
6	rs6900368	0	84202068	A	G
6	rs10943938	0	84202435	A	T
6	rs79183419	0	84202673	C	T
6	rs73480668	0	84203113	T	C
6	rs76100799	0	84203190	A	G
6	rs144019896	0	84203466	C	A
6	rs9444078	0	84203558	C	T
6	rs9449631	0	84203659	T	C
6	rs9444079	0	84203833	T	C
6	rs11752474	0	84204107	G	T
6	rs1171134	0	84204477	G	A
6	rs9444080	0	84204739	C	G
6	rs4707004	0	84205439	C	T
6	rs566517	0	84205552	T	C
6	rs142814963	0	84205850	G	A
6	rs112834764	0	84205874	G	A
6	rs112928866	0	84205944	G	T
6	rs143868578	0	84206013	G	C
6	rs6454332	0	84206019	C	T
6	rs6925008	0	84206108	G	A
6	rs111749287	0	84206310	C	T
6	rs112646480	0	84206351	T	C
6	rs4367349	0	84206538	G	A
6	rs9449633	0	84206595	C	T
6	rs632850	0	84206714	T	C
6	rs147856605	0	84206910	G	A
6	rs112827035	0	84207157	C	T
6	rs9444085	0	84208766	A	T
6	rs112722386	0	84209348	C	T
6	rs1171118	0	84209352	T	C
6	rs6901164	0	84209504	G	C
6	rs1171119	0	84209746	A	G
6	rs1171120	0	84210041	C	G
6	rs1171121	0	84210638	C	G
6	rs112833985	0	84211051	G	A
6	rs138298390	0	84211250	G	A
6	rs9444086	0	84211476	A	G
6	rs28421794	0	84211636	T	C
6	rs77681448	0	84211708	C	T
6	rs10455141	0	84211861	G	A
6	rs10806261	0	84211876	T	C
6	rs10943944	0	84211936	C	T
6	rs12526032	0	84211986	C	T
6	rs10455422	0	84212146	G	T
6	rs10455142	0	84212251	A	T
6	rs10455143	0	84212285	G	T
6	rs34586594	0	84212504	T	C
6	rs572788	0	84212586	A	G
6	rs572720	0	84212603	T	C
6	rs4515350	0	84212618	G	C
6	rs112188748	0	84212626	C	T
6	rs613839	0	84212790	G	A
6	rs1335113	0	84212997	C	A
6	rs1335112	0	84213051	T	A
6	rs1335111	0	84213111	T	C
6	rs11964997	0	84213284	C	T
6	rs11965104	0	84213576	G	A
6	rs72897995	0	84213656	A	G
6	rs78265843	0	84213867	T	C
6	rs58276949	0	84214070	C	T
6	rs12209796	0	84214090	T	C
6	rs59900069	0	84214187	G	A
6	rs12216294	0	84214235	A	C
6	rs79159910	0	84214624	C	T
6	rs1171106	0	84214735	T	G
6	rs10485145	0	84215167	C	T
6	rs34899914	0	84215563	A	C
6	rs34298701	0	84215594	C	T
6	rs4707005	0	84215887	G	A
6	rs4707006	0	84216117	C	T
6	rs531081	0	84216259	G	A
6	rs7753918	0	84217168	G	A
6	rs496148	0	84217801	G	A
6	rs7754649	0	84217818	C	G
6	rs607259	0	84217876	G	A
6	rs34648643	0	84217949	A	C
6	rs78885653	0	84218065	C	T
6	rs1171107	0	84218364	T	C
6	rs12528983	0	84218494	G	C
6	rs56357105	0	84218897	C	A
6	rs6928830	0	84219312	A	G
6	rs77471264	0	84219926	A	T
6	rs637974	0	84220165	C	T
6	rs12204318	0	84220405	G	A
6	rs9341960	0	84220535	T	G
6	rs9341961	0	84220770	C	T
6	rs481687	0	84222177	C	T
6	rs592911	0	84223563	G	A
6	rs9449648	0	84223760	G	A
6	rs147916979	0	84223804	G	A
6	rs1884951	0	84224763	C	T
6	rs579599	0	84224999	G	A
6	rs621713	0	84225358	C	A
6	rs117317791	0	84225688	C	T
6	rs1171110	0	84225690	T	C
6	rs1171111	0	84225785	A	C
6	rs7452094	0	84226471	T	C
6	rs78675001	0	84226501	G	A
6	rs1171112	0	84226568	A	G
6	rs1414005	0	84226575	C	T
6	rs1171113	0	84226595	C	T
6	rs117808173	0	84227072	T	C
6	rs11751367	0	84227361	G	C
6	rs1171114	0	84227646	T	C
6	rs6903293	0	84227775	A	G
6	rs568129	0	84229114	G	A
6	rs680668	0	84229366	T	C
6	rs6914803	0	84229485	A	G
6	rs1171115	0	84229623	C	T
6	rs9449649	0	84230154	T	C
6	rs4706180	0	84230275	T	C
6	rs9449650	0	84230504	G	A
6	rs512140	0	84230653	A	G
6	rs9359562	0	84231828	A	G
6	rs117722647	0	84232543	C	T
6	rs535787	0	84232697	A	G
6	rs3812141	0	84234144	C	T
6	rs76418011	0	84235596	A	G
6	rs548692	0	84235749	G	T
6	rs151047044	0	84236039	G	A
6	rs138012573	0	84236137	C	T
6	rs74798581	0	84236323	T	A
6	rs9449652	0	84236714	C	G
6	rs17258116	0	84237227	G	A
6	rs115054162	0	84237848	A	G
6	rs10943945	0	84237906	C	T
6	rs9449653	0	84238029	T	G
6	rs117224207	0	84238639	C	T
6	rs117500880	0	84239343	G	A
6	rs507336	0	84239401	G	A
6	rs645252	0	84240606	T	C
6	rs1171105	0	84240865	T	C
6	rs531191	0	84241968	T	G
6	rs78285419	0	84242207	G	A
6	rs143484499	0	84244393	G	T
6	rs9359563	0	84245294	T	C
6	rs35910142	0	84245457	T	A
6	rs72901568	0	84246490	C	A
6	rs117761131	0	84248278	C	T
6	rs76325080	0	84248518	T	C
6	rs1171122	0	84249984	A	G
6	rs7741310	0	84250330	C	T
6	rs188455106	0	84250585	C	A
6	rs117665854	0	84250588	G	A
6	rs146701554	0	84251237	C	T
6	rs117856477	0	84251401	C	A
6	rs217612	0	84252617	G	A
6	rs58729838	0	84253477	C	T
6	rs147244946	0	84253536	T	C
6	rs57296334	0	84253538	T	C
6	rs149525507	0	84253549	T	G
6	rs217617	0	84253943	G	A
6	rs9449659	0	84255553	C	T
6	rs11759907	0	84256343	C	T
6	rs217619	0	84256760	A	G
6	rs138634174	0	84257473	C	T
6	rs217620	0	84257557	G	A
6	rs9449660	0	84258379	C	T
6	rs9449661	0	84258388	T	C
6	rs114614758	0	84258545	G	A
6	rs9449662	0	84259519	A	T
6	rs217621	0	84259763	A	T
6	rs217622	0	84259819	C	T
6	rs192516611	0	84260142	C	A
6	rs60262430	0	84260381	C	T
6	rs10943951	0	84260569	C	T
6	rs217624	0	84260652	T	C
6	rs79445663	0	84263164	G	T
6	rs1158059	0	84264333	C	T
6	rs1158060	0	84264430	T	A
6	rs2324445	0	84264610	A	T
6	rs148248147	0	84264780	C	G
6	rs7755337	0	84265264	A	G
6	rs17199229	0	84265647	C	A
6	rs633554	0	84265708	G	T
6	rs6910031	0	84266927	T	C
6	rs522863	0	84266972	T	A
6	rs9444088	0	84267459	T	G
6	rs490132	0	84268204	T	C
6	rs676962	0	84268501	C	T
6	rs3798878	0	84268666	C	T
6	rs962522	0	84268878	T	G
6	rs798395	0	84269317	T	C
6	rs519458	0	84271264	A	T
6	rs35616520	0	84271966	C	T
6	rs12662037	0	84272070	C	G
6	rs4707007	0	84272707	C	T
6	rs143703072	0	84272805	G	A
6	rs2022268	0	84273426	G	T
6	rs4706183	0	84275260	C	T
6	rs77263729	0	84275270	T	C
6	rs11756243	0	84275532	C	A
6	rs971215	0	84277037	C	A
6	rs7773629	0	84277157	T	C
6	rs78605744	0	84279219	G	C
6	rs57983891	0	84279832	C	T
6	rs9350984	0	84279922	G	T
6	rs7752339	0	84280169	A	G
6	rs11755225	0	84280450	T	C
6	rs117360831	0	84281176	G	T
6	rs78205973	0	84281689	T	C
6	rs77704317	0	84281800	T	C
6	rs12198620	0	84282444	G	A
6	rs2023238	0	84282761	A	G
6	rs2016358	0	84283733	C	A
6	rs6941004	0	84284664	G	C
6	rs2022269	0	84284880	T	A
6	rs9294278	0	84285261	T	C
6	rs11756746	0	84286477	G	A
6	rs12194342	0	84287007	A	G
6	rs9341963	0	84287238	T	C
6	rs7752899	0	84287712	C	T
6	rs117492111	0	84288436	A	G
6	rs80343052	0	84289493	C	T
6	rs59418841	0	84290621	A	G
6	rs1033653	0	84292139	T	A
6	rs2023569	0	84292572	C	T
6	rs2022265	0	84293271	A	G
6	rs3798875	0	84293412	A	G
6	rs9283801	0	84294486	T	C
6	rs73751560	0	84295373	G	A
6	rs2324446	0	84295400	T	G
6	rs2208335	0	84295420	G	A
6	rs35992648	0	84295513	C	T
6	rs34986572	0	84295814	G	A
6	rs3798874	0	84296293	T	G
6	rs3798873	0	84296913	A	C
6	rs3798872	0	84297225	A	T
6	rs10223479	0	84297488	T	C
6	rs3823049	0	84298100	G	A
6	rs3798871	0	84298970	T	A
6	rs3757008	0	84299152	T	C
6	rs3757007	0	84299362	T	C
6	rs910681	0	84299920	T	G
6	rs1569924	0	84300071	C	T
6	rs1569925	0	84300075	G	T
6	rs13212099	0	84300181	G	A
6	rs2324447	0	84300371	C	T
6	rs2273363	0	84300997	A	G
6	rs2273364	0	84301150	G	A
6	rs12530467	0	84302422	C	T
6	rs3818169	0	84302561	T	G
6	rs1033655	0	84303342	T	C
6	rs1543867	0	84304406	A	G
6	rs1033656	0	84305673	A	T
6	rs74573133	0	84305678	T	C
6	rs35651100	0	84306718	G	T
6	rs140964001	0	84306731	G	T
6	rs4707008	0	84306796	C	A
6	rs4706184	0	84306856	C	A
6	rs2207944	0	84307328	T	C
6	rs2224195	0	84307726	T	C
6	rs192589554	0	84309118	C	T
6	rs184575863	0	84309119	T	G
6	rs9294279	0	84309931	A	T
6	rs17200231	0	84312555	G	A
6	rs77776337	0	84313029	C	T
6	rs11754643	0	84313180	C	T
6	rs13215351	0	84313801	A	T
6	rs1546977	0	84314423	A	G
6	rs58773586	0	84315833	A	G
6	rs73484882	0	84316416	T	A
6	rs79073133	0	84317089	A	C
6	rs7752421	0	84317533	A	T
6	rs3778195	0	84317958	T	C
6	rs3823047	0	84317967	A	C
6	rs71568885	0	84318733	A	G
6	rs183867147	0	84319961	T	C
6	rs137873694	0	84320067	A	G
6	rs3823046	0	84320728	A	G
6	rs111627147	0	84321456	C	T
6	rs9362001	0	84322084	T	C
6	rs12193842	0	84322158	A	C
6	rs140096295	0	84322466	T	G
6	rs61417237	0	84324159	G	A
6	rs57171473	0	84324327	T	A
6	rs3798870	0	84324787	A	G
6	rs12193281	0	84325184	T	C
6	rs67040414	0	84325442	C	T
6	rs75018690	0	84325503	C	T
6	rs2207945	0	84327316	T	C
6	rs6901361	0	84327805	A	T
6	rs16871774	0	84328386	A	C
6	rs3798869	0	84328660	G	A
6	rs3798868	0	84329239	T	C
6	rs6935324	0	84331037	C	T
6	rs6935899	0	84331370	C	T
6	rs3798867	0	84331841	C	G
6	rs217346	0	84334360	C	T
6	rs12660842	0	84334485	C	T
6	rs217345	0	84335225	A	G
6	rs78421156	0	84335590	A	G
6	rs56982000	0	84335787	T	G
6	rs217344	0	84335881	G	T
6	rs117882497	0	84336278	G	T
6	rs217343	0	84336742	C	T
6	rs11756109	0	84336796	T	C
6	rs217342	0	84337407	T	C
6	rs35380664	0	84338304	G	A
6	rs217341	0	84338771	G	A
6	rs217340	0	84338997	C	T
6	rs12202798	0	84339255	G	A
6	rs217339	0	84339295	C	T
6	rs35157273	0	84339296	G	A
6	rs217338	0	84339564	G	T
6	rs35865845	0	84340208	T	C
6	rs112049495	0	84341053	T	C
6	rs12203802	0	84341559	T	C
6	rs217336	0	84341803	C	A
6	rs217335	0	84342142	G	A
6	rs217334	0	84342533	T	C
6	rs141738698	0	84342544	G	A
6	rs12198480	0	84342600	C	T
6	rs73486915	0	84343558	C	A
6	rs217333	0	84343891	A	T
6	rs74391282	0	84344155	G	C
6	rs217332	0	84344670	C	G
6	rs217331	0	84344689	G	C
6	rs217330	0	84344833	C	T
6	rs217329	0	84347396	G	C
6	rs217328	0	84347714	G	A
6	rs217327	0	84348594	T	C
6	rs3798866	0	84348747	C	T
6	rs3798865	0	84348873	A	G
6	rs217326	0	84349538	T	C
6	rs13210475	0	84349714	A	G
6	rs78666098	0	84349743	G	A
6	rs12203618	0	84350388	C	G
6	rs217325	0	84350654	C	G
6	rs13192201	0	84350664	A	T
6	rs59932148	0	84351161	C	T
6	rs63034	0	84351236	C	T
6	rs11757776	0	84353463	C	G
6	rs217323	0	84354101	G	A
6	rs217322	0	84354614	C	T
6	rs144216819	0	84354944	G	A
6	rs12154161	0	84355524	C	T
6	rs145892362	0	84355688	C	T
6	rs217320	0	84356126	A	G
6	rs142688196	0	84356166	G	A
6	rs217319	0	84356242	A	G
6	rs113151374	0	84356813	G	A
6	rs217318	0	84357144	T	A
6	rs75081761	0	84357538	C	T
6	rs148470987	0	84358922	T	C
6	rs217316	0	84360041	A	G
6	rs217315	0	84360275	T	A
6	rs79540597	0	84360499	A	C
6	rs117311463	0	84360814	A	G
6	rs59415335	0	84360877	G	A
6	rs34878649	0	84361057	G	A
6	rs217314	0	84361097	T	C
6	rs217313	0	84361584	C	T
6	rs13205540	0	84361871	T	C
6	rs117164714	0	84361977	C	T
6	rs75467887	0	84362061	C	T
6	rs217312	0	84362490	C	T
6	rs12191499	0	84363343	G	T
6	rs73486942	0	84363582	T	C
6	rs73486944	0	84363712	A	G
6	rs217311	0	84364140	C	T
6	rs217310	0	84364565	A	T
6	rs190940002	0	84365185	T	G
6	rs217309	0	84365449	C	T
6	rs6940118	0	84365478	T	C
6	rs140684296	0	84365493	T	C
6	rs2273365	0	84366783	C	T
6	rs192758803	0	84367644	C	A
6	rs73486947	0	84367735	C	T
6	rs28610893	0	84369424	T	C
6	rs217308	0	84369869	T	C
6	rs149938997	0	84370538	C	T
6	rs72903598	0	84372444	C	T
6	rs12199980	0	84372889	C	A
6	rs217304	0	84372935	A	G
6	rs60730	0	84373058	G	A
6	rs13214492	0	84373067	G	T
6	rs78394361	0	84375004	G	A
6	rs217303	0	84375033	G	A
6	rs13192685	0	84375103	C	A
6	rs217302	0	84375377	G	A
6	rs139491229	0	84375501	T	C
6	rs217300	0	84377985	G	A
6	rs217298	0	84379295	A	C
6	rs9353133	0	84379712	T	C
6	rs61088842	0	84380164	T	A
6	rs1118543	0	84380492	G	C
6	rs11752615	0	84380660	C	T
6	rs217297	0	84380923	G	A
6	rs72905514	0	84382034	G	A
6	rs217296	0	84382701	T	A
6	rs217295	0	84383958	C	G
6	rs3798863	0	84384536	T	C
6	rs72905519	0	84385751	G	T
6	rs72905520	0	84386172	G	A
6	rs56317217	0	84386308	G	A
6	rs91894	0	84387905	C	G
6	rs755101	0	84388176	T	C
6	rs12197515	0	84389057	A	G
6	rs60532744	0	84390038	C	T
6	rs217294	0	84390874	T	A
6	rs1454130	0	84391540	T	G
6	rs35594074	0	84393633	C	T
6	rs217291	0	84393942	T	C
6	rs34346491	0	84394091	C	T
6	rs1454132	0	84395310	T	A
6	rs73486960	0	84397119	A	G
6	rs73486964	0	84397695	A	T
6	rs11753966	0	84398074	T	A
6	rs217290	0	84398565	C	T
6	rs13215382	0	84399635	T	G
6	rs7749272	0	84399772	A	G
6	rs76041948	0	84400654	T	C
6	rs217289	0	84401807	G	A
6	rs12525261	0	84402322	T	G
6	rs57395822	0	84404745	C	A
6	rs200107814	0	84405030	A	G
6	rs12201719	0	84405335	T	G
6	rs12194716	0	84405507	C	T
6	rs145506437	0	84406496	T	C
6	rs73486977	0	84407199	T	C
6	rs217287	0	84407466	C	T
6	rs17260332	0	84407501	G	C
6	rs12200465	0	84408495	G	A
6	rs217286	0	84409255	A	G
6	rs813882	0	84410228	C	T
6	rs73486981	0	84410329	A	G
6	rs7751197	0	84410366	G	T
6	rs13204774	0	84411251	C	T
6	rs488311	0	84411328	G	T
6	rs13205234	0	84411459	G	A
6	rs217285	0	84411853	G	T
6	rs522115	0	84412693	T	C
6	rs182080294	0	84412824	A	G
6	rs6900297	0	84414940	C	T
6	rs147047945	0	84415896	T	A
6	rs377758065	0	84418519	G	C
6	rs217283	0	84418548	G	C
6	rs217282	0	84418653	T	C
6	rs191532950	0	84418774	C	T
6	rs217281	0	84419006	C	G
6	rs624076	0	84419793	G	A
6	rs623681	0	84419874	A	T
6	rs1745870	0	84420744	C	G
6	rs592277	0	84420886	A	G
6	rs116742969	0	84421490	T	C
6	rs184463374	0	84423225	A	G
6	rs484056	0	84423854	C	T
6	rs62419598	0	84424822	T	C
6	rs79433378	0	84425863	T	C
6	rs186279766	0	84426032	C	T
6	rs2924667	0	84426446	C	G
6	rs62419600	0	84427106	C	G
6	rs590243	0	84427486	C	A
6	rs144942926	0	84427504	A	G
6	rs494873	0	84427861	T	G
6	rs588015	0	84427985	G	A
6	rs586661	0	84428280	C	T
6	rs185087226	0	84428325	T	C
6	rs6928028	0	84430401	G	C
6	rs515304	0	84431520	T	C
6	rs60861212	0	84431602	T	A
6	rs570509	0	84432959	T	A
6	rs62419602	0	84433672	A	T
6	rs588134	0	84434087	C	T
6	rs80281035	0	84434094	C	T
6	rs116046396	0	84435024	G	T
6	rs524004	0	84435274	A	T
6	rs149040122	0	84435597	T	C
6	rs75991813	0	84436382	C	T
6	rs149781284	0	84436629	G	A
6	rs62419604	0	84436648	A	T
6	rs116686611	0	84436672	T	G
6	rs76026725	0	84436973	C	T
6	rs660956	0	84437425	C	A
6	rs675377	0	84438410	C	T
6	rs584617	0	84439901	C	T
6	rs614565	0	84441926	T	C
6	rs640984	0	84443250	C	T
6	rs77703513	0	84444222	A	G
6	rs655805	0	84444255	T	C
6	rs80001352	0	84444282	G	A
6	rs524837	0	84444818	A	G
6	rs670404	0	84445219	C	A
6	rs1092609	0	84447452	G	A
6	rs78745544	0	84447476	C	T
6	rs146361176	0	84448218	T	C
6	rs512772	0	84448667	T	G
6	rs13208065	0	84448905	A	G
6	rs6924921	0	84449419	A	G
6	rs77746745	0	84453501	T	C
6	rs144549853	0	84454259	C	T
6	rs536602	0	84455519	C	T
6	rs630166	0	84455796	T	C
6	rs629185	0	84456053	A	T
6	rs2085052	0	84456102	T	A
6	rs150341681	0	84456189	A	G
6	rs76062488	0	84457011	G	A
6	rs584842	0	84459032	T	C
6	rs583014	0	84459410	A	T
6	rs548111	0	84459617	A	G
6	rs679615	0	84459676	T	C
6	rs62419642	0	84460111	T	A
6	rs500164	0	84460431	A	G
6	rs7453133	0	84460614	C	T
6	rs76737453	0	84462638	A	G
6	rs76560166	0	84462715	C	T
6	rs79412013	0	84463681	G	A
6	rs9353138	0	84463704	C	G
6	rs62419643	0	84464442	T	A
6	rs512670	0	84464666	C	T
6	rs145730899	0	84466377	G	A
6	rs493977	0	84467747	A	G
6	rs548730	0	84469087	G	C
6	rs16873938	0	84469570	T	G
6	rs62419644	0	84469592	C	A
6	rs62419645	0	84469605	A	G
6	rs623263	0	84469645	T	C
6	rs147807627	0	84470465	T	C
6	rs1171534	0	84471826	A	G
6	rs17789158	0	84473062	A	G
6	rs1171533	0	84473736	C	T
6	rs16873943	0	84474789	A	G
6	rs814016	0	84475100	G	C
6	rs686692	0	84479194	G	T
6	rs10943954	0	84479399	G	T
6	rs772909	0	84479711	T	C
6	rs1853802	0	84479999	G	T
6	rs1574945	0	84480183	T	A
6	rs1629054	0	84481305	T	C
6	rs688804	0	84481870	T	C
6	rs149655857	0	84483113	C	A
6	rs7770970	0	84484368	C	T
6	rs13220617	0	84485164	C	T
6	rs138111760	0	84485636	C	T
6	rs603776	0	84486598	T	A
6	rs77489357	0	84486676	T	C
6	rs80332624	0	84487201	C	T
6	rs149815009	0	84487812	T	C
6	rs76830845	0	84489045	T	A
6	rs607445	0	84489416	G	A
6	rs1145703	0	84489851	A	G
6	rs72907613	0	84489881	C	T
6	rs10806263	0	84490622	G	A
6	rs626674	0	84490881	T	C
6	rs76803574	0	84491792	G	A
6	rs13197833	0	84492261	G	T
6	rs672688	0	84492278	T	C
6	rs673531	0	84492477	T	C
6	rs676282	0	84493078	C	A
6	rs114925356	0	84493168	G	A
6	rs6454338	0	84493350	G	C
6	rs7349874	0	84493446	C	G
6	rs610196	0	84495477	C	T
6	rs641469	0	84497856	C	T
6	rs117939301	0	84498247	A	G
6	rs592188	0	84501600	C	T
6	rs653345	0	84503041	T	G
6	rs114022869	0	84503752	A	T
6	rs671367	0	84504749	C	A
6	rs76011791	0	84505188	T	C
6	rs2764724	0	84505942	T	C
6	rs534298727	0	84511482	T	C
6	rs371193788	0	84513335	C	T
6	rs199752984	0	84513415	C	T
6	rs603859	0	84514103	T	C
6	rs10943957	0	84516524	T	A
6	rs6922938	0	84519157	C	T
6	rs7741567	0	84519391	T	G
6	rs13219311	0	84520058	G	C
6	rs1570842	0	84520471	C	G
6	rs1570843	0	84520520	C	T
6	rs9449697	0	84520633	C	T
6	rs2324476	0	84521055	T	C
6	rs141324097	0	84522463	T	G
6	rs9362008	0	84522519	C	T
6	rs6454339	0	84522847	A	G
6	rs117713106	0	84522910	T	C
6	rs6915399	0	84523152	G	A
6	rs7451689	0	84523731	G	A
6	rs9350988	0	84523908	G	A
6	rs942769	0	84524384	A	G
6	rs13211072	0	84525784	C	T
6	rs4409159	0	84526552	G	A
6	rs76791752	0	84527777	A	G
6	rs76321864	0	84531041	T	C
6	rs1925462	0	84531047	C	A
6	rs2209478	0	84531112	A	G
6	rs9359570	0	84533341	A	C
6	rs6901929	0	84533809	C	G
6	rs9294281	0	84534229	T	C
6	rs4707016	0	84534357	C	T
6	rs1325473	0	84534830	C	T
6	rs143867275	0	84534982	G	A
6	rs2147861	0	84535607	C	A
6	rs34875273	0	84535974	T	A
6	rs62421371	0	84536231	T	C
6	rs7756376	0	84536335	G	A
6	rs6454340	0	84537444	G	C
6	rs7766280	0	84537898	G	A
6	rs117538666	0	84537960	A	T
6	rs7766751	0	84538129	G	A
6	rs1325474	0	84539425	G	A
6	rs927737	0	84539678	C	T
6	rs7753972	0	84541138	A	G
6	rs1325476	0	84541953	T	C
6	rs7760007	0	84542562	A	G
6	rs2224979	0	84543970	C	T
6	rs2209479	0	84544215	T	G
6	rs55950323	0	84545851	T	G
6	rs9449703	0	84546078	G	A
6	rs7748511	0	84547238	C	T
6	rs62421374	0	84547548	A	T
6	rs4591815	0	84548863	G	A
6	rs4706187	0	84552193	A	C
6	rs4706188	0	84552982	A	T
6	rs13217632	0	84553076	T	C
6	rs9353141	0	84553478	T	G
6	rs74385227	0	84553650	T	G
6	rs2875350	0	84554606	G	A
6	rs9362010	0	84555491	G	C
6	rs9362011	0	84556499	A	G
6	rs4706189	0	84557170	A	C
6	rs77852057	0	84557893	T	C
6	rs9362012	0	84558314	A	T
6	rs11751404	0	84558439	G	C
6	rs12173431	0	84558784	C	G
6	rs9294282	0	84559779	A	G
6	rs9344361	0	84560019	A	C
6	rs4707017	0	84560151	C	A
6	rs4707019	0	84560410	C	T
6	rs9444103	0	84560729	T	C
6	rs7748677	0	84561060	T	A
6	rs6454341	0	84561061	T	A
6	rs6454342	0	84561163	T	C
6	rs9353142	0	84562541	T	C
6	rs9344362	0	84563085	T	C
6	rs9353143	0	84563147	G	A
6	rs2298291	0	84563281	T	G
6	rs2298290	0	84563410	G	A
6	rs2298288	0	84564075	G	A
6	rs2298287	0	84564143	G	A
6	rs4707020	0	84564588	G	A
6	rs9344363	0	84565280	C	T
6	rs59424169	0	84566252	A	C
6	rs60755300	0	84566257	T	C
6	rs9350989	0	84567525	A	C
6	rs58141963	0	84567661	G	T
6	rs1325471	0	84567675	A	G
6	rs9449706	0	84568199	T	C
6	rs2296412	0	84568924	A	G
6	rs7748241	0	84569943	C	G
6	rs9362013	0	84570661	A	G
6	rs9344364	0	84571174	C	G
6	rs9362014	0	84571218	T	C
6	rs9362015	0	84571405	A	G
6	rs1186082	0	84571847	G	C
6	rs9344366	0	84573017	C	T
6	rs9362016	0	84573117	T	C
6	rs4593335	0	84574890	G	C
6	rs9353145	0	84576263	T	C
6	rs80223278	0	84577376	C	T
6	rs6911374	0	84577472	G	A
6	rs9341966	0	84579095	C	T
6	rs9444105	0	84579659	G	T
6	rs4707021	0	84579725	C	A
6	rs6915972	0	84581457	A	G
6	rs9449708	0	84582298	A	G
6	rs9449709	0	84582728	T	C
6	rs6928436	0	84583582	C	T
6	rs6933497	0	84584083	A	T
6	rs56907108	0	84584698	A	T
6	rs9449711	0	84585068	G	A
6	rs9449712	0	84585098	A	G
6	rs9449713	0	84585394	G	T
6	rs2324477	0	84585751	T	A
6	rs2875351	0	84586646	A	G
6	rs80292093	0	84586795	C	G
6	rs9449714	0	84587046	A	G
6	rs6909823	0	84587390	G	C
6	rs9344367	0	84588308	A	G
6	rs9353146	0	84589669	T	C
6	rs7772151	0	84589876	A	G
6	rs9449715	0	84591198	A	G
6	rs6902046	0	84591675	A	C
6	rs6907030	0	84591937	C	G
6	rs9353147	0	84592521	A	C
6	rs79403529	0	84592793	T	G
6	rs6913916	0	84593523	C	G
6	rs9359572	0	84593642	C	G
6	rs9353149	0	84594547	T	G
6	rs9341967	0	84594649	C	T
6	rs9449717	0	84595173	T	C
6	rs1536151	0	84595860	C	T
6	rs1536150	0	84595861	A	G
6	rs1536149	0	84595921	C	T
6	rs1536148	0	84595929	A	G
6	rs9350990	0	84596473	G	A
6	rs9362017	0	84596516	A	T
6	rs1983863	0	84596871	A	T
6	rs1983862	0	84596915	C	T
6	rs16874081	0	84597607	A	T
6	rs9344368	0	84598164	T	C
6	rs12110699	0	84598649	T	C
6	rs4706190	0	84598868	A	G
6	rs2324478	0	84598991	A	G
6	rs2324480	0	84599188	G	A
6	rs2324481	0	84599234	T	G
6	rs2324482	0	84599344	C	G
6	rs9344369	0	84600400	G	T
6	rs9344370	0	84600510	A	G
6	rs9353150	0	84601022	T	C
6	rs76442980	0	84601886	G	C
6	rs9344372	0	84601992	T	C
6	rs9350991	0	84602180	G	A
6	rs9359573	0	84602877	G	A
6	rs9449718	0	84603226	T	C
6	rs3757003	0	84603422	G	A
6	rs3757002	0	84603757	A	G
6	rs117710990	0	84604165	C	T
6	rs9341968	0	84605712	A	G
6	rs9353151	0	84606555	A	G
6	rs9353152	0	84606779	G	C
6	rs6454345	0	84610539	G	A
6	rs9362018	0	84611926	T	G
6	rs117462080	0	84611953	A	G
6	rs9344374	0	84612023	G	A
6	rs6454346	0	84613273	G	A
6	rs9449722	0	84614477	A	G
6	rs6914522	0	84614760	T	A
6	rs6940214	0	84615149	G	A
6	rs144442582	0	84615163	G	T
6	rs6940766	0	84615504	G	A
6	rs7741637	0	84616490	A	G
6	rs7741983	0	84616664	A	G
6	rs7746474	0	84617119	A	C
6	rs12175491	0	84618473	C	T
6	rs9344375	0	84619194	G	C
6	rs9344376	0	84620117	A	G
6	rs55836441	0	84621525	T	C
6	rs1998742	0	84622616	G	A
6	rs62419731	0	84623203	G	T
6	rs3778190	0	84623295	A	T
6	rs3778189	0	84624825	C	G
6	rs1408933	0	84625021	C	T
6	rs61763815	0	84625772	T	C
6	rs9444109	0	84627479	A	G
6	rs7773061	0	84627810	A	G
6	rs3778187	0	84630367	A	C
6	rs3818442	0	84631213	T	C
6	rs9359574	0	84631831	C	G
6	rs3778186	0	84633221	A	G
6	rs77409118	0	84634811	C	T
6	rs9341969	0	84635498	A	C
6	rs1886706	0	84635715	G	T
6	rs9362020	0	84636958	A	C
6	rs9353158	0	84637046	A	G
6	rs3778184	0	84638770	T	G
6	rs77778402	0	84641066	A	G
6	rs9344377	0	84641238	G	A
6	rs10080466	0	84642362	C	T
6	rs9344378	0	84642688	G	A
6	rs148977115	0	84645007	G	A
6	rs1325468	0	84646426	C	T
6	rs74966061	0	84646690	T	G
6	rs9362021	0	84647485	G	A
6	rs1325469	0	84649137	A	G
6	rs965208	0	84650364	G	T
6	rs6454347	0	84650829	T	A
6	rs9359575	0	84650841	C	A
6	rs6454348	0	84651462	G	A
6	rs35357015	0	84652337	T	C
6	rs117576516	0	84653058	C	T
6	rs9449727	0	84653760	A	G
6	rs9362022	0	84655141	G	T
6	rs9344379	0	84655389	G	A
6	rs75881562	0	84655496	G	A
6	rs215964	0	84655629	C	G
6	rs9344380	0	84658362	T	C
6	rs9353159	0	84658393	C	T
6	rs3778183	0	84660034	A	G
6	rs3778182	0	84660046	A	C
6	rs9362024	0	84660616	C	T
6	rs9344381	0	84660865	A	G
6	rs9362025	0	84661589	C	T
6	rs150046189	0	84661616	C	T
6	rs6454349	0	84662714	T	C
6	rs6454350	0	84662798	A	G
6	rs185881115	0	84664265	A	G
6	rs145011285	0	84664436	A	G
6	rs9294284	0	84664644	T	C
6	rs9449728	0	84664851	C	T
6	rs1408931	0	84665533	T	A
6	rs2147860	0	84666092	G	T
6	rs9353160	0	84666475	A	G
6	rs9344382	0	84666980	G	A
6	rs6929690	0	84668624	A	T
6	rs1581800	0	84668949	C	T
6	rs2223629	0	84669284	C	A
6	rs9359576	0	84670804	A	G
6	rs717083	0	84672213	T	A
6	rs141436245	0	84676618	A	G
6	rs77571768	0	84680240	A	T
6	rs117987225	0	84680913	C	A
6	rs147760237	0	84681722	C	A
6	rs139456013	0	84681724	C	A
6	rs74596965	0	84683191	G	A
6	rs74829313	0	84686390	C	T
6	rs144005511	0	84686694	C	T
6	rs76224201	0	84692800	C	A
6	rs215972	0	84692927	C	T
6	rs215973	0	84693623	A	G
6	rs215974	0	84695892	G	A
6	rs9359577	0	84695944	G	A
6	rs78164597	0	84699803	T	A
6	rs9359579	0	84701055	G	A
6	rs215971	0	84701763	C	T
6	rs9353162	0	84704414	C	A
6	rs78572925	0	84709946	C	A
6	rs139251559	0	84715473	T	C
6	rs215969	0	84720842	G	A
6	rs215967	0	84721795	T	C
6	rs215966	0	84722071	G	A
6	rs1180661	0	84722650	A	C
6	rs605477	0	84723247	C	G
6	rs141730196	0	84723394	G	A
6	rs604527	0	84723489	C	T
6	rs593300	0	84723635	C	T
6	rs495461	0	84724176	G	A
6	rs498283	0	84724478	T	C
6	rs686350	0	84724671	G	A
6	rs117746787	0	84724768	C	T
6	rs138743233	0	84725033	T	C
6	rs555269	0	84726156	C	T
6	rs1753990	0	84729122	G	T
6	rs10943964	0	84729614	A	T
6	rs2497137	0	84730224	C	G
6	rs986469	0	84730750	C	T
6	rs4707028	0	84731609	A	G
6	rs79307860	0	84731954	G	T
6	rs10943965	0	84732582	C	T
6	rs7383714	0	84733647	C	T
6	rs10806264	0	84734943	G	A
6	rs4707029	0	84736025	C	T
6	rs4707030	0	84736187	A	C
6	rs4707031	0	84736254	G	A
6	rs9359580	0	84736338	A	G
6	rs4707032	0	84736942	C	T
6	rs12211700	0	84738198	A	G
6	rs9341971	0	84738434	A	C
6	rs2480211	0	84739180	T	C
6	rs2480181	0	84740396	G	A
6	rs2480182	0	84740706	A	C
6	rs2497159	0	84740741	T	C
6	rs117026783	0	84740867	A	G
6	rs145876097	0	84742341	A	G
6	rs71570705	0	84743649	C	G
6	rs6938302	0	84745499	C	G
6	rs2149587	0	84746183	T	C
6	rs140758888	0	84747004	C	T
6	rs80332890	0	84747279	G	A
6	rs2497109	0	84747816	G	A
6	rs9344383	0	84749930	G	A
6	rs111596200	0	84750171	G	C
6	rs2497107	0	84751361	C	T
6	rs75623740	0	84752509	A	G
6	rs1928279	0	84753438	C	G
6	rs112659403	0	84753841	G	T
6	rs12664126	0	84753925	G	C
6	rs112951686	0	84753935	C	T
6	rs2497106	0	84753968	T	C
6	rs2497105	0	84755198	C	G
6	rs78951536	0	84756149	C	G
6	rs76418814	0	84756721	T	C
6	rs150753927	0	84756818	T	C
6	rs56066610	0	84757071	A	G
6	rs75392279	0	84758314	A	C
6	rs2480185	0	84758373	T	A
6	rs144952050	0	84759124	A	G
6	rs2480186	0	84759465	G	T
6	rs2497151	0	84759469	A	C
6	rs9362026	0	84759647	A	G
6	rs2480187	0	84760970	A	T
6	rs2480188	0	84761020	A	C
6	rs2480189	0	84761130	G	C
6	rs2497160	0	84761718	C	G
6	rs2497162	0	84761801	A	G
6	rs79359033	0	84762061	C	T
6	rs2497108	0	84762822	C	T
6	rs11965513	0	84763135	A	G
6	rs11970494	0	84763142	C	T
6	rs78365139	0	84763197	G	A
6	rs117575496	0	84763572	G	A
6	rs143687095	0	84763718	C	T
6	rs45563336	0	84764982	C	T
6	rs9449760	0	84765609	C	T
6	rs17729906	0	84767124	T	C
6	rs2497113	0	84767152	G	A
6	rs2497115	0	84769478	G	T
6	rs2480191	0	84769939	T	C
6	rs2497116	0	84770166	A	G
6	rs2497117	0	84770179	A	G
6	rs2497118	0	84771964	A	G
6	rs2480192	0	84772469	T	C
6	rs140570347	0	84772774	A	G
6	rs17730011	0	84772845	A	G
6	rs2497119	0	84772961	A	C
6	rs58762191	0	84773532	A	G
6	rs56297130	0	84773570	T	A
6	rs73483236	0	84773630	G	A
6	rs113246858	0	84773661	T	G
6	rs116870380	0	84773663	C	G
6	rs189829650	0	84774333	A	G
6	rs181120109	0	84774352	A	G
6	rs9444134	0	84774397	A	G
6	rs112316846	0	84774408	A	G
6	rs60732243	0	84774793	G	C
6	rs61604960	0	84774833	G	T
6	rs59581852	0	84774835	G	C
6	rs58988815	0	84774925	A	G
6	rs115064140	0	84775022	A	G
6	rs1928281	0	84775265	G	A
6	rs2225244	0	84775483	C	A
6	rs74823174	0	84775651	C	T
6	rs1556111	0	84776051	A	C
6	rs2497120	0	84776728	G	A
6	rs1928282	0	84780917	G	C
6	rs2480194	0	84781491	G	A
6	rs2497143	0	84782139	C	T
6	rs147356956	0	84785607	T	A
6	rs75287938	0	84785752	G	T
6	rs9449773	0	84785932	A	G
6	rs60595469	0	84786626	T	C
6	rs2497141	0	84790160	G	A
6	rs6934500	0	84790271	C	G
6	rs2497140	0	84790313	T	C
6	rs58485852	0	84792794	A	G
6	rs9449775	0	84792980	A	G
6	rs57006418	0	84793075	T	G
6	rs2497138	0	84793316	C	A
6	rs73752627	0	84793365	A	T
6	rs73752628	0	84793431	T	C
6	rs73752629	0	84794124	G	A
6	rs73752630	0	84794495	G	T
6	rs147615467	0	84794715	C	G
6	rs145903667	0	84794809	C	G
6	rs77979471	0	84795134	G	A
6	rs73752631	0	84795251	T	C
6	rs6922368	0	84795619	C	A
6	rs73752632	0	84796257	A	G
6	rs2480196	0	84796363	G	A
6	rs6928025	0	84796408	C	T
6	rs6928551	0	84796475	G	T
6	rs6928815	0	84796773	C	T
6	rs60174337	0	84797301	A	T
6	rs60609955	0	84797311	G	A
6	rs56338216	0	84797316	G	A
6	rs60852484	0	84797344	A	C
6	rs58118148	0	84797685	C	T
6	rs2497133	0	84797955	C	T
6	rs2497132	0	84798255	C	G
6	rs2497131	0	84798582	G	A
6	rs2480197	0	84798647	G	A
6	rs9449776	0	84799059	C	T
6	rs2875382	0	84799185	C	T
6	rs9449777	0	84799231	G	T
6	rs7450001	0	84799300	G	A
6	rs2497130	0	84799562	G	A
6	rs2497129	0	84799673	T	C
6	rs2497128	0	84800063	A	G
6	rs1045649	0	84800166	C	T
6	rs3219	0	84800378	C	T
6	rs8348	0	84800492	G	A
6	rs2497127	0	84800683	A	G
6	rs2497126	0	84800862	T	C
6	rs35471922	0	84800887	T	C
6	rs2497125	0	84801139	A	G
6	rs2497124	0	84801149	A	G
6	rs2480198	0	84801397	C	T
6	rs9449781	0	84801678	C	A
6	rs2480199	0	84802323	C	T
6	rs75333397	0	84802443	C	T
6	rs79715485	0	84802770	G	A
6	rs2497123	0	84802783	T	G
6	rs2497122	0	84802880	G	A
6	rs73750504	0	84803165	T	A
6	rs9449783	0	84804049	T	A
6	rs73750506	0	84804050	A	G
6	rs73750507	0	84804146	T	C
6	rs6902104	0	84804497	G	A
6	rs80137087	0	84804571	T	C
6	rs73750508	0	84804600	C	T
6	rs73750509	0	84804851	G	A
6	rs2497121	0	84804989	A	G
6	rs2480200	0	84805094	T	A
6	rs10485092	0	84807678	T	G
6	rs62418661	0	84807979	C	T
6	rs6931284	0	84809044	A	T
6	rs75416979	0	84809219	G	A
6	rs1928284	0	84809517	G	T
6	rs2480202	0	84810188	G	C
6	rs17668963	0	84811129	C	A
6	rs62418662	0	84814504	A	G
6	rs62418663	0	84814518	C	T
6	rs1080960	0	84815421	C	T
6	rs1114811	0	84815852	A	T
6	rs4097471	0	84816475	G	A
6	rs2480205	0	84816620	T	C
6	rs2497161	0	84817010	C	T
6	rs2480207	0	84817365	A	G
6	rs35777786	0	84818170	A	T
6	rs9449790	0	84818491	C	T
6	rs141715218	0	84819720	T	C
6	rs62449266	0	84820239	G	C
6	rs12180243	0	84820664	G	A
6	rs190391506	0	84821106	C	T
6	rs2629956	0	84821717	T	C
6	rs4543332	0	84822430	C	A
6	rs138059302	0	84822719	G	A
6	rs184396757	0	84823270	G	A
6	rs2149586	0	84823791	T	C
6	rs73483288	0	84824590	C	T
6	rs77084944	0	84825475	G	A
6	rs142735923	0	84825657	A	G
6	rs117370304	0	84826311	C	A
6	rs2476913	0	84826652	C	T
6	rs2476894	0	84827026	A	G
6	rs62449268	0	84828520	G	A
6	rs2324636	0	84828939	A	G
6	rs2324637	0	84829099	C	T
6	rs2476902	0	84829209	C	G
6	rs77112331	0	84829264	T	C
6	rs7741955	0	84829622	C	A
6	rs72909504	0	84830365	T	C
6	rs113122481	0	84831236	C	T
6	rs9449795	0	84831248	C	G
6	rs62449271	0	84831253	A	G
6	rs146100460	0	84834101	A	G
6	rs6901546	0	84834254	G	C
6	rs62449272	0	84834424	C	T
6	rs62449273	0	84835121	G	A
6	rs62449274	0	84835416	G	A
6	rs62449275	0	84835531	A	C
6	rs62449276	0	84835930	G	C
6	rs59378559	0	84836993	C	T
6	rs77844579	0	84837271	T	C
6	rs78564249	0	84837307	A	G
6	rs17185242	0	84837891	A	G
6	rs190966303	0	84838585	C	T
6	rs9449797	0	84838854	A	G
6	rs9449798	0	84839171	T	C
6	rs9449799	0	84840286	C	T
6	rs141458884	0	84841249	C	G
```
