## Supplementary material for "Characterization of shared and ancestry-specific signals driving complex traits using multi-ancestry fine-mapping": s2_snps.txt

```
rs651997
rs12197711
rs13216745
rs562535
rs117336243
rs9444039
rs62419253
rs144477493
rs491454
rs491330
rs573241
rs141116581
rs9449579
rs688683
rs112383833
rs9449582
rs2295489
rs2295488
rs57970996
rs482899
rs141257196
rs13208108
rs6919763
rs1925781
rs1028547
rs647231
rs73749721
rs57148700
rs117917800
rs142419323
rs11970642
rs150722044
rs664153
rs521811
rs10943928
rs117404686
rs6926512
rs57030616
rs59836263
rs481325
rs149272904
rs1813511
rs9449585
rs495944
rs473267
rs474213
rs683792
rs542948
rs144770972
rs146570028
rs150171640
rs57879575
rs522659
rs16881908
rs112280198
rs76878972
rs623879
rs13197685
rs534172
rs480537
rs686786
rs643160
rs12333004
rs524068
rs145308121
rs628629
rs77494302
rs477061
rs79352178
rs13198278
rs474075
rs9444040
rs521406
rs73749738
rs59542025
rs536739
rs140702813
rs2295093
rs201596246
rs1180178
rs77992103
rs77139795
rs73749742
rs73749744
rs73749745
rs59651794
rs12190337
rs73749746
rs16882103
rs6902437
rs9449588
rs12197473
rs61291686
rs12212794
rs6930206
rs6930815
rs6910518
rs6910678
rs117542436
rs4546453
rs9449589
rs117726105
rs2143891
rs9444042
rs118160719
rs62421760
rs9444043
rs6912759
rs6454317
rs13219666
rs35606488
rs117613061
rs148923604
rs117330323
rs2324225
rs2324226
rs2324227
rs2324228
rs12662110
rs2324229
rs1973928
rs1980511
rs192121129
rs1016615
rs1016614
rs144119164
rs1016613
rs150850064
rs117566934
rs11557539
rs140378425
rs117504554
rs116069073
rs143155023
rs141235410
rs6928009
rs118162265
rs116979468
rs1180244
rs1180243
rs1936821
rs79070747
rs139570721
rs79337289
rs9444045
rs9444046
rs55837963
rs1180242
rs79418052
rs74490794
rs79265271
rs2300465
rs2300464
rs12194804
rs12209246
rs9444047
rs117698556
rs1180241
rs117917150
rs9449593
rs117735629
rs9449594
rs6913384
rs112728259
rs75566761
rs9444048
rs201574300
rs188217566
rs192599924
rs116845698
rs1180240
rs80354054
rs7739549
rs74576768
rs9449595
rs117798407
rs1012741
rs78893892
rs71568870
rs10455414
rs118174653
rs1180239
rs1936819
rs151333403
rs73749765
rs60675658
rs1180238
rs1180237
rs1180236
rs111802679
rs9449596
rs1180235
rs16882420
rs1180232
rs1180231
rs75537058
rs1180230
rs9444054
rs73749768
rs1180229
rs138622292
rs117966715
rs1180228
rs1180227
rs1180226
rs1738632
rs12196969
rs983087
rs1180208
rs1180207
rs142556663
rs144789846
rs1180206
rs1180205
rs1180204
rs1180203
rs1180202
rs1180201
rs9449600
rs1180200
rs1180199
rs1180198
rs1180197
rs9444056
rs148554537
rs1180196
rs2179848
rs79728098
rs2179847
rs149760142
rs1180195
rs116924892
rs117795402
rs28520401
rs1180194
rs73749769
rs118081320
rs147535612
rs1180192
rs1180191
rs117607383
rs12193457
rs1180190
rs1180189
rs149918513
rs1180188
rs1180187
rs147810516
rs56323856
rs1180186
rs7745864
rs7745988
rs184967830
rs9449601
rs1180185
rs1180184
rs13202010
rs78831301
rs1180183
rs1954537
rs1954538
rs112931286
rs1180182
rs34326691
rs2038242
rs16882847
rs767144
rs1144196
rs142555484
rs9449602
rs1144195
rs1144194
rs117141528
rs149676617
rs1144193
rs1013318
rs1013317
rs111697157
rs185415274
rs12190680
rs1144192
rs1144191
rs142912879
rs1144190
rs1144189
rs7770089
rs7770565
rs1144188
rs79940652
rs1144187
rs6917618
rs113798486
rs1170497
rs1170498
rs76153164
rs73749778
rs76955988
rs73749779
rs1145917
rs1145916
rs4312958
rs1145915
rs12660638
rs2031170
rs12662214
rs7746973
rs79991124
rs111609708
rs141272819
rs113867678
rs1170500
rs1170501
rs4346833
rs1170502
rs139952639
rs112154594
rs145881989
rs113015495
rs117759737
rs1170504
rs1145914
rs1145913
rs1145912
rs1143795
rs59651050
rs13192303
rs76759736
rs1170330
rs1170329
rs9444061
rs9449604
rs10455416
rs78663616
rs1170459
rs1170458
rs1170354
rs1170353
rs1170352
rs148525210
rs150648728
rs71568871
rs146505852
rs1145911
rs1145910
rs12209025
rs118131306
rs73749784
rs12197482
rs1143796
rs9449605
rs79639496
rs112590319
rs1170512
rs1170513
rs1170514
rs13195887
rs1170515
rs1170516
rs1170518
rs1170519
rs3798894
rs10943929
rs3798893
rs1144185
rs1145908
rs2023577
rs73749789
rs111292115
rs1144184
rs1781746
rs1781747
rs1144183
rs1170348
rs1170347
rs113047827
rs1170346
rs1170448
rs1144182
rs1144181
rs1144180
rs1170466
rs1144179
rs1144178
rs1144177
rs12201215
rs750384
rs750386
rs1170339
rs73474713
rs1170340
rs61336621
rs1170342
rs1170343
rs147705032
rs1170344
rs150997301
rs1170345
rs1170480
rs1170481
rs1170482
rs1145904
rs1145903
rs1170483
rs1170484
rs1145902
rs1145901
rs1170485
rs1145900
rs1145899
rs1145898
rs79472270
rs118045037
rs10046370
rs1145897
rs9294273
rs9449610
rs1145896
rs77611682
rs1145895
rs73474729
rs113524947
rs118080551
rs16884118
rs6908259
rs6454320
rs6454321
rs1535588
rs2023241
rs2023242
rs13209274
rs73474796
rs7768369
rs7768456
rs12201760
rs12215595
rs118040819
rs12190282
rs16884166
rs6454322
rs3823052
rs3778206
rs10455140
rs16884217
rs3778205
rs10943930
rs9444065
rs12527109
rs7758989
rs12529407
rs117243957
rs148959880
rs6940284
rs6917851
rs6923627
rs6930990
rs34533621
rs9449613
rs12524172
rs4706986
rs9800770
rs7740960
rs12192297
rs12697919
rs12697920
rs12697921
rs12524851
rs13215826
rs13201644
rs7774996
rs2324416
rs3778204
rs13197603
rs3778203
rs138597830
rs13198062
rs7768550
rs12524968
rs2096223
rs9449614
rs1891554
rs1539439
rs12213724
rs61402217
rs3757012
rs3757011
rs3778202
rs3778201
rs73476951
rs12213544
rs1418733
rs9766300
rs149775042
rs113171426
rs76226442
rs60465537
rs140655307
rs13205856
rs111975628
rs17255340
rs9449615
rs12192000
rs12192277
rs1361784
rs976065
rs13220730
rs17196038
rs35281711
rs13208458
rs16884575
rs9350980
rs118188118
rs113133091
rs7753311
rs6937193
rs6937273
rs1937783
rs9449616
rs9444068
rs117613991
rs2875343
rs12191369
rs2152183
rs118015213
rs983140
rs4706175
rs2065733
rs191604516
rs117319460
rs12198419
rs12529429
rs12214015
rs13215578
rs34639488
rs1591396
rs4706990
rs13209363
rs4706991
rs4706992
rs6926600
rs6900022
rs13192260
rs9294274
rs73476992
rs1112482
rs1112483
rs7750443
rs2095447
rs9444069
rs7740573
rs6454326
rs113715936
rs6914164
rs12194500
rs10806258
rs73478705
rs3798891
rs3823051
rs3798890
rs57309832
rs13196407
rs6935296
rs3798889
rs3798888
rs117961798
rs3798887
rs13203553
rs60644519
rs13193879
rs10485147
rs12197649
rs3778200
rs3778199
rs9361995
rs4706994
rs12212205
rs7744602
rs11969258
rs78396580
rs4706176
rs13215909
rs6935935
rs3757010
rs3757009
rs7757427
rs3798886
rs57177898
rs3798885
rs73751504
rs73478729
rs13197684
rs13214484
rs58933957
rs16885228
rs12208468
rs7758546
rs75202717
rs4706996
rs3798884
rs12524383
rs58379097
rs12194258
rs7770573
rs28360575
rs6941094
rs12196292
rs113621249
rs12204138
rs34783351
rs34941468
rs3798883
rs4706997
rs28372717
rs28372714
rs3812144
rs3812143
rs3812142
rs35156665
rs62419325
rs62419326
rs12194267
rs12524857
rs12524862
rs10943931
rs73478768
rs12209499
rs13204045
rs12197490
rs13362761
rs113475820
rs113266481
rs116938600
rs12211109
rs12199103
rs10455419
rs62419327
rs10455420
rs117858611
rs141493163
rs111843349
rs10943932
rs188942364
rs112052365
rs6900237
rs111692792
rs12191677
rs62419328
rs113067018
rs79465830
rs1342827
rs12204425
rs12190945
rs73478796
rs34681854
rs73478799
rs1034260
rs2186162
rs1418734
rs4706177
rs16885688
rs945238
rs9444073
rs4706998
rs112360010
rs9449619
rs4706999
rs6903322
rs9444074
rs2000375
rs17197281
rs1335110
rs2152182
rs2152181
rs2154295
rs73480616
rs73751517
rs6454328
rs6454329
rs7745251
rs9444075
rs12193584
rs75787930
rs12195417
rs142931829
rs12215500
rs2324418
rs6901074
rs12203860
rs148599477
rs13196054
rs56038316
rs6454330
rs6454331
rs17256973
rs13201274
rs7751382
rs113450869
rs9449620
rs1577378
rs13205618
rs9449621
rs12206984
rs16885909
rs9449622
rs13203062
rs12202313
rs141203182
rs9449623
rs186470382
rs36017560
rs10943934
rs117922213
rs9444076
rs9968908
rs35442758
rs9449624
rs9294275
rs4706178
rs9968948
rs9969045
rs6910291
rs9294276
rs13207536
rs9294277
rs4707000
rs4707001
rs6930443
rs9449625
rs869288
rs35450889
rs10223667
rs9449626
rs10943937
rs4487553
rs62419351
rs6938862
rs6915940
rs6916270
rs1932092
rs2145324
rs9444077
rs112086240
rs12524775
rs12214011
rs580595
rs472929
rs583637
rs1171101
rs500891
rs73480659
rs9449627
rs9449628
rs9353128
rs75666977
rs147778315
rs4707002
rs7745791
rs7746331
rs73480662
rs73751527
rs1171102
rs57710785
rs113754705
rs4707003
rs34228805
rs77785580
rs7747101
rs7751493
rs7771957
rs12194724
rs12208002
rs12212979
rs9350981
rs79166403
rs9449629
rs113466532
rs6900368
rs10943938
rs79183419
rs73480668
rs76100799
rs144019896
rs9444078
rs9449631
rs9444079
rs11752474
rs1171134
rs9444080
rs4707004
rs566517
rs142814963
rs112834764
rs112928866
rs143868578
rs6454332
rs6925008
rs111749287
rs112646480
rs4367349
rs9449633
rs632850
rs147856605
rs112827035
rs9444085
rs112722386
rs1171118
rs6901164
rs1171119
rs1171120
rs1171121
rs112833985
rs138298390
rs9444086
rs28421794
rs77681448
rs10455141
rs10806261
rs10943944
rs12526032
rs10455422
rs10455142
rs10455143
rs34586594
rs572788
rs572720
rs4515350
rs112188748
rs613839
rs1335113
rs1335112
rs1335111
rs11964997
rs11965104
rs72897995
rs78265843
rs58276949
rs12209796
rs59900069
rs12216294
rs79159910
rs1171106
rs10485145
rs34899914
rs34298701
rs4707005
rs4707006
rs531081
rs7753918
rs496148
rs7754649
rs607259
rs34648643
rs78885653
rs1171107
rs12528983
rs56357105
rs6928830
rs77471264
rs637974
rs12204318
rs9341960
rs9341961
rs481687
rs592911
rs9449648
rs147916979
rs1884951
rs579599
rs621713
rs117317791
rs1171110
rs1171111
rs7452094
rs78675001
rs1171112
rs1414005
rs1171113
rs117808173
rs11751367
rs1171114
rs6903293
rs568129
rs680668
rs6914803
rs1171115
rs9449649
rs4706180
rs9449650
rs512140
rs9359562
rs117722647
rs535787
rs3812141
rs76418011
rs548692
rs151047044
rs138012573
rs74798581
rs9449652
rs17258116
rs115054162
rs10943945
rs9449653
rs117224207
rs117500880
rs507336
rs645252
rs1171105
rs531191
rs78285419
rs143484499
rs9359563
rs35910142
rs72901568
rs117761131
rs76325080
rs1171122
rs7741310
rs188455106
rs117665854
rs146701554
rs117856477
rs217612
rs58729838
rs147244946
rs57296334
rs149525507
rs217617
rs9449659
rs11759907
rs217619
rs138634174
rs217620
rs9449660
rs9449661
rs114614758
rs9449662
rs217621
rs217622
rs192516611
rs60262430
rs10943951
rs217624
rs79445663
rs1158059
rs1158060
rs2324445
rs148248147
rs7755337
rs17199229
rs633554
rs6910031
rs522863
rs9444088
rs490132
rs676962
rs3798878
rs962522
rs798395
rs519458
rs35616520
rs12662037
rs4707007
rs143703072
rs2022268
rs4706183
rs77263729
rs11756243
rs971215
rs7773629
rs78605744
rs57983891
rs9350984
rs7752339
rs11755225
rs117360831
rs78205973
rs77704317
rs12198620
rs2023238
rs2016358
rs6941004
rs2022269
rs9294278
rs11756746
rs12194342
rs9341963
rs7752899
rs117492111
rs80343052
rs59418841
rs1033653
rs2023569
rs2022265
rs3798875
rs9283801
rs73751560
rs2324446
rs2208335
rs35992648
rs34986572
rs3798874
rs3798873
rs3798872
rs10223479
rs3823049
rs3798871
rs3757008
rs3757007
rs910681
rs1569924
rs1569925
rs13212099
rs2324447
rs2273363
rs2273364
rs12530467
rs3818169
rs1033655
rs1543867
rs1033656
rs74573133
rs35651100
rs140964001
rs4707008
rs4706184
rs2207944
rs2224195
rs192589554
rs184575863
rs9294279
rs17200231
rs77776337
rs11754643
rs13215351
rs1546977
rs58773586
rs73484882
rs79073133
rs7752421
rs3778195
rs3823047
rs71568885
rs183867147
rs137873694
rs3823046
rs111627147
rs9362001
rs12193842
rs140096295
rs61417237
rs57171473
rs3798870
rs12193281
rs67040414
rs75018690
rs2207945
rs6901361
rs16871774
rs3798869
rs3798868
rs6935324
rs6935899
rs3798867
rs217346
rs12660842
rs217345
rs78421156
rs56982000
rs217344
rs117882497
rs217343
rs11756109
rs217342
rs35380664
rs217341
rs217340
rs12202798
rs217339
rs35157273
rs217338
rs35865845
rs112049495
rs12203802
rs217336
rs217335
rs217334
rs141738698
rs12198480
rs73486915
rs217333
rs74391282
rs217332
rs217331
rs217330
rs217329
rs217328
rs217327
rs3798866
rs3798865
rs217326
rs13210475
rs78666098
rs12203618
rs217325
rs13192201
rs59932148
rs63034
rs11757776
rs217323
rs217322
rs144216819
rs12154161
rs145892362
rs217320
rs142688196
rs217319
rs113151374
rs217318
rs75081761
rs148470987
rs217316
rs217315
rs79540597
rs117311463
rs59415335
rs34878649
rs217314
rs217313
rs13205540
rs117164714
rs75467887
rs217312
rs12191499
rs73486942
rs73486944
rs217311
rs217310
rs190940002
rs217309
rs6940118
rs140684296
rs2273365
rs192758803
rs73486947
rs28610893
rs217308
rs149938997
rs72903598
rs12199980
rs217304
rs60730
rs13214492
rs78394361
rs217303
rs13192685
rs217302
rs139491229
rs217300
rs217298
rs9353133
rs61088842
rs1118543
rs11752615
rs217297
rs72905514
rs217296
rs217295
rs3798863
rs72905519
rs72905520
rs56317217
rs91894
rs755101
rs12197515
rs60532744
rs217294
rs1454130
rs35594074
rs217291
rs34346491
rs1454132
rs73486960
rs73486964
rs11753966
rs217290
rs13215382
rs7749272
rs76041948
rs217289
rs12525261
rs57395822
rs200107814
rs12201719
rs12194716
rs145506437
rs73486977
rs217287
rs17260332
rs12200465
rs217286
rs813882
rs73486981
rs7751197
rs13204774
rs488311
rs13205234
rs217285
rs522115
rs182080294
rs6900297
rs147047945
rs377758065
rs217283
rs217282
rs191532950
rs217281
rs624076
rs623681
rs1745870
rs592277
rs116742969
rs184463374
rs484056
rs62419598
rs79433378
rs186279766
rs2924667
rs62419600
rs590243
rs144942926
rs494873
rs588015
rs586661
rs185087226
rs6928028
rs515304
rs60861212
rs570509
rs62419602
rs588134
rs80281035
rs116046396
rs524004
rs149040122
rs75991813
rs149781284
rs62419604
rs116686611
rs76026725
rs660956
rs675377
rs584617
rs614565
rs640984
rs77703513
rs655805
rs80001352
rs524837
rs670404
rs1092609
rs78745544
rs146361176
rs512772
rs13208065
rs6924921
rs77746745
rs144549853
rs536602
rs630166
rs629185
rs2085052
rs150341681
rs76062488
rs584842
rs583014
rs548111
rs679615
rs62419642
rs500164
rs7453133
rs76737453
rs76560166
rs79412013
rs9353138
rs62419643
rs512670
rs145730899
rs493977
rs548730
rs16873938
rs62419644
rs62419645
rs623263
rs147807627
rs1171534
rs17789158
rs1171533
rs16873943
rs814016
rs686692
rs10943954
rs772909
rs1853802
rs1574945
rs1629054
rs688804
rs149655857
rs7770970
rs13220617
rs138111760
rs603776
rs77489357
rs80332624
rs149815009
rs76830845
rs607445
rs1145703
rs72907613
rs10806263
rs626674
rs76803574
rs13197833
rs672688
rs673531
rs676282
rs114925356
rs6454338
rs7349874
rs610196
rs641469
rs117939301
rs592188
rs653345
rs114022869
rs671367
rs76011791
rs2764724
rs534298727
rs371193788
rs199752984
rs603859
rs10943957
rs6922938
rs7741567
rs13219311
rs1570842
rs1570843
rs9449697
rs2324476
rs141324097
rs9362008
rs6454339
rs117713106
rs6915399
rs7451689
rs9350988
rs942769
rs13211072
rs4409159
rs76791752
rs76321864
rs1925462
rs2209478
rs9359570
rs6901929
rs9294281
rs4707016
rs1325473
rs143867275
rs2147861
rs34875273
rs62421371
rs7756376
rs6454340
rs7766280
rs117538666
rs7766751
rs1325474
rs927737
rs7753972
rs1325476
rs7760007
rs2224979
rs2209479
rs55950323
rs9449703
rs7748511
rs62421374
rs4591815
rs4706187
rs4706188
rs13217632
rs9353141
rs74385227
rs2875350
rs9362010
rs9362011
rs4706189
rs77852057
rs9362012
rs11751404
rs12173431
rs9294282
rs9344361
rs4707017
rs4707019
rs9444103
rs7748677
rs6454341
rs6454342
rs9353142
rs9344362
rs9353143
rs2298291
rs2298290
rs2298288
rs2298287
rs4707020
rs9344363
rs59424169
rs60755300
rs9350989
rs58141963
rs1325471
rs9449706
rs2296412
rs7748241
rs9362013
rs9344364
rs9362014
rs9362015
rs1186082
rs9344366
rs9362016
rs4593335
rs9353145
rs80223278
rs6911374
rs9341966
rs9444105
rs4707021
rs6915972
rs9449708
rs9449709
rs6928436
rs6933497
rs56907108
rs9449711
rs9449712
rs9449713
rs2324477
rs2875351
rs80292093
rs9449714
rs6909823
rs9344367
rs9353146
rs7772151
rs9449715
rs6902046
rs6907030
rs9353147
rs79403529
rs6913916
rs9359572
rs9353149
rs9341967
rs9449717
rs1536151
rs1536150
rs1536149
rs1536148
rs9350990
rs9362017
rs1983863
rs1983862
rs16874081
rs9344368
rs12110699
rs4706190
rs2324478
rs2324480
rs2324481
rs2324482
rs9344369
rs9344370
rs9353150
rs76442980
rs9344372
rs9350991
rs9359573
rs9449718
rs3757003
rs3757002
rs117710990
rs9341968
rs9353151
rs9353152
rs6454345
rs9362018
rs117462080
rs9344374
rs6454346
rs9449722
rs6914522
rs6940214
rs144442582
rs6940766
rs7741637
rs7741983
rs7746474
rs12175491
rs9344375
rs9344376
rs55836441
rs1998742
rs62419731
rs3778190
rs3778189
rs1408933
rs61763815
rs9444109
rs7773061
rs3778187
rs3818442
rs9359574
rs3778186
rs77409118
rs9341969
rs1886706
rs9362020
rs9353158
rs3778184
rs77778402
rs9344377
rs10080466
rs9344378
rs148977115
rs1325468
rs74966061
rs9362021
rs1325469
rs965208
rs6454347
rs9359575
rs6454348
rs35357015
rs117576516
rs9449727
rs9362022
rs9344379
rs75881562
rs215964
rs9344380
rs9353159
rs3778183
rs3778182
rs9362024
rs9344381
rs9362025
rs150046189
rs6454349
rs6454350
rs185881115
rs145011285
rs9294284
rs9449728
rs1408931
rs2147860
rs9353160
rs9344382
rs6929690
rs1581800
rs2223629
rs9359576
rs717083
rs141436245
rs77571768
rs117987225
rs147760237
rs139456013
rs74596965
rs74829313
rs144005511
rs76224201
rs215972
rs215973
rs215974
rs9359577
rs78164597
rs9359579
rs215971
rs9353162
rs78572925
rs139251559
rs215969
rs215967
rs215966
rs1180661
rs605477
rs141730196
rs604527
rs593300
rs495461
rs498283
rs686350
rs117746787
rs138743233
rs555269
rs1753990
rs10943964
rs2497137
rs986469
rs4707028
rs79307860
rs10943965
rs7383714
rs10806264
rs4707029
rs4707030
rs4707031
rs9359580
rs4707032
rs12211700
rs9341971
rs2480211
rs2480181
rs2480182
rs2497159
rs117026783
rs145876097
rs71570705
rs6938302
rs2149587
rs140758888
rs80332890
rs2497109
rs9344383
rs111596200
rs2497107
rs75623740
rs1928279
rs112659403
rs12664126
rs112951686
rs2497106
rs2497105
rs78951536
rs76418814
rs150753927
rs56066610
rs75392279
rs2480185
rs144952050
rs2480186
rs2497151
rs9362026
rs2480187
rs2480188
rs2480189
rs2497160
rs2497162
rs79359033
rs2497108
rs11965513
rs11970494
rs78365139
rs117575496
rs143687095
rs45563336
rs9449760
rs17729906
rs2497113
rs2497115
rs2480191
rs2497116
rs2497117
rs2497118
rs2480192
rs140570347
rs17730011
rs2497119
rs58762191
rs56297130
rs73483236
rs113246858
rs116870380
rs189829650
rs181120109
rs9444134
rs112316846
rs60732243
rs61604960
rs59581852
rs58988815
rs115064140
rs1928281
rs2225244
rs74823174
rs1556111
rs2497120
rs1928282
rs2480194
rs2497143
rs147356956
rs75287938
rs9449773
rs60595469
rs2497141
rs6934500
rs2497140
rs58485852
rs9449775
rs57006418
rs2497138
rs73752627
rs73752628
rs73752629
rs73752630
rs147615467
rs145903667
rs77979471
rs73752631
rs6922368
rs73752632
rs2480196
rs6928025
rs6928551
rs6928815
rs60174337
rs60609955
rs56338216
rs60852484
rs58118148
rs2497133
rs2497132
rs2497131
rs2480197
rs9449776
rs2875382
rs9449777
rs7450001
rs2497130
rs2497129
rs2497128
rs1045649
rs3219
rs8348
rs2497127
rs2497126
rs35471922
rs2497125
rs2497124
rs2480198
rs9449781
rs2480199
rs75333397
rs79715485
rs2497123
rs2497122
rs73750504
rs9449783
rs73750506
rs73750507
rs6902104
rs80137087
rs73750508
rs73750509
rs2497121
rs2480200
rs10485092
rs62418661
rs6931284
rs75416979
rs1928284
rs2480202
rs17668963
rs62418662
rs62418663
rs1080960
rs1114811
rs4097471
rs2480205
rs2497161
rs2480207
rs35777786
rs9449790
rs141715218
rs62449266
rs12180243
rs190391506
rs2629956
rs4543332
rs138059302
rs184396757
rs2149586
rs73483288
rs77084944
rs142735923
rs117370304
rs2476913
rs2476894
rs62449268
rs2324636
rs2324637
rs2476902
rs77112331
rs7741955
rs72909504
rs113122481
rs9449795
rs62449271
rs146100460
rs6901546
rs62449272
rs62449273
rs62449274
rs62449275
rs62449276
rs59378559
rs77844579
rs78564249
rs17185242
rs190966303
rs9449797
rs9449798
rs9449799
rs141458884
```
