## Supplementary material for "Characterization of shared and ancestry-specific signals driving complex traits using multi-ancestry fine-mapping": susiex_nc3.cs80.cs

```
CS_ID	SNP	BP	REF_ALLELE	ALT_ALLELE	REF_FRQ	BETA	SE	-LOG10P	CS_PIP	OVRL_PIP
1	rs217339	84339295	T,T	C,C	0.55666,0.577381	-0.0230119,-0.0202741	0.00397994,0.00865361	8.13181,1.71813	0.0392792	0.039364
1	rs217336	84341803	A,A	C,C	0.555666,0.577381	-0.0230067,-0.0202258	0.00397904,0.00865361	8.13181,1.71163	0.0367123	0.036797
1	rs217323	84354101	A,A	G,G	0.55666,0.575397	-0.0229641,-0.0202133	0.00397994,0.00864824	8.10079,1.71163	0.0361992	0.0362836
1	rs217291	84393942	C,C	T,T	0.555666,0.572421	-0.0227762,-0.0213242	0.00397904,0.00864047	7.98289,1.86681	0.0353855	0.035471
1	rs217310	84364565	T,T	A,A	0.55666,0.573413	-0.0227813,-0.0210065	0.00397994,0.00864302	7.98289,1.82161	0.0344626	0.0345473
1	rs217342	84337407	C,C	T,T	0.55666,0.577381	-0.0228727,-0.0204287	0.00397994,0.00865361	8.04174,1.73899	0.0335866	0.0336708
1	rs9283801	84294486	C,C	T,T	0.540755,0.421627	-0.0219372,-0.0251611	0.0039675,0.00865635	7.49261,2.43735	0.0332726	0.0334989
1	rs3798867	84331841	G,G	C,C	0.55666,0.575397	-0.0228727,-0.020363	0.00397994,0.00864824	8.04174,1.7318	0.03306	0.0331441
1	rs3798869	84328660	A,A	G,G	0.55666,0.576389	-0.0227378,-0.0210739	0.00397994,0.00865091	7.95494,1.8283	0.0327951	0.0328797
1	rs217322	84354614	T,T	C,C	0.55666,0.575397	-0.0228727,-0.0203147	0.00397994,0.00864824	8.04174,1.72528	0.0326653	0.0327493
1	rs217320	84356126	G,G	A,A	0.55666,0.574405	-0.0227378,-0.0210128	0.00397994,0.00864561	7.95494,1.82161	0.0321482	0.0322326
1	rs217311	84364140	T,T	C,C	0.55666,0.573413	-0.0227813,-0.0206546	0.00397994,0.00864302	7.98289,1.77314	0.0315834	0.0316674
1	rs217331	84344689	C,C	G,G	0.555666,0.574405	-0.0229589,-0.0198545	0.00397904,0.00864561	8.10079,1.66458	0.0313719	0.0314558
1	rs217287	84407466	T,T	C,C	0.555666,0.573413	-0.022698,-0.0212381	0.00397904,0.00864302	7.93272,1.85387	0.0310858	0.0311707
1	rs2022265	84293271	G,G	A,A	0.540755,0.423611	-0.0219372,-0.0252464	0.0039675,0.00865091	7.49261,2.4536	0.0309029	0.0311318
1	rs217289	84401807	A,A	G,G	0.554672,0.574405	-0.0225597,-0.0218613	0.00397815,0.00864561	7.84753,1.94113	0.0287495	0.0288353
1	rs217295	84383958	G,G	C,C	0.55666,0.572421	-0.0225985,-0.0211496	0.00397994,0.00864047	7.86584,1.84238	0.0278207	0.0279048
1	rs217303	84375033	A,A	G,G	0.555666,0.574405	-0.022502,-0.0211622	0.00397904,0.00864561	7.80762,1.84238	0.0262196	0.0263037
1	rs91894	84387905	G,G	C,C	0.55666,0.572421	-0.0225549,-0.0211496	0.00397994,0.00864047	7.83809,1.84238	0.0262095	0.0262933
1	rs217308	84369869	C,C	T,T	0.555666,0.572421	-0.0225934,-0.0210485	0.00397904,0.00864047	7.86584,1.8283	0.025672	0.0257557
1	rs217333	84343891	T,T	A,A	0.555666,0.575397	-0.0227762,-0.0200635	0.00397904,0.00864824	7.98289,1.69157	0.0256483	0.0257311
1	rs217318	84357144	A,A	T,T	0.55666,0.574405	-0.0226464,-0.0205595	0.00397994,0.00864561	7.89641,1.75931	0.0253452	0.025428
1	rs217290	84398565	T,T	C,C	0.555666,0.574405	-0.022427,-0.0216385	0.00397904,0.00864561	7.76007,1.90937	0.0237661	0.0238504
1	rs7752421	84317533	T,T	A,A	0.55666,0.576389	-0.022507,-0.0206734	0.00397994,0.00865091	7.80762,1.77314	0.0215489	0.0216312
1	rs2207944	84307328	C,C	T,T	0.542744,0.390873	-0.0215792,-0.0261304	0.00396883,0.00876055	7.26652,2.54411	0.0206499	0.0208462
1	rs2224195	84307726	C,C	T,T	0.54175,0.390873	-0.0215755,-0.0262308	0.00396816,0.00876055	7.26652,2.5604	0.0199952	0.0201946
1	rs217304	84372935	G,G	A,A	0.55666,0.572421	-0.0223241,-0.0212508	0.00397994,0.00864047	7.69184,1.85651	0.0196349	0.0197177
1	rs217326	84349538	C,C	T,T	0.555666,0.592262	-0.0227762,-0.0185543	0.00397904,0.00869873	7.98289,1.48247	0.0182059	0.018288
2	rs623879	83887495	C,C	T,T	0.7167,0.781746	0.0208423,0.00769806	0.00438781,0.0103488	5.69172,0.340122	0.266649	0.266717
2	rs542948	83881740	C,C	T,T	0.703777,0.710317	0.0190007,0.00460796	0.00433025,0.00942357	4.94139,0.204221	0.0513817	0.0514557
2	rs683792	83881273	G,G	A,A	0.704771,0.710317	0.0190192,0.00460796	0.00433447,0.00942357	4.94139,0.204221	0.0503666	0.0504404
2	rs474213	83880274	T,T	C,C	0.719682,0.816468	0.01896,0.00974254	0.00440194,0.0110428	4.78163,0.422924	0.0392254	0.0393006
2	rs481325	83873071	G,G	A,A	0.704771,0.712302	0.01871,0.00596446	0.00433447,0.00944284	4.80002,0.277676	0.0387594	0.0388326
2	rs59542025	83901381	C,C	T,T	0.701789,0.708333	0.0185083,0.00503214	0.0043219,0.00940461	4.73317,0.227238	0.0371471	0.037221
2	rs688683	83854679	A,A	C,C	0.719682,0.816468	0.018828,0.00994957	0.00440194,0.0110428	4.72296,0.43464	0.034847	0.0349225
2	rs473267	83880167	T,T	C,C	0.704771,0.712302	0.0186223,0.00549757	0.00433447,0.00944284	4.76033,0.251474	0.0346825	0.0347554
2	rs521406	83899844	T,T	C,C	0.704771,0.71131	0.0185621,0.00517842	0.00433447,0.00943317	4.73317,0.234306	0.031979	0.0320521
2	rs9449582	83856282	C,C	T,T	0.702783,0.712302	0.0184941,0.00601695	0.00432606,0.00944284	4.71875,0.280672	0.0299526	0.0300257
2	rs521811	83868788	T,T	C,C	0.704771,0.712302	0.018401,0.00591723	0.00433447,0.00944284	4.66087,0.274989	0.0282286	0.0283013
2	rs491454	83852141	C,C	T,T	0.702783,0.71131	0.0182732,0.0063255	0.00432606,0.00943317	4.61976,0.298862	0.0243173	0.0243903
2	rs647231	83863583	A,A	G,G	0.703777,0.712302	0.0182034,0.00606944	0.00433025,0.00944284	4.58088,0.283677	0.0241901	0.024263
2	rs9449579	83854166	T,T	G,G	0.702783,0.712302	0.0182732,0.00596446	0.00432606,0.00944284	4.61976,0.277676	0.0239042	0.0239769
2	rs562535	83846149	C,C	A,A	0.718688,0.808532	0.0184681,0.00626884	0.00439719,0.0108644	4.57358,0.248771	0.0234296	0.0235015
2	rs12190337	83908232	T,T	C,C	0.729622,0.799603	0.0172421,0.0147793	0.00445148,0.0106787	3.96917,0.77895	0.0227131	0.0228132
2	rs6902437	83908738	G,G	A,A	0.723658,0.723214	0.0176437,0.00915435	0.00442129,0.00955427	4.18109,0.471095	0.0222383	0.0223195
2	rs482899	83859194	G,G	A,A	0.719682,0.80754	0.0182186,0.00662067	0.00440194,0.010843	4.45697,0.266426	0.0201582	0.0202303
3	rs76953190	84250199	A,NA	C,NA	0.973161,NA	0.0581815,NA	0.0122339,NA	5.70401,NA	0.0273441	0.0313185
3	rs45524131	84056175	C,NA	T,NA	0.979125,NA	0.0619839,NA	0.0138296,NA	5.13104,NA	0.0165982	0.0186683
3	rs117365635	84116386	T,NA	C,NA	0.984095,NA	-0.0299798,NA	0.0158037,NA	1.23787,NA	0.0155267	0.0155454
3	rs74348304	84771346	A,NA	G,NA	0.972167,NA	0.0372042,NA	0.0120196,NA	2.70639,NA	0.0140212	0.0140904
3	rs145126646	83922028	G,NA	A,NA	0.982107,NA	-0.0246864,NA	0.014915,NA	1.00923,NA	0.0137917	0.0138039
3	rs75188642	84059361	C,NA	T,NA	0.979125,NA	0.0595471,NA	0.0138296,NA	4.77884,NA	0.010139	0.0112842
3	rs141258263	84411252	T,NA	G,NA	0.974155,NA	0.0521429,NA	0.0124606,NA	4.54419,NA	0.00760395	0.00827367
3	rs140888622	83925852	G,NA	C,NA	0.979125,NA	-0.047349,NA	0.0138296,NA	3.20926,NA	0.00729151	0.00750059
3	rs35777786	84818170	T,T	A,A	0.854871,0.542659	0.0206316,0.00511001	0.00561322,0.00858064	3.62461,0.258462	0.00643597	0.00651098
3	rs77018900	83975125	T,NA	C,NA	0.954274,NA	0.0251689,NA	0.00946506,NA	2.10601,NA	0.0062438	0.00626232
3	rs76026725	84436973	NA,T	NA,C	NA,0.974206	NA,0.0711902	NA,0.0269663	NA,2.08138	0.00561604	0.00570139
3	rs117722647	84232543	NA,T	NA,C	NA,0.978175	NA,0.0757005	NA,0.0292559	NA,2.01472	0.00508709	0.00516543
3	rs117808173	84227072	NA,C	NA,T	NA,0.978175	NA,0.0738506	NA,0.0292559	NA,1.9358	0.00445953	0.00452851
3	rs79540597	84360499	NA,C	NA,A	NA,0.97619	NA,0.070025	NA,0.0280389	NA,1.90274	0.0041641	0.00422859
3	rs117882497	84336278	NA,T	NA,G	NA,0.979167	NA,0.0730135	NA,0.0299292	NA,1.8325	0.00390793	0.00396905
3	rs141730196	84723394	NA,A	NA,G	NA,0.996032	NA,-0.146857	NA,0.0679934	NA,1.5117	0.00365735	0.00371717
3	rs72907644	84589526	T,NA	C,NA	0.967197,NA	0.0264706,NA	0.0111,NA	1.76722,NA	0.00340083	0.00341803
3	rs536739	83901888	G,G	C,C	0.564612,0.694444	0.019445,0.0101851	0.00398773,0.00927981	5.96599,0.564794	0.00332752	0.0037014
3	rs113808377	84834282	C,NA	T,NA	0.962227,NA	-0.0182365,NA	0.0103707,NA	1.1042,NA	0.0032858	0.00337959
3	rs75467887	84362061	NA,T	NA,C	NA,0.97619	NA,0.065896	NA,0.0280389	NA,1.72665	0.00312138	0.0031702
3	rs118189348	84011092	C,NA	T,NA	0.992048,NA	-0.075189,NA	0.0222601,NA	3.13619,NA	0.00310107	0.00320898
3	rs113931008	84358686	C,NA	T,NA	0.984095,NA	0.040378,NA	0.0158037,NA	1.97388,NA	0.00266424	0.00268394
3	rs2324418	84173462	C,C	T,T	0.671968,0.749008	0.0198221,0.00911955	0.00421121,0.00985893	5.59962,0.449816	0.00262727	0.00269685
3	rs117102779	84374695	C,NA	T,NA	0.982107,NA	0.0386548,NA	0.014915,NA	2.01995,NA	0.00261903	0.00263597
3	rs145121944	84136065	G,NA	A,NA	0.978131,NA	-0.0417027,NA	0.0135185,NA	2.69112,NA	0.00253909	0.00261189
3	rs12195417	84173028	C,C	T,T	0.670974,0.749008	0.019759,0.00931543	0.00420796,0.00985893	5.57547,0.462528	0.00251018	0.00257525
3	rs77263729	84275270	NA,C	NA,T	NA,0.975198	NA,0.0614845	NA,0.0274863	NA,1.59701	0.00245294	0.00249142
3	rs150648728	84002322	NA,A	NA,C	NA,0.986111	NA,0.0773854	NA,0.0365264	NA,1.46696	0.00231958	0.00235953
3	rs151111787	84108200	A,NA	T,NA	0.978131,NA	-0.0408667,NA	0.0135185,NA	2.6016,NA	0.00222579	0.00228882
3	rs138597830	84075234	NA,T	NA,C	NA,0.993056	NA,0.0991327	NA,0.0514752	NA,1.2666	0.0021312	0.00216809
3	rs191039030	84753991	T,NA	C,NA	0.991054,NA	-0.0496817,NA	0.0209976,NA	1.74526,NA	0.00211945	0.00214159
3	rs112668144	84384971	G,NA	A,NA	0.985089,NA	0.0393199,NA	0.0163138,NA	1.79743,NA	0.00207703	0.00209394
3	rs1170348	84020324	C,C	T,T	0.643141,0.641865	0.0185042,0.000833499	0.00412703,0.00891575	5.13443,0.0336154	0.00192767	0.00193977
3	rs61762801	84599723	G,NA	A,NA	0.974155,NA	0.0328748,NA	0.0124606,NA	2.07925,NA	0.00184029	0.00185411
3	rs201596246	83903048	NA,G	NA,T	NA,0.989087	NA,0.0799211	NA,0.0411453	NA,1.28327	0.00180655	0.00183848
3	rs145881989	83992230	NA,C	NA,G	NA,0.974206	NA,-0.0523823	NA,0.0269663	NA,1.28337	0.00175608	0.00178253
3	rs185878346	84760450	G,NA	A,NA	0.989066,NA	0.0397644,NA	0.0190121,NA	1.43794,NA	0.00170178	0.0017218
3	rs148554537	83959858	NA,A	NA,G	NA,0.994048	NA,0.0988059	NA,0.0555718	NA,1.12259	0.00164992	0.00167884
3	rs80137087	84804571	C,C	T,T	0.809145,0.802579	-0.0140434,-0.00517228	0.00503123,0.010739	2.27979,0.200615	0.00164356	0.00166088
3	rs150046189	84661616	NA,T	NA,C	NA,0.991071	NA,-0.0843218	NA,0.0454422	NA,1.19714	0.00163853	0.00166959
3	rs572788	84212586	G,G	A,A	0.387674,0.203373	-0.0151932,-0.00262194	0.00405803,0.0106201	3.74202,0.0942052	0.00162714	0.00163244
3	rs73750504	84803165	A,A	T,T	0.809145,0.802579	-0.014001,-0.00530222	0.00503123,0.010739	2.2685,0.206564	0.00161904	0.00163612
3	rs117521633	84200680	A,NA	G,NA	0.976143,NA	-0.0379214,NA	0.0129561,NA	2.46553,NA	0.00161661	0.00166076
3	rs79715485	84802770	A,A	G,G	0.810139,0.802579	-0.0140385,-0.00571947	0.00504129,0.010739	2.27103,0.225982	0.00161413	0.00163064
3	rs143484499	84244393	NA,T	NA,G	NA,0.833333	NA,-0.01152	NA,0.0114701	NA,0.501396	0.00160703	0.00162733
3	rs78285419	84242207	NA,A	NA,G	NA,0.833333	NA,-0.01152	NA,0.0114701	NA,0.501396	0.00160703	0.00162733
3	rs184575863	84309119	NA,G	NA,T	NA,0.97123	NA,0.0510435	NA,0.0255725	NA,1.3379	0.00158576	0.0016116
3	rs192589554	84309118	NA,T	NA,C	NA,0.97123	NA,0.0510435	NA,0.0255725	NA,1.3379	0.00158576	0.0016116
3	rs117319460	84105792	NA,G	NA,T	NA,0.985119	NA,0.0687326	NA,0.0353055	NA,1.28769	0.00157971	0.00160737
3	rs10943945	84237906	NA,T	NA,C	NA,0.833333	NA,-0.0113708	NA,0.0114701	NA,0.492793	0.00157523	0.00159518
3	rs73750506	84804050	G,G	A,A	0.809145,0.802579	-0.013912,-0.00539315	0.00503123,0.010739	2.24489,0.210755	0.00155758	0.00157407
3	rs138012573	84236137	NA,T	NA,C	NA,0.833333	NA,-0.0112755	NA,0.0114701	NA,0.487323	0.00155534	0.00157508
3	rs76011791	84505188	NA,C	NA,T	NA,0.94246	NA,0.0373	NA,0.0183564	NA,1.37515	0.00154713	0.00157308
3	rs1144195	83978225	C,C	A,A	0.600398,0.582341	0.0172783,0.00605521	0.00403651,0.00866769	4.7294,0.314433	0.00154222	0.00155291
3	rs9449619	84168161	G,G	A,A	0.66501,0.594246	0.0188055,0.00749795	0.00418899,0.0087054	5.14589,0.409968	0.00151405	0.0015397
3	rs4706998	84167277	G,G	A,A	0.66501,0.59623	0.0188055,0.0076572	0.00418899,0.00871223	5.14589,0.420841	0.00151026	0.00153616
3	rs74798581	84236323	NA,A	NA,T	NA,0.833333	NA,-0.0110321	NA,0.0114701	NA,0.473476	0.00150617	0.00152537
3	rs140964001	84306731	NA,T	NA,G	NA,0.989087	NA,0.0760286	NA,0.0411453	NA,1.18957	0.00150372	0.00152999
3	rs57296334	84253538	NA,C	NA,T	NA,0.835317	NA,-0.0107745	NA,0.0115253	NA,0.456102	0.00146735	0.00148613
3	rs58729838	84253477	NA,T	NA,C	NA,0.835317	NA,-0.0107745	NA,0.0115253	NA,0.456102	0.00146735	0.00148613
3	rs73750508	84804600	T,T	C,C	0.809145,0.802579	-0.0137921,-0.00517228	0.00503123,0.010739	2.21326,0.200615	0.0014583	0.00147383
3	rs73750507	84804146	C,C	T,T	0.809145,0.802579	-0.0137806,-0.00530222	0.00503123,0.010739	2.21025,0.206564	0.00145815	0.00147368
3	rs117643996	84445875	G,NA	A,NA	0.958251,NA	0.0317813,NA	0.00988495,NA	2.88476,NA	0.00144976	0.00151227
3	rs4706183	84275260	NA,T	NA,C	NA,0.831349	NA,-0.0102637	NA,0.0114161	NA,0.433417	0.00144213	0.00146063
3	rs12662037	84272070	NA,G	NA,C	NA,0.831349	NA,-0.0102637	NA,0.0114161	NA,0.433417	0.00144213	0.00146063
3	rs117759737	83993379	C,C	A,A	0.978131,0.959325	-0.0412984,0.0172962	0.0135185,0.0216401	2.64764,0.372495	0.00141616	0.00145416
3	rs4707007	84272707	NA,T	NA,C	NA,0.831349	NA,-0.0101165	NA,0.0114161	NA,0.425355	0.001415	0.0014332
3	rs76041948	84400654	NA,C	NA,T	NA,0.973214	NA,0.0507556	NA,0.0264757	NA,1.25783	0.0014117	0.00143446
3	rs146701554	84251237	NA,T	NA,C	NA,0.835317	NA,-0.0103828	NA,0.0115253	NA,0.434553	0.00139565	0.00141364
3	rs60262430	84260381	NA,T	NA,C	NA,0.835317	NA,-0.0103788	NA,0.0115253	NA,0.43434	0.00139495	0.00141294
3	rs2324445	84264610	NA,T	NA,A	NA,0.835317	NA,-0.0103749	NA,0.0115253	NA,0.434124	0.00139426	0.00141223
3	rs13196054	84174943	G,G	A,A	0.699801,0.891865	0.0181266,-0.00430374	0.00431368,0.0137648	4.5777,0.122319	0.00139243	0.00140164
3	rs149676617	83978645	NA,C	NA,T	NA,0.970238	NA,0.0468592	NA,0.0251555	NA,1.20417	0.00137442	0.0013985
3	rs12530467	84302422	NA,T	NA,C	NA,0.821429	NA,-0.00993278	NA,0.0111612	NA,0.427709	0.00133213	0.00134991
3	rs13216745	83845150	C,C	T,T	0.762425,0.941468	0.0099269,0.0150945	0.00464559,0.0182098	1.48664,0.390248	0.00132681	0.00132878
3	rs75033865	84605648	A,NA	T,NA	0.969185,NA	0.0333906,NA	0.0114407,NA	2.4539,NA	0.00131983	0.00137595
3	rs78901786	84683543	C,NA	T,NA	0.966203,NA	0.0296058,NA	0.0109412,NA	2.16673,NA	0.00131555	0.00135984
3	rs217298	84379295	C,C	A,A	0.253479,0.236111	-0.0214524,0.00206064	0.00454514,0.0100654	5.62704,0.0768665	0.00131235	0.00135371
3	rs112848127	84816630	A,NA	G,NA	0.986084,NA	0.041609,NA	0.0168779,NA	1.8636,NA	0.00131042	0.0013449
3	rs78831301	83971940	NA,T	NA,C	NA,0.974206	NA,-0.0470973	NA,0.0269663	NA,1.09302	0.00130728	0.00132735
3	rs80257688	84709583	G,NA	A,NA	0.961233,NA	0.0301703,NA	0.0102422,NA	2.49183,NA	0.00128425	0.00133581
3	rs1569924	84300071	NA,T	NA,C	NA,0.814484	NA,-0.00907061	NA,0.0109969	NA,0.387781	0.00125581	0.00127241
3	rs1569925	84300075	NA,T	NA,G	NA,0.814484	NA,-0.00907061	NA,0.0109969	NA,0.387781	0.00125581	0.00127241
3	rs75392279	84758314	NA,C	NA,A	NA,0.938492	NA,0.0289485	NA,0.0177919	NA,0.984122	0.00125072	0.0012759
3	rs76418011	84235596	NA,G	NA,A	NA,0.957341	NA,0.0397374	NA,0.0211527	NA,1.21969	0.00124917	0.00127021
3	rs118040819	84056205	NA,C	NA,T	NA,0.988095	NA,0.0669044	NA,0.0394133	NA,1.04769	0.0012348	0.00125623
3	rs10943931	84146803	C,C	T,T	0.649105,0.634921	0.0181198,0.00290894	0.0041428,0.00887871	4.9133,0.1289	0.00123221	0.00124044
3	rs117385593	84009979	C,NA	T,NA	0.993042,NA	0.0415262,NA	0.0237851,NA	1.09242,NA	0.00118121	0.00119897
3	rs113098887	84554072	A,NA	C,NA	0.983101,NA	0.0460631,NA	0.0153396,NA	2.57278,NA	0.00117336	0.00122023
3	rs1170347	84021294	A,A	G,G	0.676938,0.885913	0.0169131,-0.00810787	0.00422788,0.0134459	4.19901,0.262403	0.00116419	0.00116997
3	rs117613991	84100927	NA,C	NA,T	NA,0.984127	NA,0.0627829	NA,0.0342017	NA,1.17778	0.00115706	0.0011761
3	rs1144193	83979034	G,G	A,A	0.606362,0.584325	0.0171434,0.00728457	0.00404692,0.00867359	4.64327,0.396867	0.00114568	0.00115364
3	rs1144182	84023090	T,T	A,A	0.667992,0.737103	0.016613,-0.00358744	0.00419836,0.0097106	4.11983,0.14764	0.00111643	0.00112116
3	rs1144181	84023171	A,A	G,G	0.667992,0.737103	0.016613,-0.00358744	0.00419836,0.0097106	4.11983,0.14764	0.00111643	0.00112116
3	rs1180194	83962421	T,T	C,C	0.585487,0.600198	0.0120391,0.000848425	0.00401339,0.00872637	2.56828,0.0350114	0.00111402	0.00111748
3	rs77403421	84554074	G,NA	C,NA	0.963221,NA	0.033328,NA	0.0105045,NA	2.82101,NA	0.00111011	0.001182
3	rs9449621	84178342	T,T	A,A	0.659046,0.631944	0.018014,0.00024491	0.00417094,0.00886353	4.8047,0.00968056	0.00111002	0.00112074
3	rs149918513	83966941	NA,G	NA,T	NA,0.972222	NA,0.0446709	NA,0.0260119	NA,1.06591	0.00110869	0.00112847
3	rs117791936	83843449	A,NA	C,NA	0.978131,NA	-0.00999505,NA	0.0135185,NA	0.337537,NA	0.00110716	0.00111176
3	rs140378425	83920966	NA,G	NA,A	NA,0.972222	NA,-0.0408836	NA,0.0260119	NA,0.935493	0.00110023	0.00111733
3	rs572720	84212603	C,C	T,T	0.394632,0.411706	-0.0143605,-0.00511066	0.00404514,0.00868585	3.41438,0.254713	0.00109384	0.00109744
3	rs118131306	84004252	C,C	G,G	0.979125,0.959325	-0.0410739,0.0145095	0.0138296,0.0216401	2.52607,0.298825	0.0010916	0.00111857
3	rs76100799	84203190	NA,G	NA,A	NA,0.990079	NA,-0.0709267	NA,0.0431319	NA,0.999606	0.00108671	0.00110534
3	rs1170448	84022658	C,C	T,T	0.667992,0.737103	0.0165657,-0.003538	0.00419836,0.0097106	4.09937,0.145329	0.00108537	0.00108999
3	rs80292093	84586795	NA,G	NA,C	NA,0.972222	NA,-0.0374791	NA,0.0260119	NA,0.824985	0.0010651	0.00108348
3	rs1781746	84019824	A,A	G,G	0.676938,0.885913	0.0169556,-0.00597027	0.00422788,0.0134459	4.21746,0.182417	0.00106034	0.00106562
3	rs190877460	84114753	C,NA	T,NA	0.99006,NA	0.0340823,NA	0.01993,NA	1.05925,NA	0.00105952	0.00107018
3	rs7751382	84176515	G,G	A,A	0.698807,0.849206	0.017833,0.00724916	0.00430962,0.0119455	4.45541,0.264442	0.00104616	0.00105412
3	rs149775042	84084295	NA,A	NA,G	NA,0.96131	NA,-0.0412429	NA,0.0221651	NA,1.20215	0.00104585	0.00106708
3	rs72905809	83887320	C,NA	T,NA	0.958251,NA	0.000400922,NA	0.00988495,NA	0.0142828,NA	0.00104239	0.0010509
3	rs1144183	84020099	C,C	T,T	0.650099,0.731151	0.0165815,-0.00260515	0.0041455,0.00964152	4.19808,0.104022	0.00104049	0.00104624
3	rs78593667	84390104	G,NA	A,NA	0.978131,NA	-0.0156255,NA	0.0135185,NA	0.606007,NA	0.00103099	0.00105193
3	rs6454330	84175552	C,C	A,A	0.698807,0.849206	0.0177901,0.00719738	0.00430962,0.0119455	4.4366,0.262148	0.00102222	0.00102992
3	rs78572925	84709946	NA,A	NA,C	NA,0.980159	NA,-0.0526185	NA,0.0306528	NA,1.06524	0.00101755	0.0010352
3	rs2023577	84015997	NA,A	NA,G	NA,0.983135	NA,0.0544221	NA,0.0331973	NA,0.99508	0.00101289	0.00103065
3	rs3798886	84131526	A,A	G,G	0.648111,0.634921	0.0176538,0.00176419	0.00414011,0.00887871	4.69741,0.0744312	0.00101122	0.00101743
3	rs117164714	84361977	NA,T	NA,C	NA,0.986111	NA,0.0596539	NA,0.0365264	NA,0.989563	0.00100884	0.00102549
3	rs35156665	84143765	T,T	C,C	0.649105,0.592262	0.0178925,0.00729693	0.0041428,0.00869873	4.8047,0.396257	0.00100866	0.00101643
3	rs4707004	84205439	NA,T	NA,C	NA,0.872024	NA,-0.0115014	NA,0.012796	NA,0.433273	0.00100059	0.00101319
3	rs1180186	83968946	G,G	T,T	0.587475,0.603175	0.0121424,0.00164534	0.00401624,0.00873739	2.60203,0.0702574	0.000995482	0.000998807
3	rs74391282	84344155	NA,C	NA,G	NA,0.912698	NA,-0.0137288	NA,0.0151436	NA,0.438148	0.000991867	0.00100653
3	rs1180185	83970313	G,G	T,T	0.586481,0.604167	0.0121807,0.00183605	0.00401481,0.00874115	2.6173,0.0790261	0.000990052	0.000993401
3	rs75787930	84172296	NA,A	NA,C	NA,0.962302	NA,-0.025004	NA,0.0224433	NA,0.576366	0.000987552	0.00100202
3	rs79445663	84263164	NA,T	NA,G	NA,0.889881	NA,-0.0101637	NA,0.0136555	NA,0.340372	0.000975088	0.000988313
3	rs147026063	84421152	T,NA	C,NA	0.977137,NA	-0.014351,NA	0.0132281,NA	0.556002,NA	0.000972687	0.000988335
3	rs117713106	84522910	NA,C	NA,T	NA,0.982143	NA,-0.0573237	NA,0.0322783	NA,1.12064	0.000971053	0.000988726
3	rs72903896	83854406	A,NA	T,NA	0.958251,NA	-4.4726e-05,NA	0.00988495,NA	0.0015707,NA	0.00096587	0.000973941
3	rs117742161	84139083	A,NA	G,NA	0.991054,NA	0.0361362,NA	0.0209976,NA	1.06928,NA	0.000964483	0.000975108
3	rs118045037	84040061	NA,C	NA,A	NA,0.962302	NA,-0.0395778	NA,0.0224433	NA,1.10889	0.00095289	0.000972042
3	rs113841938	84774694	A,NA	G,NA	0.984095,NA	0.0350008,NA	0.0158037,NA	1.5722,NA	0.000949779	0.000973159
3	rs138222158	84730060	A,NA	G,NA	0.984095,NA	0.0273936,NA	0.0158037,NA	1.08076,NA	0.000947825	0.000959367
3	rs146505852	84002647	NA,A	NA,G	NA,0.96131	NA,-0.0373462	NA,0.0221651	NA,1.03618	0.000935895	0.000953846
3	rs1781747	84019825	T,T	A,A	0.668986,0.737103	0.0163936,-0.00257454	0.00420153,0.0097106	4.0201,0.101872	0.00093323	0.000937335
3	rs1180184	83970665	C,C	A,A	0.696819,0.943452	0.0107558,0.00913173	0.00430159,0.018507	1.90643,0.206408	0.000932395	0.000934506
3	rs7744602	84127591	T,T	C,C	0.649105,0.633929	0.017528,0.00191081	0.0041428,0.00887361	4.63322,0.0811809	0.00093073	0.000936452
3	rs117168227	84805986	C,NA	G,NA	0.985089,NA	-0.0209701,NA	0.0163138,NA	0.701919,NA	0.000924108	0.000943912
3	rs13208108	83859627	G,G	A,A	0.752485,0.941468	0.00911527,0.0144727	0.00458131,0.0182098	1.33135,0.369833	0.000916701	0.00091845
3	rs148959880	84063839	NA,T	NA,C	NA,0.958333	NA,-0.0217543	NA,0.0213919	NA,0.509786	0.000914106	0.000930199
3	rs1170466	84025802	T,T	C,C	0.678926,0.885913	0.0164823,-0.00829534	0.00423473,0.0134459	4.00285,0.269805	0.000911131	0.000915914
3	rs150997301	84034885	NA,G	NA,C	NA,0.940476	NA,-0.0302011	NA,0.0180669	NA,1.02411	0.000910589	0.000928248
3	rs6903322	84168968	A,A	G,G	0.657058,0.594246	0.0181698,0.00729879	0.00416512,0.0087054	4.89057,0.395996	0.00090939	0.000924352
3	rs76830845	84489045	NA,A	NA,T	NA,0.918651	NA,-0.0115185	NA,0.0156369	NA,0.335968	0.00090635	0.000922017
3	rs2480188	84761020	C,C	A,A	0.955268,0.988095	0.0155644,0.0586564	0.00956466,0.0394133	0.984313,0.864271	0.000904695	0.000914267
3	rs1170513	84008588	T,T	C,C	0.607356,0.636905	0.0164242,0.00365305	0.00404873,0.00888906	4.30289,0.166788	0.00089898	0.00090485
3	rs1145903	84037515	C,C	T,T	0.684891,0.886905	0.0163847,-0.00787961	0.00425597,0.0134972	3.92737,0.252311	0.000894204	0.000898846
3	rs9361995	84126776	T,T	C,C	0.649105,0.634921	0.0174807,0.00225675	0.0041428,0.00887871	4.61119,0.0972574	0.000893935	0.00089949
3	rs750386	84030692	A,A	G,G	0.678926,0.885913	0.0164398,-0.0082308	0.00423473,0.0134459	3.9849,0.26725	0.000889174	0.000893866
3	rs116878613	84820786	C,NA	T,NA	0.985089,NA	0.0303975,NA	0.0163138,NA	1.20467,NA	0.00087861	0.000889032
3	rs2152183	84102879	A,A	C,C	0.67992,0.886905	0.0162219,-0.00788375	0.0042382,0.0134972	3.88796,0.252471	0.000878377	0.000882874
3	rs146361176	84448218	NA,C	NA,T	NA,0.981151	NA,-0.0527477	NA,0.0314332	NA,1.02998	0.000865493	0.000881283
3	rs78366486	84005872	C,NA	T,NA	0.981113,NA	0.0246434,NA	0.0145245,NA	1.04692,NA	0.000862113	0.000869472
3	rs2186162	84163113	T,T	A,A	0.689861,0.733135	0.0171424,0.000400748	0.00427445,0.00966419	4.21746,0.014608	0.000861345	0.000866332
3	rs217321	84354657	G,NA	A,NA	0.011928,NA	-0.0286868,NA	0.0182122,NA	0.93846,NA	0.000857905	0.000865773
3	rs188455106	84250585	NA,A	NA,C	NA,0.988095	NA,0.0548238	NA,0.0394133	NA,0.784557	0.000856653	0.000870969
3	rs73479072	84740220	C,NA	T,NA	0.977137,NA	0.0238532,NA	0.0132281,NA	1.14659,NA	0.000852672	0.000862248
3	rs144952050	84759124	NA,G	NA,A	NA,0.983135	NA,0.0338879	NA,0.0331973	NA,0.51237	0.00085132	0.000865485
3	rs1335110	84170271	NA,A	NA,T	NA,0.992063	NA,0.0606725	NA,0.0481747	NA,0.682196	0.000851046	0.000865822
3	rs146006148	84753372	C,NA	G,NA	0.970179,NA	0.0224614,NA	0.0116239,NA	1.27314,NA	0.000849236	0.000859885
3	rs1145899	84039558	C,C	G,G	0.678926,0.885913	0.0163926,-0.00773124	0.00423473,0.0134459	3.96501,0.247722	0.000843758	0.000848248
3	rs118081320	83963401	NA,T	NA,C	NA,0.983135	NA,0.0505384	NA,0.0331973	NA,0.893071	0.000838427	0.000852448
3	rs4706177	84164683	A,A	T,T	0.692843,0.731151	0.0170496,0.000299826	0.0042859,0.00964152	4.15815,0.0109099	0.000835237	0.000839955
3	rs1170346	84021751	T,T	C,C	0.66998,0.737103	0.0159941,-0.00358744	0.00420473,0.0097106	3.84626,0.14764	0.00083052	0.000834252
3	rs142931829	84173318	NA,T	NA,C	NA,0.978175	NA,0.043535	NA,0.0292559	NA,0.864132	0.000825018	0.000838597
3	rs9449623	84180355	T,T	A,A	0.656064,0.631944	0.0171067,0.000147748	0.00416224,0.00886353	4.40263,0.00581463	0.000823631	0.000829688
3	rs1342827	84161824	C,C	T,T	0.65507,0.590278	0.0178263,0.00849226	0.0041594,0.00869221	4.73972,0.483371	0.000821143	0.000834434
3	rs1418734	84163888	A,A	G,G	0.691849,0.733135	0.0168957,0.00025043	0.00428205,0.00966419	4.09928,0.00907247	0.000820585	0.000825051
3	rs217294	84390874	A,A	T,T	0.251491,0.053571	-0.0215235,-0.0174933	0.00455701,0.0189843	5.63411,0.447563	0.00081769	0.000874911
3	rs10943934	84181508	G,G	C,C	0.656064,0.631944	0.0170592,-0	0.00416224,0.00886353	4.3812,-0	0.000815198	0.000821093
3	rs62419295	84068887	A,NA	G,NA	0.756461,NA	0.0119203,NA	0.0046064,NA	2.01503,NA	0.000813911	0.000818456
3	rs1145900	84038920	C,C	T,T	0.678926,0.885913	0.016303,-0.00777849	0.00423473,0.0134459	3.92737,0.24955	0.000810801	0.000815158
3	rs1180202	83957723	C,C	A,A	0.584493,0.66369	0.0118976,0.00681255	0.004012,0.00904796	2.51974,0.345354	0.000808946	0.000812014
3	rs12204425	84162024	A,A	G,G	0.697813,0.882937	0.017269,-0.00129897	0.00430558,0.0132962	4.21822,0.0351866	0.000808733	0.000813749
3	rs147705032	84034784	NA,T	NA,C	NA,0.959325	NA,-0.0197481	NA,0.0216401	NA,0.441929	0.000802118	0.000816225
3	rs112887546	84113685	A,NA	C,NA	0.795229,NA	0.0126038,NA	0.00489958,NA	1.99572,NA	0.000801394	0.000805819
3	rs144442582	84615163	NA,T	NA,G	NA,0.978175	NA,-0.0316271	NA,0.0292559	NA,0.553345	0.000801002	0.000815248
3	rs72913604	84119836	T,NA	C,NA	0.95328,NA	0.000272957,NA	0.0093687,NA	0.0102135,NA	0.000797441	0.000804798
3	rs55834591	84193100	G,NA	T,NA	0.992048,NA	-0.0236618,NA	0.0222601,NA	0.540915,NA	0.000797148	0.00080996
3	rs1180200	83958340	C,C	A,A	0.584493,0.652778	0.0118503,0.00570267	0.004012,0.00897877	2.50311,0.279556	0.000796911	0.000799859
3	rs1144179	84026572	G,G	C,C	0.670974,0.737103	0.0159637,-0.00363688	0.00420796,0.0097106	3.82851,0.149959	0.000793882	0.000797511
3	rs140570347	84772774	NA,G	NA,A	NA,0.986111	NA,0.0457329	NA,0.0365264	NA,0.676643	0.000790434	0.000803833
3	rs1170514	84009042	C,C	T,T	0.60835,0.584325	0.0164316,0.00762498	0.00405055,0.00867359	4.30289,0.420965	0.000790033	0.000795901
3	rs3757009	84131194	A,A	G,G	0.647117,0.582341	0.0174582,0.00662432	0.00413745,0.00866769	4.61119,0.351918	0.000788409	0.000794197
3	rs73751521	84187664	G,NA	A,NA	0.992048,NA	-0.023493,NA	0.0222601,NA	0.535736,NA	0.000787834	0.000800503
3	rs13209363	84108919	G,G	T,T	0.67992,0.884921	0.0163588,-0.00600222	0.0042382,0.0133953	3.94518,0.184361	0.000787564	0.000791627
3	rs6454328	84171230	G,G	A,A	0.658052,0.594246	0.0178633,0.00704358	0.00416802,0.0087054	4.73972,0.378351	0.000786119	0.000797507
3	rs1170482	84037174	T,T	C,C	0.670974,0.731151	0.0157791,-0.00417696	0.00420796,0.00964152	3.75211,0.177276	0.000784949	0.00078854
3	rs79352178	83897048	NA,G	NA,C	NA,0.992063	NA,-0.058664	NA,0.0481747	NA,0.651064	0.00078457	0.000797748
3	rs2152181	84170615	G,G	C,C	0.658052,0.594246	0.0178633,0.00719669	0.00416802,0.0087054	4.73972,0.388902	0.000784137	0.000795632
3	rs6926600	84109322	C,C	T,T	0.67992,0.884921	0.0163588,-0.00590738	0.0042382,0.0133953	3.94518,0.180976	0.000783909	0.000787955
3	rs2154295	84170784	G,G	C,C	0.658052,0.593254	0.0178633,0.00714289	0.00416802,0.00870204	4.73972,0.385373	0.000783836	0.000795297
3	rs1180195	83960862	T,T	C,C	0.617296,0.615079	0.0106959,0.00344608	0.00406782,0.0087852	2.06786,0.158099	0.000782847	0.000785197
3	rs4706999	84168264	C,C	A,A	0.657058,0.594246	0.0177604,0.0073958	0.00416512,0.0087054	4.69741,0.40278	0.000781417	0.000792609
3	rs1144178	84029716	G,G	A,A	0.670974,0.737103	0.0159164,-0.00368631	0.00420796,0.0097106	3.80884,0.152286	0.000779911	0.000783491
3	rs1144177	84029793	G,G	A,A	0.670974,0.737103	0.0159164,-0.00368631	0.00420796,0.0097106	3.80884,0.152286	0.000779911	0.000783491
3	rs77494302	83894892	NA,G	NA,A	NA,0.992063	NA,-0.0583837	NA,0.0481747	NA,0.646768	0.000779827	0.000792929
3	rs2145323	84194405	A,NA	G,NA	0.00994,NA	-0.0326742,NA	0.0199304,NA	0.995133,NA	0.000778284	0.000786086
3	rs13209274	84052966	T,T	C,C	0.678926,0.885913	0.0162558,-0.00732721	0.00423473,0.0134459	3.90764,0.232255	0.000772627	0.000776813
3	rs139570721	83924859	NA,T	NA,A	NA,0.96131	NA,-0.0266358	NA,0.0221651	NA,0.639256	0.000772251	0.00078502
3	rs73751519	84180197	G,NA	A,NA	0.992048,NA	-0.0232028,NA	0.0222601,NA	0.526877,NA	0.000772174	0.000784601
3	rs148977115	84645007	NA,A	NA,G	NA,0.973214	NA,-0.0363908	NA,0.0264757	NA,0.771376	0.000769006	0.000783186
3	rs6454331	84175632	A,A	G,G	0.658052,0.589286	0.0178156,0.00653142	0.00416802,0.00868901	4.71743,0.344632	0.000768267	0.000778722
3	rs1145898	84039566	C,C	T,T	0.670974,0.737103	0.015869,-0.003755	0.00420796,0.0097106	3.78923,0.155532	0.000767601	0.000771137
3	rs1145911	84002954	C,C	T,T	0.605368,0.584325	0.0164992,0.00792879	0.00404514,0.00867359	4.34413,0.442916	0.000767543	0.000773306
3	rs9359576	84670804	NA,G	NA,A	NA,0.872024	NA,-0.0143923	NA,0.012796	NA,0.583866	0.000767246	0.000780804
3	rs6454329	84171532	T,T	A,A	0.658052,0.594246	0.0178156,0.00704358	0.00416802,0.0087054	4.71743,0.378351	0.000767148	0.000778081
3	rs9444075	84171930	G,G	A,A	0.658052,0.595238	0.0178156,0.00704632	0.00416802,0.00870879	4.71743,0.378351	0.000766832	0.000777753
3	rs2000375	84169965	G,G	A,A	0.658052,0.593254	0.0178156,0.00719391	0.00416802,0.00870204	4.71743,0.388902	0.000765849	0.000776877
3	rs2480189	84761130	C,C	G,G	0.957256,0.988095	0.0144572,0.0657896	0.00977441,0.0394133	0.856617,1.02194	0.000765823	0.000775016
3	rs1034260	84162873	C,C	T,T	0.689861,0.733135	0.0169134,0.000500986	0.00427445,0.00966419	4.11953,0.0183369	0.000765646	0.000770002
3	rs1170339	84031251	C,C	T,T	0.670974,0.737103	0.015869,-0.00368631	0.00420796,0.0097106	3.78923,0.152286	0.000762982	0.000766504
3	rs750384	84030422	T,T	C,C	0.670974,0.737103	0.015869,-0.00368631	0.00420796,0.0097106	3.78923,0.152286	0.000762982	0.000766504
3	rs1170340	84033184	A,A	C,C	0.670974,0.737103	0.015869,-0.00368631	0.00420796,0.0097106	3.78923,0.152286	0.000762982	0.000766504
3	rs34639488	84107888	T,T	G,G	0.67992,0.884921	0.0162691,-0.00619184	0.0042382,0.0133953	3.90764,0.191175	0.000761619	0.000765583
3	rs55778629	84199745	A,NA	G,NA	0.992048,NA	-0.022979,NA	0.0222601,NA	0.520089,NA	0.0007604	0.000772646
3	rs1180227	83951137	T,T	C,C	0.583499,0.579365	0.0114775,0.00430296	0.00401062,0.00865913	2.37542,0.208141	0.00075942	0.000762184
3	rs147856605	84206910	NA,A	NA,G	NA,0.958333	NA,0.0311129	NA,0.0213919	NA,0.836153	0.000754654	0.000767145
3	rs199752984	84513415	NA,T	NA,C	NA,0.982143	NA,-0.050233	NA,0.0322783	NA,0.922089	0.000753289	0.000767097
3	rs142556663	83955020	NA,A	NA,G	NA,0.979167	NA,-0.0456272	NA,0.0299292	NA,0.894886	0.00075236	0.000766485
3	rs1180204	83956724	A,A	G,G	0.584493,0.66369	0.0117604,0.00656061	0.004012,0.00904796	2.47169,0.329388	0.000751981	0.000754899
3	rs7768456	84054779	T,T	C,C	0.678926,0.885913	0.0162086,-0.00722752	0.00423473,0.0134459	3.88796,0.228483	0.000751498	0.000755594
3	rs1170343	84034779	G,G	A,A	0.670974,0.737103	0.0158264,-0.00373574	0.00420796,0.0097106	3.77162,0.15462	0.000751394	0.000754875
3	rs1170344	84034832	T,T	C,C	0.670974,0.737103	0.0158264,-0.00373574	0.00420796,0.0097106	3.77162,0.15462	0.000751394	0.000754875
3	rs6917851	84064190	A,A	C,C	0.678926,0.884921	0.0161661,-0.00742081	0.00423473,0.0133953	3.87029,0.23688	0.000751363	0.000755474
3	rs2023241	84051460	A,A	G,G	0.670974,0.737103	0.0158264,-0.00370531	0.00420796,0.0097106	3.77162,0.153182	0.000749387	0.000752863
3	rs1180196	83960006	G,G	A,A	0.617296,0.615079	0.0106024,0.00339583	0.00406782,0.0087852	2.03858,0.155462	0.00074727	0.000749564
3	rs77681448	84211708	NA,T	NA,C	NA,0.959325	NA,0.0310278	NA,0.0216401	NA,0.819227	0.00074655	0.000758939
3	rs111749287	84206310	NA,T	NA,C	NA,0.958333	NA,0.0308756	NA,0.0213919	NA,0.827024	0.000746284	0.000758645
3	rs112646480	84206351	NA,C	NA,T	NA,0.958333	NA,0.0308756	NA,0.0213919	NA,0.827024	0.000746284	0.000758645
3	rs6901074	84173944	G,G	A,A	0.658052,0.589286	0.0177728,0.00684308	0.00416802,0.00868901	4.69741,0.365566	0.000746167	0.000756424
3	rs1180203	83957225	G,G	A,A	0.584493,0.652778	0.0117131,0.00530641	0.004012,0.00897877	2.45523,0.25608	0.000745974	0.000748787
3	rs117311463	84360814	NA,G	NA,A	NA,0.909722	NA,-0.028311	NA,0.0149162	NA,1.23886	0.000745726	0.000760112
3	rs77776337	84313029	NA,T	NA,C	NA,0.989087	NA,0.0529307	NA,0.0411453	NA,0.702697	0.000744853	0.000757943
3	rs2149586	84823791	C,C	T,T	0.38171,0.284722	0.0112858,-0.0052736	0.00406983,0.00947229	2.25544,0.238293	0.000744416	0.00077257
3	rs1932092	84192944	A,A	G,G	0.34493,0.366071	-0.017003,-0.000196063	0.0041594,0.00887361	4.36112,0.00772396	0.000744384	0.000749947
3	rs117698556	83931137	NA,A	NA,T	NA,0.983135	NA,0.0467549	NA,0.0331973	NA,0.798565	0.000743945	0.000756457
3	rs13215578	84107234	T,T	C,C	0.672962,0.735119	0.0159411,-0.00269415	0.00421449,0.00968721	3.80884,0.107391	0.000743013	0.000746414
3	rs112722386	84209348	NA,T	NA,C	NA,0.958333	NA,0.030757	NA,0.0213919	NA,0.822477	0.000742166	0.000754463
3	rs2023242	84051824	C,C	T,T	0.678926,0.885913	0.0161661,-0.00732721	0.00423473,0.0134459	3.87029,0.232255	0.000740898	0.000744954
3	rs112188748	84212626	NA,T	NA,C	NA,0.957341	NA,0.0306799	NA,0.0211527	NA,0.832841	0.000740727	0.000753042
3	rs7768369	84054550	A,A	G,G	0.677932,0.885913	0.0161954,-0.00722752	0.00423129,0.0134459	3.88796,0.228483	0.000740228	0.000744321
3	rs112827035	84207157	NA,T	NA,C	NA,0.958333	NA,0.0306946	NA,0.0213919	NA,0.820089	0.000740016	0.00075228
3	rs6900022	84109944	A,A	T,T	0.67992,0.884921	0.0162219,-0.00604963	0.0042382,0.0133953	3.88796,0.186059	0.000739472	0.000743344
3	rs1145904	84037328	A,A	G,G	0.670974,0.737103	0.0157791,-0.00378516	0.00420796,0.0097106	3.75211,0.156962	0.000738473	0.00074191
3	rs1145897	84040440	T,T	C,C	0.670974,0.737103	0.0157791,-0.003755	0.00420796,0.0097106	3.75211,0.155532	0.000736507	0.000739938
3	rs1170485	84038677	T,T	G,G	0.670974,0.737103	0.0157791,-0.003755	0.00420796,0.0097106	3.75211,0.155532	0.000736507	0.000739938
3	rs1170481	84037106	T,T	C,C	0.670974,0.737103	0.0157791,-0.00373574	0.00420796,0.0097106	3.75211,0.15462	0.000735259	0.000738686
3	rs1170480	84036345	G,G	A,A	0.670974,0.737103	0.0157791,-0.00373574	0.00420796,0.0097106	3.75211,0.15462	0.000735259	0.000738686
3	rs7740960	84070516	C,C	T,T	0.678926,0.885913	0.0161189,-0.00756448	0.00423473,0.0134459	3.85071,0.241303	0.00073473	0.00073877
3	rs34533621	84069099	T,T	C,C	0.678926,0.885913	0.0161189,-0.00756448	0.00423473,0.0134459	3.85071,0.241303	0.00073473	0.00073877
3	rs1144184	84017921	C,C	T,T	0.607356,0.584325	0.016377,0.00787813	0.00404873,0.00867359	4.28127,0.439226	0.0007343	0.000739933
3	rs1535588	84051050	C,C	A,A	0.670974,0.737103	0.0157791,-0.00370531	0.00420796,0.0097106	3.75211,0.153182	0.000733295	0.000736716
3	rs144019896	84203466	NA,A	NA,C	NA,0.958333	NA,0.0304575	NA,0.0213919	NA,0.811045	0.000731956	0.000744096
3	rs79183419	84202673	NA,T	NA,C	NA,0.958333	NA,0.0304232	NA,0.0213919	NA,0.809743	0.000730807	0.000742928
3	rs116979468	83923283	NA,A	NA,G	NA,0.985119	NA,0.0323879	NA,0.0353055	NA,0.444962	0.000730788	0.000743358
3	rs138298390	84211250	NA,A	NA,G	NA,0.959325	NA,0.0305495	NA,0.0216401	NA,0.801244	0.000730375	0.000742512
3	rs2065733	84104835	A,A	G,G	0.671968,0.735119	0.0158386,-0.0031459	0.00421121,0.00968721	3.77162,0.127627	0.000728688	0.000732074
3	rs4706178	84184472	G,G	A,A	0.65507,0.607143	0.0170476,0.00129469	0.0041594,0.00875267	4.3812,0.0543315	0.00072753	0.000733208
3	rs13197603	84075113	T,T	C,C	0.678926,0.885913	0.0160718,-0.00775895	0.00423473,0.0134459	3.83119,0.248794	0.000727078	0.000731094
3	rs12192277	84090641	C,C	G,G	0.678926,0.886905	0.0160718,-0.00788375	0.00423473,0.0134972	3.83119,0.252471	0.000726113	0.000730134
3	rs1145902	84038531	G,G	A,A	0.670974,0.737103	0.0157365,-0.00380467	0.00420796,0.0097106	3.73459,0.157889	0.000725516	0.000728908
3	rs1180206	83955201	C,C	T,T	0.584493,0.652778	0.0116658,0.00550701	0.004012,0.00897877	2.43883,0.267885	0.000724925	0.000727701
3	rs57710785	84198264	NA,A	NA,G	NA,0.957341	NA,0.0300952	NA,0.0211527	NA,0.810211	0.000724907	0.000736937
3	rs1591396	84107897	C,C	T,T	0.672962,0.735119	0.0158937,-0.00264449	0.00421449,0.00968721	3.78923,0.105206	0.000723936	0.000727272
3	rs4706991	84109088	T,T	C,C	0.672962,0.735119	0.0159411,-0.00234637	0.00421449,0.00968721	3.80884,0.0922584	0.00072329	0.000726635
3	rs1145901	84038605	C,C	T,T	0.670974,0.737103	0.0157365,-0.003755	0.00420796,0.0097106	3.73459,0.155532	0.000722335	0.000725718
3	rs1170483	84038253	C,C	G,G	0.670974,0.737103	0.0157365,-0.003755	0.00420796,0.0097106	3.73459,0.155532	0.000722335	0.000725718
3	rs117710990	84604165	NA,T	NA,C	NA,0.97619	NA,0.0312311	NA,0.0280389	NA,0.576191	0.000721447	0.000733403
3	rs532851245	84418735	A,NA	C,NA	0.985089,NA	-0.0393492,NA	0.0163138,NA	1.79957,NA	0.000721148	0.000733025
3	rs118026639	84040798	T,NA	C,NA	0.994036,NA	-0.0255817,NA	0.0256781,NA	0.496033,NA	0.000720314	0.000731666
3	rs112928866	84205944	NA,T	NA,G	NA,0.958333	NA,0.030102	NA,0.0213919	NA,0.797571	0.000720187	0.000732143
3	rs12198419	84105865	T,T	A,A	0.671968,0.735119	0.0158386,-0.00299702	0.00421121,0.00968721	3.77162,0.120885	0.000719777	0.000723136
3	rs1145895	84042326	A,A	C,C	0.670974,0.737103	0.0157365,-0.00370531	0.00420796,0.0097106	3.73459,0.153182	0.000719185	0.000722558
3	rs6454320	84050814	T,T	C,C	0.670974,0.737103	0.0157365,-0.00370531	0.00420796,0.0097106	3.73459,0.153182	0.000719185	0.000722558
3	rs6454321	84050941	G,G	A,A	0.670974,0.737103	0.0157365,-0.00370531	0.00420796,0.0097106	3.73459,0.153182	0.000719185	0.000722558
3	rs112834764	84205874	NA,A	NA,G	NA,0.958333	NA,0.0300459	NA,0.0213919	NA,0.795453	0.000718362	0.000730291
3	rs75333397	84802443	NA,T	NA,C	NA,0.907738	NA,0.0137528	NA,0.0147711	NA,0.453679	0.000716429	0.000728754
3	rs13208458	84093204	A,A	C,C	0.678926,0.886905	0.0160293,-0.00798369	0.00423473,0.0134972	3.81366,0.256349	0.000716276	0.00072026
3	rs35281711	84093177	A,A	G,G	0.678926,0.886905	0.0160293,-0.00798369	0.00423473,0.0134972	3.81366,0.256349	0.000716276	0.00072026
3	rs2497151	84759469	C,C	A,A	0.95328,0.985119	0.0155978,0.0480324	0.0093687,0.0353055	1.01802,0.760254	0.000714203	0.000722086
3	rs13192260	84110729	C,C	T,T	0.67992,0.884921	0.0161794,-0.00566545	0.0042382,0.0133953	3.87029,0.172413	0.000711383	0.000715135
3	rs73751527	84198011	NA,G	NA,C	NA,0.957341	NA,0.0296482	NA,0.0211527	NA,0.793104	0.000710282	0.000722085
3	rs1170484	84038522	G,G	A,A	0.670974,0.737103	0.0156891,-0.00380467	0.00420796,0.0097106	3.71519,0.157889	0.000710105	0.000713446
3	rs113171426	84084579	T,T	C,C	0.678926,0.885913	0.0160293,-0.0076641	0.00423473,0.0134459	3.81366,0.245132	0.000709111	0.00071305
3	rs1180208	83954322	A,A	T,T	0.584493,0.652778	0.0116233,0.00560734	0.004012,0.00897877	2.42412,0.27385	0.000707745	0.000710487
3	rs12192297	84070966	C,C	T,T	0.670974,0.737103	0.0156418,-0.00400334	0.00420796,0.0097106	3.69583,0.167398	0.000707596	0.000710925
3	rs9800770	84070313	T,T	C,C	0.670974,0.737103	0.0156418,-0.00400334	0.00420796,0.0097106	3.69583,0.167398	0.000707596	0.000710925
3	rs118015213	84103137	NA,C	NA,G	NA,0.950397	NA,0.0163956	NA,0.0196877	NA,0.39258	0.000704079	0.000716231
3	rs4706990	84108065	T,T	A,A	0.640159,0.581349	0.0173471,0.00683522	0.00411946,0.0086648	4.59479,0.366329	0.000701964	0.000707617
3	rs12215595	84055783	G,G	A,A	0.670974,0.737103	0.0156891,-0.00365562	0.00420796,0.0097106	3.71519,0.15084	0.000700856	0.000704167
3	rs140758888	84747004	NA,T	NA,C	NA,0.983135	NA,0.0371597	NA,0.0331973	NA,0.580067	0.000699579	0.000711642
3	rs12524851	84072507	C,C	T,T	0.670974,0.736111	0.0155992,-0.0039985	0.00420796,0.00969886	3.67846,0.167398	0.000699071	0.000702371
3	rs118167493	84445971	T,NA	C,NA	0.985089,NA	-0.0403108,NA	0.0163138,NA	1.87047,NA	0.000698159	0.000710981
3	rs182060032	84278948	A,NA	T,NA	0.984095,NA	0.0467263,NA	0.0158037,NA	2.50726,NA	0.000697887	0.000727334
3	rs7774996	84073387	G,G	A,A	0.670974,0.737103	0.0155992,-0.00405299	0.00420796,0.0097106	3.67846,0.169795	0.000697345	0.000700639
3	rs12191369	84102550	C,C	A,A	0.67992,0.889881	0.0160424,-0.00807731	0.0042382,0.0136555	3.81366,0.256349	0.000696281	0.000700231
3	rs11970642	83867748	T,T	C,C	0.749503,0.941468	0.00862292,0.0147205	0.00456301,0.0182098	1.23068,0.377922	0.000695512	0.000697196
3	rs976065	84092514	T,T	C,C	0.670974,0.737103	0.0156418,-0.00380467	0.00420796,0.0097106	3.69583,0.157889	0.000695109	0.000698399
3	rs1180228	83950566	A,A	G,G	0.584493,0.652778	0.0114389,0.00659668	0.004012,0.00897877	2.36092,0.334866	0.000694356	0.000697115
3	rs12697920	84071711	T,T	C,C	0.670974,0.737103	0.0155992,-0.00400334	0.00420796,0.0097106	3.67846,0.167398	0.000694207	0.000697492
3	rs143867275	84534982	NA,A	NA,G	NA,0.975198	NA,-0.027084	NA,0.0274863	NA,0.488857	0.000694021	0.000706351
3	rs3778205	84060477	T,T	G,G	0.670974,0.737103	0.0156418,-0.003755	0.00420796,0.0097106	3.69583,0.155532	0.000692062	0.000695342
3	rs76878972	83886442	NA,T	NA,A	NA,0.978175	NA,0.0241626	NA,0.0292559	NA,0.388427	0.000692018	0.000703816
3	rs6923627	84064858	A,A	G,G	0.670974,0.737103	0.0155992,-0.00390402	0.00420796,0.0097106	3.67846,0.162628	0.000688023	0.000691287
3	rs149655857	84483113	NA,A	NA,C	NA,0.929563	NA,-0.0135952	NA,0.0167057	NA,0.38116	0.000687619	0.000699157
3	rs113754705	84198369	NA,A	NA,C	NA,0.957341	NA,0.0289091	NA,0.0211527	NA,0.765171	0.000687347	0.000698794
3	rs1180199	83959023	C,C	T,T	0.617296,0.616071	0.0103311,0.0021972	0.00406782,0.00878946	1.95491,0.0954997	0.000687339	0.00068954
3	rs185087226	84428325	NA,C	NA,T	NA,0.989087	NA,-0.0537727	NA,0.0411453	NA,0.718406	0.000686073	0.000698017
3	rs12190282	84056328	G,G	A,A	0.670974,0.737103	0.0156418,-0.00365562	0.00420796,0.0097106	3.69583,0.15084	0.000686055	0.000689316
3	rs6454322	84057542	G,G	A,A	0.670974,0.737103	0.0156418,-0.00365562	0.00420796,0.0097106	3.69583,0.15084	0.000686055	0.000689316
3	rs13198062	84075281	A,A	G,G	0.670974,0.737103	0.0155519,-0.00410264	0.00420796,0.0097106	3.6592,0.1722	0.000685881	0.000689137
3	rs147810516	83967755	NA,A	NA,G	NA,0.96627	NA,-0.0293464	NA,0.023678	NA,0.667159	0.000685383	0.000696386
3	rs4367349	84206538	NA,A	NA,G	NA,0.956349	NA,0.0284776	NA,0.0209218	NA,0.76078	0.000685324	0.000696779
3	rs1361784	84090690	T,T	A,A	0.670974,0.737103	0.0155992,-0.00385435	0.00420796,0.0097106	3.67846,0.160255	0.000684975	0.00068823
3	rs77471264	84219926	NA,T	NA,A	NA,0.829365	NA,-0.00565726	NA,0.0113631	NA,0.208604	0.000684215	0.000693784
3	rs7745251	84171756	G,G	T,T	0.658052,0.594246	0.0175871,0.00709461	0.00416802,0.0087054	4.61119,0.381856	0.000682904	0.000691962
3	rs200107814	84405030	NA,G	NA,A	NA,0.97619	NA,-0.0414081	NA,0.0280389	NA,0.854721	0.000682798	0.000695161
3	rs7753311	84095038	C,C	T,T	0.670974,0.737103	0.0155992,-0.00380467	0.00420796,0.0097106	3.67846,0.157889	0.000681956	0.000685202
3	rs10943930	84060858	A,A	T,T	0.670974,0.737103	0.0155992,-0.00380467	0.00420796,0.0097106	3.67846,0.157889	0.000681956	0.000685202
3	rs7758989	84061319	C,C	T,T	0.670974,0.737103	0.0155992,-0.00380467	0.00420796,0.0097106	3.67846,0.157889	0.000681956	0.000685202
3	rs945238	84165856	T,T	C,C	0.657058,0.588294	0.0176225,0.00813383	0.00416512,0.00868585	4.63322,0.457121	0.000680284	0.000690142
3	rs12697921	84071913	C,C	G,G	0.670974,0.737103	0.0155519,-0.00400334	0.00420796,0.0097106	3.6592,0.167398	0.000679708	0.000682944
3	rs12524172	84069668	T,T	C,C	0.670974,0.737103	0.0155519,-0.00400334	0.00420796,0.0097106	3.6592,0.167398	0.000679708	0.000682944
3	rs12697919	84071601	C,C	G,G	0.670974,0.737103	0.0155519,-0.00400334	0.00420796,0.0097106	3.6592,0.167398	0.000679708	0.000682944
3	rs1937783	84097858	C,C	G,G	0.670974,0.737103	0.0155992,-0.003755	0.00420796,0.0097106	3.67846,0.155532	0.000678967	0.000682203
3	rs1180230	83949261	C,C	T,T	0.584493,0.652778	0.0113916,0.00674751	0.004012,0.00897877	2.34485,0.344522	0.000676805	0.000679533
3	rs80223278	84577376	NA,T	NA,C	NA,0.964286	NA,0.0228911	NA,0.0230345	NA,0.494398	0.000676782	0.000688121
3	rs1180231	83948817	A,A	G,G	0.584493,0.652778	0.0113916,0.0067978	0.004012,0.00897877	2.34485,0.347762	0.000676611	0.000679341
3	rs1180232	83948730	C,C	G,G	0.584493,0.652778	0.0113916,0.0068481	0.004012,0.00897877	2.34485,0.351013	0.000676435	0.000679169
3	rs113450869	84176678	NA,G	NA,A	NA,0.957341	NA,0.0285371	NA,0.0211527	NA,0.75128	0.000676365	0.000687643
3	rs1170459	84000234	T,T	G,G	0.614314,0.636905	0.0154283,0.00363287	0.00406188,0.00888906	3.83659,0.165727	0.000676093	0.000680014
3	rs112086240	84194909	NA,T	NA,C	NA,0.957341	NA,0.0285195	NA,0.0211527	NA,0.750623	0.000675853	0.000687123
3	rs1170519	84011961	G,G	C,C	0.615308,0.584325	0.0154357,0.00702806	0.00406384,0.00867359	3.83659,0.379055	0.00067434	0.00067853
3	rs12190945	84162042	G,G	A,A	0.690855,0.733135	0.0166517,0.00070152	0.00427824,0.00966419	4.00285,0.025888	0.000674188	0.000677973
3	rs1170518	84011913	C,C	T,T	0.615308,0.584325	0.0154357,0.00707862	0.00406384,0.00867359	3.83659,0.382542	0.000674157	0.000678352
3	rs6940284	84063926	G,G	T,T	0.670974,0.737103	0.0155519,-0.00390402	0.00420796,0.0097106	3.6592,0.162628	0.000673653	0.000676869
3	rs4707003	84198429	NA,G	NA,A	NA,0.957341	NA,0.0284402	NA,0.0211527	NA,0.747681	0.000673565	0.0006848
3	rs117370304	84826311	NA,A	NA,C	NA,0.97619	NA,-0.0210535	NA,0.0280389	NA,0.344159	0.000672364	0.000684428
3	rs1145896	84041599	T,T	G,G	0.640159,0.592262	0.0172093,0.00571423	0.00411946,0.00869873	4.53069,0.291373	0.00067169	0.00067664
3	rs141951021	84055879	A,NA	G,NA	0.992048,NA	0.0367221,NA	0.0222601,NA	1.00433,NA	0.000671667	0.000681457
3	rs3778204	84074939	T,T	G,G	0.670974,0.737103	0.0155045,-0.00410264	0.00420796,0.0097106	3.64001,0.1722	0.00067164	0.000674848
3	rs149815009	84487812	NA,C	NA,T	NA,0.981151	NA,-0.0448784	NA,0.0314332	NA,0.814268	0.000671559	0.000683747
3	rs1180183	83972041	T,T	C,C	0.676938,0.803571	0.00986678,0.000505389	0.00422788,0.0107594	1.70754,0.0165832	0.000670491	0.000672446
3	rs12214015	84107124	T,T	C,C	0.641153,0.581349	0.0172197,0.00604267	0.00412196,0.0086648	4.53069,0.313753	0.000670223	0.000675303
3	rs13215826	84072587	T,T	C,C	0.670974,0.737103	0.0155045,-0.00405299	0.00420796,0.0097106	3.64001,0.169795	0.000668603	0.000671801
3	rs2096223	84077446	G,G	T,T	0.670974,0.737103	0.0155045,-0.00405299	0.00420796,0.0097106	3.64001,0.169795	0.000668603	0.000671801
3	rs4706175	84104356	NA,C	NA,T	NA,0.946429	NA,0.0253988	NA,0.0189842	NA,0.742483	0.000668594	0.000679795
3	rs59900069	84214187	NA,A	NA,G	NA,0.830357	NA,-0.00521282	NA,0.0113894	NA,0.188978	0.000666584	0.000676009
3	rs9359563	84245294	NA,C	NA,T	NA,0.914682	NA,0.00561106	NA,0.015302	NA,0.146392	0.000666068	0.000678208
3	rs3757011	84081069	C,C	G,G	0.670974,0.737103	0.0155045,-0.00400334	0.00420796,0.0097106	3.64001,0.167398	0.000665595	0.000668784
3	rs73480662	84197992	NA,A	NA,T	NA,0.957341	NA,0.0281443	NA,0.0211527	NA,0.736734	0.000665161	0.000676265
3	rs117462080	84611953	NA,G	NA,A	NA,0.973214	NA,-0.0323671	NA,0.0264757	NA,0.654604	0.000664726	0.000676924
3	rs1170342	84034415	G,G	T,T	0.640159,0.59127	0.0172093,0.00596345	0.00411946,0.00869545	4.53069,0.307302	0.000663999	0.000668964
3	rs12529407	84062581	C,C	T,T	0.670974,0.737103	0.0155045,-0.00390402	0.00420796,0.0097106	3.64001,0.162628	0.000659666	0.000662835
3	rs1180235	83945614	G,G	A,A	0.584493,0.652778	0.0113443,0.00704429	0.004012,0.00897877	2.32884,0.363795	0.000659619	0.000662327
3	rs2324416	84074210	G,G	A,A	0.670974,0.737103	0.015462,-0.00410264	0.00420796,0.0097106	3.62277,0.1722	0.000659147	0.000662313
3	rs73480659	84196967	NA,A	NA,G	NA,0.957341	NA,0.0279261	NA,0.0211527	NA,0.728707	0.000659105	0.000670116
3	rs1539439	84078564	C,C	T,T	0.670974,0.737103	0.015462,-0.00405299	0.00420796,0.0097106	3.62277,0.169795	0.000656166	0.000659323
3	rs1180240	83937762	G,G	C,C	0.581511,0.578373	0.01138,0.00490252	0.00400792,0.00865635	2.34485,0.243245	0.000655032	0.000657584
3	rs117173024	84349470	C,NA	A,NA	0.965209,NA	0.0119377,NA	0.0107893,NA	0.570996,NA	0.000654259	0.000694373
3	rs184396757	84823270	NA,A	NA,G	NA,0.982143	NA,-0.0239708	NA,0.0322783	NA,0.339414	0.000653657	0.000665227
3	rs12213724	84078990	C,C	A,A	0.670974,0.737103	0.015462,-0.00400334	0.00420796,0.0097106	3.62277,0.167398	0.000653214	0.000656361
3	rs3778201	84081405	T,T	C,C	0.670974,0.737103	0.015462,-0.00400334	0.00420796,0.0097106	3.62277,0.167398	0.000653214	0.000656361
3	rs145892362	84355688	NA,T	NA,C	NA,0.972222	NA,-0.0384585	NA,0.0260119	NA,0.856129	0.000652534	0.000664441
3	rs57879575	83883501	NA,C	NA,G	NA,0.992063	NA,-0.0492986	NA,0.0481747	NA,0.514063	0.000651357	0.000662403
3	rs6937193	84095331	T,T	C,C	0.670974,0.737103	0.0155045,-0.003755	0.00420796,0.0097106	3.64001,0.155532	0.000650983	0.000654124
3	rs148599477	84174862	NA,A	NA,G	NA,0.982143	NA,0.035387	NA,0.0322783	NA,0.563928	0.000650506	0.000661739
3	rs9766300	84083733	A,A	T,T	0.670974,0.737103	0.015462,-0.00395368	0.00420796,0.0097106	3.62277,0.165009	0.000650291	0.000653428
3	rs113857603	84756122	G,NA	A,NA	0.988072,NA	0.0382969,NA	0.0182119,NA	1.45004,NA	0.000647942	0.000666758
3	rs41271569	83855167	C,NA	T,NA	0.975149,NA	0.0212591,NA	0.0127009,NA	1.02611,NA	0.000647788	0.000652806
3	rs16883694	84022835	C,NA	T,NA	0.993042,NA	-0.0220319,NA	0.0237851,NA	0.450634,NA	0.000647073	0.000656691
3	rs12524968	84076466	G,G	C,C	0.670974,0.737103	0.0154147,-0.00410264	0.00420796,0.0097106	3.60368,0.1722	0.000645614	0.000648735
3	rs3812142	84141393	C,C	T,T	0.677932,0.735119	0.015743,-0.000997685	0.00423129,0.00968721	3.70173,0.037171	0.000644673	0.000647682
3	rs143687095	84763718	NA,T	NA,C	NA,0.96627	NA,-0.0171427	NA,0.023678	NA,0.328764	0.000644077	0.000655501
3	rs1180236	83944147	G,G	T,T	0.584493,0.652778	0.0112971,0.00728079	0.004012,0.00897877	2.31289,0.379417	0.000643578	0.000646265
3	rs112833985	84211051	NA,A	NA,G	NA,0.837302	NA,-0.00483831	NA,0.0115817	NA,0.169973	0.000642547	0.000651681
3	rs6937273	84095513	G,G	A,A	0.670974,0.737103	0.015462,-0.00380467	0.00420796,0.0097106	3.62277,0.157889	0.000641687	0.000644796
3	rs12526032	84211986	NA,T	NA,C	NA,0.837302	NA,-0.00478992	NA,0.0115817	NA,0.168013	0.00064026	0.000649372
3	rs140684296	84365493	NA,C	NA,T	NA,0.948413	NA,-0.028775	NA,0.0193256	NA,0.86487	0.000638986	0.000650908
3	rs148284562	83944968	G,NA	C,NA	0.991054,NA	0.0326722,NA	0.0209976,NA	0.921878,NA	0.000638664	0.000646342
3	rs145876097	84742341	NA,G	NA,A	NA,0.986111	NA,0.0372386	NA,0.0365264	NA,0.511498	0.000634284	0.000645139
3	rs1180198	83959048	T,T	C,C	0.688867,0.945437	0.00977904,0.00858515	0.0042707,0.0188207	1.65693,0.188238	0.000634145	0.000635882
3	rs75479542	84128792	T,NA	C,NA	0.964215,NA	-0.022328,NA	0.0106439,NA	1.44455,NA	0.000632984	0.00063967
3	rs1180239	83942604	A,A	G,G	0.583499,0.652778	0.0112932,0.00743266	0.00401062,0.00897877	2.31289,0.389572	0.000631641	0.00063428
3	rs1180238	83943666	A,A	G,G	0.583499,0.652778	0.0112932,0.00738203	0.00401062,0.00897877	2.31289,0.386176	0.000631597	0.000634232
3	rs1180237	83943928	C,C	A,A	0.583499,0.652778	0.0112932,0.0073314	0.00401062,0.00897877	2.31289,0.382791	0.000631571	0.000634203
3	rs61336621	84033752	NA,C	NA,T	NA,0.955357	NA,0.0269864	NA,0.0206987	NA,0.715993	0.000630981	0.000641601
3	rs71568870	83939854	NA,G	NA,T	NA,0.992063	NA,-0.0475273	NA,0.0481747	NA,0.489646	0.000630107	0.00064075
3	rs12528983	84218494	NA,C	NA,G	NA,0.829365	NA,-0.00445733	NA,0.0113631	NA,0.158101	0.000629121	0.000638169
3	rs113715936	84115984	NA,C	NA,A	NA,0.947421	NA,0.0238496	NA,0.0191524	NA,0.67154	0.000626759	0.000637282
3	rs78564249	84837307	NA,G	NA,A	NA,0.959325	NA,0.0211176	NA,0.0216401	NA,0.482626	0.000625881	0.000637954
3	rs3778206	84058013	A,A	G,G	0.638171,0.592262	0.0170985,0.0058148	0.00411452,0.00869873	4.48895,0.297711	0.000624945	0.000629664
3	rs13197685	83887901	C,C	T,T	0.755467,0.941468	0.00832742,0.0126045	0.00460006,0.0182098	1.15335,0.310848	0.00062476	0.000626311
3	rs148517163	84037088	A,NA	G,NA	0.985089,NA	0.0236673,NA	0.0163138,NA	0.83313,NA	0.000624253	0.000630592
3	rs613839	84212790	A,A	G,G	0.393638,0.205357	-0.0136879,-0.00308943	0.00404692,0.0105819	3.14336,0.113328	0.000624115	0.000626687
3	rs73474729	84042567	NA,T	NA,C	NA,0.955357	NA,0.0266312	NA,0.0206987	NA,0.702828	0.000622073	0.000632554
3	rs9350980	84093905	NA,T	NA,C	NA,0.94246	NA,0.0129796	NA,0.0183564	NA,0.3192	0.000621708	0.000632387
3	rs2223629	84669284	A,A	C,C	0.923459,0.75	0.00110149,-0.0205718	0.00743677,0.00987194	0.054407,1.42978	0.000621588	0.000631364
3	rs16884118	84050122	NA,G	NA,A	NA,0.955357	NA,0.0265176	NA,0.0206987	NA,0.698644	0.000619288	0.000629726
3	rs73474796	84053530	NA,T	NA,C	NA,0.955357	NA,0.0263982	NA,0.0206987	NA,0.694252	0.000616388	0.000626781
3	rs1112483	84112033	A,A	G,G	0.67992,0.884921	0.0160849,-0.00537593	0.0042382,0.0133953	3.83119,0.162299	0.000616212	0.000619684
3	rs1112482	84112019	C,C	G,G	0.67992,0.884921	0.0160849,-0.00537593	0.0042382,0.0133953	3.83119,0.162299	0.000616212	0.000619684
3	rs16874081	84597607	NA,T	NA,A	NA,0.94246	NA,0.0162691	NA,0.0183564	NA,0.425434	0.000614876	0.000625804
3	rs143868578	84206013	NA,C	NA,G	NA,0.837302	NA,-0.00420404	NA,0.0115817	NA,0.144716	0.000613965	0.000622827
3	rs142814963	84205850	NA,A	NA,G	NA,0.837302	NA,-0.00415559	NA,0.0115817	NA,0.142825	0.000611902	0.000620745
3	rs3757010	84130982	NA,A	NA,G	NA,0.873016	NA,-0.00597993	NA,0.0128386	NA,0.192888	0.000611175	0.000619973
3	rs141203182	84180349	NA,C	NA,T	NA,0.984127	NA,0.0339168	NA,0.0342017	NA,0.493009	0.000610611	0.000621059
3	rs9449615	84089502	T,T	G,G	0.639165,0.592262	0.016971,0.00476983	0.00411698,0.00869873	4.42565,0.233988	0.000610248	0.000614602
3	rs4706176	84129828	NA,T	NA,C	NA,0.947421	NA,0.0231995	NA,0.0191524	NA,0.64632	0.000609686	0.000619944
3	rs145011285	84664436	NA,G	NA,A	NA,0.978175	NA,-0.0375659	NA,0.0292559	NA,0.70087	0.000609387	0.000620074
3	rs57970996	83858932	NA,T	NA,G	NA,0.992063	NA,-0.0453771	NA,0.0481747	NA,0.460636	0.00060865	0.000619013
3	rs79472270	84039636	NA,A	NA,G	NA,0.955357	NA,0.0260042	NA,0.0206987	NA,0.67985	0.000607048	0.000617295
3	rs6908259	84050283	G,G	C,C	0.638171,0.593254	0.017051,0.00596798	0.00411452,0.00870204	4.46707,0.307302	0.000606322	0.000610931
3	rs3798890	84119361	A,A	G,G	0.67992,0.884921	0.0160424,-0.0054234	0.0042382,0.0133953	3.81366,0.163948	0.000605748	0.000609178
3	rs113475820	84153413	NA,T	NA,G	NA,0.957341	NA,0.0257492	NA,0.0211527	NA,0.650743	0.000604798	0.000614969
3	rs12662110	83918062	NA,A	NA,C	NA,0.97619	NA,-0.0351107	NA,0.0280389	NA,0.676764	0.000604542	0.000615665
3	rs79465830	84160819	NA,G	NA,A	NA,0.957341	NA,0.0257039	NA,0.0211527	NA,0.64916	0.000603777	0.000613932
3	rs371193788	84513335	NA,T	NA,C	NA,0.914682	NA,0.0177154	NA,0.015302	NA,0.607336	0.000603729	0.000614415
3	rs79940652	83984520	NA,A	NA,G	NA,0.952381	NA,0.0250241	NA,0.0200728	NA,0.672602	0.000603602	0.000613932
3	rs111843349	84154881	NA,T	NA,G	NA,0.957341	NA,0.0256877	NA,0.0211527	NA,0.648594	0.000603413	0.000613563
3	rs113067018	84160372	NA,C	NA,A	NA,0.957341	NA,0.0256422	NA,0.0211527	NA,0.647007	0.000602394	0.000612528
3	rs79307860	84731954	NA,T	NA,G	NA,0.90873	NA,0.0083055	NA,0.014843	NA,0.239742	0.000602388	0.000612838
3	rs9969045	84185399	G,G	T,T	0.654076,0.59127	0.0170834,0.00568152	0.00415657,0.00869545	4.40263,0.289455	0.000601955	0.000608113
3	rs6930990	84066749	C,C	A,A	0.639165,0.59127	0.016971,0.00531516	0.00411698,0.00869545	4.42565,0.266779	0.000601719	0.000606118
3	rs77084944	84825475	NA,A	NA,G	NA,0.963294	NA,0.0178847	NA,0.0227328	NA,0.365081	0.000601195	0.000611636
3	rs77611682	84041624	NA,G	NA,T	NA,0.980159	NA,0.0159544	NA,0.0306528	NA,0.219882	0.000600215	0.000611071
3	rs10455140	84059498	A,A	G,G	0.638171,0.592262	0.0170083,0.00571423	0.00411452,0.00869873	4.44742,0.291373	0.00059998	0.000604472
3	rs3798888	84121634	NA,A	NA,G	NA,0.947421	NA,0.0227582	NA,0.0191524	NA,0.629434	0.000598715	0.000608803
3	rs113266481	84153456	NA,A	NA,G	NA,0.956349	NA,0.0254073	NA,0.0209218	NA,0.648594	0.000598254	0.000608335
3	rs113621249	84138683	NA,A	NA,G	NA,0.957341	NA,0.0254445	NA,0.0211527	NA,0.640133	0.000598016	0.000608082
3	rs117858611	84154751	NA,G	NA,A	NA,0.938492	NA,-0.0235916	NA,0.0177919	NA,0.733183	0.000597197	0.000608556
3	rs146156573	84178522	T,NA	C,NA	0.99006,NA	0.0281416,NA	0.01993,NA	0.801495,NA	0.000597091	0.000605078
3	rs16884166	84057016	NA,G	NA,A	NA,0.955357	NA,0.0254911	NA,0.0206987	NA,0.661295	0.00059539	0.000605456
3	rs4707008	84306796	NA,A	NA,C	NA,0.998016	NA,-0.0760284	NA,0.0960615	NA,0.367868	0.000595271	0.000605507
3	rs488311	84411328	T,T	G,G	0.94334,0.873016	0.0117569,0.000348456	0.00855199,0.0128386	0.771581,0.00950706	0.000595076	0.000653146
3	rs13196407	84120820	A,A	G,G	0.67992,0.884921	0.0159952,-0.00547562	0.0042382,0.0133953	3.79423,0.165765	0.000594392	0.000597776
3	rs113047827	84021449	NA,A	NA,G	NA,0.955357	NA,0.025442	NA,0.0206987	NA,0.659528	0.000594302	0.000604351
3	rs73480668	84203113	NA,C	NA,T	NA,0.837302	NA,-0.00371446	NA,0.0115817	NA,0.125853	0.00059387	0.000602544
3	rs9353133	84379712	NA,C	NA,T	NA,0.882937	NA,0.000629631	NA,0.0132962	NA,0.0167207	0.000593801	0.000604277
3	rs1144194	83978378	A,A	G,G	0.627237,0.730159	0.0142647,-0.00214598	0.00408891,0.00963031	3.31383,0.0842504	0.000593583	0.000597448
3	rs78396580	84129066	NA,G	NA,A	NA,0.974206	NA,0.0193526	NA,0.0269663	NA,0.32517	0.000592953	0.000603236
3	rs12197649	84123548	T,T	C,C	0.67992,0.884921	0.0159952,-0.0054234	0.0042382,0.0133953	3.79423,0.163948	0.00059295	0.000596327
3	rs144216819	84354944	NA,A	NA,G	NA,0.980159	NA,0.0126011	NA,0.0306528	NA,0.166849	0.000591729	0.000602291
3	rs113466532	84201940	NA,A	NA,G	NA,0.837302	NA,-0.00363278	NA,0.0115817	NA,0.122759	0.000590675	0.000599319
3	rs9968948	84185074	A,A	G,G	0.654076,0.59127	0.017036,0.00568152	0.00415657,0.00869545	4.3812,0.289455	0.000588429	0.000594381
3	rs77409118	84634811	NA,T	NA,C	NA,0.958333	NA,0.0199443	NA,0.0213919	NA,0.454486	0.000585564	0.000596994
3	rs4706986	84069819	NA,G	NA,T	NA,0.955357	NA,0.0250322	NA,0.0206987	NA,0.644882	0.000585425	0.000595335
3	rs522115	84412693	C,C	T,T	0.94334,0.873016	0.0116243,0.000547683	0.00855199,0.0128386	0.759283,0.0150349	0.000585372	0.000641839
3	rs76325080	84248518	NA,C	NA,T	NA,0.963294	NA,-0.0325869	NA,0.0227328	NA,0.818948	0.000584342	0.000595239
3	rs56135572	84836355	A,NA	G,NA	0.991054,NA	-0.0258529,NA	0.0209976,NA	0.661075,NA	0.000583684	0.000605048
3	rs4706997	84140726	NA,A	NA,G	NA,0.957341	NA,0.0247393	NA,0.0211527	NA,0.615863	0.000583029	0.000592864
3	rs6930206	83911101	NA,G	NA,A	NA,0.992063	NA,-0.0427627	NA,0.0481747	NA,0.426289	0.000582738	0.000592636
3	rs13204045	84152329	T,T	C,C	0.671968,0.735119	0.0158386,0.000199776	0.00421121,0.00968721	3.77162,0.00720504	0.000581799	0.000584792
3	rs62419352	84199428	G,NA	A,NA	0.969185,NA	-0.0125526,NA	0.0114407,NA	0.564539,NA	0.000581092	0.000585433
3	rs73476951	84081935	NA,A	NA,G	NA,0.955357	NA,0.0248146	NA,0.0206987	NA,0.637164	0.00058085	0.000590689
3	rs13203553	84121882	T,T	C,C	0.67992,0.884921	0.015948,-0.00537593	0.0042382,0.0133953	3.77486,0.162299	0.000579221	0.000582539
3	rs117939301	84498247	NA,G	NA,A	NA,0.972222	NA,-0.0138562	NA,0.0260119	NA,0.226031	0.000577955	0.000587445
3	rs144634409	84182095	G,NA	A,NA	0.99006,NA	0.0276598,NA	0.01993,NA	0.782031,NA	0.000577931	0.000585703
3	rs113133091	84094961	NA,G	NA,T	NA,0.955357	NA,0.0246415	NA,0.0206987	NA,0.631049	0.000577275	0.000587058
3	rs2875343	84101327	C,C	G,G	0.668986,0.738095	0.0153439,-0.00438814	0.00420153,0.00972244	3.58464,0.185923	0.000574959	0.000578087
3	rs9449616	84100190	A,A	G,G	0.639165,0.593254	0.0168333,0.00467627	0.00411698,0.00870204	4.36283,0.228407	0.000574156	0.000578227
3	rs7750443	84112468	C,C	T,T	0.672962,0.735119	0.0156661,-0.00204809	0.00421449,0.00968721	3.69583,0.0795853	0.000573689	0.000576608
3	rs2095447	84112756	C,C	G,G	0.672962,0.735119	0.0156661,-0.00204809	0.00421449,0.00968721	3.69583,0.0795853	0.000573689	0.000576608
3	rs7770573	84137756	T,T	G,G	0.672962,0.734127	0.0157135,-0.00169783	0.00421449,0.00967566	3.71519,0.0651446	0.000573029	0.000575962
3	rs118188118	84094814	NA,C	NA,T	NA,0.955357	NA,0.0244147	NA,0.0206987	NA,0.623077	0.00057268	0.000582392
3	rs111975628	84088957	NA,C	NA,T	NA,0.955357	NA,0.0244069	NA,0.0206987	NA,0.622805	0.000572525	0.000582234
3	rs1891554	84077872	NA,A	NA,G	NA,0.955357	NA,0.0244069	NA,0.0206987	NA,0.622805	0.000572525	0.000582234
3	rs12208468	84134464	T,T	C,C	0.67992,0.884921	0.0158584,-0.00504347	0.0042382,0.0133953	3.7382,0.150865	0.000572419	0.000575687
3	rs6941094	84138485	A,A	C,C	0.672962,0.735119	0.0157135,-0.00169986	0.00421449,0.00968721	3.71519,0.0651446	0.000571929	0.000574863
3	rs7740573	84114267	T,T	C,C	0.640159,0.582341	0.017119,0.00698315	0.00411946,0.00866769	4.48895,0.376293	0.000571822	0.000576562
3	rs10806258	84116555	G,G	A,A	0.640159,0.582341	0.017119,0.00698315	0.00411946,0.00866769	4.48895,0.376293	0.000571822	0.000576562
3	rs185881115	84664265	NA,G	NA,A	NA,0.994048	NA,-0.0549834	NA,0.0555718	NA,0.491522	0.0005701	0.000580182
3	rs137873694	84320067	NA,G	NA,A	NA,0.989087	NA,0.042357	NA,0.0411453	NA,0.518173	0.000569913	0.000580881
3	rs13205234	84411459	A,A	G,G	0.801193,0.59127	-0.00132831,0.00869548	0.00495399,0.00869545	0.103144,0.498518	0.000569407	0.000582292
3	rs7758546	84135023	C,C	G,G	0.671968,0.735119	0.0156112,-0.00179937	0.00421121,0.00968721	3.67846,0.0692328	0.000569163	0.000572085
3	rs78666098	84349743	NA,A	NA,G	NA,0.925595	NA,-0.0246209	NA,0.0162889	NA,0.883863	0.000567795	0.000578345
3	rs13197684	84132963	C,C	A,A	0.640159,0.592262	0.0169812,0.00639986	0.00411946,0.00869873	4.42565,0.335453	0.000566404	0.000570843
3	rs12194267	84146177	A,A	G,G	0.680915,0.884921	0.0160982,-0.00279621	0.0042417,0.0133953	3.83119,0.0784973	0.000564676	0.00056788
3	rs12203860	84174401	G,G	A,A	0.689861,0.849206	0.0166846,0.00735273	0.00427445,0.0119455	4.02284,0.269049	0.000564203	0.000568336
3	rs75537058	83949021	NA,A	NA,G	NA,0.994048	NA,0.0474336	NA,0.0555718	NA,0.405219	0.000562824	0.000573358
3	rs111697157	83980229	NA,T	NA,G	NA,0.952381	NA,0.0230798	NA,0.0200728	NA,0.601673	0.000561665	0.000571318
3	rs2038242	83976134	T,T	C,C	0.973161,0.857143	0.0336739,0.0172234	0.0122339,0.0122159	2.22812,0.799795	0.000561577	0.00057453
3	rs6914164	84116252	T,T	C,C	0.640159,0.582341	0.0170715,0.0068375	0.00411946,0.00866769	4.46707,0.366329	0.000560359	0.000564956
3	rs16871774	84328386	NA,C	NA,A	NA,0.956349	NA,-0.00737158	NA,0.0209218	NA,0.139912	0.000560203	0.000570076
3	rs142912879	83981659	NA,A	NA,G	NA,0.952381	NA,0.0229715	NA,0.0200728	NA,0.597817	0.000559554	0.000569172
3	rs75018690	84325503	NA,T	NA,C	NA,0.956349	NA,-0.00724929	NA,0.0209218	NA,0.13729	0.000557936	0.000567769
3	rs141324097	84522463	NA,G	NA,T	NA,0.965278	NA,-0.0105941	NA,0.0233493	NA,0.187067	0.000557021	0.000566993
3	rs4707002	84197846	NA,A	NA,T	NA,0.837302	NA,-0.00276199	NA,0.0115817	NA,0.0907065	0.000555789	0.000564116
3	rs76321864	84531041	NA,C	NA,T	NA,0.941468	NA,-0.00855291	NA,0.0182098	NA,0.194786	0.000555058	0.000565086
3	rs10485145	84215167	NA,T	NA,C	NA,0.939484	NA,0.020301	NA,0.0179277	NA,0.58927	0.000554555	0.000564175
3	rs3798891	84117293	A,A	C,C	0.672962,0.736111	0.0156234,-0.00180154	0.00421449,0.00969886	3.67846,0.0692328	0.000554365	0.000557219
3	rs76791752	84527777	NA,G	NA,A	NA,0.979167	NA,-0.0237577	NA,0.0299292	NA,0.369252	0.000553986	0.000563517
3	rs4706996	84135539	T,T	C,C	0.640159,0.592262	0.0169337,0.00639986	0.00411946,0.00869873	4.40393,0.335453	0.000553634	0.000557964
3	rs3798885	84131874	C,C	T,T	0.639165,0.583333	0.0168808,0.00652558	0.00411698,0.00867062	4.38443,0.345164	0.000553355	0.000557656
3	rs78265843	84213867	NA,C	NA,T	NA,0.941468	NA,0.0205452	NA,0.0182098	NA,0.58634	0.000553104	0.000562701
3	rs13204774	84411251	T,T	C,C	0.801193,0.59127	-0.00124839,0.00869548	0.00495399,0.00869545	0.0963437,0.498518	0.000551502	0.000563959
3	rs12524775	84195515	NA,C	NA,T	NA,0.837302	NA,-0.00261004	NA,0.0115817	NA,0.085287	0.00055085	0.000559134
3	rs3812144	84141253	G,G	T,T	0.672962,0.71131	0.0157609,-0.000874456	0.00421449,0.00943317	3.73459,0.0333225	0.000550299	0.000553201
3	rs138743233	84725033	NA,C	NA,T	NA,0.967262	NA,-0.0113165	NA,0.0240217	NA,0.19547	0.000549526	0.000559288
3	rs7768550	84075810	G,G	T,T	0.671968,0.737103	0.0150149,-0.00420689	0.00421121,0.0097106	3.43982,0.177276	0.000548246	0.000551039
3	rs9350981	84200221	C,C	T,T	0.397614,0.407738	-0.0134985,-0.00544939	0.00403991,0.00869873	3.0789,0.274894	0.000546377	0.000548714
3	rs4707005	84215887	NA,A	NA,G	NA,0.939484	NA,0.0198458	NA,0.0179277	NA,0.571385	0.000545174	0.000554639
3	rs472929	84196055	A,A	G,G	0.341948,0.367063	-0.0162197,0.000196029	0.00416802,0.00886855	4.00155,0.00772707	0.000543593	0.000547134
3	rs1180243	83923716	T,T	G,G	0.573559,0.594246	0.0110407,0.00512519	0.0039978,0.0087054	2.24032,0.254896	0.000543575	0.000545882
3	rs1180205	83955228	A,A	G,G	0.586481,0.652778	0.0110733,0.00560734	0.00401481,0.00897877	2.23556,0.27385	0.000543053	0.000545434
3	rs79159910	84214624	NA,T	NA,C	NA,0.960318	NA,-0.00937575	NA,0.0218976	NA,0.174878	0.000542871	0.00055242
3	rs78885653	84218065	NA,T	NA,C	NA,0.939484	NA,0.0196765	NA,0.0179277	NA,0.56479	0.000541806	0.000551215
3	rs56357105	84218897	NA,A	NA,C	NA,0.939484	NA,0.0195993	NA,0.0179277	NA,0.561794	0.000540291	0.000549675
3	rs12204138	84138843	G,G	A,A	0.672962,0.734127	0.0157135,-0.000847147	0.00421449,0.00967566	3.71519,0.0314093	0.000539898	0.000542742
3	rs13193879	84123006	C,C	T,T	0.672962,0.735119	0.015576,-0.00174962	0.00421449,0.00968721	3.6592,0.067185	0.000539796	0.000542598
3	rs150338808	84430158	A,NA	C,NA	0.992048,NA	0.0203967,NA	0.0222601,NA	0.444283,NA	0.000539328	0.000547071
3	rs6935935	84130734	G,G	C,C	0.640159,0.582341	0.0169812,0.00662432	0.00411946,0.00866769	4.42565,0.351918	0.00053902	0.000543374
3	rs13198278	83897530	G,G	A,A	0.754473,0.941468	0.00812895,0.012331	0.00459376,0.0182098	1.11464,0.302508	0.000538864	0.000540394
3	rs12211109	84153773	G,G	A,A	0.672962,0.735119	0.015851,0.000349661	0.00421449,0.00968721	3.77162,0.0126884	0.000538286	0.000541176
3	rs16882847	83976295	NA,C	NA,T	NA,0.946429	NA,0.0203494	NA,0.0189842	NA,0.547049	0.00053769	0.000546909
3	rs10943932	84155957	C,C	A,A	0.672962,0.735119	0.015851,0.000399633	0.00421449,0.00968721	3.77162,0.0145314	0.000536954	0.000539841
3	rs79222557	84175722	C,NA	T,NA	0.986084,NA	0.00931889,NA	0.0168779,NA	0.235932,NA	0.000536681	0.000543863
3	rs7757427	84131300	A,A	T,T	0.672962,0.735119	0.015576,-0.00165009	0.00421449,0.00968721	3.6592,0.0631118	0.000536076	0.000538867
3	rs76442980	84601886	NA,C	NA,G	NA,0.90377	NA,0.00345302	NA,0.014495	NA,0.0905994	0.000534166	0.000543397
3	rs6454326	84115740	G,G	A,A	0.640159,0.582341	0.0169812,0.00713387	0.00411946,0.00866769	4.42565,0.386703	0.000533878	0.000538296
3	rs79991124	83991242	NA,T	NA,C	NA,0.947421	NA,0.0204281	NA,0.0191524	NA,0.543407	0.000533576	0.000542737
3	rs1180226	83951709	A,A	G,G	0.586481,0.654762	0.010889,0.00670626	0.00401481,0.00899088	2.17499,0.341292	0.000532528	0.000534932
3	rs111609708	83991265	NA,T	NA,C	NA,0.947421	NA,0.0203635	NA,0.0191524	NA,0.541095	0.000532444	0.000541588
3	rs150753927	84756818	NA,C	NA,T	NA,0.989087	NA,-0.0292752	NA,0.0411453	NA,0.321692	0.000531765	0.000541306
3	rs12209499	84147303	G,G	A,A	0.672962,0.735119	0.0157609,-0.00014978	0.00421449,0.00968721	3.73459,0.00539081	0.000530574	0.000533409
3	rs1171118	84209352	C,C	T,T	0.397614,0.407738	-0.0133603,-0.00457184	0.00403991,0.00869873	3.02562,0.22244	0.000530357	0.00053261
3	rs3798889	84121512	A,A	C,C	0.672962,0.736111	0.0155286,-0.00175172	0.00421449,0.00969886	3.64001,0.067185	0.000530003	0.000532769
3	rs117538666	84537960	NA,T	NA,A	NA,0.960318	NA,0.0167078	NA,0.0218976	NA,0.351187	0.000529983	0.000540247
3	rs113015495	83992815	NA,T	NA,C	NA,0.947421	NA,0.0201628	NA,0.0191524	NA,0.533944	0.000528982	0.000538071
3	rs75881562	84655496	NA,A	NA,G	NA,0.950397	NA,0.0130691	NA,0.0196877	NA,0.295157	0.000528439	0.000537742
3	rs12197490	84153255	A,A	G,G	0.672962,0.735119	0.0158036,0.000299694	0.00421449,0.00968721	3.75211,0.010853	0.000528219	0.000531066
3	rs76759736	83996828	NA,T	NA,C	NA,0.947421	NA,0.0200026	NA,0.0191524	NA,0.528261	0.000526271	0.000535317
3	rs112154594	83992184	NA,T	NA,C	NA,0.947421	NA,0.0199472	NA,0.0191524	NA,0.526301	0.000525344	0.000534376
3	rs6900237	84156536	T,T	C,C	0.672962,0.735119	0.0158036,0.000449609	0.00421449,0.00968721	3.75211,0.0163821	0.000524305	0.000527144
3	rs3757015	83863582	T,NA	C,NA	0.982107,NA	0.0162596,NA	0.014915,NA	0.559647,NA	0.000521986	0.000531194
3	rs117358021	83874490	C,NA	T,NA	0.982107,NA	0.0162596,NA	0.014915,NA	0.559647,NA	0.000521986	0.000531194
3	rs113798486	83987200	NA,T	NA,C	NA,0.947421	NA,0.0197379	NA,0.0191524	NA,0.518926	0.000521894	0.000530871
3	rs80281035	84434094	NA,T	NA,C	NA,0.889881	NA,-0.000962315	NA,0.0136555	NA,0.0251114	0.000521536	0.000530755
3	rs2480200	84805094	A,A	T,T	0.736581,0.792659	-0.0106041,-0.00271615	0.00448855,0.0105443	1.74105,0.0986944	0.000521032	0.000527593
3	rs76153164	83987778	NA,T	NA,C	NA,0.947421	NA,0.0196828	NA,0.0191524	NA,0.516993	0.000521	0.000529962
3	rs3798887	84121713	G,G	C,C	0.672962,0.735119	0.015486,-0.00179937	0.00421449,0.00968721	3.62277,0.0692328	0.000520897	0.000523628
3	rs217313	84361584	T,T	C,C	0.238569,0.236111	-0.0186457,0.00230138	0.00463892,0.0100654	4.234,0.0866386	0.000518396	0.000523774
3	rs10485147	84123350	A,A	T,T	0.672962,0.735119	0.015486,-0.00169986	0.00421449,0.00968721	3.62277,0.0651446	0.000517282	0.000520002
3	rs79337289	83924939	NA,C	NA,T	NA,0.927579	NA,-0.00887899	NA,0.0164929	NA,0.228903	0.000516581	0.00052589
3	rs76926375	84491473	G,NA	T,NA	0.988072,NA	0.0425729,NA	0.0182119,NA	1.71208,NA	0.000515525	0.000529534
3	rs6935296	84121294	A,A	T,T	0.672962,0.734127	0.015486,-0.00174753	0.00421449,0.00967566	3.62277,0.067185	0.000515163	0.000517879
3	rs12660638	83990026	NA,T	NA,G	NA,0.957341	NA,-0.0218866	NA,0.0211527	NA,0.521704	0.000514799	0.000524205
3	rs217312	84362490	T,T	C,C	0.238569,0.236111	-0.0186457,0.00220507	0.00463892,0.0100654	4.234,0.0827088	0.000513193	0.000518542
3	rs75666977	84197428	NA,T	NA,C	NA,0.93254	NA,-0.0215802	NA,0.017043	NA,0.687327	0.000511495	0.000520862
3	rs72895747	84160996	A,NA	G,NA	0.986084,NA	0.00867426,NA	0.0168779,NA	0.216602,NA	0.000511387	0.000518293
3	rs74435460	84729788	G,NA	A,NA	0.957256,NA	0.0218603,NA	0.00977441,NA	1.59654,NA	0.000511168	0.000527597
3	rs13215909	84130396	G,G	C,C	0.671968,0.735119	0.0155165,-0.00144599	0.00421121,0.00968721	3.64001,0.0548555	0.000510771	0.000513497
3	rs77746745	84453501	NA,C	NA,T	NA,0.969246	NA,-0.00626444	NA,0.0247591	NA,0.0967708	0.000510676	0.000519748
3	rs28372714	84140888	NA,T	NA,C	NA,0.930556	NA,-0.00563596	NA,0.0168156	NA,0.132236	0.000510516	0.000518734
3	rs78663616	83999717	NA,C	NA,T	NA,0.947421	NA,0.0189927	NA,0.0191524	NA,0.493003	0.000510237	0.000519031
3	rs3778200	84126379	G,G	A,A	0.672962,0.735119	0.015486,-0.00160032	0.00421449,0.00968721	3.62277,0.0610865	0.00050832	0.000511052
3	rs77571768	84680240	NA,T	NA,A	NA,0.981151	NA,0.0221669	NA,0.0314332	NA,0.318143	0.000508293	0.000517566
3	rs12212205	84127224	C,C	T,T	0.672962,0.733135	0.015486,-0.00169582	0.00421449,0.00966419	3.62277,0.0651446	0.000507636	0.000510369
3	rs188217566	83934444	NA,T	NA,A	NA,0.926587	NA,-0.00834471	NA,0.0163898	NA,0.214205	0.000507478	0.000516601
3	rs1171121	84210638	G,G	C,C	0.397614,0.40873	-0.0132543,-0.00452088	0.00403991,0.00869545	2.98507,0.219593	0.000507387	0.000509575
3	rs62419328	84158736	G,G	A,A	0.67495,0.734127	0.0159187,0.000601956	0.00422113,0.00967566	3.78923,0.0220969	0.000506549	0.000509377
3	rs1180197	83959124	T,T	C,C	0.616302,0.617063	0.00968634,0.00273008	0.00406582,0.00879376	1.76445,0.121355	0.000505358	0.000507245
3	rs11969258	84127626	C,C	T,T	0.672962,0.734127	0.015486,-0.001494	0.00421449,0.00967566	3.62277,0.0568577	0.000504111	0.000506832
3	rs9353162	84704414	A,A	C,C	0.970179,0.701389	-0.0138504,-0.0133776	0.0116239,0.00934051	0.631828,0.817917	0.000503555	0.000510366
3	rs3798884	84136112	A,A	C,C	0.671968,0.735119	0.0153366,-0.00174962	0.00421121,0.00968721	3.56755,0.067185	0.000503168	0.000505849
3	rs79639496	84006982	NA,C	NA,G	NA,0.947421	NA,0.0184581	NA,0.0191524	NA,0.474733	0.000502458	0.00051113
3	rs72911797	84116302	A,NA	G,NA	0.965209,NA	0.014691,NA	0.0107893,NA	0.761161,NA	0.000501483	0.000506167
3	rs4706994	84126824	A,A	G,G	0.673956,0.735119	0.0154033,-0.00174962	0.0042178,0.00968721	3.58464,0.067185	0.000499942	0.000502616
3	rs118174653	83942130	NA,A	NA,T	NA,0.926587	NA,-0.00779402	NA,0.0163898	NA,0.197635	0.000498367	0.00050732
3	rs12524383	84136605	C,C	T,T	0.672962,0.735119	0.0153012,-0.00169986	0.00421449,0.00968721	3.54861,0.0651446	0.000498095	0.000500736
3	rs534298727	84511482	NA,C	NA,T	NA,0.936508	NA,0.0138293	NA,0.0175302	NA,0.36635	0.000496713	0.000505764
3	rs3823051	84119261	NA,G	NA,C	NA,0.954365	NA,0.0126244	NA,0.0204832	NA,0.26948	0.000496587	0.000505126
3	rs3778199	84126420	A,A	C,C	0.673956,0.735119	0.0154033,-0.00165009	0.0042178,0.00968721	3.58464,0.0631118	0.000496496	0.000499159
3	rs12194258	84137202	C,C	T,T	0.672962,0.735119	0.0153012,-0.00165009	0.00421449,0.00968721	3.54861,0.0631118	0.000496381	0.000499017
3	rs141436245	84676618	NA,G	NA,A	NA,0.987103	NA,0.00934086	NA,0.0378862	NA,0.094066	0.000496148	0.000504896
3	rs10455419	84154242	G,G	T,T	0.672962,0.735119	0.0156661,0.000349661	0.00421449,0.00968721	3.69583,0.0126884	0.000495569	0.000498287
3	rs80001352	84444282	NA,A	NA,G	NA,0.968254	NA,-0.00562563	NA,0.0243817	NA,0.0874998	0.000494973	0.000503781
3	rs76955988	83988720	NA,G	NA,C	NA,0.958333	NA,-0.0209667	NA,0.0213919	NA,0.485418	0.000494369	0.000503396
3	rs34783351	84139030	T,T	G,G	0.673956,0.735119	0.0154033,-0.0013962	0.0042178,0.00968721	3.58464,0.0528609	0.000493475	0.000496102
3	rs201574300	83934411	NA,T	NA,A	NA,0.927579	NA,-0.00774401	NA,0.0164929	NA,0.194712	0.000493417	0.000502285
3	rs150850064	83919126	NA,T	NA,A	NA,0.982143	NA,-0.0111348	NA,0.0322783	NA,0.136605	0.000493029	0.000502005
3	rs117987225	84680913	NA,A	NA,C	NA,0.957341	NA,0.0133975	NA,0.0211527	NA,0.278609	0.000492639	0.000501923
3	rs184463374	84423225	NA,G	NA,A	NA,0.989087	NA,-0.0135144	NA,0.0411453	NA,0.129264	0.000492576	0.000501394
3	rs144549853	84454259	NA,T	NA,C	NA,0.972222	NA,-0.00521461	NA,0.0260119	NA,0.0751459	0.000491507	0.000500207
3	rs2031170	83990210	NA,C	NA,G	NA,0.84127	NA,-0.00240739	NA,0.0116978	NA,0.077301	0.000491331	0.000499119
3	rs4312958	83989491	NA,T	NA,C	NA,0.842262	NA,-0.00246256	NA,0.0117277	NA,0.0789984	0.000490924	0.00049871
3	rs112590319	84007724	NA,A	NA,T	NA,0.947421	NA,0.0175486	NA,0.0191524	NA,0.444265	0.000490283	0.000498764
3	rs147251628	84743651	T,NA	C,NA	0.961233,NA	0.0222575,NA	0.0102422,NA	1.5262,NA	0.000490262	0.000506498
3	rs74829313	84686390	NA,T	NA,C	NA,0.958333	NA,0.0124682	NA,0.0213919	NA,0.251814	0.000489262	0.000498439
3	rs147916979	84223804	NA,A	NA,G	NA,0.980159	NA,0.00322741	NA,0.0306528	NA,0.0380352	0.000488577	0.000497282
3	rs150341681	84456189	NA,G	NA,A	NA,0.974206	NA,-0.0279321	NA,0.0269663	NA,0.522462	0.00048851	0.000497323
3	rs191604516	84105297	NA,T	NA,C	NA,0.988095	NA,-0.0183608	NA,0.0394133	NA,0.192925	0.000487762	0.000496216
3	rs117966715	83949895	NA,G	NA,A	NA,0.926587	NA,-0.00709496	NA,0.0163898	NA,0.177115	0.00048775	0.000496505
3	rs192121129	83918575	NA,G	NA,A	NA,0.981151	NA,0.0145326	NA,0.0314332	NA,0.19122	0.000486475	0.000494971
3	rs217314	84361097	C,C	T,T	0.238569,0.235119	-0.0186938,0.00220828	0.00463892,0.01008	4.2531,0.0827088	0.000485385	0.000490591
3	rs118080551	84050113	NA,G	NA,T	NA,0.979167	NA,-0.0075954	NA,0.0299292	NA,0.097091	0.000485251	0.000494083
3	rs77676279	84274222	T,NA	C,NA	0.981113,NA	-0.010657,NA	0.0145245,NA	0.33431,NA	0.000485239	0.000497428
3	rs141829960	84595493	G,NA	T,NA	0.984095,NA	0.0203135,NA	0.0158037,NA	0.701876,NA	0.00048449	0.000491847
3	rs2497121	84804989	G,G	A,A	0.736581,0.792659	-0.0104279,-0.00276113	0.00448855,0.0105443	1.69537,0.100492	0.000483649	0.00048978
3	rs147356956	84785607	NA,A	NA,T	NA,0.988095	NA,-0.0163777	NA,0.0394133	NA,0.168931	0.000481823	0.000490415
3	rs142555484	83977925	NA,C	NA,T	NA,0.984127	NA,0.0211878	NA,0.0342017	NA,0.271168	0.000481096	0.000489512
3	rs3798872	84297225	NA,T	NA,A	NA,0.958333	NA,-0.0226517	NA,0.0213919	NA,0.538125	0.00048087	0.000489406
3	rs13205618	84177713	T,T	C,C	0.776342,0.941468	0.0145589,0.00370021	0.00474483,0.0182098	2.66709,0.0762486	0.000480741	0.000482701
3	rs78421156	84335590	NA,G	NA,A	NA,0.957341	NA,-0.00208374	NA,0.0211527	NA,0.0354916	0.00048023	0.000488708
3	rs57148700	83866167	NA,G	NA,A	NA,0.992063	NA,-0.0270342	NA,0.0481747	NA,0.240573	0.000479718	0.00048804
3	rs143703072	84272805	NA,A	NA,G	NA,0.979167	NA,-0.00992139	NA,0.0299292	NA,0.130609	0.000479435	0.000487716
3	rs28610893	84369424	C,C	T,T	0.762425,0.763889	0.0185829,-0.00220451	0.00464559,0.0100654	4.19851,0.0826862	0.000478886	0.000483882
3	rs12524862	84146655	T,T	C,C	0.673956,0.735119	0.0154981,-0.000199696	0.0042178,0.00968721	3.62277,0.00720213	0.000477971	0.000480575
3	rs2497123	84802783	G,G	T,T	0.736581,0.792659	-0.010385,-0.00299884	0.00448855,0.0105443	1.68432,0.110082	0.000477499	0.000483556
3	rs147535612	83964566	NA,T	NA,C	NA,0.975198	NA,0.0196757	NA,0.0274863	NA,0.324137	0.000476901	0.000486173
3	rs147142575	83959165	T,NA	C,NA	0.991054,NA	0.0278812,NA	0.0209976,NA	0.734631,NA	0.000475024	0.000481141
3	rs73749746	83908486	NA,C	NA,T	NA,0.924603	NA,-0.00644509	NA,0.0161901	NA,0.160795	0.000474793	0.000483251
3	rs77139795	83906898	NA,C	NA,T	NA,0.924603	NA,-0.00639496	NA,0.0161901	NA,0.159362	0.000474159	0.000482605
3	rs1171119	84209746	G,G	A,A	0.397614,0.407738	-0.0131176,-0.00457184	0.00403991,0.00869873	2.93321,0.22244	0.000473702	0.000475799
3	rs1171120	84210041	G,G	C,C	0.397614,0.407738	-0.0131176,-0.00457184	0.00403991,0.00869873	2.93321,0.22244	0.000473702	0.000475799
3	rs1145916	83988986	T,T	G,G	0.600398,0.584325	0.0157356,0.00778276	0.00403651,0.00867359	4.01383,0.432313	0.000473222	0.000477143
3	rs117317791	84225688	T,T	C,C	0.983101,0.940476	0.00394733,0.040862	0.0153396,0.0180669	0.0985826,1.62496	0.000472828	0.000478932
3	rs74596965	84683191	NA,A	NA,G	NA,0.973214	NA,-0.00914978	NA,0.0264757	NA,0.136886	0.000472677	0.000481037
3	rs116842528	84329970	A,NA	G,NA	0.960239,NA	-0.00708221,NA	0.0101186,NA	0.315176,NA	0.000472085	0.000486449
3	rs12199103	84153923	T,T	C,C	0.673956,0.735119	0.0155408,0.000399633	0.0042178,0.00968721	3.64001,0.0145314	0.000471916	0.00047452
3	rs6929690	84668624	T,T	A,A	0.958251,0.762897	-0.0137957,-0.00870543	0.00988495,0.0100508	0.788273,0.412948	0.000471619	0.000475599
3	rs3778203	84075136	NA,T	NA,C	NA,0.85119	NA,-0.00025333	NA,0.0120109	NA,0.0073703	0.000471608	0.000479276
3	rs16882103	83908569	NA,G	NA,A	NA,0.924603	NA,-0.00613931	NA,0.0161901	NA,0.152096	0.000471002	0.000479391
3	rs3757012	84080969	NA,A	NA,T	NA,0.85119	NA,-0.000202674	NA,0.0120109	NA,0.00588665	0.00047078	0.000478443
3	rs73480616	84171061	NA,G	NA,C	NA,0.84623	NA,0.00015066	NA,0.0118501	NA,0.00442791	0.000470706	0.000478373
3	rs186470382	84181105	NA,G	NA,A	NA,0.964286	NA,0.0192292	NA,0.0230345	NA,0.393801	0.000470474	0.000478627
3	rs3778202	84081270	NA,A	NA,T	NA,0.85119	NA,-0.000152013	NA,0.0120109	NA,0.00440781	0.000469961	0.00047762
3	rs16884217	84059611	NA,T	NA,C	NA,0.85119	NA,-0.000101347	NA,0.0120109	NA,0.00293375	0.00046915	0.000476805
3	rs73749744	83907225	NA,G	NA,A	NA,0.924603	NA,-0.00593306	NA,0.0161901	NA,0.14629	0.000468547	0.000476892
3	rs3823052	84057822	NA,C	NA,T	NA,0.85119	NA,-5.06762e-05	NA,0.0120109	NA,0.00146449	0.000468348	0.000476
3	rs79403529	84592793	NA,G	NA,T	NA,0.91369	NA,-0.00109109	NA,0.0152221	NA,0.0255537	0.000468098	0.000476372
3	rs192599924	83934576	NA,G	NA,A	NA,0.97123	NA,0.0182148	NA,0.0255725	NA,0.322126	0.000467773	0.000476097
3	rs16873938	84469570	NA,G	NA,T	NA,0.97123	NA,-0.00225833	NA,0.0255725	NA,0.0316901	0.000467476	0.000475759
3	rs76737453	84462638	NA,G	NA,A	NA,0.97123	NA,-0.00221514	NA,0.0255725	NA,0.0310634	0.000467162	0.000475439
3	rs12527109	84061020	NA,C	NA,G	NA,0.85119	NA,5.06812e-05	NA,0.0120109	NA,0.00146463	0.000466771	0.000474415
3	rs139456013	84681724	NA,A	NA,C	NA,0.974206	NA,-0.00813825	NA,0.0269663	NA,0.117584	0.000466587	0.000474829
3	rs147760237	84681722	NA,A	NA,C	NA,0.974206	NA,-0.00813825	NA,0.0269663	NA,0.117584	0.000466587	0.000474829
3	rs145730899	84466377	NA,A	NA,G	NA,0.974206	NA,-0.00277292	NA,0.0269663	NA,0.0371107	0.000466419	0.000474658
3	rs59651794	83907988	NA,A	NA,G	NA,0.924603	NA,-0.00573299	NA,0.0161901	NA,0.140706	0.000466243	0.000474546
3	rs60465537	84085195	NA,A	NA,G	NA,0.85119	NA,0.000101368	NA,0.0120109	NA,0.00293434	0.000465995	0.000473636
3	rs112788680	84144343	A,NA	G,NA	0.965209,NA	-0.0209116,NA	0.0107893,NA	1.279,NA	0.000465855	0.000471609
3	rs151134768	84556920	G,NA	A,NA	0.980119,NA	-0.0189832,NA	0.0141639,NA	0.744333,NA	0.00046581	0.000472026
3	rs113524947	84043702	NA,G	NA,C	NA,0.85119	NA,0.00015142	NA,0.0120109	NA,0.00439052	0.000465238	0.000472876
3	rs73749745	83907345	NA,C	NA,T	NA,0.924603	NA,-0.00563262	NA,0.0161901	NA,0.137922	0.000465115	0.000473398
3	rs12529429	84106551	NA,T	NA,G	NA,0.850198	NA,0.000453154	NA,0.011978	NA,0.0133082	0.00046455	0.000472183
3	rs10455420	84154533	G,G	T,T	0.673956,0.735119	0.0154981,0.000399633	0.0042178,0.00968721	3.62277,0.0145314	0.000463239	0.000465808
3	rs114925356	84493168	NA,A	NA,G	NA,0.989087	NA,-0.00674284	NA,0.0411453	NA,0.0605673	0.000463236	0.000471492
3	rs142688196	84356166	NA,A	NA,G	NA,0.979167	NA,0.0208415	NA,0.0299292	NA,0.313182	0.000462909	0.000471617
3	rs77497433	84286379	A,NA	G,NA	0.963221,NA	0.0102583,NA	0.0105045,NA	0.483085,NA	0.000462848	0.000493491
3	rs149938997	84370538	NA,T	NA,C	NA,0.979167	NA,0.0208233	NA,0.0299292	NA,0.312842	0.000462803	0.000471509
3	rs76560166	84462715	NA,T	NA,C	NA,0.97123	NA,-0.00152372	NA,0.0255725	NA,0.0211411	0.000462315	0.000470508
3	rs2295489	83857320	NA,C	NA,A	NA,0.977182	NA,-0.0139804	NA,0.0286274	NA,0.203914	0.000461835	0.000470208
3	rs16884575	84093672	NA,C	NA,G	NA,0.850198	NA,0.000505654	NA,0.011978	NA,0.0148758	0.000461787	0.00046941
3	rs12662214	83990337	NA,G	NA,T	NA,0.957341	NA,-0.0173312	NA,0.0211527	NA,0.384478	0.000461122	0.000469464
3	rs182080294	84412824	NA,G	NA,A	NA,0.990079	NA,0.0238862	NA,0.0431319	NA,0.236782	0.000460864	0.000469031
3	rs67040414	84325442	T,T	C,C	0.921471,0.859127	-0.00100951,0.0198846	0.00734995,0.0122874	0.0502417,0.976334	0.000460166	0.000466147
3	rs73474713	84031425	NA,A	NA,G	NA,0.85119	NA,0.00050491	NA,0.0120109	NA,0.0148123	0.000460129	0.000467748
3	rs148248147	84264780	NA,G	NA,C	NA,0.982143	NA,-0.000754147	NA,0.0322783	NA,0.00817165	0.00045975	0.000467913
3	rs77489357	84486676	NA,C	NA,T	NA,0.989087	NA,-0.00588548	NA,0.0411453	NA,0.0524401	0.000459688	0.00046788
3	rs116686611	84436672	NA,G	NA,T	NA,0.978175	NA,-0.00228563	NA,0.0292559	NA,0.0279229	0.000457322	0.000465491
3	rs73476992	84111261	NA,G	NA,A	NA,0.849206	NA,0.00105958	NA,0.0119455	NA,0.0318348	0.000457103	0.000464712
3	rs146100460	84834101	NA,G	NA,A	NA,0.983135	NA,0.000461373	NA,0.0331973	NA,0.00484261	0.000456592	0.000464557
3	rs116046396	84435024	NA,T	NA,G	NA,0.978175	NA,-0.00206359	NA,0.0292559	NA,0.0251352	0.000456133	0.00046428
3	rs4706992	84109158	NA,C	NA,T	NA,0.850198	NA,0.00111311	NA,0.011978	NA,0.0334079	0.000455422	0.000463026
3	rs76803574	84491792	NA,A	NA,G	NA,0.989087	NA,-0.00473684	NA,0.0411453	NA,0.0417486	0.000455257	0.000463367
3	rs377758065	84418519	NA,C	NA,G	NA,0.978175	NA,-0.00176908	NA,0.0292559	NA,0.0214625	0.000454597	0.000462716
3	rs77778402	84641066	NA,G	NA,A	NA,0.973214	NA,-0.0158111	NA,0.0264757	NA,0.259339	0.000454157	0.000462323
3	rs73478729	84132466	NA,T	NA,C	NA,0.850198	NA,0.00121442	NA,0.011978	NA,0.0365697	0.000454146	0.000461748
3	rs144119164	83918736	NA,C	NA,T	NA,0.90873	NA,0.000832804	NA,0.014843	NA,0.0198801	0.000454	0.000462216
3	rs147778315	84197694	NA,G	NA,C	NA,0.993056	NA,0.0315522	NA,0.0514752	NA,0.267685	0.000453958	0.000461926
3	rs73749742	83907165	NA,T	NA,C	NA,0.924603	NA,-0.00449694	NA,0.0161901	NA,0.107239	0.000453636	0.00046171
3	rs58933957	84134368	NA,C	NA,T	NA,0.850198	NA,0.00126508	NA,0.011978	NA,0.0381586	0.000453521	0.000461121
3	rs16885228	84134388	NA,A	NA,G	NA,0.850198	NA,0.00126508	NA,0.011978	NA,0.0381586	0.000453521	0.000461121
3	rs148923604	83917082	NA,T	NA,A	NA,0.981151	NA,0.00878898	NA,0.0314332	NA,0.108029	0.000452301	0.000460246
3	rs73478705	84116744	NA,T	NA,C	NA,0.850198	NA,0.00136643	NA,0.011978	NA,0.0413521	0.000452294	0.000459892
3	rs116924747	83895690	G,NA	C,NA	0.985089,NA	0.0108921,NA	0.0163138,NA	0.297269,NA	0.000452117	0.00045739
3	rs138111760	84485636	NA,T	NA,C	NA,0.965278	NA,-0.000876977	NA,0.0233493	NA,0.0132107	0.000452023	0.00046008
3	rs144942926	84427504	NA,G	NA,A	NA,0.978175	NA,-0.00122462	NA,0.0292559	NA,0.0147481	0.00045188	0.000459948
3	rs183867147	84319961	NA,C	NA,T	NA,0.988095	NA,-0.0266898	NA,0.0394133	NA,0.302514	0.000451415	0.000459446
3	rs76034318	84300628	A,NA	G,NA	0.963221,NA	0.010013,NA	0.0105045,NA	0.467907,NA	0.000450549	0.000479817
3	rs58379097	84137027	NA,T	NA,C	NA,0.850198	NA,0.00151848	NA,0.011978	NA,0.0461821	0.000450513	0.00045811
3	rs138270046	84296415	A,NA	G,NA	0.99006,NA	0.0236514,NA	0.01993,NA	0.628311,NA	0.000450388	0.000456719
3	rs72907699	84811751	A,NA	C,NA	0.977137,NA	-0.01223,NA	0.0132281,NA	0.449524,NA	0.00044914	0.000467055
3	rs16873943	84474789	NA,G	NA,A	NA,0.989087	NA,-0.00273492	NA,0.0411453	NA,0.0236483	0.000448386	0.000456371
3	rs116742969	84421490	NA,C	NA,T	NA,0.978175	NA,-0.000444779	NA,0.0292559	NA,0.00530012	0.00044826	0.000456259
3	rs28372717	84140728	NA,A	NA,G	NA,0.850198	NA,0.00176693	NA,0.011978	NA,0.0541743	0.000447759	0.000455356
3	rs2295093	83903022	NA,G	NA,C	NA,0.921627	NA,-0.0036491	NA,0.0159053	NA,0.0869614	0.000447736	0.000455707
3	rs16885688	84165689	NA,T	NA,C	NA,0.848214	NA,0.00170696	NA,0.0119134	NA,0.0525328	0.000447612	0.000455208
3	rs13203062	84180038	T,T	C,C	0.77336,0.941468	0.0139373,0.00547843	0.00472259,0.0182098	2.49957,0.117175	0.000447057	0.000448853
3	rs141235410	83922916	NA,A	NA,G	NA,0.935516	NA,-0.00413477	NA,0.0174041	NA,0.090331	0.000446463	0.000454429
3	rs13201274	84176481	A,A	G,G	0.776342,0.941468	0.0143735,0.00370021	0.00474483,0.0182098	2.61061,0.0762486	0.00044643	0.000448297
3	rs17256973	84175967	T,T	C,C	0.776342,0.940476	0.0143735,0.00372051	0.00474483,0.0180669	2.61061,0.0773545	0.000446334	0.000448202
3	rs116069073	83922447	NA,T	NA,G	NA,0.935516	NA,-0.00408473	NA,0.0174041	NA,0.0891398	0.00044611	0.000454068
3	rs6928009	83923153	NA,G	NA,A	NA,0.935516	NA,-0.00408473	NA,0.0174041	NA,0.0891398	0.00044611	0.000454068
3	rs12524857	84146513	NA,T	NA,G	NA,0.850198	NA,0.00196984	NA,0.011978	NA,0.0607939	0.00044565	0.000453248
3	rs79359033	84762061	NA,T	NA,C	NA,0.885913	NA,0.000120429	NA,0.0134459	NA,0.0031147	0.000445214	0.000453067
3	rs149760142	83960368	NA,G	NA,A	NA,0.981151	NA,0.0119066	NA,0.0314332	NA,0.151907	0.000445164	0.00045298
3	rs73478768	84147240	NA,A	NA,G	NA,0.850198	NA,0.00202058	NA,0.011978	NA,0.0624623	0.000445143	0.000452741
3	rs6454317	83915821	NA,T	NA,C	NA,0.935516	NA,-0.00392322	NA,0.0174041	NA,0.0853115	0.000444992	0.00045293
3	rs9359579	84701055	A,A	G,G	0.970179,0.701389	-0.0132712,-0.012942	0.0116239,0.00934051	0.595897,0.780212	0.000444957	0.000451049
3	rs186279766	84426032	NA,T	NA,C	NA,0.978175	NA,0.000389474	NA,0.0292559	NA,0.00463759	0.000444733	0.000452667
3	rs11557539	83920881	NA,T	NA,C	NA,0.935516	NA,-0.00388453	NA,0.0174041	NA,0.0843983	0.00044473	0.000452663
3	rs148525210	84002172	NA,A	NA,G	NA,0.977182	NA,-0.0108017	NA,0.0286274	NA,0.151235	0.000444671	0.000452696
3	rs9353138	84463704	NA,G	NA,C	NA,0.96627	NA,-0.00188903	NA,0.023678	NA,0.0285329	0.000444393	0.000452266
3	rs144005511	84686694	NA,T	NA,C	NA,0.987103	NA,-0.0170393	NA,0.0378862	NA,0.185159	0.00044437	0.000452229
3	rs117566934	83919735	NA,T	NA,C	NA,0.935516	NA,-0.0037844	NA,0.0174041	NA,0.0820416	0.000444061	0.000451981
3	rs35289230	84718901	G,NA	T,NA	0.947316,NA	0.00597025,NA	0.0088502,NA	0.301085,NA	0.000443324	0.000449276
3	rs116938600	84153715	NA,C	NA,T	NA,0.850198	NA,0.00222359	NA,0.011978	NA,0.0691899	0.000443188	0.000450791
3	rs140096295	84322466	NA,G	NA,T	NA,0.973214	NA,0.0155654	NA,0.0264757	NA,0.254464	0.000443001	0.000451265
3	rs112052365	84156496	NA,G	NA,A	NA,0.850198	NA,0.00227436	NA,0.011978	NA,0.0708854	0.000442719	0.000450323
3	rs73478799	84162738	NA,T	NA,C	NA,0.850198	NA,0.00227436	NA,0.011978	NA,0.0708854	0.000442719	0.000450323
3	rs79294205	84291132	A,NA	T,NA	0.963221,NA	0.00984971,NA	0.0105045,NA	0.457902,NA	0.000442668	0.000471064
3	rs145506437	84406496	NA,C	NA,T	NA,0.986111	NA,-0.00340736	NA,0.0365264	NA,0.0335404	0.000442331	0.000450152
3	rs111692792	84157011	NA,A	NA,G	NA,0.850198	NA,0.00232513	NA,0.011978	NA,0.0725863	0.000442257	0.000449862
3	rs191532950	84418774	NA,T	NA,C	NA,0.977182	NA,0.00113122	NA,0.0286274	NA,0.0139095	0.000441046	0.000448922
3	rs580595	84195751	G,G	A,A	0.222664,0.058532	-0.0138442,-0.00595337	0.00475237,0.0182097	2.44631,0.128592	0.000440757	0.000442511
3	rs185415274	83980242	NA,G	NA,T	NA,0.998016	NA,-0.0155829	NA,0.0960615	NA,0.0599151	0.000440438	0.000448168
3	rs73478796	84162330	NA,T	NA,G	NA,0.850198	NA,0.00257906	NA,0.011978	NA,0.0811728	0.00044006	0.000447675
3	rs117922213	84181924	NA,T	NA,C	NA,0.96131	NA,0.011595	NA,0.0221651	NA,0.221204	0.000439432	0.000447189
3	rs6938302	84745499	G,G	C,C	0.951292,0.986111	0.014302,0.0411042	0.00918509,0.0365264	0.922814,0.584278	0.000439314	0.000444035
3	rs60644519	84122330	NA,C	NA,T	NA,0.954365	NA,0.000585644	NA,0.0204832	NA,0.0100208	0.00043913	0.000446728
3	rs149040122	84435597	NA,C	NA,T	NA,0.953373	NA,0.002918	NA,0.0202746	NA,0.0527816	0.000438778	0.00044658
3	rs77112331	84829264	NA,C	NA,T	NA,0.965278	NA,0.00107597	NA,0.0233493	NA,0.0162631	0.000437959	0.000445729
3	rs72903525	84328232	C,NA	T,NA	0.985089,NA	0.0323874,NA	0.0163138,NA	1.32685,NA	0.000437916	0.0004474
3	rs9449736	84680676	G,NA	A,NA	0.954274,NA	0.00539595,NA	0.00946506,NA	0.245182,NA	0.00043721	0.000442529
3	rs112316846	84774408	G,G	A,A	0.701789,0.973214	0.00532155,0.0190358	0.0043219,0.0264757	0.661123,0.325924	0.000436797	0.000440714
3	rs16881908	83884841	NA,C	NA,T	NA,0.919643	NA,-0.00186394	NA,0.0157247	NA,0.043043	0.000436785	0.000444554
3	rs9449585	83875635	NA,A	NA,G	NA,0.919643	NA,-0.00165774	NA,0.0157247	NA,0.0380855	0.000435713	0.000443463
3	rs147282913	84748771	T,NA	A,NA	0.99006,NA	-0.0229182,NA	0.01993,NA	0.601763,NA	0.000435479	0.000446133
3	rs2295488	83858073	NA,T	NA,C	NA,0.919643	NA,-0.00160102	NA,0.0157247	NA,0.0367304	0.000435431	0.000443175
3	rs57030616	83871006	NA,T	NA,A	NA,0.919643	NA,-0.00160102	NA,0.0157247	NA,0.0367304	0.000435431	0.000443175
3	rs12333004	83894147	NA,A	NA,G	NA,0.919643	NA,-0.00159577	NA,0.0157247	NA,0.0366052	0.000435405	0.000443149
3	rs112931286	83974451	NA,A	NA,G	NA,0.968254	NA,0.0119202	NA,0.0243817	NA,0.20418	0.000435374	0.00044304
3	rs190966303	84838585	NA,T	NA,C	NA,0.991071	NA,-0.00162539	NA,0.0454422	NA,0.0125719	0.000435328	0.000443057
3	rs59836263	83871548	NA,G	NA,A	NA,0.919643	NA,-0.00154945	NA,0.0157247	NA,0.0355017	0.000435179	0.000442919
3	rs57309832	84120526	NA,A	NA,C	NA,0.755952	NA,-0.00347183	NA,0.00995218	NA,0.138346	0.000435102	0.000443072
3	rs117746787	84724768	NA,T	NA,C	NA,0.972222	NA,0.00939249	NA,0.0260119	NA,0.143854	0.000435038	0.00044293
3	rs12524983	84301688	G,NA	T,NA	0.942346,NA	-0.00693695,NA	0.00848241,NA	0.383557,NA	0.000434981	0.000440088
3	rs1170498	83987602	C,C	T,T	0.599404,0.584325	0.0156399,0.00763174	0.00403484,0.00867359	3.9743,0.421449	0.000434689	0.000438374
3	rs1925781	83861238	NA,A	NA,C	NA,0.919643	NA,-0.0014463	NA,0.0157247	NA,0.033053	0.000434687	0.000442418
3	rs73749721	83864725	NA,T	NA,G	NA,0.919643	NA,-0.0014463	NA,0.0157247	NA,0.033053	0.000434687	0.000442418
3	rs9444039	83850049	NA,T	NA,A	NA,0.919643	NA,-0.00134313	NA,0.0157247	NA,0.0306161	0.000434213	0.000441935
3	rs9444040	83898805	NA,T	NA,C	NA,0.919643	NA,-0.00128309	NA,0.0157247	NA,0.0292038	0.000433945	0.000441662
3	rs149781284	84436629	NA,A	NA,G	NA,0.979167	NA,0.0127586	NA,0.0299292	NA,0.173993	0.000433638	0.000441557
3	rs73749738	83900923	NA,T	NA,A	NA,0.919643	NA,-0.00112929	NA,0.0157247	NA,0.0256044	0.000433286	0.00044099
3	rs147047945	84415896	NA,A	NA,T	NA,0.981151	NA,0.00326248	NA,0.0314332	NA,0.0374718	0.000432934	0.000440631
3	rs78394361	84375004	NA,A	NA,G	NA,0.972222	NA,0.0127028	NA,0.0260119	NA,0.203908	0.000432811	0.000440756
3	rs74385227	84553650	NA,G	NA,T	NA,0.916667	NA,0.00365793	NA,0.0154664	NA,0.0898892	0.000432756	0.000440426
3	rs117975782	84014605	G,NA	A,NA	0.982107,NA	0.0288464,NA	0.014915,NA	1.27485,NA	0.000432556	0.000460392
3	rs188942364	84156461	NA,T	NA,C	NA,0.996032	NA,0.0053394	NA,0.0679934	NA,0.0280714	0.000432163	0.000439839
3	rs80332624	84487201	NA,T	NA,C	NA,0.916667	NA,-0.00770319	NA,0.0154664	NA,0.208702	0.000432005	0.000439634
3	rs2273364	84301150	NA,A	NA,G	NA,0.954365	NA,-0.00337947	NA,0.0204832	NA,0.0610033	0.000431979	0.000439602
3	rs6910291	84185995	T,T	A,A	0.77336,0.941468	0.0138475,0.00557824	0.00472259,0.0182098	2.4729,0.119557	0.000431637	0.000433399
3	rs140655307	84085560	NA,G	NA,A	NA,0.970238	NA,0.00384658	NA,0.0251555	NA,0.0562742	0.000431397	0.000439146
3	rs76062488	84457011	NA,A	NA,G	NA,0.952381	NA,0.00532896	NA,0.0200728	NA,0.102022	0.0004311	0.000438756
3	rs7742988	84664011	A,NA	G,NA	0.952286,NA	0.00517615,NA	0.00927543,NA	0.238967,NA	0.000430681	0.000435569
3	rs72905532	84401480	A,NA	G,NA	0.973161,NA	0.027071,NA	0.0122339,NA	1.57006,NA	0.000430281	0.000442037
3	rs74576768	83938981	NA,G	NA,T	NA,0.984127	NA,-0.00233345	NA,0.0342017	NA,0.0242899	0.00042971	0.000437324
3	rs141272819	83991269	NA,T	NA,A	NA,0.989087	NA,0.0160677	NA,0.0411453	NA,0.157293	0.00042933	0.000437079
3	rs117026783	84740867	NA,G	NA,A	NA,0.975198	NA,-0.00585752	NA,0.0274863	NA,0.0802716	0.00042897	0.000436586
3	rs35442758	84183607	A,A	G,G	0.772366,0.941468	0.0138261,0.00562815	0.0047153,0.0182098	2.4729,0.120751	0.000428811	0.000430576
3	rs78164597	84699803	NA,A	NA,T	NA,0.967262	NA,0.00282445	NA,0.0240217	NA,0.0426795	0.000428757	0.000436383
3	rs117243957	84063153	NA,T	NA,G	NA,0.970238	NA,0.00569523	NA,0.0251555	NA,0.0857151	0.000428574	0.000436235
3	rs12664126	84753925	NA,C	NA,G	NA,0.881944	NA,0.00192649	NA,0.0132476	NA,0.0533619	0.000428461	0.000436061
3	rs184967830	83969907	NA,A	NA,G	NA,0.963294	NA,0.00518022	NA,0.0227328	NA,0.0863216	0.000428429	0.000436074
3	rs148470987	84358922	NA,C	NA,T	NA,0.984127	NA,0.00251491	NA,0.0342017	NA,0.0262336	0.000428356	0.000435953
3	rs181120109	84774352	NA,G	NA,A	NA,0.986111	NA,0.00922343	NA,0.0365264	NA,0.0965608	0.000428258	0.000435875
3	rs139491229	84375501	NA,C	NA,T	NA,0.984127	NA,0.00269009	NA,0.0342017	NA,0.0281176	0.000428257	0.000435854
3	rs190940002	84365185	NA,G	NA,T	NA,0.969246	NA,0.00632221	NA,0.0247591	NA,0.0977501	0.000428251	0.000435881
3	rs192758803	84367644	NA,A	NA,C	NA,0.984127	NA,0.00314854	NA,0.0342017	NA,0.0330834	0.000428046	0.000435644
3	rs117961798	84121652	NA,A	NA,G	NA,0.934524	NA,-0.0112504	NA,0.0172809	NA,0.28817	0.000428004	0.000435625
3	rs78365139	84763197	NA,A	NA,G	NA,0.989087	NA,0.00192694	NA,0.0411453	NA,0.0165331	0.000427993	0.000435616
3	rs147807627	84470465	NA,C	NA,T	NA,0.974206	NA,0.00713386	NA,0.0269663	NA,0.101627	0.000427968	0.000435615
3	rs117607383	83965473	NA,T	NA,C	NA,0.936508	NA,-0	NA,0.0175302	NA,-0	0.000427954	0.00043556
3	rs77852057	84557893	NA,C	NA,T	NA,0.960318	NA,0.00442873	NA,0.0218976	NA,0.0758638	0.000427865	0.000435465
3	rs147468806	84368526	T,NA	C,NA	0.991054,NA	0.0232965,NA	0.0209976,NA	0.573132,NA	0.000427567	0.000433322
3	rs149832705	84731674	C,NA	T,NA	0.988072,NA	-0.0144561,NA	0.0182119,NA	0.36924,NA	0.000426727	0.000435744
3	rs1170501	83991861	A,A	C,C	0.634195,0.732143	0.014137,0.000300177	0.00410491,0.00965281	3.24161,0.0109099	0.000421986	0.000424902
3	rs1144188	83984097	G,G	A,A	0.634195,0.732143	0.0140947,-0.000599815	0.00410491,0.00965281	3.22507,0.0220697	0.000419767	0.000422634
3	rs55917288	84181802	A,NA	C,NA	0.977137,NA	-0.00803276,NA	0.0132281,NA	0.264653,NA	0.00041971	0.000432532
3	rs9344383	84749930	A,A	G,G	0.942346,0.599206	0.0130214,-0.00558856	0.00848241,0.00872277	0.903933,0.282557	0.000417256	0.000421575
3	rs144869859	84000082	C,NA	T,NA	0.93837,NA	-0.0211363,NA	0.00822159,NA	1.99373,NA	0.000416927	0.000428758
3	rs189433078	84093024	C,NA	A,NA	0.991054,NA	0.0272819,NA	0.0209976,NA	0.712546,NA	0.000414473	0.000420511
3	rs142401244	84455544	T,NA	A,NA	0.984095,NA	0.0333627,NA	0.0158037,NA	1.45884,NA	0.00041157	0.000422345
3	rs6454352	84712752	C,NA	T,NA	0.94334,NA	0.00421377,NA	0.00855199,NA	0.206065,NA	0.000410389	0.000415826
3	rs151071338	84758886	A,NA	G,NA	0.99006,NA	-0.0218024,NA	0.01993,NA	0.562285,NA	0.000409792	0.000419678
3	rs1013318	83979447	A,A	G,G	0.634195,0.732143	0.0140006,-0.000899453	0.00410491,0.00965281	3.18846,0.0335015	0.000409518	0.000412325
3	rs36017560	84181468	C,C	T,T	0.77336,0.941468	0.0137105,0.00568849	0.00472259,0.0182098	2.4325,0.122199	0.000409348	0.000411062
3	rs1145912	83994757	C,C	G,G	0.634195,0.732143	0.0140947,0.000600535	0.00410491,0.00965281	3.22507,0.0220969	0.000409229	0.000412096
3	rs13214484	84133338	C,C	T,T	0.673956,0.735119	0.0148063,-0.00184913	0.0042178,0.00968721	3.34932,0.0712882	0.000409055	0.00041137
3	rs1144191	83981512	T,T	C,C	0.635189,0.732143	0.0139193,-0.000799593	0.00410728,0.00965281	3.15389,0.0296613	0.000408661	0.000411441
3	rs1144189	83982263	T,T	C,C	0.635189,0.732143	0.0139193,-0.000749656	0.00410728,0.00965281	3.15389,0.0277523	0.000407592	0.000410368
3	rs61762805	84601341	A,NA	G,NA	0.974155,NA	-0.0226534,NA	0.0124606,NA	1.16076,NA	0.000407147	0.000415016
3	rs1180229	83949777	T,T	C,C	0.687873,0.9375	0.00858158,-0.00151573	0.00426697,0.0176595	1.35352,0.0307702	0.000406809	0.00040831
3	rs113105647	84468779	T,NA	C,NA	0.976143,NA	-0.0287926,NA	0.0129561,NA	1.58067,NA	0.000406749	0.000415872
3	rs35606488	83916502	T,T	C,C	0.720676,0.945437	0.00984678,0.0235993	0.00440672,0.0188207	1.5943,0.678034	0.000404656	0.000406915
3	rs76635736	84454084	A,NA	G,NA	0.970179,NA	0.00708853,NA	0.0116239,NA	0.266018,NA	0.00040307	0.000418356
3	rs1170504	83993569	C,C	A,A	0.634195,0.732143	0.0140477,0.000550463	0.00410491,0.00965281	3.20673,0.020213	0.000401748	0.000404575
3	rs1144187	83986196	C,C	T,T	0.634195,0.732143	0.0140006,-0.000449929	0.00410491,0.00965281	3.18846,0.0164535	0.000400148	0.000402926
3	rs1144192	83980929	G,G	C,C	0.634195,0.732143	0.0139583,-0.000799593	0.00410491,0.00965281	3.17206,0.0296613	0.000400085	0.00040285
3	rs6910518	83911265	G,G	T,T	0.563618,0.583333	0.0104209,0.0048491	0.0039867,0.00867062	2.04814,0.239587	0.000394951	0.000396772
3	rs1180182	83975272	G,G	A,A	0.664016,0.748016	0.0120096,-0.00374938	0.00418592,0.00984603	2.38542,0.152828	0.000394857	0.000397179
3	rs149973834	84081198	T,NA	C,NA	0.996024,NA	0.0207283,NA	0.0314177,NA	0.292937,NA	0.00039453	0.0004007
3	rs13207536	84188476	G,G	A,A	0.77336,0.941468	0.013616,0.00552833	0.00472259,0.0182098	2.40483,0.118365	0.00039446	0.00039614
3	rs1144196	83977714	A,A	C,C	0.725646,0.785714	0.012209,0.000200381	0.0044312,0.0104178	2.23173,0.00671638	0.000393393	0.000395306
3	rs2480182	84740706	C,C	A,A	0.954274,0.988095	0.0116336,0.0573139	0.00946506,0.0394133	0.659494,0.835953	0.000392848	0.000397435
3	rs767144	83976802	T,T	G,G	0.725646,0.785714	0.012209,0.000250489	0.0044312,0.0104178	2.23173,0.00841196	0.000392737	0.000394648
3	rs112567504	84458116	C,NA	T,NA	0.976143,NA	-0.0283446,NA	0.0129561,NA	1.54228,NA	0.000392449	0.000401191
3	rs217332	84344670	G,G	C,C	0.256461,0.108135	-0.0182453,-0.02823	0.00452769,0.0137648	4.253,1.39493	0.000392276	0.000403702
3	rs117999743	84548142	T,NA	C,NA	0.980119,NA	-0.00128451,NA	0.0141639,NA	0.0325738,NA	0.000391417	0.000396797
3	rs149388942	84839095	A,NA	C,NA	0.984095,NA	-0.011921,NA	0.0158037,NA	0.346152,NA	0.000389765	0.000397039
3	rs143417330	84169463	T,NA	C,NA	0.985089,NA	0.0235528,NA	0.0163138,NA	0.827358,NA	0.000389689	0.00039441
3	rs869288	84190216	T,T	A,A	0.77336,0.941468	0.0135735,0.00557824	0.00472259,0.0182098	2.39244,0.119557	0.000388178	0.000389845
3	rs112159808	84420359	C,NA	T,NA	0.977137,NA	-0.0293557,NA	0.0132281,NA	1.57719,NA	0.000387628	0.000396572
3	rs1180201	83957742	G,G	C,C	0.667992,0.797619	0.00857722,0.00437636	0.00419836,0.0106395	1.38665,0.166962	0.000387297	0.000388891
3	rs12524687	84555936	G,NA	T,NA	0.926441,NA	0.000705104,NA	0.0075738,NA	0.0334707,NA	0.000386058	0.000390801
3	rs9449734	84677405	G,NA	A,NA	0.95328,NA	0.00392937,NA	0.0093687,NA	0.170752,NA	0.000385607	0.000390598
3	rs1145913	83993928	C,C	A,A	0.633201,0.732143	0.0140396,0.000550463	0.00410256,0.00965281	3.20673,0.020213	0.000385347	0.000388119
3	rs62419731	84623203	T,T	G,G	0.964215,0.758929	-0.018007,-0.00791271	0.0106439,0.00999379	1.04244,0.36805	0.00038514	0.000389611
3	rs217325	84350654	G,G	C,C	0.237575,0.052579	-0.0196769,-0.0147655	0.00464559,0.0191525	4.64218,0.355818	0.000384944	0.000394581
3	rs117024133	84472284	C,NA	T,NA	0.974155,NA	-0.00109219,NA	0.0124606,NA	0.0314453,NA	0.000384373	0.00039075
3	rs217329	84347396	C,C	G,G	0.255467,0.108135	-0.018225,-0.0284287	0.00453346,0.0137648	4.23528,1.41012	0.000383312	0.000394331
3	rs72907617	84495273	T,NA	C,NA	0.939364,NA	-0.00694603,NA	0.00828432,NA	0.396018,NA	0.000382691	0.000387221
3	rs217330	84344833	T,T	C,C	0.254473,0.108135	-0.0183399,-0.0281827	0.00453928,0.0137648	4.27254,1.39132	0.000382036	0.000393128
3	rs62419351	84192228	G,G	C,C	0.77336,0.941468	0.0135263,0.005723	0.00472259,0.0182098	2.37871,0.123028	0.000381501	0.000383155
3	rs145669122	84097997	T,NA	G,NA	0.974155,NA	-0.00566558,NA	0.0124606,NA	0.187528,NA	0.000381116	0.000389259
3	rs1738632	83952189	G,G	T,T	0.577535,0.581349	0.0103524,0.0041593	0.00400272,0.0086648	2.01324,0.199825	0.000380479	0.000382405
3	rs146014422	84422823	A,NA	G,NA	0.974155,NA	-0.00144649,NA	0.0124606,NA	0.0421129,NA	0.000379399	0.000385205
3	rs1013317	83979611	T,T	C,C	0.752485,0.946429	0.0130107,0.012592	0.00458131,0.0189842	2.34562,0.294868	0.000379382	0.000381204
3	rs79829347	84437210	G,NA	T,NA	0.986084,NA	-0.00854247,NA	0.0168779,NA	0.212708,NA	0.000378603	0.000385555
3	rs77779050	84787774	C,NA	T,NA	0.988072,NA	-0.0219317,NA	0.0182119,NA	0.641131,NA	0.000378088	0.000382758
3	rs1408931	84665533	A,A	T,T	0.958251,0.763889	-0.0134339,-0.00608781	0.00988495,0.0100654	0.759105,0.263369	0.000377079	0.000380341
3	rs117372745	83861835	T,NA	A,NA	0.987078,NA	0.00181271,NA	0.0175062,NA	0.0373803,NA	0.000377021	0.000382183
3	rs217293	84392078	C,NA	T,NA	0.941352,NA	-0.00820297,NA	0.00841466,NA	0.481963,NA	0.000374859	0.000379512
3	rs583637	84196263	T,T	G,G	0.343936,0.409722	-0.0160619,-0.00609221	0.00416224,0.00869221	3.94356,0.315714	0.000374344	0.000377513
3	rs78271721	84775493	G,NA	A,NA	0.988072,NA	-0.021734,NA	0.0182119,NA	0.633179,NA	0.000374099	0.000378744
3	rs72907702	84827201	T,NA	A,NA	0.899602,NA	-0.0153513,NA	0.00657888,NA	1.70717,NA	0.000373566	0.0003815
3	rs12190346	83873386	A,NA	C,NA	0.858847,NA	-0.0155564,NA	0.00567854,NA	2.2109,NA	0.00037273	0.000399137
3	rs983087	83954264	C,C	T,T	0.667992,0.797619	0.00848888,0.00458179	0.00419836,0.0106395	1.3647,0.17605	0.000372409	0.000373988
3	rs147650194	84704240	A,NA	G,NA	0.988072,NA	-0.0216466,NA	0.0182119,NA	0.629676,NA	0.000372362	0.000376997
3	rs139802898	84454715	C,NA	A,NA	0.984095,NA	0.0316907,NA	0.0158037,NA	1.34742,NA	0.000369807	0.000379176
3	rs1408933	84625021	T,T	C,C	0.964215,0.758929	-0.0178671,-0.00765792	0.0106439,0.00999379	1.03046,0.35309	0.000369776	0.000374087
3	rs117372213	84299769	T,NA	G,NA	0.986084,NA	-0.0322212,NA	0.0168779,NA	1.24986,NA	0.0003689	0.000376885
3	rs182105452	84126325	C,NA	T,NA	0.991054,NA	0.0224291,NA	0.0209976,NA	0.544483,NA	0.000368793	0.000374356
3	rs2497159	84740741	C,C	T,T	0.95328,0.988095	0.0110933,0.0539831	0.0093687,0.0394133	0.626385,0.767535	0.000368692	0.000372881
3	rs118041499	84278360	G,NA	A,NA	0.959245,NA	-0.020533,NA	0.00999958,NA	1.39756,NA	0.000368622	0.000375007
3	rs35250903	84637640	A,NA	G,NA	0.984095,NA	-0.0113004,NA	0.0158037,NA	0.323692,NA	0.000368521	0.000376809
3	rs2145324	84194408	T,T	C,C	0.22664,0.058532	-0.0134326,-0.00575884	0.00472259,0.0182097	2.3516,0.123891	0.000368316	0.000369943
3	rs2497134	84797349	G,NA	A,NA	0.94334,NA	0.00823528,NA	0.00855199,NA	0.474224,NA	0.000368145	0.00037373
3	rs76380652	84526996	G,NA	A,NA	0.965209,NA	0.00745796,NA	0.0107893,NA	0.310321,NA	0.000368047	0.000381824
3	rs1180241	83932070	A,A	G,G	0.686879,0.936508	0.00838736,0.00562457	0.00426327,0.0175302	1.30854,0.12591	0.000366499	0.000367957
3	rs149255008	84496700	A,NA	G,NA	0.967197,NA	0.00710565,NA	0.0111,NA	0.282265,NA	0.000366463	0.000380532
3	rs188013233	84170273	T,NA	C,NA	0.985089,NA	0.0225241,NA	0.0163138,NA	0.776302,NA	0.000366316	0.000370891
3	rs185388459	84450331	A,NA	T,NA	0.993042,NA	0.0265872,NA	0.0237851,NA	0.578973,NA	0.000366042	0.000371488
3	rs1170516	84010693	A,A	C,C	0.635189,0.732143	0.0136888,0.00125845	0.00410728,0.00965281	3.06565,0.0475599	0.000365418	0.00036801
3	rs79568222	84752622	C,NA	T,NA	0.961233,NA	0.0194571,NA	0.0102422,NA	1.24055,NA	0.000364978	0.00037574
3	rs1180207	83954588	G,G	A,A	0.667992,0.797619	0.00844239,0.00468453	0.00419836,0.0106395	1.35322,0.180639	0.000364929	0.000366502
3	rs147691853	83912025	T,NA	C,NA	0.986084,NA	0.0246743,NA	0.0168779,NA	0.842362,NA	0.000364735	0.000371496
3	rs2497135	84797348	T,NA	C,NA	0.94334,NA	0.00814819,NA	0.00855199,NA	0.467628,NA	0.000364599	0.000370141
3	rs117556624	84039235	A,NA	G,NA	0.975149,NA	-0.00538013,NA	0.0127009,NA	0.172724,NA	0.00036436	0.000371853
3	rs142060512	84794805	T,NA	C,NA	0.978131,NA	0.0165771,NA	0.0135185,NA	0.657374,NA	0.000364146	0.000369147
3	rs9449731	84675594	T,NA	C,NA	0.954274,NA	0.00366177,NA	0.00946506,NA	0.155616,NA	0.000363814	0.000368709
3	rs2324229	83918131	C,C	T,T	0.606362,0.68254	0.00927455,0.00646546	0.00404692,0.00918321	1.65916,0.317494	0.000363372	0.000365067
3	rs9353160	84666475	G,G	A,A	0.958251,0.763889	-0.0129408,-0.00680897	0.00988495,0.0100654	0.72014,0.302126	0.000362537	0.000365743
3	rs147866187	84662705	T,NA	C,NA	0.976143,NA	0.000906931,NA	0.0129561,NA	0.024939,NA	0.000361776	0.000366874
3	rs9449733	84677018	G,NA	A,NA	0.952286,NA	0.00343617,NA	0.00927543,NA	0.148106,NA	0.000358967	0.000363679
3	rs7770749	84697111	T,NA	G,NA	0.952286,NA	0.00342034,NA	0.00927543,NA	0.14733,NA	0.000358405	0.000363116
3	rs72905602	84482201	A,NA	G,NA	0.939364,NA	-0.00753302,NA	0.00828432,NA	0.439871,NA	0.000357536	0.000361936
3	rs6903739	84676664	A,NA	G,NA	0.952286,NA	0.00339289,NA	0.00927543,NA	0.145986,NA	0.000357417	0.000362118
3	rs73749684	84694484	C,NA	A,NA	0.952286,NA	0.00337725,NA	0.00927543,NA	0.145222,NA	0.000356868	0.000361568
3	rs6912739	84673985	C,NA	T,NA	0.954274,NA	0.00340234,NA	0.00946506,NA	0.143121,NA	0.000354658	0.000359475
3	rs1171102	84198015	G,G	A,A	0.342942,0.409722	-0.0159812,-0.00594414	0.00416512,0.00869221	3.90451,0.30621	0.000354246	0.000357217
3	rs140270225	84674158	A,NA	G,NA	0.985089,NA	0.0211058,NA	0.0163138,NA	0.708283,NA	0.0003529	0.000357708
3	rs111326419	84602261	A,NA	G,NA	0.99006,NA	-0.0332027,NA	0.01993,NA	1.01899,NA	0.000352809	0.000358638
3	rs7774773	84675796	C,NA	A,NA	0.954274,NA	0.00331443,NA	0.00946506,NA	0.138939,NA	0.000351666	0.000356459
3	rs504593	84233831	A,NA	G,NA	0.106362,NA	-0.0153258,NA	0.00641306,NA	1.77318,NA	0.000351045	0.000355694
3	rs139186256	84716323	C,NA	G,NA	0.982107,NA	-0.00904166,NA	0.014915,NA	0.264103,NA	0.000350606	0.000357533
3	rs62449266	84820239	C,C	G,G	0.947316,0.992063	0.0150657,-0.00632438	0.0088502,0.0481747	1.05208,0.0479084	0.000350562	0.000355297
3	rs140499402	84098807	C,NA	T,NA	0.89165,NA	-0.00853774,NA	0.00636104,NA	0.745855,NA	0.000350072	0.000354236
3	rs1170353	84000887	C,C	T,T	0.606362,0.584325	0.0144599,0.00763174	0.00404692,0.00867359	3.45244,0.421449	0.000349539	0.000352211
3	rs139310622	84086291	A,NA	G,NA	0.988072,NA	0.0191,NA	0.0182119,NA	0.531231,NA	0.000349531	0.000354089
3	rs1170354	84000881	G,G	T,T	0.606362,0.584325	0.0144599,0.0074858	0.00404692,0.00867359	3.45244,0.411049	0.000349505	0.000352166
3	rs2149587	84746183	C,C	T,T	0.952286,0.988095	0.0107182,0.0555295	0.00927543,0.0394133	0.605783,0.798975	0.000348858	0.000353193
3	rs34681854	84162641	T,T	C,C	0.774354,0.940476	0.0136845,0.00750567	0.00472994,0.0180669	2.41865,0.168885	0.000348807	0.000350474
3	rs141418269	84570061	A,NA	G,NA	0.975149,NA	4.50407e-05,NA	0.0127009,NA	0.00123058,NA	0.000348743	0.000353604
3	rs1118543	84380492	C,C	G,G	0.696819,0.480159	0.00659214,0.0173104	0.00430159,0.00855609	0.901699,1.36597	0.000348122	0.00035323
3	rs9294288	84703067	T,NA	C,NA	0.951292,NA	0.00331698,NA	0.00918509,NA	0.143873,NA	0.000348005	0.000352583
3	rs117584658	84274433	T,NA	C,NA	0.967197,NA	0.0180289,NA	0.0111,NA	0.981599,NA	0.000346735	0.000351879
3	rs522863	84266972	A,A	T,T	0.238569,0.052579	-0.0192292,-0.00669819	0.00463892,0.0191525	4.46912,0.138739	0.000345413	0.000351214
3	rs112932891	84765171	G,NA	T,NA	0.984095,NA	0.0286687,NA	0.0158037,NA	1.15695,NA	0.000345194	0.000356701
3	rs59378559	84836993	T,T	C,C	0.947316,0.992063	0.0147515,-0.0143927	0.0088502,0.0481747	1.01975,0.116269	0.000344788	0.000349448
3	rs2497136	84796569	G,NA	C,NA	0.944334,NA	0.00753281,NA	0.00862346,NA	0.417508,NA	0.0003447	0.000350089
3	rs1928280	84703588	C,NA	T,NA	0.951292,NA	0.00321639,NA	0.00918509,NA	0.138939,NA	0.000344626	0.000349181
3	rs217307	84370470	C,NA	T,NA	0.008946,NA	-0.0195543,NA	0.0209979,NA	0.453799,NA	0.000344524	0.000349288
3	rs118103985	84493977	C,NA	A,NA	0.981113,NA	-0.0253738,NA	0.0145245,NA	1.09343,NA	0.00034437	0.000351468
3	rs150034149	84353259	C,NA	T,NA	0.980119,NA	-0.00601283,NA	0.0141639,NA	0.173155,NA	0.000343272	0.000351238
3	rs2480201	84805699	T,NA	C,NA	0.944334,NA	0.00790211,NA	0.00862346,NA	0.444321,NA	0.000343225	0.000348608
3	rs75378445	84129598	G,NA	A,NA	0.959245,NA	-0.00698313,NA	0.00999958,NA	0.314291,NA	0.000342443	0.000350446
3	rs149952887	84767864	A,NA	G,NA	0.983101,NA	-0.00905751,NA	0.0153396,NA	0.255802,NA	0.000341527	0.000348552
3	rs12529944	84066908	T,NA	C,NA	0.837972,NA	-0.0126497,NA	0.00536574,NA	1.73521,NA	0.000341069	0.000360006
3	rs215964	84655629	G,G	C,C	0.735586,0.681548	0.00375668,0.0136178	0.00448312,0.00917557	0.395717,0.860835	0.000339656	0.00034539
3	rs13220487	84663218	T,NA	C,NA	0.95328,NA	0.00276017,NA	0.0093687,NA	0.114477,NA	0.000339333	0.000343725
3	rs6941004	84284664	C,C	G,G	0.237575,0.052579	-0.0191704,-0.0105852	0.00464559,0.0191525	4.43392,0.23621	0.00033912	0.000345532
3	rs2324636	84828939	G,G	A,A	0.947316,0.992063	0.0147515,-0.0110391	0.0088502,0.0481747	1.01975,0.0868467	0.000337447	0.000342018
3	rs72903589	84369853	C,NA	T,NA	0.980119,NA	-0.00334742,NA	0.0141639,NA	0.0898166,NA	0.000337369	0.000345551
3	rs7754728	84694353	T,NA	C,NA	0.951292,NA	0.00297855,NA	0.00918509,NA	0.127421,NA	0.000336922	0.000341424
3	rs7740166	84686268	C,NA	G,NA	0.955268,NA	0.00271421,NA	0.00956466,NA	0.109812,NA	0.000336785	0.000341385
3	rs13192863	84686637	A,NA	G,NA	0.955268,NA	0.00271421,NA	0.00956466,NA	0.109812,NA	0.000336785	0.000341385
3	rs7757940	84672161	A,NA	G,NA	0.954274,NA	0.00283563,NA	0.00946506,NA	0.116628,NA	0.000336303	0.000340968
3	rs117226794	84089173	G,NA	A,NA	0.976143,NA	0.0107336,NA	0.0129561,NA	0.389967,NA	0.000335996	0.000355381
3	rs35387977	84706936	A,NA	T,NA	0.954274,NA	0.00290052,NA	0.00946506,NA	0.119606,NA	0.000335898	0.000340438
3	rs111948092	84441843	C,NA	G,NA	0.988072,NA	-0.028823,NA	0.0182119,NA	0.944999,NA	0.000335687	0.000341379
3	rs35728355	84684829	C,NA	T,NA	0.955268,NA	0.00267086,NA	0.00956466,NA	0.107873,NA	0.000335478	0.000340068
3	rs13213096	84683853	G,NA	A,NA	0.955268,NA	0.00262751,NA	0.00956466,NA	0.105939,NA	0.000334183	0.000338763
3	rs34107332	84682506	G,NA	C,NA	0.955268,NA	0.00262751,NA	0.00956466,NA	0.105939,NA	0.000334183	0.000338763
3	rs6915114	84671301	G,NA	A,NA	0.954274,NA	0.00274783,NA	0.00946506,NA	0.112621,NA	0.000333649	0.000338293
3	rs9444130	84716596	C,NA	T,NA	0.94334,NA	0.00234577,NA	0.00855199,NA	0.105763,NA	0.000333195	0.000337924
3	rs13219666	83916069	C,C	T,T	0.72167,0.945437	0.00936549,0.0227111	0.00441154,0.0188207	1.47162,0.642934	0.000331979	0.000334101
3	rs2497142	84788173	T,NA	A,NA	0.944334,NA	0.00713546,NA	0.00862346,NA	0.389357,NA	0.000331253	0.000336468
3	rs217344	84335881	T,T	G,G	0.244533,0.236111	-0.0169425,0.00216367	0.00460006,0.0100654	3.63751,0.0810279	0.000331131	0.000334217
3	rs13217863	84657541	T,NA	A,NA	0.95328,NA	0.00248704,NA	0.0093687,NA	0.102014,NA	0.000330985	0.000335331
3	rs34576021	84685054	G,NA	C,NA	0.955268,NA	0.00249748,NA	0.00956466,NA	0.100178,NA	0.000330367	0.000334919
3	rs73483275	84806824	G,NA	T,NA	0.983101,NA	-0.0124429,NA	0.0153396,NA	0.379581,NA	0.000329888	0.000334265
3	rs117371307	84654325	C,NA	G,NA	0.95328,NA	0.00244608,NA	0.0093687,NA	0.100167,NA	0.000329774	0.000334114
3	rs2497139	84790544	T,NA	G,NA	0.944334,NA	0.0070808,NA	0.00862346,NA	0.385541,NA	0.000329498	0.000334691
3	rs2143435	84682672	C,NA	T,NA	0.955268,NA	0.00245415,NA	0.00956466,NA	0.0982699,NA	0.000329119	0.000333661
3	rs116923768	84803043	T,NA	A,NA	0.983101,NA	0.0156026,NA	0.0153396,NA	0.50992,NA	0.000328916	0.000333595
3	rs13200637	84653353	C,NA	G,NA	0.95328,NA	0.00240058,NA	0.0093687,NA	0.0981222,NA	0.000328442	0.000332775
3	rs7741955	84829622	A,A	C,C	0.947316,0.992063	0.0146155,-0.0107901	0.0088502,0.0481747	1.0059,0.0847191	0.000328314	0.000332772
3	rs80343052	84289493	T,T	C,C	0.980119,0.947421	0.00598329,0.0375388	0.0141639,0.0191524	0.172172,1.30107	0.00032794	0.000331725
3	rs73477166	84678204	T,NA	A,NA	0.955268,NA	0.00240001,NA	0.00956466,NA	0.0958949,NA	0.000327574	0.000332105
3	rs141139759	84607562	A,NA	G,NA	0.930418,NA	-0.000953988,NA	0.00777053,NA	0.0446542,NA	0.000326834	0.000331217
3	rs181414662	84113959	G,NA	A,NA	0.984095,NA	0.0241548,NA	0.0158037,NA	0.898229,NA	0.000324623	0.000330948
3	rs35881960	84704150	G,NA	A,NA	0.954274,NA	0.00250309,NA	0.00946506,NA	0.101588,NA	0.000324301	0.00032876
3	rs1145908	84014398	G,G	A,A	0.634195,0.732143	0.0137749,0.00111307	0.00410491,0.00965281	3.10151,0.0418188	0.00032428	0.000326745
3	rs61243366	84677302	G,NA	A,NA	0.956262,NA	0.00256819,NA	0.00966771,NA	0.102092,NA	0.000324065	0.000328622
3	rs71568900	84655355	T,NA	G,NA	0.95328,NA	0.00221861,NA	0.0093687,NA	0.0900146,NA	0.000323241	0.000327546
3	rs73477200	84702498	T,NA	C,NA	0.954274,NA	0.00242859,NA	0.00946506,NA	0.0982699,NA	0.000322234	0.000326678
3	rs1170512	84008186	T,T	C,C	0.633201,0.732143	0.0136731,0.00130885	0.00410256,0.00965281	3.06565,0.0495655	0.000321828	0.000324305
3	rs1143796	84005867	C,C	T,T	0.633201,0.732143	0.0136731,0.00130885	0.00410256,0.00965281	3.06565,0.0495655	0.000321828	0.000324305
3	rs12199252	84726653	C,NA	A,NA	0.980119,NA	-0.000914249,NA	0.0141639,NA	0.022947,NA	0.000321403	0.000328942
3	rs217338	84339564	T,T	G,G	0.244533,0.235119	-0.0168986,0.00201499	0.00460006,0.01008	3.62127,0.0749152	0.000320827	0.000323839
3	rs34728300	84676138	T,NA	C,NA	0.956262,NA	0.00238228,NA	0.00966771,NA	0.0940097,NA	0.00031908	0.000323597
3	rs1180193	83962797	T,NA	C,NA	0.060636,NA	0.0181037,NA	0.00828433,NA	1.5396,NA	0.000318937	0.000328261
3	rs2480195	84782430	T,NA	C,NA	0.944334,NA	0.00672741,NA	0.00862346,NA	0.361196,NA	0.000318673	0.000323727
3	rs72901591	84286169	C,NA	T,NA	0.983101,NA	-4.33301e-05,NA	0.0153396,NA	0.000979916,NA	0.000318475	0.000323273
3	rs1170502	83991972	T,T	A,A	0.732604,0.787698	0.0122611,0.00281211	0.00446712,0.0104531	2.21783,0.103521	0.000318306	0.000320022
3	rs71570703	84715586	T,NA	A,NA	0.947316,NA	0.00248537,NA	0.0088502,NA	0.10855,NA	0.000318254	0.000322956
3	rs6901361	84327805	T,T	A,A	0.236581,0.052579	-0.0188834,-0.0159666	0.0046523,0.0191525	4.30716,0.393107	0.000318071	0.000323984
3	rs2497146	84779103	T,NA	G,NA	0.944334,NA	0.00669237,NA	0.00862346,NA	0.358813,NA	0.000317648	0.000322689
3	rs1170500	83991710	C,C	T,T	0.634195,0.732143	0.0134554,0.000300177	0.00410491,0.00965281	2.98051,0.0109099	0.00031728	0.000319674
3	rs1143795	83995167	C,C	G,G	0.732604,0.787698	0.0122611,0.00311542	0.00446712,0.0104531	2.21783,0.115956	0.00031724	0.000318963
3	rs144488955	83983541	C,NA	T,NA	0.988072,NA	0.0178918,NA	0.0182119,NA	0.486929,NA	0.000317175	0.000323594
3	rs13209543	84713463	T,NA	C,NA	0.947316,NA	0.00244298,NA	0.0088502,NA	0.106505,NA	0.00031705	0.00032174
3	rs62449276	84835930	C,C	G,G	0.94831,0.994048	0.0152773,-0.0084774	0.00893021,0.0555718	1.05984,0.0561326	0.000317013	0.000321459
3	rs35101861	84675500	A,NA	G,NA	0.956262,NA	0.00229946,NA	0.00966771,NA	0.0904451,NA	0.000316937	0.000321442
3	rs45480197	83867193	A,NA	G,NA	0.957256,NA	-0.00808165,NA	0.00977441,NA	0.388978,NA	0.000316012	0.000324837
3	rs13191831	84649273	A,NA	T,NA	0.95328,NA	0.00194581,NA	0.0093687,NA	0.0780695,NA	0.000315813	0.000320081
3	rs496148	84217801	A,A	G,G	0.38668,0.418651	-0.0125441,-0.00493038	0.00405994,0.0086648	2.69821,0.244623	0.000315267	0.000317087
3	rs13210394	84673123	C,NA	G,NA	0.955268,NA	0.00193014,NA	0.00956466,NA	0.0756824,NA	0.000314883	0.00031932
3	rs74527855	84016864	T,NA	C,NA	0.982107,NA	-0.0117304,NA	0.014915,NA	0.364933,NA	0.000314544	0.000319707
3	rs139832621	84069575	A,NA	C,NA	0.950298,NA	0.011412,NA	0.00909753,NA	0.678411,NA	0.000314491	0.000346976
3	rs118026421	83966374	A,NA	C,NA	0.966203,NA	0.0116377,NA	0.0109412,NA	0.541389,NA	0.000314472	0.000347456
3	rs34939656	84689425	C,NA	T,NA	0.954274,NA	0.00213283,NA	0.00946506,NA	0.0852779,NA	0.000314342	0.000318733
3	rs34940637	84688931	A,NA	G,NA	0.954274,NA	0.00213283,NA	0.00946506,NA	0.0852779,NA	0.000314342	0.000318733
3	rs61604960	84774833	T,T	G,G	0.833002,0.811508	-0.0113517,-0.00438219	0.00530104,0.0109298	1.4916,0.162119	0.000313826	0.00031706
3	rs1145915	83989771	G,G	A,A	0.732604,0.78869	0.0122143,0.00256893	0.00446712,0.010471	2.20399,0.0935594	0.000313535	0.000315233
3	rs13197304	84647307	T,NA	C,NA	0.95328,NA	0.00185491,NA	0.0093687,NA	0.0741451,NA	0.000313434	0.00031769
3	rs13199997	84643847	G,NA	T,NA	0.95328,NA	0.00185491,NA	0.0093687,NA	0.0741451,NA	0.000313434	0.00031769
3	rs35152247	84700563	A,NA	G,NA	0.954274,NA	0.00208998,NA	0.00946506,NA	0.0834198,NA	0.00031324	0.000317623
3	rs6935324	84331037	T,T	C,C	0.244533,0.235119	-0.0168986,0.00176204	0.00460006,0.01008	3.62127,0.0648795	0.000312733	0.000315693
3	rs6935899	84331370	T,T	C,C	0.244533,0.235119	-0.0168986,0.00176204	0.00460006,0.01008	3.62127,0.0648795	0.000312733	0.000315693
3	rs12191677	84157403	G,G	A,A	0.974155,0.899802	0.0304751,0.00864161	0.0124606,0.0142364	1.83995,0.264524	0.000312173	0.000318264
3	rs80248219	84702388	G,NA	T,NA	0.954274,NA	0.00203796,NA	0.00946506,NA	0.0811719,NA	0.000311915	0.000316289
3	rs531081	84216259	A,A	G,G	0.38668,0.418651	-0.0126372,-0.00537888	0.00405994,0.0086648	2.73187,0.27185	0.000311526	0.000313357
3	rs34325544	84643662	A,NA	G,NA	0.95328,NA	0.00176402,NA	0.0093687,NA	0.0702491,NA	0.000311102	0.000315346
3	rs10455423	84706928	T,NA	C,NA	0.983101,NA	-0.00185465,NA	0.0153396,NA	0.0439442,NA	0.000310208	0.000317533
3	rs13192345	84716349	A,NA	G,NA	0.947316,NA	0.00219296,NA	0.0088502,NA	0.0945821,NA	0.000310182	0.000314806
3	rs13207324	84691717	C,NA	T,NA	0.954274,NA	0.00196147,NA	0.00946506,NA	0.077883,NA	0.000309993	0.000314355
3	rs189951712	84504913	T,NA	G,NA	0.983101,NA	0.0141816,NA	0.0153396,NA	0.449499,NA	0.000309964	0.000314355
3	rs34558893	84635315	C,NA	T,NA	0.95328,NA	0.00171859,NA	0.0093687,NA	0.0683118,NA	0.000309953	0.000314192
3	rs1170352	84000931	T,T	C,C	0.641153,0.732143	0.0127288,0.000654001	0.00412196,0.00965281	2.69577,0.0241168	0.00030993	0.00031202
3	rs1170515	84010605	A,A	G,G	0.732604,0.787698	0.0122143,0.00426969	0.00446712,0.0104531	2.20399,0.16562	0.00030988	0.000311629
3	rs59581852	84774835	C,C	G,G	0.833002,0.811508	-0.0113087,-0.00438219	0.00530104,0.0109298	1.4828,0.162119	0.000309676	0.000312876
3	rs117847557	83966749	T,NA	C,NA	0.966203,NA	0.011418,NA	0.0109412,NA	0.52771,NA	0.000309652	0.000341335
3	rs1556111	84776051	C,C	A,A	0.831014,0.811508	-0.0109955,-0.00546385	0.00527606,0.0109298	1.42995,0.209615	0.0003091	0.000312554
3	rs3778182	84660046	C,C	A,A	0.959245,0.759921	-0.0122065,-0.00477999	0.00999958,0.0100079	0.653254,0.198652	0.000308328	0.000311172
3	rs62449273	84835121	A,A	G,G	0.94831,0.994048	0.0151882,-0.0058141	0.00893021,0.0555718	1.05067,0.0377848	0.000308135	0.000312471
3	rs217334	84342533	C,C	T,T	0.235586,0.052579	-0.0190029,-0.0141384	0.00465908,0.0191525	4.34397,0.336871	0.000307927	0.000313658
3	rs77844579	84837271	C,C	T,T	0.827038,0.830357	-0.00749287,-0.00521835	0.00522759,0.0113894	0.818834,0.189211	0.000307738	0.000310612
3	rs76224201	84692800	A,A	C,C	0.970179,0.705357	-0.011671,-0.0113773	0.0116239,0.00937671	0.501204,0.647833	0.000307682	0.000312058
3	rs141989726	84052355	T,NA	C,NA	0.988072,NA	0.0150779,NA	0.0182119,NA	0.38964,NA	0.000307643	0.000318157
3	rs1737793	84677212	A,NA	C,NA	0.988072,NA	0.0184325,NA	0.0182119,NA	0.506567,NA	0.000307111	0.000312134
3	rs149815616	84787286	C,NA	T,NA	0.978131,NA	0.0224939,NA	0.0135185,NA	1.01716,NA	0.000306156	0.000313711
3	rs182608618	84615156	C,NA	A,NA	0.984095,NA	-0.0103302,NA	0.0158037,NA	0.289602,NA	0.000306095	0.000310221
3	rs2987728	84779935	A,NA	G,NA	0.944334,NA	0.00627396,NA	0.00862346,NA	0.330783,NA	0.000306033	0.000310926
3	rs1170458	84000293	T,T	G,G	0.641153,0.732143	0.0126865,0.00055333	0.00412196,0.00965281	2.68081,0.0203207	0.000306011	0.000308083
3	rs113122481	84831236	T,T	C,C	0.944334,0.994048	0.013905,-0.00667252	0.00862346,0.0555718	0.971176,0.0436263	0.000305647	0.000309902
3	rs217305	84372474	G,NA	A,NA	0.112326,NA	-0.0144187,NA	0.00626142,NA	1.6718,NA	0.000305486	0.000309946
3	rs12201719	84405335	G,G	T,T	0.697813,0.478175	0.0069454,0.0180981	0.00430558,0.00855751	0.971756,1.46293	0.000304523	0.000308996
3	rs139888570	83901979	C,NA	G,NA	0.982107,NA	0.0182971,NA	0.014915,NA	0.657746,NA	0.000303767	0.000324666
3	rs118122226	84086807	G,NA	A,NA	0.982107,NA	0.0180101,NA	0.014915,NA	0.64353,NA	0.00030313	0.000308984
3	rs63034	84351236	T,T	C,C	0.236581,0.053571	-0.0187914,-0.0143734	0.0046523,0.0189843	4.2705,0.347775	0.000302616	0.00030797
3	rs150829816	84749623	C,NA	T,NA	0.992048,NA	-0.00598979,NA	0.0222601,NA	0.103547,NA	0.000302506	0.000308126
3	rs62419578	84356959	A,NA	T,NA	0.879722,NA	-0.0178783,NA	0.00607818,NA	2.4858,NA	0.000302284	0.000307099
3	rs6454350	84662798	G,G	A,A	0.957256,0.759921	-0.0117109,-0.0059047	0.00977441,0.0100079	0.636628,0.255561	0.000301292	0.000304183
3	rs34990027	84671452	T,NA	C,NA	0.956262,NA	0.0016462,NA	0.00966771,NA	0.0630886,NA	0.000301159	0.000305544
3	rs34586594	84212504	C,C	T,T	0.837972,0.855159	0.0111847,0.000230096	0.00536574,0.012146	1.43042,0.00661418	0.000300875	0.000306801
3	rs1145917	83988861	C,C	T,T	0.73161,0.787698	0.0121999,0.00246352	0.00446187,0.0104531	2.20399,0.0895429	0.000300512	0.000302189
3	rs7755337	84265264	G,G	A,A	0.991054,0.835317	0.0109362,-0.0107723	0.0209976,0.0115253	0.220054,0.45598	0.000299849	0.00030335
3	rs13210229	84672948	A,NA	G,NA	0.956262,NA	0.00155917,NA	0.00966771,NA	0.0595453,NA	0.000299218	0.000303588
3	rs3778183	84660034	G,G	A,A	0.958251,0.758929	-0.0120665,-0.00471853	0.00988495,0.00999379	0.653254,0.195982	0.000299031	0.00030185
3	rs1145914	83993797	G,G	A,A	0.73161,0.787698	0.0121999,0.00296374	0.00446187,0.0104531	2.20399,0.109706	0.000298546	0.000300232
3	rs2497117	84770179	G,G	A,A	0.954274,0.988095	0.00974295,0.056899	0.00946506,0.0394133	0.518112,0.827288	0.000298047	0.000301921
3	rs971214	84276941	C,NA	T,NA	0.149105,NA	-0.01483,NA	0.0055508,NA	2.12222,NA	0.000297855	0.000302209
3	rs111858701	84677219	C,NA	T,NA	0.988072,NA	0.024981,NA	0.0182119,NA	0.76914,NA	0.000297848	0.000304774
3	rs139952639	83992044	A,A	C,C	0.935388,0.964286	-0.00268058,-0.0337959	0.00804241,0.0230345	0.131412,0.846716	0.000297756	0.000300398
3	rs1170330	83996875	A,A	T,T	0.640159,0.732143	0.0126745,0.000250135	0.00411946,0.00965281	2.67927,0.00907247	0.000297494	0.000299541
3	rs217345	84335225	G,G	A,A	0.236581,0.052579	-0.0187477,-0.0145935	0.0046523,0.0191525	4.2531,0.350585	0.000297274	0.000302495
3	rs9449775	84792980	G,G	A,A	0.827038,0.792659	-0.0119792,-0.00373926	0.00522759,0.0105443	1.65891,0.140939	0.000296772	0.000299502
3	rs139898541	84124782	A,NA	G,NA	0.983101,NA	-0.0073842,NA	0.0153396,NA	0.20049,NA	0.000296723	0.000304606
3	rs1170497	83987234	T,T	C,C	0.73161,0.787698	0.0121578,0.00230097	0.00446187,0.0104531	2.19156,0.083138	0.000296646	0.000298309
3	rs9353159	84658393	T,T	C,C	0.958251,0.758929	-0.0120077,-0.00562318	0.00988495,0.00999379	0.648857,0.241344	0.000296346	0.000299094
3	rs16874032	84539939	C,NA	A,NA	0.95328,NA	0.0011384,NA	0.0093687,NA	0.0441746,NA	0.000296243	0.00030042
3	rs9344380	84658362	C,C	T,T	0.958251,0.759921	-0.0119594,-0.0056311	0.00988495,0.0100079	0.64525,0.241344	0.000296008	0.000298757
3	rs17185242	84837891	G,G	A,A	0.94831,0.994048	0.0149586,-0.00596394	0.00893021,0.0555718	1.02722,0.0387995	0.000295557	0.000299731
3	rs62449275	84835531	C,C	A,A	0.94831,0.994048	0.0149586,-0.0058141	0.00893021,0.0555718	1.02722,0.0377848	0.000295377	0.000299548
3	rs62449274	84835416	A,A	G,G	0.94831,0.994048	0.0149586,-0.0058141	0.00893021,0.0555718	1.02722,0.0377848	0.000295377	0.000299548
3	rs62449272	84834424	T,T	C,C	0.94831,0.994048	0.0149586,-0.00573917	0.00893021,0.0555718	1.02722,0.0372781	0.000295287	0.000299458
3	rs55836441	84621525	C,C	T,T	0.964215,0.758929	-0.0161997,-0.00781281	0.0106439,0.00999379	0.892733,0.362158	0.000295221	0.000298811
3	rs78796405	84350767	A,NA	G,NA	0.978131,NA	-0.00614354,NA	0.0135185,NA	0.187419,NA	0.0002952	0.000302336
3	rs217319	84356242	G,G	A,A	0.236581,0.052579	-0.0186523,-0.0163699	0.0046523,0.0191525	4.21533,0.405927	0.000295181	0.000300384
3	rs76215862	84369815	T,NA	G,NA	0.984095,NA	0.0175623,NA	0.0158037,NA	0.574385,NA	0.000294279	0.000298514
3	rs9362001	84322084	C,C	T,T	0.245527,0.230159	-0.0172257,0.00101148	0.00459376,0.0101552	3.7521,0.0359006	0.000294167	0.000297202
3	rs144749274	83957872	G,NA	C,NA	0.974155,NA	0.01339,NA	0.0124606,NA	0.548892,NA	0.000293811	0.000317463
3	rs1145910	84003056	A,A	G,G	0.640159,0.732143	0.0126788,0.000654001	0.00411946,0.00965281	2.68081,0.0241168	0.000293148	0.000295186
3	rs9344375	84619194	C,C	G,G	0.964215,0.758929	-0.0159651,-0.00806751	0.0106439,0.00999379	0.874092,0.377246	0.000291886	0.000295456
3	rs58485852	84792794	G,G	A,A	0.838966,0.801587	-0.0114126,-0.00606411	0.00537909,0.0107187	1.47024,0.242935	0.000291795	0.000294757
3	rs2497105	84755198	G,G	C,C	0.955268,0.992063	0.0146146,0.0121241	0.00956466,0.0481747	0.897852,0.0962065	0.000291023	0.00029433
3	rs117755696	84113547	G,NA	A,NA	0.985089,NA	-0.0110928,NA	0.0163138,NA	0.304056,NA	0.000290644	0.000298099
3	rs34696671	84555768	C,NA	T,NA	0.95328,NA	0.000869144,NA	0.0093687,NA	0.033349,NA	0.000290456	0.00029461
3	rs117380707	83942698	A,NA	G,NA	0.986084,NA	0.0199236,NA	0.0168779,NA	0.623753,NA	0.000290444	0.000295764
3	rs36060658	84619945	C,NA	T,NA	0.95328,NA	0.000864925,NA	0.0093687,NA	0.0331812,NA	0.000290368	0.000294522
3	rs62449271	84831253	G,G	A,A	0.94831,0.994048	0.0148695,-0.00550686	0.00893021,0.0555718	1.0182,0.0357106	0.000290267	0.000294373
3	rs2324637	84829099	T,T	C,C	0.94831,0.994048	0.0148695,-0.0054994	0.00893021,0.0555718	1.0182,0.0356603	0.000290259	0.000294365
3	rs139921826	84222235	A,NA	G,NA	0.980119,NA	-0.00125524,NA	0.0141639,NA	0.0318056,NA	0.000290082	0.000297502
3	rs62419644	84469592	A,A	C,C	0.960239,0.943452	0.0231692,0.0122284	0.0101186,0.018507	1.6569,0.293474	0.000290068	0.000294241
3	rs13213244	84669951	C,NA	T,NA	0.956262,NA	0.00108518,NA	0.00966771,NA	0.0406596,NA	0.00028926	0.000293558
```
