## Supplementary material for "Characterization of shared and ancestry-specific signals driving complex traits using multi-ancestry fine-mapping": susiex_nc3.cs80.snp

```
BP	SNP	PIP(CS1)	LogBF(CS1,Pop1)	LogBF(CS1,Pop2)	PIP(CS2)	LogBF(CS2,Pop1)	LogBF(CS2,Pop2)	PIP(CS3)	LogBF(CS3,Pop1)	LogBF(CS3,Pop2)
83843449	rs117791936	6.54371e-09	-0.212535	-1.6382e-10	4.59977e-06	-1.65134	-1.6382e-10	0.00110716	-0.198726	-1.6382e-10
83843743	rs651997	4.47718e-10	-1.76714	-1.12749	0.0180655	7.64924	-1.02483	7.32083e-05	-1.76716	-1.14781
83843781	rs12197711	1.41012e-09	-1.2552	-0.492163	0.00246194	5.01755	-0.386186	0.000163031	-1.30955	-0.804783
83845150	rs13216745	2.94783e-07	4.36273	-0.767534	1.675e-06	-1.70467	-0.956863	0.00132681	0.920923	-0.938668
83846149	rs562535	4.45951e-10	-1.76959	-1.12899	0.0234296	7.91285	-1.02844	7.36247e-05	-1.76108	-1.14822
83846821	rs117336243	5.26549e-10	-1.73557	-0.996876	1.61041e-06	-1.67457	-1.02629	8.25137e-05	-1.73972	-1.0556
83850049	rs9444039	2.59335e-09	-1.30687e-10	-1.13809	7.72245e-06	-1.30687e-10	-1.13321	0.000434213	-1.30687e-10	-1.13474
83850809	rs62419253	1.43226e-09	-1.23962	-0.492163	0.00260451	5.07384	-0.386186	0.000165453	-1.29481	-0.804783
83851376	rs144477493	5.34732e-10	-1.7184	-0.998629	1.65273e-06	-1.64705	-1.02786	8.37467e-05	-1.72351	-1.05697
83852141	rs491454	4.57416e-10	-1.76845	-1.10475	0.0243173	7.9395	-1.0179	7.47415e-05	-1.75221	-1.14203
83852191	rs491330	4.52131e-10	-1.7639	-1.12093	0.0167857	7.56076	-1.00982	7.33129e-05	-1.76789	-1.14565
83852984	rs573241	4.52888e-10	-1.76249	-1.12066	0.0148609	7.43852	-1.00938	7.32194e-05	-1.76941	-1.1454
83853720	rs141116581	5.05977e-10	-1.71751	-1.0548	1.578e-06	-1.64568	-1.07551	8.05884e-05	-1.72266	-1.09626
83854166	rs9449579	4.52621e-10	-1.76845	-1.11529	0.0239042	7.9395	-1.03504	7.447e-05	-1.75221	-1.14567
83854406	rs72903896	1.67192e-09	-1.57707	-1.6382e-10	8.07755e-06	-1.08826	-1.6382e-10	0.00096587	-0.335248	-1.6382e-10
83854679	rs688683	4.98517e-10	-1.76746	-1.0197	0.034847	8.13221	-0.850832	7.82632e-05	-1.75301	-1.09519
83854803	rs112383833	5.55551e-10	-1.63735	-1.04148	1.78898e-06	-1.53201	-1.06369	8.79238e-05	-1.64564	-1.08616
83855167	rs41271569	1.80289e-08	0.800939	-1.6382e-10	5.00345e-06	-1.56722	-1.6382e-10	0.000647788	-0.734714	-1.6382e-10
83856282	rs9449582	4.54946e-10	-1.76472	-1.1139	0.0299526	8.16253	-1.0325	7.53046e-05	-1.74155	-1.14519
83857320	rs2295489	2.81959e-09	-1.30687e-10	-1.05445	8.37436e-06	-1.30687e-10	-1.05217	0.000461835	-1.30687e-10	-1.07307
83858073	rs2295488	2.59979e-09	-1.30687e-10	-1.13561	7.74515e-06	-1.30687e-10	-1.13028	0.000435431	-1.30687e-10	-1.13194
83858082	rs79082126	1.37905e-09	-1.76965	-1.6382e-10	1.13221e-05	-0.750592	-1.6382e-10	0.000244731	-1.70812	-1.6382e-10
83858205	rs138375579	1.37912e-09	-1.7696	-1.6382e-10	1.15164e-05	-0.733571	-1.6382e-10	0.00024577	-1.70388	-1.6382e-10
83858932	rs57970996	3.9937e-09	-1.30687e-10	-0.706321	1.03655e-05	-1.30687e-10	-0.838866	0.00060865	-1.30687e-10	-0.797034
83859194	rs482899	4.50028e-10	-1.76781	-1.12168	0.0201582	7.74495	-1.01093	7.35582e-05	-1.7645	-1.1457
83859341	rs141257196	5.06001e-10	-1.7155	-1.05676	1.58014e-06	-1.64259	-1.07724	8.06238e-05	-1.72076	-1.09773
83859627	rs13208108	1.85386e-07	3.92672	-0.795322	1.56536e-06	-1.75278	-0.976447	0.000916701	0.571684	-0.959179
83859945	rs6919763	5.3719e-10	-1.66399	-1.04845	1.71469e-06	-1.56822	-1.06989	8.52354e-05	-1.67139	-1.09147
83861238	rs1925781	2.59585e-09	-1.30687e-10	-1.13713	7.7313e-06	-1.30687e-10	-1.13207	0.000434687	-1.30687e-10	-1.13365
83861835	rs117372745	1.56714e-09	-1.64178	-1.6382e-10	5.16229e-06	-1.53597	-1.6382e-10	0.000377021	-1.27598	-1.6382e-10
83862242	rs1028547	5.50469e-10	-1.63125	-1.05677	1.89688e-06	-1.45988	-1.07725	9.166e-05	-1.59245	-1.09774
83863582	rs3757015	2.70953e-09	-1.09427	-1.6382e-10	9.20986e-06	-0.95707	-1.6382e-10	0.000521986	-0.950637	-1.6382e-10
83863583	rs647231	4.53708e-10	-1.76887	-1.11247	0.0241901	7.94629	-1.02994	7.46988e-05	-1.75013	-1.14468
83864725	rs73749721	2.59585e-09	-1.30687e-10	-1.13713	7.7313e-06	-1.30687e-10	-1.13207	0.000434687	-1.30687e-10	-1.13365
83865459	rs72903899	1.37951e-09	-1.76931	-1.6382e-10	1.09407e-05	-0.784852	-1.6382e-10	0.000242733	-1.71631	-1.6382e-10
83866167	rs57148700	3.03402e-09	-1.30687e-10	-0.981152	8.32276e-06	-1.30687e-10	-1.05835	0.000479718	-1.30687e-10	-1.03508
83866365	rs117917800	5.07511e-10	-1.71448	-1.0548	1.58535e-06	-1.64103	-1.07551	8.08205e-05	-1.71979	-1.09626
83866725	rs74804138	1.50552e-09	-1.6819	-1.6382e-10	4.55411e-06	-1.66132	-1.6382e-10	0.00023017	-1.76946	-1.6382e-10
83867193	rs45480197	1.43073e-09	-1.73285	-1.6382e-10	8.82645e-06	-0.999592	-1.6382e-10	0.000316012	-1.4525	-1.6382e-10
83867590	rs142419323	5.11843e-10	-1.70735	-1.05343	1.6852e-06	-1.58116	-1.0743	8.4143e-05	-1.68053	-1.09523
83867748	rs11970642	1.3275e-07	3.5818	-0.784373	1.55308e-06	-1.76834	-0.968768	0.000695512	0.287501	-0.951131
83867998	rs150722044	5.07645e-10	-1.71448	-1.05453	1.58677e-06	-1.64103	-1.07461	8.09092e-05	-1.71979	-1.09516
83868735	rs664153	5.03839e-10	-1.75999	-1.01655	0.0107141	6.93573	-0.833764	7.83718e-05	-1.75952	-1.08729
83868788	rs521811	4.52146e-10	-1.76827	-1.11652	0.0282286	8.10804	-1.0373	7.4809e-05	-1.74726	-1.14608
83869103	rs10943928	1.37993e-09	-1.30054	-0.468465	0.00199869	4.85013	-0.427225	0.000153024	-1.35237	-0.825317
83870271	rs117404686	5.11959e-10	-1.70842	-1.05213	1.68399e-06	-1.58304	-1.07314	8.41171e-05	-1.68182	-1.09425
83870537	rs6926512	5.6398e-10	-1.62481	-1.03897	1.9457e-06	-1.45028	-1.06144	9.35851e-05	-1.58517	-1.08423
83871006	rs57030616	2.59979e-09	-1.30687e-10	-1.13561	7.74515e-06	-1.30687e-10	-1.13028	0.000435431	-1.30687e-10	-1.13194
83871548	rs59836263	2.59845e-09	-1.30687e-10	-1.13613	7.74045e-06	-1.30687e-10	-1.13088	0.000435179	-1.30687e-10	-1.13252
83873071	rs481325	4.555e-10	-1.76211	-1.11529	0.0387594	8.42282	-1.03504	7.61483e-05	-1.72993	-1.14567
83873072	rs113514043	1.50747e-09	-1.68061	-1.6382e-10	4.18189e-06	-1.74658	-1.6382e-10	0.00023021	-1.76929	-1.6382e-10
83873386	rs12190346	4.38705e-09	-0.612382	-1.6382e-10	2.64129e-05	0.0965081	-1.6382e-10	0.00037273	-1.28742	-1.6382e-10
83874326	rs149272904	5.43419e-10	-1.66413	-1.03679	1.83617e-06	-1.51017	-1.0595	8.96379e-05	-1.62994	-1.08256
83874490	rs117358021	2.70953e-09	-1.09427	-1.6382e-10	9.20986e-06	-0.95707	-1.6382e-10	0.000521986	-0.950637	-1.6382e-10
83875292	rs1813511	8.00835e-10	-1.58077	-0.732372	9.50075e-05	2.14706	-0.770452	0.000141019	-1.51036	-0.749022
83875505	rs144813438	1.38092e-09	-1.76829	-1.6382e-10	6.00504e-06	-1.38475	-1.6382e-10	0.000249464	-1.68896	-1.6382e-10
83875635	rs9449585	2.60129e-09	-1.30687e-10	-1.13503	7.7504e-06	-1.30687e-10	-1.1296	0.000435713	-1.30687e-10	-1.13129
83877496	rs495944	4.4032e-10	-1.76832	-1.14297	0.0187546	7.73334	-1.07149	7.32627e-05	-1.7656	-1.14862
83878605	rs1058807	1.38221e-09	-1.76736	-1.6382e-10	1.2532e-05	-0.649059	-1.6382e-10	0.000251371	-1.68135	-1.6382e-10
83880167	rs473267	4.49424e-10	-1.76436	-1.12647	0.0346825	8.33303	-1.05639	7.55064e-05	-1.73535	-1.14871
83880274	rs474213	4.95281e-10	-1.76507	-1.0286	0.0392254	8.26415	-0.864419	7.82727e-05	-1.74718	-1.1009
83881077	rs79547994	1.42785e-09	-1.73487	-1.6382e-10	4.36142e-06	-1.70455	-1.6382e-10	0.000232144	-1.76092	-1.6382e-10
83881273	rs683792	4.48658e-10	-1.751	-1.14153	0.0503666	8.74276	-1.09302	7.7673e-05	-1.70764	-1.14813
83881740	rs542948	4.49632e-10	-1.74883	-1.14153	0.0513817	8.76272	-1.09302	7.80065e-05	-1.70335	-1.14813
83881993	rs144770972	5.4819e-10	-1.66565	-1.02653	1.84871e-06	-1.51255	-1.0503	9.01963e-05	-1.63169	-1.0746
83882599	rs146570028	5.57567e-10	-1.64683	-1.02838	1.9002e-06	-1.48342	-1.05197	9.20282e-05	-1.61014	-1.07604
83883206	rs150171640	5.62948e-10	-1.66152	-1.00409	1.92844e-06	-1.50609	-1.01454	9.37624e-05	-1.62695	-1.04057
83883501	rs57879575	4.30767e-09	-1.30687e-10	-0.630642	1.10488e-05	-1.30687e-10	-0.775019	0.000651357	-1.30687e-10	-0.72922
83884734	rs522659	4.3967e-10	-1.76462	-1.14815	0.0148395	7.52164	-1.09393	7.33644e-05	-1.7688	-1.14403
83884841	rs16881908	2.60701e-09	-1.30687e-10	-1.13283	7.77029e-06	-1.30687e-10	-1.12704	0.000436785	-1.30687e-10	-1.12884
83886350	rs112280198	5.97356e-10	-1.59126	-1.01502	2.20433e-06	-1.34698	-1.03994	9.96387e-05	-1.54117	-1.06556
83886442	rs76878972	3.57899e-09	-1.30687e-10	-0.815959	1.18024e-05	-1.30687e-10	-0.70904	0.000692018	-1.30687e-10	-0.668666
83887320	rs72905809	1.72036e-09	-1.54851	-1.6382e-10	8.51598e-06	-1.0354	-1.6382e-10	0.00104239	-0.259005	-1.6382e-10
83887495	rs623879	5.46156e-10	-1.61843	-1.07746	0.266649	10.3478	-1.03141	9.18205e-05	-1.54109	-1.14735
83887711	rs72905810	1.37924e-09	-1.76951	-1.6382e-10	1.10829e-05	-0.771942	-1.6382e-10	0.000243472	-1.71328	-1.6382e-10
83887901	rs13197685	8.87275e-08	3.26703	-0.872499	1.46329e-06	-1.76768	-1.02898	0.00062476	0.243586	-1.0145
83888772	rs534172	4.42526e-10	-1.76104	-1.14526	0.0127841	7.35788	-1.07926	7.30596e-05	-1.7696	-1.1474
83890405	rs480537	4.77173e-10	-1.76769	-1.06322	0.0178479	7.53648	-0.924185	7.49135e-05	-1.76823	-1.12371
83890642	rs686786	1.76405e-08	1.68089	-0.901736	0.000393088	3.68877	-0.892079	0.000190026	-0.877897	-1.08322
83893468	rs643160	4.44237e-10	-1.76176	-1.14068	0.0114828	7.23757	-1.06631	7.29363e-05	-1.7696	-1.14909
83894147	rs12333004	2.59965e-09	-1.30687e-10	-1.13566	7.74467e-06	-1.30687e-10	-1.13034	0.000435405	-1.30687e-10	-1.132
83894258	rs524068	4.43913e-10	-1.76287	-1.1403	0.0119885	7.27645	-1.06209	7.29162e-05	-1.76965	-1.14932
83894347	rs145308121	5.31796e-10	-1.6703	-1.05223	1.79355e-06	-1.51991	-1.07324	8.79599e-05	-1.63707	-1.09433
83894382	rs628629	1.60034e-08	1.68056	-0.998799	0.00031855	3.58541	-0.99898	0.000176584	-0.903576	-1.1309
83894892	rs77494302	5.25212e-09	-1.30687e-10	-0.432408	1.3107e-05	-1.30687e-10	-0.604197	0.000779827	-1.30687e-10	-0.549205
83895690	rs116924747	2.53532e-09	-1.16072	-1.6382e-10	5.27235e-06	-1.51487	-1.6382e-10	0.000452117	-1.09434	-1.6382e-10
83896633	rs477061	4.45102e-10	-1.76587	-1.13463	0.0138165	7.40233	-1.04606	7.29347e-05	-1.76924	-1.14948
83897048	rs79352178	5.28703e-09	-1.30687e-10	-0.425782	1.3183e-05	-1.30687e-10	-0.598418	0.00078457	-1.30687e-10	-0.543142
83897530	rs13198278	8.01312e-08	3.17563	-0.883001	1.45096e-06	-1.76925	-1.03587	0.000538864	0.102982	-1.0218
83897565	rs474075	1.76369e-08	1.76821	-0.989256	0.000358661	3.69447	-0.989442	0.0001852	-0.859388	-1.12745
83898805	rs9444040	2.59194e-09	-1.30687e-10	-1.13863	7.71744e-06	-1.30687e-10	-1.13386	0.000433945	-1.30687e-10	-1.13536
83899844	rs521406	4.47065e-10	-1.76353	-1.13256	0.031979	8.26734	-1.07185	7.5576e-05	-1.73358	-1.14956
83900923	rs73749738	2.5885e-09	-1.30687e-10	-1.13996	7.70509e-06	-1.30687e-10	-1.13546	0.000433286	-1.30687e-10	-1.13688
83901381	rs59542025	4.47797e-10	-1.76029	-1.13417	0.0371471	8.41331	-1.06801	7.67594e-05	-1.7182	-1.1494
83901878	rs537069154	1.42629e-09	-1.73596	-1.6382e-10	5.1474e-06	-1.53885	-1.6382e-10	0.000264452	-1.63062	-1.6382e-10
83901888	rs536739	6.84139e-07	5.23997	-0.80285	0.00037445	3.64521	-0.897095	0.00332752	1.96551	-1.0638
83901979	rs139888570	1.41346e-09	-1.745	-1.6382e-10	2.09041e-05	-0.137401	-1.6382e-10	0.000303767	-1.49202	-1.6382e-10
83901991	rs190676594	2.05591e-09	-1.37032	-1.6382e-10	5.26531e-06	-1.5162	-1.6382e-10	0.000266482	-1.62297	-1.6382e-10
83902972	rs140702813	7.53949e-10	-1.26477	-1.1087	2.4057e-06	-1.17764	-1.12186	0.000105534	-1.41535	-1.13389
83903022	rs2295093	2.67549e-09	-1.30687e-10	-1.10691	7.97114e-06	-1.30687e-10	-1.10152	0.000447736	-1.30687e-10	-1.10407
83903048	rs201596246	1.42659e-08	-1.30687e-10	0.566832	3.1972e-05	-1.30687e-10	0.287516	0.00180655	-1.30687e-10	0.290899
83903588	rs180928956	2.05071e-09	-1.37286	-1.6382e-10	5.08704e-06	-1.55065	-1.6382e-10	0.000255941	-1.66333	-1.6382e-10
83903626	rs1180178	5.07535e-10	-1.71181	-1.05742	0.00442032	6.1407	-0.924081	7.56514e-05	-1.76508	-1.11706
83904869	rs77992103	7.53768e-10	-1.47373	-0.899975	5.17295e-06	-0.402165	-1.13174	9.94173e-05	-1.52263	-1.08632
83906898	rs77139795	2.83984e-09	-1.30687e-10	-1.04729	8.4474e-06	-1.30687e-10	-1.04349	0.000474159	-1.30687e-10	-1.04673
83907165	rs73749742	2.7173e-09	-1.30687e-10	-1.0914	8.07538e-06	-1.30687e-10	-1.08853	0.000453636	-1.30687e-10	-1.09098
83907225	rs73749744	2.80632e-09	-1.30687e-10	-1.05916	8.34581e-06	-1.30687e-10	-1.05559	0.000468547	-1.30687e-10	-1.05864
83907345	rs73749745	2.78583e-09	-1.30687e-10	-1.06649	8.28365e-06	-1.30687e-10	-1.06306	0.000465115	-1.30687e-10	-1.06599
83907988	rs59651794	2.79256e-09	-1.30687e-10	-1.06408	8.30408e-06	-1.30687e-10	-1.0606	0.000466243	-1.30687e-10	-1.06357
83908232	rs12190337	7.1786e-10	-1.76706	-0.655457	0.0227131	7.27253	-0.419174	0.00010241	-1.74408	-0.835211
83908486	rs73749746	2.84363e-09	-1.30687e-10	-1.04596	8.45887e-06	-1.30687e-10	-1.04213	0.000474793	-1.30687e-10	-1.0454
83908569	rs16882103	2.82099e-09	-1.30687e-10	-1.05395	8.39026e-06	-1.30687e-10	-1.05027	0.000471002	-1.30687e-10	-1.05341
83908738	rs6902437	5.17753e-10	-1.76766	-0.98164	0.0222383	7.71338	-0.881152	8.3071e-05	-1.70698	-1.0816
83909360	rs9449588	1.08893e-09	-0.85909	-1.14676	1.38304e-06	-1.70361	-1.14946	0.000107972	-1.37689	-1.14952
83910393	rs12197473	5.61112e-10	-1.69491	-0.973969	1.59813e-06	-1.59487	-1.11364	8.00747e-05	-1.676	-1.14931
83910690	rs61291686	5.48995e-10	-1.70934	-0.981365	1.62854e-06	-1.57084	-1.11882	7.87639e-05	-1.69225	-1.14957
83910955	rs12212794	5.47373e-10	-1.70881	-0.984851	1.59217e-06	-1.59195	-1.1203	7.97133e-05	-1.68031	-1.14953
83911101	rs6930206	3.81133e-09	-1.30687e-10	-0.753063	9.89961e-06	-1.30687e-10	-0.88485	0.000582738	-1.30687e-10	-0.84054
83911138	rs6930815	5.4299e-10	-1.71137	-0.99033	1.6285e-06	-1.5671	-1.12258	7.85966e-05	-1.69456	-1.14939
83911265	rs6910518	3.6748e-08	2.58055	-1.0675	1.785e-06	-1.44875	-1.14917	0.000394951	-0.115714	-1.1138
83911334	rs6910678	5.47663e-10	-1.69742	-0.995716	1.58661e-06	-1.59098	-1.12477	7.98619e-05	-1.67882	-1.14916
83911430	rs117542436	5.46924e-10	-1.56327	-1.13122	1.98551e-06	-1.34848	-1.14299	8.12576e-05	-1.6627	-1.14796
83911719	rs4546453	5.44095e-10	-1.70934	-0.99033	1.62243e-06	-1.57084	-1.12258	7.87779e-05	-1.69225	-1.14939
83911801	rs9449589	5.38782e-10	-1.71137	-0.998109	1.62339e-06	-1.5671	-1.12573	7.86252e-05	-1.69456	-1.14903
83912025	rs147691853	3.9987e-09	-0.705071	-1.6382e-10	6.7594e-06	-1.26641	-1.6382e-10	0.000364735	-1.30911	-1.6382e-10
83912806	rs117726105	5.40443e-10	-1.58411	-1.1223	1.93782e-06	-1.37849	-1.13729	8.0322e-05	-1.67754	-1.14469
83913617	rs2143891	1.56363e-08	1.70063	-1.04207	1.54476e-06	-1.59322	-1.14926	0.000269289	-0.485521	-1.12697
83914751	rs9444042	5.03865e-10	-1.7558	-1.02069	1.95341e-06	-1.37217	-1.1356	7.50569e-05	-1.74397	-1.14606
83914823	rs118160719	5.67453e-10	-1.52558	-1.13206	2.09289e-06	-1.29531	-1.14349	8.35092e-05	-1.63512	-1.1482
83915335	rs62421760	2.05988e-08	1.89186	-0.957663	1.43303e-06	-1.76561	-1.05195	0.000220241	-0.751541	-1.06201
83915414	rs9444043	1.01007e-08	1.3034	-1.08184	1.39539e-06	-1.69861	-1.14556	0.000157612	-1.051	-1.09714
83915690	rs6912759	6.94329e-09	0.853414	-1.00668	1.38667e-06	-1.70516	-1.14528	0.000162785	-0.976752	-1.1391
83915821	rs6454317	2.65389e-09	-1.30687e-10	-1.11501	7.93842e-06	-1.30687e-10	-1.10563	0.000444992	-1.30687e-10	-1.11022
83916069	rs13219666	4.71348e-08	2.16672	-0.404749	2.07533e-06	-1.76817	-0.679059	0.000331979	-0.720997	-0.682209
83916502	rs35606488	7.09655e-08	2.52027	-0.349112	2.18943e-06	-1.75907	-0.634633	0.000404656	-0.567312	-0.637929
83917008	rs13207655	4.73838e-09	-0.535345	-1.6382e-10	7.77016e-06	-1.12705	-1.6382e-10	0.000238699	-1.73307	-1.6382e-10
83917066	rs117613061	5.59149e-10	-1.55181	-1.12057	1.9346e-06	-1.38132	-1.13612	8.22287e-05	-1.65483	-1.14394
83917082	rs148923604	2.68293e-09	-1.30687e-10	-1.10413	7.94652e-06	-1.30687e-10	-1.10461	0.000452301	-1.30687e-10	-1.09393
83917103	rs117330323	5.59371e-10	-1.55181	-1.12017	1.93513e-06	-1.38132	-1.13585	8.22431e-05	-1.65483	-1.14377
83917764	rs2324225	4.78375e-10	-1.73038	-1.09803	1.65678e-06	-1.52343	-1.14904	7.60303e-05	-1.76601	-1.11113
83917801	rs2324226	4.78375e-10	-1.73038	-1.09803	1.65678e-06	-1.52343	-1.14904	7.60303e-05	-1.76601	-1.11113
83917890	rs2324227	4.76853e-10	-1.73203	-1.09956	1.65017e-06	-1.5276	-1.14887	7.60954e-05	-1.7665	-1.10979
83917958	rs2324228	4.71904e-10	-1.74246	-1.09956	1.60499e-06	-1.55536	-1.14887	7.59118e-05	-1.76892	-1.10979
83918062	rs12662110	4.97703e-09	-1.30687e-10	-0.486206	1.11242e-05	-1.30687e-10	-0.768219	0.000604542	-1.30687e-10	-0.803806
83918131	rs2324229	2.11359e-08	1.9442	-0.984271	1.67433e-06	-1.52431	-1.13762	0.000363372	-0.166731	-1.14612
83918367	rs1973928	1.71297e-08	1.78978	-1.04001	1.63864e-06	-1.53424	-1.14923	0.000270998	-0.478901	-1.12726
83918375	rs1980511	4.74641e-10	-1.73961	-1.09663	1.61718e-06	-1.54749	-1.14917	7.57592e-05	-1.76839	-1.11232
83918575	rs192121129	2.86963e-09	-1.30687e-10	-1.03686	8.49713e-06	-1.30687e-10	-1.03762	0.000486475	-1.30687e-10	-1.02109
83918651	rs1016615	4.56055e-10	-1.73828	-1.1379	1.64946e-06	-1.54671	-1.13019	7.96968e-05	-1.76792	-1.06213
83918682	rs1016614	4.57429e-10	-1.73521	-1.13796	1.66479e-06	-1.53863	-1.12901	7.98737e-05	-1.76714	-1.06069
83918736	rs144119164	2.57767e-09	-1.30687e-10	-1.14415	8.2177e-06	-1.30687e-10	-1.07105	0.000454	-1.30687e-10	-1.09018
83918942	rs1016613	4.84139e-10	-1.71409	-1.10233	1.72236e-06	-1.48477	-1.14887	7.65511e-05	-1.76008	-1.11024
83919126	rs150850064	2.6715e-09	-1.30687e-10	-1.1084	8.97707e-06	-1.30687e-10	-0.982672	0.000493029	-1.30687e-10	-1.00771
83919735	rs117566934	2.6487e-09	-1.30687e-10	-1.11697	7.92086e-06	-1.30687e-10	-1.10785	0.000444061	-1.30687e-10	-1.11231
83920881	rs11557539	2.65243e-09	-1.30687e-10	-1.11556	7.93347e-06	-1.30687e-10	-1.10625	0.00044473	-1.30687e-10	-1.11081
83920966	rs140378425	8.96783e-09	-1.30687e-10	0.102604	1.71144e-05	-1.30687e-10	-0.337427	0.00110023	-1.30687e-10	-0.205006
83922028	rs145126646	5.90483e-08	1.98732	-1.6382e-10	1.23265e-05	-0.665595	-1.6382e-10	0.0137917	2.32355	-1.6382e-10
83922324	rs117504554	5.5761e-10	-1.55705	-1.11809	1.92439e-06	-1.38832	-1.13442	8.20094e-05	-1.65862	-1.14282
83922447	rs116069073	2.66015e-09	-1.30687e-10	-1.11266	7.95947e-06	-1.30687e-10	-1.10298	0.00044611	-1.30687e-10	-1.10771
83922884	rs143155023	5.60756e-10	-1.55705	-1.11246	1.93205e-06	-1.38832	-1.13044	8.22334e-05	-1.65862	-1.1401
83922916	rs141235410	2.66213e-09	-1.30687e-10	-1.11191	7.96613e-06	-1.30687e-10	-1.10215	0.000446463	-1.30687e-10	-1.10692
83923153	rs6928009	2.66015e-09	-1.30687e-10	-1.11266	7.95947e-06	-1.30687e-10	-1.10298	0.00044611	-1.30687e-10	-1.10771
83923180	rs118162265	9.4185e-10	-1.10827	-1.04268	3.46769e-06	-0.872341	-1.06152	0.000119017	-1.34609	-1.08291
83923283	rs116979468	3.79144e-09	-1.30687e-10	-0.758293	1.25755e-05	-1.30687e-10	-0.645594	0.000730788	-1.30687e-10	-0.614154
83923356	rs1180244	2.02847e-08	1.9172	-0.998372	1.38744e-06	-1.7696	-1.08029	0.000201489	-0.813819	-1.08873
83923716	rs1180243	4.06913e-08	2.66229	-1.04732	2.26839e-06	-1.20875	-1.14952	0.000543575	0.213673	-1.12378
83924402	rs1936821	4.88473e-10	-1.65836	-1.14915	1.97866e-06	-1.42255	-1.07237	9.0476e-05	-1.73935	-0.963844
83924808	rs79070747	5.26845e-10	-1.59537	-1.13652	1.32169e-06	-1.75706	-1.14138	8.31914e-05	-1.65796	-1.12917
83924859	rs139570721	5.34576e-09	-1.30687e-10	-0.414736	1.2774e-05	-1.30687e-10	-0.629936	0.000772251	-1.30687e-10	-0.558968
83924939	rs79337289	3.0361e-09	-1.30687e-10	-0.980465	9.31148e-06	-1.30687e-10	-0.946097	0.000516581	-1.30687e-10	-0.961046
83925065	rs9444045	4.543e-10	-1.76575	-1.11428	1.32188e-06	-1.75251	-1.14578	8.36794e-05	-1.68657	-1.09472
83925089	rs9444046	4.54869e-10	-1.76722	-1.11156	1.32472e-06	-1.74888	-1.14726	8.2519e-05	-1.69399	-1.10126
83925179	rs116963489	1.90029e-09	-1.44903	-1.6382e-10	4.82044e-06	-1.60448	-1.6382e-10	0.000233416	-1.75546	-1.6382e-10
83925458	rs55837963	1.83848e-09	-0.368677	-1.11342	2.95772e-06	-0.970928	-1.122	0.000148946	-1.07117	-1.13353
83925555	rs1180242	4.28818e-09	0.514148	-1.14932	3.91742e-06	-0.718686	-1.09323	0.000192607	-0.983406	-0.96422
83925704	rs79418052	5.21466e-10	-1.60287	-1.13928	1.3064e-06	-1.76668	-1.14339	7.96545e-05	-1.70473	-1.12584
83925852	rs140888622	1.44464e-07	2.88199	-1.6382e-10	0.000210478	2.17203	-1.6382e-10	0.00729151	1.68619	-1.6382e-10
83926046	rs74490794	5.71056e-10	-1.55977	-1.09153	1.95543e-06	-1.39198	-1.11476	8.304e-05	-1.66059	-1.12837
83927211	rs79265271	5.72955e-10	-1.55645	-1.09153	1.96415e-06	-1.38753	-1.11476	8.32393e-05	-1.65819	-1.12837
83927370	rs112579439	1.65991e-09	-1.58428	-1.6382e-10	4.38308e-06	-1.69959	-1.6382e-10	0.000258374	-1.65387	-1.6382e-10
83928135	rs2300465	5.57622e-10	-1.5267	-1.14841	2.24681e-06	-1.30283	-1.065	0.000103184	-1.6191	-0.952669
83928210	rs2300464	6.69778e-10	-1.37126	-1.12059	2.86999e-06	-0.983889	-1.13915	9.73456e-05	-1.55257	-1.07744
83928390	rs12194804	6.51621e-10	-1.37757	-1.14176	3.02582e-06	-0.992766	-1.0774	0.000108715	-1.55722	-0.962322
83929099	rs117364746	1.38038e-09	-1.76868	-1.6382e-10	4.13146e-06	-1.75871	-1.6382e-10	0.00026952	-1.61164	-1.6382e-10
83930594	rs12209246	5.21783e-10	-1.60287	-1.13867	1.30702e-06	-1.76668	-1.14292	7.95827e-05	-1.70473	-1.12675
83931021	rs9444047	8.20562e-10	-1.32773	-0.961075	3.12247e-06	-0.919329	-1.11939	9.33773e-05	-1.52213	-1.1495
83931137	rs117698556	5.54945e-09	-1.30687e-10	-0.37734	1.25165e-05	-1.30687e-10	-0.650294	0.000743945	-1.30687e-10	-0.596311
83931474	rs77805030	1.44453e-09	-1.72326	-1.6382e-10	2.52596e-05	0.0518597	-1.6382e-10	0.000270918	-1.60646	-1.6382e-10
83932070	rs1180241	1.6668e-08	1.80737	-1.08492	1.44129e-06	-1.68194	-1.12986	0.000366499	-0.170494	-1.13379
83932586	rs117917150	7.66638e-10	-1.54558	-0.811196	2.52622e-06	-1.37302	-0.877603	0.00010283	-1.65029	-0.924911
83932731	rs9449593	8.32979e-10	-1.32773	-0.946056	3.14183e-06	-0.919329	-1.11321	9.33767e-05	-1.52213	-1.14951
83932771	rs117735629	7.6235e-10	-1.55119	-0.811196	2.50741e-06	-1.38049	-0.877603	0.00010241	-1.65438	-0.924911
83932940	rs9449594	8.35403e-10	-1.32773	-0.94315	3.14571e-06	-0.919329	-1.11198	9.33826e-05	-1.52213	-1.14944
83933021	rs6913384	8.46651e-10	-1.31436	-0.94315	3.20449e-06	-0.900816	-1.11198	9.43244e-05	-1.51209	-1.14944
83933447	rs112728259	7.64729e-10	-1.55119	-0.808081	2.51442e-06	-1.38049	-0.874809	0.000102671	-1.65438	-0.922371
83933952	rs75566761	7.61765e-10	-1.56705	-0.796106	2.48812e-06	-1.40176	-0.864057	0.000102501	-1.66582	-0.912585
83934311	rs9444048	5.20514e-10	-1.65781	-1.08617	1.7766e-06	-1.45307	-1.14957	7.98295e-05	-1.7078	-1.12059
83934411	rs201574300	2.9325e-09	-1.30687e-10	-1.01518	8.86902e-06	-1.30687e-10	-0.994781	0.000493417	-1.30687e-10	-1.00692
83934444	rs188217566	2.99072e-09	-1.30687e-10	-0.995525	9.12401e-06	-1.30687e-10	-0.966435	0.000507478	-1.30687e-10	-0.978823
83934576	rs192599924	3.21466e-09	-1.30687e-10	-0.923318	8.32554e-06	-1.30687e-10	-1.05802	0.000467773	-1.30687e-10	-1.0603
83935366	rs116845698	7.70098e-10	-1.5592	-0.793079	2.52138e-06	-1.3912	-0.861336	0.000103337	-1.66017	-0.910105
83937523	rs117561952	1.88346e-09	-1.45793	-1.6382e-10	4.78983e-06	-1.61085	-1.6382e-10	0.00023299	-1.75728	-1.6382e-10
83937762	rs1180240	5.15827e-08	2.91402	-1.06187	2.50208e-06	-1.11136	-1.14886	0.000655032	0.387624	-1.11122
83937842	rs80354054	1.04852e-09	-1.22029	-0.823367	3.44601e-06	-1.05163	-0.888503	0.000127274	-1.42712	-0.934807
83937930	rs7739549	8.46475e-10	-1.32773	-0.929984	3.16381e-06	-0.919329	-1.10624	9.34322e-05	-1.52213	-1.14891
83938818	rs140068328	1.50259e-09	-1.68385	-1.6382e-10	4.11834e-06	-1.7619	-1.6382e-10	0.0002554	-1.66545	-1.6382e-10
83938981	rs74576768	2.56781e-09	-1.30687e-10	-1.14798	7.61443e-06	-1.30687e-10	-1.1473	0.00042971	-1.30687e-10	-1.14517
83938983	rs9449595	8.50794e-10	-1.33245	-0.92018	3.23991e-06	-0.899973	-1.10183	9.57412e-05	-1.49836	-1.14827
83939096	rs117798407	7.53838e-10	-1.5897	-0.783916	2.43937e-06	-1.43251	-0.85309	0.000101886	-1.68184	-0.902584
83939446	rs1012741	8.65146e-10	-1.31915	-0.916749	3.30631e-06	-0.881259	-1.10025	9.67775e-05	-1.48786	-1.148
83939595	rs78893892	8.60321e-10	-1.4272	-0.814286	2.96744e-06	-1.20928	-0.880372	0.000112835	-1.55493	-0.927427
83939854	rs71568870	4.16167e-09	-1.30687e-10	-0.665123	1.06457e-05	-1.30687e-10	-0.81219	0.000630107	-1.30687e-10	-0.762388
83940574	rs10455414	7.03182e-10	-1.54054	-0.902636	2.50983e-06	-1.16221	-1.09493	8.26981e-05	-1.64616	-1.14692
83942130	rs118174653	2.93977e-09	-1.30687e-10	-1.01271	8.95426e-06	-1.30687e-10	-0.985216	0.000498367	-1.30687e-10	-0.99694
83942604	rs1180239	5.7024e-08	2.85368	-0.901246	2.58354e-06	-1.11436	-1.11382	0.000631641	0.389496	-1.14945
83942698	rs117380707	2.77227e-09	-1.07137	-1.6382e-10	5.31806e-06	-1.50624	-1.6382e-10	0.000290444	-1.53687	-1.6382e-10
83942725	rs1936819	5.39919e-10	-1.63957	-1.0678	1.8685e-06	-1.40376	-1.14845	8.13576e-05	-1.67915	-1.13028
83943041	rs151333403	7.37598e-10	-1.60429	-0.791108	2.37545e-06	-1.45259	-0.859563	0.000100269	-1.69194	-0.908489
83943261	rs73749765	5.44221e-10	-1.6336	-1.06584	1.88769e-06	-1.39378	-1.14821	8.16887e-05	-1.67415	-1.13121
83943459	rs60675658	5.42053e-10	-1.63957	-1.06386	1.86944e-06	-1.40376	-1.14794	8.12074e-05	-1.67915	-1.13212
83943666	rs1180238	5.68103e-08	2.85368	-0.905001	2.57989e-06	-1.11436	-1.11524	0.000631597	0.389496	-1.14952
83943928	rs1180237	5.6599e-08	2.85368	-0.908727	2.57631e-06	-1.11436	-1.11663	0.000631571	0.389496	-1.14956
83944147	rs1180236	5.42675e-08	2.81531	-0.912424	2.63454e-06	-1.09065	-1.11798	0.000643578	0.408341	-1.14957
83944968	rs148284562	8.24903e-09	0.019056	-1.6382e-10	7.67469e-06	-1.13942	-1.6382e-10	0.000638664	-0.748899	-1.6382e-10
83945353	rs111802679	5.5191e-10	-1.62155	-1.06386	1.92605e-06	-1.37393	-1.14794	8.24454e-05	-1.66402	-1.13212
83945408	rs9449596	5.40463e-10	-1.64251	-1.06386	1.86024e-06	-1.4087	-1.14794	8.10089e-05	-1.68159	-1.13212
83945614	rs1180235	5.52713e-08	2.85053	-0.929319	2.65472e-06	-1.07705	-1.12395	0.000659619	0.432639	-1.14925
83945737	rs16882420	5.40463e-10	-1.64251	-1.06386	1.86024e-06	-1.4087	-1.14794	8.10089e-05	-1.68159	-1.13212
83945756	rs116850170	1.45797e-09	-1.714	-1.6382e-10	4.09047e-06	-1.76868	-1.6382e-10	0.000246973	-1.699	-1.6382e-10
83948730	rs1180232	5.64906e-08	2.88589	-0.94286	2.6794e-06	-1.06332	-1.12843	0.000676435	0.457074	-1.14851
83948817	rs1180231	5.62988e-08	2.88589	-0.946262	2.67652e-06	-1.06332	-1.12951	0.000676611	0.457074	-1.14826
83949021	rs75537058	3.49099e-09	-1.30687e-10	-0.840854	1.05371e-05	-1.30687e-10	-0.822444	0.000562824	-1.30687e-10	-0.875311
83949261	rs1180230	5.61091e-08	2.88589	-0.949636	2.67371e-06	-1.06332	-1.13056	0.000676805	0.457074	-1.14797
83949497	rs9444054	5.38799e-10	-1.64251	-1.06694	1.85949e-06	-1.4087	-1.14834	8.1125e-05	-1.68159	-1.13069
83949690	rs73749768	5.38799e-10	-1.64251	-1.06694	1.85949e-06	-1.4087	-1.14834	8.1125e-05	-1.68159	-1.13069
83949777	rs1180229	1.69316e-08	1.88735	-1.1492	1.48501e-06	-1.65335	-1.12858	0.000406809	-0.0764281	-1.12351
83949826	rs138622292	8.16521e-10	-1.49243	-0.801313	2.73294e-06	-1.30323	-0.868735	0.000107845	-1.61074	-0.916845
83949895	rs117966715	2.88056e-09	-1.30687e-10	-1.03306	8.75611e-06	-1.30687e-10	-1.00759	0.00048775	-1.30687e-10	-1.01847
83950566	rs1180228	5.75613e-08	2.9214	-0.959585	2.70298e-06	-1.04945	-1.13354	0.000694356	0.481646	-1.14694
83951137	rs1180227	5.31329e-08	2.96876	-1.087	2.71314e-06	-1.03529	-1.14395	0.00075942	0.514458	-1.09018
83951709	rs1180226	3.73501e-08	2.4805	-0.951203	2.36787e-06	-1.18432	-1.13104	0.000532528	0.217337	-1.14798
83952189	rs1738632	2.33473e-08	2.15102	-1.09158	1.90356e-06	-1.3911	-1.14252	0.000380479	-0.180065	-1.08678
83952558	rs12196969	9.1275e-10	-1.37287	-0.809461	3.2447e-06	-0.958755	-1.04157	9.44498e-05	-1.53507	-1.12514
83954264	rs983087	1.32695e-08	1.60093	-1.1065	1.56707e-06	-1.60059	-1.12755	0.000372409	-0.141616	-1.14667
83954322	rs1180208	6.19957e-08	3.04312	-1.00709	2.68232e-06	-1.04458	-1.14608	0.000707745	0.49143	-1.13762
83954588	rs1180207	1.29348e-08	1.57265	-1.10377	1.56031e-06	-1.60688	-1.12558	0.000364929	-0.161248	-1.14733
83955020	rs142556663	6.90323e-09	-1.30687e-10	-0.15905	1.41283e-05	-1.30687e-10	-0.529167	0.00075236	-1.30687e-10	-0.585062
83955189	rs144789846	6.71137e-10	-1.59222	-0.897603	2.19534e-06	-1.43596	-0.955045	9.2525e-05	-1.6836	-0.997202
83955201	rs1180206	6.36856e-08	3.07561	-1.01269	2.7142e-06	-1.03194	-1.14691	0.000724925	0.513719	-1.13593
83955228	rs1180205	3.96609e-08	2.59642	-1.00709	2.34268e-06	-1.17997	-1.14608	0.000543053	0.226553	-1.13762
83955245	rs116855098	2.35258e-09	-1.23553	-1.6382e-10	4.82844e-06	-1.60282	-1.6382e-10	0.000265409	-1.627	-1.6382e-10
83955285	rs148398091	1.99298e-09	-1.40141	-1.6382e-10	4.27616e-06	-1.72429	-1.6382e-10	0.00026705	-1.62084	-1.6382e-10
83955807	rs117580692	1.38288e-09	-1.76687	-1.6382e-10	4.11482e-06	-1.76275	-1.6382e-10	0.000265073	-1.62827	-1.6382e-10
83956724	rs1180204	7.25468e-08	3.14822	-0.955032	2.84775e-06	-1.00344	-1.12737	0.000751981	0.563651	-1.14922
83957225	rs1180203	6.53222e-08	3.11185	-1.02356	2.74933e-06	-1.01776	-1.14823	0.000745974	0.538616	-1.1322
83957723	rs1180202	8.205e-08	3.2545	-0.938209	2.9884e-06	-0.961148	-1.12146	0.000808946	0.637029	-1.14957
83957742	rs1180201	1.39338e-08	1.65499	-1.11171	1.5806e-06	-1.58832	-1.13123	0.000387297	-0.10398	-1.14511
83957872	rs144749274	1.37949e-09	-1.76932	-1.6382e-10	2.36578e-05	-0.0136518	-1.6382e-10	0.000293811	-1.52534	-1.6382e-10
83958185	rs9449600	6.04705e-10	-1.4791	-1.11496	1.66308e-06	-1.54943	-1.11924	8.14559e-05	-1.67739	-1.13082
83958340	rs1180200	7.42245e-08	3.21772	-1.00166	2.8757e-06	-0.975861	-1.14519	0.000796911	0.611596	-1.13913
83959023	rs1180199	3.68072e-08	2.65591	-1.14126	2.16594e-06	-1.29689	-1.1076	0.000687339	0.354153	-1.0296
83959048	rs1180198	4.33758e-08	2.69911	-1.02024	1.69531e-06	-1.53322	-1.11626	0.000634145	0.36109	-1.11709
83959124	rs1180197	2.46483e-08	2.24586	-1.13219	1.86273e-06	-1.43373	-1.12157	0.000505358	0.071755	-1.05476
83959165	rs147142575	5.52928e-09	-0.380982	-1.6382e-10	6.11502e-06	-1.3666	-1.6382e-10	0.000475024	-1.04491	-1.6382e-10
83959730	rs9444056	5.75535e-10	-1.49562	-1.14787	1.74215e-06	-1.55209	-1.07014	8.39404e-05	-1.68663	-1.09154
83959858	rs148554537	1.07078e-08	-1.30687e-10	0.27993	2.89546e-05	-1.30687e-10	0.188383	0.00164992	-1.30687e-10	0.200206
83960006	rs1180196	4.60339e-08	2.85358	-1.11524	2.24986e-06	-1.23083	-1.13564	0.00074727	0.491747	-1.0836
83960188	rs2179848	6.34654e-10	-1.49123	-1.05449	1.62181e-06	-1.5469	-1.1469	7.92197e-05	-1.68666	-1.14939
83960295	rs79728098	6.74811e-10	-1.57211	-0.912249	2.22747e-06	-1.40859	-0.967886	9.27867e-05	-1.66943	-1.00854
83960339	rs2179847	5.85895e-10	-1.5065	-1.11915	1.67306e-06	-1.56054	-1.10215	8.13023e-05	-1.6949	-1.1152
83960368	rs149760142	2.75231e-09	-1.30687e-10	-1.0786	7.81672e-06	-1.30687e-10	-1.12108	0.000445164	-1.30687e-10	-1.10983
83960862	rs1180195	4.94027e-08	2.92277	-1.1138	2.30198e-06	-1.20704	-1.13654	0.000782847	0.540214	-1.08555
83961034	rs116924892	6.7148e-10	-1.57211	-0.917196	2.21785e-06	-1.40859	-0.972212	9.24341e-05	-1.66943	-1.01235
83961220	rs117795402	6.70719e-10	-1.57211	-0.91833	2.21566e-06	-1.40859	-0.973202	9.23536e-05	-1.66943	-1.01322
83961797	rs28520401	5.54557e-10	-1.56385	-1.11678	1.61403e-06	-1.59359	-1.10502	8.04307e-05	-1.70325	-1.11763
83962421	rs1180194	7.51596e-08	3.37811	-1.14953	3.39141e-06	-0.893902	-1.0622	0.00111402	0.752661	-0.945212
83962702	rs73749769	7.1887e-10	-1.43262	-0.988495	1.99799e-06	-1.33592	-1.14928	8.17594e-05	-1.65538	-1.14912
83962797	rs1180193	4.35569e-09	-0.619558	-1.6382e-10	9.32281e-06	-0.944881	-1.6382e-10	0.000318937	-1.44328	-1.6382e-10
83963401	rs118081320	6.38462e-09	-1.30687e-10	-0.237147	1.40261e-05	-1.30687e-10	-0.536423	0.000838427	-1.30687e-10	-0.476749
83964566	rs147535612	3.05299e-09	-1.30687e-10	-0.974918	9.27278e-06	-1.30687e-10	-0.950262	0.000476901	-1.30687e-10	-1.04097
83964709	rs1180192	1.08457e-08	1.41796	-1.12523	1.38558e-06	-1.74397	-1.10726	0.000185786	-1.00177	-0.981911
83965006	rs1180191	1.28364e-08	1.59197	-1.13073	1.38618e-06	-1.73617	-1.11462	0.000193093	-0.948186	-0.996919
83965473	rs117607383	2.57316e-09	-1.30687e-10	-1.1459	7.60663e-06	-1.30687e-10	-1.14832	0.000427954	-1.30687e-10	-1.14926
83966042	rs12193457	6.36349e-10	-1.51662	-1.02642	1.62562e-06	-1.54319	-1.14827	7.6179e-05	-1.72631	-1.14888
83966335	rs1180190	1.3852e-08	1.66897	-1.13158	1.3958e-06	-1.72809	-1.11578	0.000200141	-0.909902	-0.999353
83966374	rs118026421	1.38063e-09	-1.7685	-1.6382e-10	3.29933e-05	0.318959	-1.6382e-10	0.000314472	-1.45738	-1.6382e-10
83966749	rs117847557	1.38222e-09	-1.76735	-1.6382e-10	3.16914e-05	0.2787	-1.6382e-10	0.000309652	-1.47283	-1.6382e-10
83966846	rs140398314	1.37938e-09	-1.7694	-1.6382e-10	4.10684e-06	-1.76469	-1.6382e-10	0.000248233	-1.69391	-1.6382e-10
83966928	rs1180189	1.40505e-08	1.68235	-1.13073	1.3994e-06	-1.72667	-1.11462	0.000198974	-0.918184	-0.996919
83966941	rs149918513	9.54591e-09	-1.30687e-10	0.165073	1.97954e-05	-1.30687e-10	-0.191896	0.00110869	-1.30687e-10	-0.197342
83967295	rs1180188	1.40505e-08	1.68235	-1.13073	1.3994e-06	-1.72667	-1.11462	0.000198974	-0.918184	-0.996919
83967454	rs1180187	1.76942e-08	1.91956	-1.13736	1.51796e-06	-1.64411	-1.11587	0.000166623	-1.05818	-1.03436
83967755	rs147810516	5.87107e-09	-1.30687e-10	-0.321002	1.10053e-05	-1.30687e-10	-0.778968	0.000685383	-1.30687e-10	-0.6783
83968419	rs56323856	7.41561e-10	-1.48242	-0.907615	1.70885e-06	-1.51078	-1.13075	7.90451e-05	-1.71152	-1.12674
83968946	rs1180186	7.42236e-08	3.36097	-1.14492	3.25397e-06	-0.898937	-1.09853	0.000995482	0.698794	-1.00384
83969424	rs7745864	6.14198e-10	-1.53622	-1.04226	1.57956e-06	-1.57125	-1.14895	7.57347e-05	-1.7315	-1.14954
83969447	rs7745988	6.54636e-10	-1.38877	-1.12594	1.81966e-06	-1.45778	-1.12092	8.17936e-05	-1.67545	-1.12863
83969907	rs184967830	2.58096e-09	-1.30687e-10	-1.14288	7.64541e-06	-1.30687e-10	-1.14324	0.000428429	-1.30687e-10	-1.14815
83970138	rs9449601	5.34236e-10	-1.58219	-1.13576	1.55645e-06	-1.60496	-1.12998	7.56976e-05	-1.75057	-1.13096
83970313	rs1180185	7.52e-08	3.37193	-1.14282	3.27765e-06	-0.883695	-1.10652	0.000990052	0.706746	-1.01727
83970665	rs1180184	7.43144e-08	3.21899	-1.00172	2.03906e-06	-1.3516	-1.11326	0.000932395	0.744036	-1.11456
83971863	rs13202010	5.32459e-10	-1.57805	-1.14324	1.58148e-06	-1.60107	-1.11792	7.66983e-05	-1.74923	-1.11916
83971940	rs78831301	1.18621e-08	-1.30687e-10	0.38231	2.00857e-05	-1.30687e-10	-0.177339	0.00130728	-1.30687e-10	-0.0325763
83972041	rs1180183	2.68602e-08	2.34788	-1.14827	1.93003e-06	-1.3775	-1.14231	0.000670491	0.364401	-1.06467
83972313	rs1954537	5.31224e-10	-1.57805	-1.14557	1.59107e-06	-1.60107	-1.11187	7.71546e-05	-1.74923	-1.11323
83972336	rs1954538	5.26861e-10	-1.58629	-1.14557	1.57882e-06	-1.6088	-1.11187	7.69519e-05	-1.75186	-1.11323
83974451	rs112931286	2.75845e-09	-1.30687e-10	-1.07637	7.6664e-06	-1.30687e-10	-1.1405	0.000435374	-1.30687e-10	-1.13207
83975125	rs77018900	1.60636e-07	2.9881	-1.6382e-10	1.84756e-05	-0.260896	-1.6382e-10	0.0062438	1.53107	-1.6382e-10
83975272	rs1180182	2.57511e-08	2.21672	-1.05928	2.29692e-06	-1.37089	-0.974887	0.000394857	-0.466378	-0.763376
83975529	rs34326691	7.00688e-10	-1.39734	-1.04939	3.0567e-06	-1.09676	-0.96325	0.00010981	-1.58378	-0.925749
83976134	rs2038242	2.51318e-08	1.42473	-0.291632	1.29343e-05	0.297832	-0.915293	0.000561577	-0.0233752	-0.854152
83976295	rs16882847	3.83284e-09	-1.30687e-10	-0.747434	9.21975e-06	-1.30687e-10	-0.955998	0.00053769	-1.30687e-10	-0.920995
83976802	rs767144	3.87142e-08	2.7133	-1.14813	1.87393e-06	-1.40407	-1.14524	0.000392737	-0.151699	-1.08344
83977714	rs1144196	3.87241e-08	2.7133	-1.14788	1.87475e-06	-1.40407	-1.1448	0.000393393	-0.151699	-1.08177
83977925	rs142555484	3.06609e-09	-1.30687e-10	-0.970637	8.4171e-06	-1.30687e-10	-1.04708	0.000481096	-1.30687e-10	-1.03221
83978131	rs9449602	4.13297e-09	0.216449	-0.888493	3.2097e-06	-0.881812	-1.12936	0.000161808	-1.00774	-1.11413
83978225	rs1144195	1.10564e-06	5.89897	-0.981834	9.59361e-06	0.232321	-1.14857	0.00154222	1.27027	-1.13757
83978378	rs1144194	7.38757e-08	3.32453	-1.11318	3.79272e-06	-0.76915	-1.07511	0.000593583	0.10616	-0.928259
83978563	rs117141528	6.52454e-10	-1.44318	-1.07488	2.6073e-06	-1.22034	-0.998691	0.000100167	-1.63667	-0.964772
83978645	rs149676617	1.2312e-08	-1.30687e-10	0.419533	2.40949e-05	-1.30687e-10	0.00465534	0.00137442	-1.30687e-10	0.0175113
83979034	rs1144193	1.34845e-06	6.01088	-0.895205	6.62487e-06	-0.152504	-1.13401	0.00114568	0.984764	-1.14929
83979368	rs116850432	1.86963e-09	-1.4653	-1.6382e-10	4.49706e-06	-1.67392	-1.6382e-10	0.000230185	-1.76939	-1.6382e-10
83979447	rs1013318	6.41555e-08	3.20906	-1.13879	2.74392e-06	-1.05359	-1.11437	0.000409518	-0.192833	-1.00046
83979611	rs1013317	1.12549e-07	3.53331	-0.900964	1.70941e-06	-1.59584	-1.04536	0.000379382	-0.218708	-1.05103
83980229	rs111697157	4.15729e-09	-1.30687e-10	-0.666175	9.65349e-06	-1.30687e-10	-0.910026	0.000561665	-1.30687e-10	-0.877371
83980242	rs185415274	2.60509e-09	-1.30687e-10	-1.13357	7.73026e-06	-1.30687e-10	-1.1322	0.000440438	-1.30687e-10	-1.12051
83980304	rs12190680	6.41515e-10	-1.45918	-1.07579	2.5503e-06	-1.24115	-0.999982	9.90147e-05	-1.64681	-0.966201
83980929	rs1144192	6.20476e-08	3.17705	-1.14018	2.70398e-06	-1.0657	-1.11692	0.000400085	-0.210828	-1.00577
83981512	rs1144191	6.20897e-08	3.17772	-1.14018	2.71871e-06	-1.06027	-1.11692	0.000408661	-0.189619	-1.00577
83981659	rs142912879	4.13646e-09	-1.30687e-10	-0.671198	9.61945e-06	-1.30687e-10	-0.913558	0.000559554	-1.30687e-10	-0.881137
83981858	rs1144190	3.58419e-08	2.63391	-1.14583	1.58165e-06	-1.5703	-1.14857	0.000287721	-0.422623	-1.12366
83982263	rs1144189	6.20487e-08	3.17772	-1.14084	2.71533e-06	-1.06027	-1.11816	0.000407592	-0.189619	-1.00839
83982351	rs7770089	6.34053e-10	-1.46998	-1.07669	2.51132e-06	-1.25527	-1.00127	9.8208e-05	-1.65357	-0.967624
83982522	rs7770565	6.34625e-10	-1.46998	-1.07579	2.51455e-06	-1.25527	-0.999982	9.83479e-05	-1.65357	-0.966201
83983541	rs144488955	1.78971e-09	-1.50898	-1.6382e-10	6.41937e-06	-1.31803	-1.6382e-10	0.000317175	-1.44882	-1.6382e-10
83984097	rs1144188	6.86448e-08	3.28059	-1.14268	2.79909e-06	-1.02631	-1.12175	0.000419767	-0.152469	-1.01611
83984520	rs79940652	4.56958e-09	-1.30687e-10	-0.571618	1.03308e-05	-1.30687e-10	-0.842212	0.000603602	-1.30687e-10	-0.805362
83985930	rs117190086	1.45413e-09	-1.71663	-1.6382e-10	4.17115e-06	-1.74915	-1.6382e-10	0.000230376	-1.76857	-1.6382e-10
83986196	rs1144187	6.38029e-08	3.20906	-1.1443	2.7146e-06	-1.05359	-1.12511	0.000400148	-0.192833	-1.02361
83986823	rs6917618	6.09579e-10	-1.51024	-1.07579	2.38426e-06	-1.30848	-0.999982	9.59664e-05	-1.67808	-0.966201
83987200	rs113798486	3.69271e-09	-1.30687e-10	-0.784679	8.9779e-06	-1.30687e-10	-0.98258	0.000521894	-1.30687e-10	-0.950812
83987234	rs1170497	4.00451e-08	2.73982	-1.14086	1.62326e-06	-1.54741	-1.1455	0.000296646	-0.382738	-1.133
83987602	rs1170498	3.41832e-07	4.61069	-0.867404	3.34451e-06	-0.843435	-1.12659	0.000434689	0.0158285	-1.14947
83987778	rs76153164	3.68413e-09	-1.30687e-10	-0.787005	8.96379e-06	-1.30687e-10	-0.984152	0.000521	-1.30687e-10	-0.952528
83988664	rs73749778	1.18378e-09	-1.00806	-0.914261	1.47667e-06	-1.65151	-1.13604	8.33054e-05	-1.66256	-1.1232
83988720	rs76955988	3.82999e-09	-1.30687e-10	-0.748178	9.02813e-06	-1.30687e-10	-0.977	0.000494369	-1.30687e-10	-1.005
83988725	rs73749779	5.00733e-09	0.434124	-0.914261	3.69471e-06	-0.734399	-1.13604	0.000183886	-0.870761	-1.1232
83988861	rs1145917	4.12654e-08	2.76778	-1.1388	1.63578e-06	-1.54117	-1.14406	0.000300512	-0.367212	-1.13558
83988986	rs1145916	3.89749e-07	4.72932	-0.854861	3.53399e-06	-0.792005	-1.12291	0.000473222	0.10039	-1.1491
83989491	rs4312958	2.71139e-09	-1.30687e-10	-1.09358	7.78769e-06	-1.30687e-10	-1.1248	0.000490924	-1.30687e-10	-1.01199
83989771	rs1145915	4.32508e-08	2.81345	-1.13748	1.65542e-06	-1.53069	-1.14261	0.000313535	-0.322522	-1.13785
83990026	rs12660638	4.02478e-09	-1.30687e-10	-0.698568	9.40662e-06	-1.30687e-10	-0.935932	0.000514799	-1.30687e-10	-0.964501
83990210	rs2031170	2.70684e-09	-1.30687e-10	-1.09526	7.78934e-06	-1.30687e-10	-1.12459	0.000491331	-1.30687e-10	-1.01116
83990337	rs12662214	3.38497e-09	-1.30687e-10	-0.871693	8.34192e-06	-1.30687e-10	-1.05605	0.000461122	-1.30687e-10	-1.07461
83990510	rs7746973	5.96877e-10	-1.53404	-1.07305	2.31835e-06	-1.34039	-0.996094	9.50492e-05	-1.69198	-0.961899
83991242	rs79991124	3.80435e-09	-1.30687e-10	-0.754893	9.16237e-06	-1.30687e-10	-0.96224	0.000533576	-1.30687e-10	-0.928676
83991265	rs111609708	3.79357e-09	-1.30687e-10	-0.757733	9.14448e-06	-1.30687e-10	-0.964195	0.000532444	-1.30687e-10	-0.930799
83991269	rs141272819	2.6991e-09	-1.30687e-10	-1.09812	7.74906e-06	-1.30687e-10	-1.12977	0.00042933	-1.30687e-10	-1.14605
83991315	rs113867678	5.99465e-10	-1.52971	-1.07305	2.29517e-06	-1.35045	-0.996094	9.50487e-05	-1.69199	-0.961899
83991710	rs1170500	4.28719e-08	2.81633	-1.14916	2.35209e-06	-1.18334	-1.1387	0.00031728	-0.390603	-1.05789
83991861	rs1170501	7.13254e-08	3.32537	-1.14916	2.84601e-06	-0.992727	-1.1387	0.000421986	-0.105416	-1.05789
83991957	rs4346833	5.92125e-10	-1.54295	-1.07212	2.29355e-06	-1.35246	-0.994787	9.47041e-05	-1.69707	-0.960454
83991972	rs1170502	4.47982e-08	2.84478	-1.13365	1.67133e-06	-1.52349	-1.14023	0.000318306	-0.304894	-1.14037
83992044	rs139952639	6.21198e-09	-0.229682	-0.0348783	2.63648e-06	-1.64232	-0.565581	0.000297756	-1.06477	-0.447231
83992184	rs112154594	3.72575e-09	-1.30687e-10	-0.775771	9.03232e-06	-1.30687e-10	-0.976536	0.000525344	-1.30687e-10	-0.944224
83992230	rs145881989	1.67102e-08	-1.30687e-10	0.724981	2.64832e-05	-1.30687e-10	0.099167	0.00175608	-1.30687e-10	0.262559
83992815	rs113015495	3.76053e-09	-1.30687e-10	-0.76648	9.08976e-06	-1.30687e-10	-0.970196	0.000528982	-1.30687e-10	-0.937323
83993379	rs117759737	2.00011e-08	1.74725	-0.842503	3.80377e-05	1.04202	-0.580787	0.00141616	0.567129	-0.519701
83993569	rs1170504	6.65912e-08	3.2571	-1.14957	2.76233e-06	-1.01925	-1.14202	0.000401748	-0.144335	-1.06812
83993797	rs1145914	4.15841e-08	2.76778	-1.1311	1.64529e-06	-1.54117	-1.13826	0.000298546	-0.367212	-1.14214
83993928	rs1145913	6.42124e-08	3.22072	-1.14957	2.70942e-06	-1.03859	-1.14202	0.000385347	-0.186016	-1.06812
83994757	rs1145912	6.90227e-08	3.29297	-1.14957	2.79933e-06	-1.00535	-1.14262	0.000409229	-0.12391	-1.07009
83995167	rs1143795	4.50358e-08	2.84478	-1.12836	1.67827e-06	-1.52349	-1.13609	0.00031724	-0.304894	-1.14372
83995480	rs59651050	4.63501e-09	0.381973	-0.939374	3.54583e-06	-0.770045	-1.14153	0.000176476	-0.903954	-1.13114
83995864	rs13192303	5.783e-10	-1.56515	-1.07356	2.22056e-06	-1.38277	-0.996816	9.33359e-05	-1.70938	-0.962697
83996828	rs76759736	3.73462e-09	-1.30687e-10	-0.773394	9.04695e-06	-1.30687e-10	-0.974918	0.000526271	-1.30687e-10	-0.942461
83996875	rs1170330	3.27231e-08	2.54604	-1.149	2.01477e-06	-1.33888	-1.13796	0.000297494	-0.457112	-1.05577
83998160	rs1170329	2.28077e-08	2.18445	-1.14839	1.79115e-06	-1.45888	-1.13561	0.0002384	-0.685055	-1.04927
83998678	rs9444061	4.5307e-09	0.368271	-0.948433	3.50695e-06	-0.779378	-1.14322	0.000174494	-0.912638	-1.13375
83998845	rs9449604	4.50147e-09	0.361796	-0.948433	3.49154e-06	-0.783783	-1.14322	0.00017378	-0.916736	-1.13375
83999533	rs10455416	5.73182e-10	-1.58618	-1.06141	2.19382e-06	-1.41192	-0.97978	9.40511e-05	-1.72054	-0.943903
83999717	rs78663616	3.58053e-09	-1.30687e-10	-0.815527	8.79442e-06	-1.30687e-10	-1.00323	0.000510237	-1.30687e-10	-0.973401
84000082	rs144869859	9.6887e-09	0.17992	-1.6382e-10	1.18258e-05	-0.707061	-1.6382e-10	0.000416927	-1.17537	-1.6382e-10
84000234	rs1170459	3.34555e-07	4.80613	-1.08437	3.58958e-06	-0.751202	-1.14811	0.000676093	0.417688	-1.10963
84000293	rs1170458	3.39786e-08	2.58426	-1.14957	2.03884e-06	-1.3229	-1.14206	0.000306011	-0.416424	-1.06823
84000881	rs1170354	1.79585e-07	3.97887	-0.879266	2.48277e-06	-1.13808	-1.12988	0.000349505	-0.202187	-1.14957
84000887	rs1170353	1.81728e-07	3.97887	-0.867404	2.49097e-06	-1.13808	-1.12659	0.000349539	-0.202187	-1.14947
84000931	rs1170352	3.50086e-08	2.61411	-1.14956	2.05611e-06	-1.31331	-1.14322	0.00030993	-0.399758	-1.07217
84002172	rs148525210	2.71127e-09	-1.30687e-10	-1.09362	8.0261e-06	-1.30687e-10	-1.09465	0.000444671	-1.30687e-10	-1.11094
84002322	rs150648728	1.72208e-08	-1.30687e-10	0.755078	4.00184e-05	-1.30687e-10	0.511993	0.00231958	-1.30687e-10	0.540865
84002646	rs71568871	5.73729e-10	-1.59034	-1.0563	2.19656e-06	-1.41773	-0.972722	9.45815e-05	-1.72267	-0.936142
84002647	rs146505852	8.47365e-09	-1.30687e-10	0.0459218	1.79598e-05	-1.30687e-10	-0.289207	0.000935895	-1.30687e-10	-0.366774
84002954	rs1145911	7.47547e-07	5.36823	-0.842473	5.01941e-06	-0.444936	-1.1191	0.000767543	0.583404	-1.14849
84003056	rs1145910	3.28048e-08	2.54909	-1.14956	2.00614e-06	-1.33791	-1.14322	0.000293148	-0.455428	-1.07217
84003291	rs1145909	2.82831e-09	-1.05136	-1.6382e-10	9.73714e-06	-0.901398	-1.6382e-10	0.000232735	-1.75838	-1.6382e-10
84004138	rs12209025	5.63479e-10	-1.60999	-1.05467	2.14121e-06	-1.44549	-0.970485	9.38913e-05	-1.73245	-0.933686
84004252	rs118131306	1.59786e-08	1.61054	-0.930325	2.69829e-05	0.834464	-0.716604	0.0010916	0.44878	-0.66166
84004262	rs73749784	3.1129e-09	0.0359509	-0.991435	3.53313e-06	-0.76642	-1.14874	0.00015725	-1.00648	-1.14395
84005472	rs12197482	5.62463e-10	-1.61386	-1.05261	2.13545e-06	-1.45101	-0.967655	9.40088e-05	-1.73431	-0.930579
84005867	rs1143796	4.89281e-08	2.94643	-1.14711	2.42968e-06	-1.14118	-1.14841	0.000321828	-0.33884	-1.09542
84005872	rs78366486	9.71521e-09	0.182653	-1.6382e-10	7.3562e-06	-1.1818	-1.6382e-10	0.000862113	-0.448891	-1.6382e-10
84006453	rs9449605	2.60431e-09	-0.13145	-1.00242	3.11998e-06	-0.890164	-1.14935	0.000140966	-1.11389	-1.14586
84006982	rs79639496	3.50512e-09	-1.30687e-10	-0.836815	8.6724e-06	-1.30687e-10	-1.0172	0.000502458	-1.30687e-10	-0.988765
84007724	rs112590319	3.38588e-09	-1.30687e-10	-0.871426	8.48231e-06	-1.30687e-10	-1.03936	0.000490283	-1.30687e-10	-1.0133
84008186	rs1170512	4.89281e-08	2.94643	-1.14711	2.42968e-06	-1.14118	-1.14841	0.000321828	-0.33884	-1.09542
84008588	rs1170513	5.61437e-07	5.32305	-1.08359	5.31351e-06	-0.35887	-1.14822	0.00089898	0.703225	-1.11024
84009042	rs1170514	6.46108e-07	5.24789	-0.867959	5.22726e-06	-0.39671	-1.12675	0.000790033	0.613281	-1.14948
84009682	rs13195887	5.63334e-10	-1.599	-1.06592	2.20191e-06	-1.40195	-0.986071	9.29582e-05	-1.7253	-0.950832
84009979	rs117385593	7.82345e-09	-0.0339139	-1.6382e-10	1.77795e-05	-0.299299	-1.6382e-10	0.00118121	-0.133986	-1.6382e-10
84010605	rs1170515	4.48439e-08	2.81345	-1.10131	1.70447e-06	-1.53069	-1.11341	0.00030988	-0.322522	-1.14957
84010693	rs1170516	5.54374e-08	3.07167	-1.14745	2.53804e-06	-1.0978	-1.14815	0.000365418	-0.213458	-1.09378
84011092	rs118189348	1.00643e-07	2.52054	-1.6382e-10	0.000108138	1.50607	-1.6382e-10	0.00310107	0.831227	-1.6382e-10
84011913	rs1170518	3.74292e-07	4.74501	-0.911015	3.82342e-06	-0.698472	-1.13773	0.000674157	0.453688	-1.1485
84011961	rs1170519	3.72871e-07	4.74501	-0.914819	3.82022e-06	-0.698472	-1.13857	0.00067434	0.453688	-1.14823
84012560	rs3798894	3.10823e-09	0.0537615	-1.01075	3.57746e-06	-0.753133	-1.14956	0.000158587	-0.99489	-1.14708
84012565	rs10943929	5.60959e-10	-1.62849	-1.04065	2.12515e-06	-1.4721	-0.951405	9.505e-05	-1.74109	-0.912784
84012568	rs3798893	3.25666e-09	0.101926	-1.01226	3.7087e-06	-0.717092	-1.14957	0.00016363	-0.963385	-1.14728
84012619	rs1144185	3.08228e-08	2.48646	-1.14925	1.96311e-06	-1.35756	-1.14526	0.00028108	-0.489875	-1.07976
84014398	rs1145908	5.36603e-08	3.03991	-1.14828	2.41188e-06	-1.14965	-1.14729	0.00032428	-0.337765	-1.0889
84014605	rs117975782	2.32731e-09	-1.24632	-1.6382e-10	2.78457e-05	0.149332	-1.6382e-10	0.000432556	-1.13857	-1.6382e-10
84015997	rs2023577	7.74235e-09	-1.30687e-10	-0.044334	1.7775e-05	-1.30687e-10	-0.299552	0.00101289	-1.30687e-10	-0.287717
84016297	rs117886733	1.58131e-09	-1.63278	-1.6382e-10	4.1986e-06	-1.74259	-1.6382e-10	0.000268004	-1.61728	-1.6382e-10
84016864	rs74527855	2.10219e-09	-1.34806	-1.6382e-10	5.1624e-06	-1.53594	-1.6382e-10	0.000314544	-1.45715	-1.6382e-10
84016880	rs73749789	2.85206e-09	-0.0271023	-1.01589	3.36862e-06	-0.813277	-1.14956	0.000150395	-1.04728	-1.14773
84017751	rs111292115	5.29898e-10	-1.6671	-1.05901	1.59778e-06	-1.71317	-0.995567	9.48029e-05	-1.67644	-0.980037
84017921	rs1144184	6.06218e-07	5.163	-0.8468	5.03081e-06	-0.441314	-1.12045	0.0007343	0.53937	-1.14873
84019824	rs1781746	9.64067e-07	5.87113	-1.09101	4.31429e-06	-0.779181	-0.936232	0.00106034	0.659566	-0.901494
84019825	rs1781747	6.80129e-07	5.53917	-1.10792	3.4284e-06	-0.924199	-1.02105	0.00093323	0.469742	-0.839368
84020099	rs1144183	4.52743e-07	5.13091	-1.10662	5.30435e-06	-0.485504	-1.02331	0.00104049	0.584289	-0.845118
84020324	rs1170348	6.07589e-06	7.76764	-1.1466	6.04302e-06	-0.335939	-1.0425	0.00192767	1.26302	-0.907227
84021294	rs1170347	9.10518e-07	5.75101	-1.02804	4.87377e-06	-0.767117	-0.826361	0.00116419	0.635414	-0.783907
84021449	rs113047827	4.39424e-09	-1.30687e-10	-0.610745	1.00498e-05	-1.30687e-10	-0.869793	0.000594302	-1.30687e-10	-0.820889
84021751	rs1170346	4.55648e-07	5.10515	-1.07447	3.27998e-06	-1.02351	-0.965994	0.00083052	0.270316	-0.756542
84022658	rs1170448	8.0263e-07	5.67319	-1.07633	3.81977e-06	-0.868247	-0.968909	0.00108537	0.54221	-0.760812
84022835	rs16883694	2.26653e-09	-1.27279	-1.6382e-10	9.62275e-06	-0.913215	-1.6382e-10	0.000647073	-0.735819	-1.6382e-10
84023090	rs1144182	8.39391e-07	5.71611	-1.07447	3.88872e-06	-0.853269	-0.965994	0.00111643	0.566159	-0.756542
84023171	rs1144181	8.39391e-07	5.71611	-1.07447	3.88872e-06	-0.853269	-0.965994	0.00111643	0.566159	-0.756542
84024620	rs1144180	2.54834e-08	2.28259	-1.13561	1.771e-06	-1.48792	-1.11788	0.000265873	-0.507607	-1.11765
84025802	rs1170466	6.01104e-07	5.32916	-1.02143	4.1864e-06	-0.929862	-0.815641	0.000911131	0.378918	-0.772509
84025971	rs78492193	1.42068e-09	-1.7399	-1.6382e-10	6.51306e-06	-1.30354	-1.6382e-10	0.000253791	-1.67177	-1.6382e-10
84026223	rs76874470	1.40572e-09	-1.75049	-1.6382e-10	6.24731e-06	-1.34519	-1.6382e-10	0.000257955	-1.65549	-1.6382e-10
84026572	rs1144179	4.3025e-07	5.04591	-1.07259	3.20173e-06	-1.0506	-0.963057	0.000793882	0.220906	-0.752249
84029716	rs1144178	4.13799e-07	5.00502	-1.07068	3.16899e-06	-1.06384	-0.960096	0.000779911	0.198835	-0.747932
84029793	rs1144177	4.13799e-07	5.00502	-1.07068	3.16899e-06	-1.06384	-0.960096	0.000779911	0.198835	-0.747932
84030074	rs12201215	2.45994e-09	-0.260393	-0.93051	7.33958e-06	-0.376388	-0.807675	0.000206671	-1.11887	-0.75828
84030422	rs750384	3.9727e-07	4.96426	-1.07068	3.1277e-06	-1.07695	-0.960096	0.000762982	0.17689	-0.747932
84030582	rs750385	2.65226e-09	-1.11563	-1.6382e-10	1.02704e-05	-0.848083	-1.6382e-10	0.000237385	-1.7386	-1.6382e-10
84030692	rs750386	5.7782e-07	5.29194	-1.02372	4.11799e-06	-0.942629	-0.819351	0.000889174	0.358469	-0.776453
84031251	rs1170339	3.9727e-07	4.96426	-1.07068	3.1277e-06	-1.07695	-0.960096	0.000762982	0.17689	-0.747932
84031425	rs73474713	2.57091e-09	-1.30687e-10	-1.14678	7.61957e-06	-1.30687e-10	-1.14663	0.000460129	-1.30687e-10	-1.07677
84033184	rs1170340	3.9727e-07	4.96426	-1.07068	3.1277e-06	-1.07695	-0.960096	0.000762982	0.17689	-0.747932
84033752	rs61336621	4.7411e-09	-1.30687e-10	-0.53477	1.06228e-05	-1.30687e-10	-0.814347	0.000630981	-1.30687e-10	-0.761002
84034415	rs1170342	1.65683e-06	6.29557	-0.97395	3.3111e-06	-0.833407	-1.14666	0.000663999	0.403891	-1.11389
84034779	rs1170343	3.8374e-07	4.92768	-1.06875	3.10056e-06	-1.08865	-0.957112	0.000751394	0.157246	-0.743594
84034784	rs147705032	3.50124e-09	-1.30687e-10	-0.837922	1.41152e-05	-1.30687e-10	-0.530095	0.000802118	-1.30687e-10	-0.521022
84034832	rs1170344	3.8374e-07	4.92768	-1.06875	3.10056e-06	-1.08865	-0.957112	0.000751394	0.157246	-0.743594
84034885	rs150997301	8.26826e-09	-1.30687e-10	0.0213849	1.76668e-05	-1.30687e-10	-0.305656	0.000910589	-1.30687e-10	-0.394186
84035177	rs1170345	4.46466e-08	2.85565	-1.14792	1.46684e-06	-1.69444	-1.0998	0.000261409	-0.546801	-1.09539
84036345	rs1170480	3.68501e-07	4.88716	-1.06875	3.06088e-06	-1.10153	-0.957112	0.000735259	0.135539	-0.743594
84037088	rs148517163	5.79419e-09	-0.334185	-1.6382e-10	6.3377e-06	-1.33083	-1.6382e-10	0.000624253	-0.771722	-1.6382e-10
84037106	rs1170481	3.68501e-07	4.88716	-1.06875	3.06088e-06	-1.10153	-0.957112	0.000735259	0.135539	-0.743594
84037174	rs1170482	3.75353e-07	4.88716	-1.05033	3.21829e-06	-1.10153	-0.906965	0.000784949	0.135539	-0.678197
84037328	rs1145904	3.69221e-07	4.88716	-1.0668	3.0701e-06	-1.10153	-0.954105	0.000738473	0.135539	-0.739232
84037515	rs1145903	5.15323e-07	5.19152	-1.03777	4.131e-06	-0.91213	-0.846694	0.000894204	0.394975	-0.807319
84038253	rs1170483	3.55612e-07	4.85079	-1.06799	3.02946e-06	-1.11302	-0.955943	0.000722335	0.116109	-0.741897
84038522	rs1170484	3.42246e-07	4.81051	-1.06602	3.00048e-06	-1.12566	-0.952912	0.000710105	0.0946394	-0.737503
84038531	rs1145902	3.56314e-07	4.85079	-1.06602	3.03866e-06	-1.11302	-0.952912	0.000725516	0.116109	-0.737503
84038605	rs1145901	3.55612e-07	4.85079	-1.06799	3.02946e-06	-1.11302	-0.955943	0.000722335	0.116109	-0.741897
84038677	rs1170485	3.68781e-07	4.88716	-1.06799	3.06446e-06	-1.10153	-0.955943	0.000736507	0.135539	-0.741897
84038815	rs116892712	1.75349e-09	-1.52943	-1.6382e-10	5.62921e-06	-1.44938	-1.6382e-10	0.000231074	-1.76554	-1.6382e-10
84038920	rs1145900	5.04995e-07	5.17273	-1.03922	3.85542e-06	-0.983093	-0.844773	0.000810801	0.293253	-0.803507
84039235	rs117556624	1.3952e-09	-1.758	-1.6382e-10	7.49473e-06	-1.16315	-1.6382e-10	0.00036436	-1.31014	-1.6382e-10
84039558	rs1145899	5.45103e-07	5.25072	-1.04078	3.94827e-06	-0.956698	-0.84737	0.000843758	0.335864	-0.806275
84039566	rs1145898	3.98339e-07	4.96426	-1.06799	3.14071e-06	-1.07695	-0.955943	0.000767601	0.17689	-0.741897
84039636	rs79472270	4.51484e-09	-1.30687e-10	-0.583669	1.02487e-05	-1.30687e-10	-0.850189	0.000607048	-1.30687e-10	-0.799669
84040061	rs118045037	9.43044e-09	-1.30687e-10	0.152903	1.91611e-05	-1.30687e-10	-0.224462	0.00095289	-1.30687e-10	-0.348778
84040245	rs10046370	4.31642e-09	0.256894	-0.885508	4.39531e-06	-0.558694	-1.13811	0.000197254	-0.798962	-1.12482
84040440	rs1145897	3.68781e-07	4.88716	-1.06799	3.06446e-06	-1.10153	-0.955943	0.000736507	0.135539	-0.741897
84040798	rs118026639	2.33271e-09	-1.24401	-1.6382e-10	1.1358e-05	-0.747419	-1.6382e-10	0.000720314	-0.62859	-1.6382e-10
84041105	rs9294273	4.79151e-09	0.364808	-0.889001	4.77669e-06	-0.474958	-1.13864	0.000212556	-0.723845	-1.12523
84041555	rs9449610	4.46654e-09	0.292395	-0.886821	4.51741e-06	-0.531216	-1.13819	0.000202224	-0.774344	-1.12456
84041599	rs1145896	1.62983e-06	6.29557	-0.990383	3.32327e-06	-0.833407	-1.14299	0.00067169	0.403891	-1.10237
84041624	rs77611682	2.86706e-09	-1.30687e-10	-1.03775	1.0859e-05	-1.30687e-10	-0.792354	0.000600215	-1.30687e-10	-0.810989
84042326	rs1145895	3.5492e-07	4.85079	-1.06994	3.02036e-06	-1.11302	-0.958952	0.000719185	0.116109	-0.746267
84042567	rs73474729	4.65691e-09	-1.30687e-10	-0.552688	1.04835e-05	-1.30687e-10	-0.827543	0.000622073	-1.30687e-10	-0.77522
84043702	rs113524947	2.57729e-09	-1.30687e-10	-1.1443	7.6389e-06	-1.30687e-10	-1.14409	0.000465238	-1.30687e-10	-1.06573
84043708	rs529259299	1.42512e-09	-1.73679	-1.6382e-10	4.32342e-06	-1.7133	-1.6382e-10	0.00023424	-1.75193	-1.6382e-10
84049777	rs117945407	1.39836e-09	-1.75574	-1.6382e-10	4.12958e-06	-1.75917	-1.6382e-10	0.000275082	-1.59121	-1.6382e-10
84049862	rs140041078	1.39476e-09	-1.75832	-1.6382e-10	4.1271e-06	-1.75977	-1.6382e-10	0.000243764	-1.71208	-1.6382e-10
84050113	rs118080551	2.61527e-09	-1.30687e-10	-1.12967	8.83383e-06	-1.30687e-10	-0.998756	0.000485251	-1.30687e-10	-1.02361
84050122	rs16884118	4.63058e-09	-1.30687e-10	-0.558358	1.044e-05	-1.30687e-10	-0.831704	0.000619288	-1.30687e-10	-0.779707
84050283	rs6908259	1.58359e-06	6.25071	-0.974305	3.02794e-06	-0.92297	-1.14649	0.000606322	0.31181	-1.11268
84050814	rs6454320	3.5492e-07	4.85079	-1.06994	3.02036e-06	-1.11302	-0.958952	0.000719185	0.116109	-0.746267
84050941	rs6454321	3.5492e-07	4.85079	-1.06994	3.02036e-06	-1.11302	-0.958952	0.000719185	0.116109	-0.746267
84051050	rs1535588	3.68063e-07	4.88716	-1.06994	3.05525e-06	-1.10153	-0.958952	0.000733295	0.135539	-0.746267
84051460	rs2023241	3.83284e-07	4.92768	-1.06994	3.09486e-06	-1.08865	-0.958952	0.000749387	0.157246	-0.746267
84051824	rs2023242	4.42277e-07	5.05457	-1.05367	3.61717e-06	-1.02253	-0.869122	0.000740898	0.229071	-0.829486
84052355	rs141989726	1.43289e-09	-1.73134	-1.6382e-10	1.05154e-05	-0.824501	-1.6382e-10	0.000307643	-1.47934	-1.6382e-10
84052966	rs13209274	4.7782e-07	5.13187	-1.05367	3.71142e-06	-0.996808	-0.869122	0.000772627	0.271005	-0.829486
84053530	rs73474796	4.60316e-09	-1.30687e-10	-0.564296	1.03946e-05	-1.30687e-10	-0.836054	0.000616388	-1.30687e-10	-0.784401
84054550	rs7768369	4.45137e-07	5.06407	-1.05673	3.65068e-06	-1.00807	-0.874364	0.000740228	0.233769	-0.835088
84054779	rs7768456	4.57346e-07	5.09113	-1.05673	3.64217e-06	-1.0104	-0.874364	0.000751498	0.248879	-0.835088
84054948	rs12201760	2.1081e-09	-0.3518	-0.993453	6.44692e-06	-0.431329	-0.882414	0.00018368	-1.153	-0.842082
84055256	rs184623785	2.09509e-09	-1.35144	-1.6382e-10	5.3212e-06	-1.50565	-1.6382e-10	0.00024453	-1.70894	-1.6382e-10
84055783	rs12215595	3.40251e-07	4.81051	-1.07187	2.97353e-06	-1.12566	-0.961937	0.000700856	0.0946394	-0.750614
84055879	rs141951021	7.58418e-09	-0.0649746	-1.6382e-10	9.78979e-06	-0.896005	-1.6382e-10	0.000671667	-0.698515	-1.6382e-10
84056175	rs45524131	7.49714e-07	4.52865	-1.6382e-10	0.00210432	4.4744	-1.6382e-10	0.0165982	2.50877	-1.6382e-10
84056205	rs118040819	8.54373e-09	-1.30687e-10	0.0541576	2.14533e-05	-1.30687e-10	-0.111465	0.0012348	-1.30687e-10	-0.0896158
84056328	rs12190282	3.2686e-07	4.77036	-1.07187	2.93653e-06	-1.13818	-0.961937	0.000686055	0.0732949	-0.750614
84057016	rs16884166	4.40454e-09	-1.30687e-10	-0.608404	1.00668e-05	-1.30687e-10	-0.868105	0.00059539	-1.30687e-10	-0.81906
84057542	rs6454322	3.2686e-07	4.77036	-1.07187	2.93653e-06	-1.13818	-0.961937	0.000686055	0.0732949	-0.750614
84057822	rs3823052	2.58184e-09	-1.30687e-10	-1.14254	7.65265e-06	-1.30687e-10	-1.14229	0.000468348	-1.30687e-10	-1.05907
84058013	rs3778206	1.64124e-06	6.29631	-0.984135	3.08035e-06	-0.908113	-1.14419	0.000624945	0.335067	-1.10568
84059361	rs75188642	4.10934e-07	3.92739	-1.6382e-10	0.00115649	3.8758	-1.6382e-10	0.010139	2.01587	-1.6382e-10
84059498	rs10455140	1.49585e-06	6.2098	-0.990383	2.99854e-06	-0.936229	-1.14299	0.00059998	0.290991	-1.10237
84059611	rs16884217	2.58309e-09	-1.30687e-10	-1.14205	7.65641e-06	-1.30687e-10	-1.1418	0.00046915	-1.30687e-10	-1.05736
84060477	rs3778205	3.28128e-07	4.77036	-1.06799	2.95418e-06	-1.13818	-0.955943	0.000692062	0.0732949	-0.741897
84060858	rs10943930	3.17141e-07	4.73433	-1.06602	2.93026e-06	-1.14934	-0.952912	0.000681956	0.0541919	-0.737503
84060931	rs9444065	5.26789e-09	0.475575	-0.904986	3.90861e-06	-0.672449	-1.14171	0.000198761	-0.786236	-1.12994
84061020	rs12527109	2.57948e-09	-1.30687e-10	-1.14345	7.64551e-06	-1.30687e-10	-1.14323	0.000466771	-1.30687e-10	-1.06244
84061319	rs7758989	3.17141e-07	4.73433	-1.06602	2.93026e-06	-1.14934	-0.952912	0.000681956	0.0541919	-0.737503
84062581	rs12529407	2.94024e-07	4.65463	-1.06201	2.8771e-06	-1.17378	-0.946779	0.000659666	0.0121032	-0.728647
84063153	rs117243957	2.57841e-09	-1.30687e-10	-1.14387	7.66141e-06	-1.30687e-10	-1.14115	0.000428574	-1.30687e-10	-1.14781
84063839	rs148959880	3.79661e-09	-1.30687e-10	-0.75693	1.61041e-05	-1.30687e-10	-0.398268	0.000914106	-1.30687e-10	-0.390331
84063926	rs6940284	3.05958e-07	4.69441	-1.06201	2.9123e-06	-1.16162	-0.946779	0.000673653	0.033085	-0.728647
84064190	rs6917851	4.43746e-07	5.05457	-1.05036	3.67036e-06	-1.02253	-0.854525	0.000751363	0.229071	-0.815459
84064858	rs6923627	3.18416e-07	4.73433	-1.06201	2.94829e-06	-1.14934	-0.946779	0.000688023	0.0541919	-0.728647
84066736	rs117250534	2.15083e-09	-1.32519	-1.6382e-10	5.43382e-06	-1.4847	-1.6382e-10	0.00024705	-1.69869	-1.6382e-10
84066749	rs6930990	1.43797e-06	6.19328	-1.01334	2.96382e-06	-0.952104	-1.13876	0.000601719	0.284007	-1.09249
84066908	rs12529944	2.98417e-09	-0.997717	-1.6382e-10	1.89407e-05	-0.236031	-1.6382e-10	0.000341069	-1.37619	-1.6382e-10
84068887	rs62419295	1.3192e-07	2.79116	-1.6382e-10	4.41637e-06	-1.69203	-1.6382e-10	0.000813911	-0.506426	-1.6382e-10
84069099	rs34533621	4.27906e-07	5.01406	-1.0462	3.6147e-06	-1.03589	-0.856446	0.00073473	0.207179	-0.815954
84069359	rs9449613	5.32413e-09	0.473193	-0.891984	3.91176e-06	-0.674114	-1.13924	0.000199205	-0.787812	-1.12613
84069575	rs139832621	1.3935e-09	-1.75922	-1.6382e-10	3.24939e-05	0.303707	-1.6382e-10	0.000314491	-1.45732	-1.6382e-10
84069648	rs113571257	2.94858e-09	-1.00972	-1.6382e-10	4.10709e-06	-1.76463	-1.6382e-10	0.000243956	-1.71129	-1.6382e-10
84069668	rs12524172	3.07217e-07	4.69441	-1.0579	2.93048e-06	-1.16162	-0.940553	0.000679708	0.033085	-0.719698
84069819	rs4706986	4.31016e-09	-1.30687e-10	-0.630063	9.91136e-06	-1.30687e-10	-0.883664	0.000585425	-1.30687e-10	-0.835939
84070313	rs9800770	3.31457e-07	4.77036	-1.0579	3e-06	-1.13818	-0.940553	0.000707596	0.0732949	-0.719698
84070423	rs113561795	1.38206e-09	-1.76746	-1.6382e-10	4.15216e-06	-1.75372	-1.6382e-10	0.000248893	-1.69126	-1.6382e-10
84070516	rs7740960	4.27906e-07	5.01406	-1.0462	3.6147e-06	-1.03589	-0.856446	0.00073473	0.207179	-0.815954
84070966	rs12192297	3.31457e-07	4.77036	-1.0579	3e-06	-1.13818	-0.940553	0.000707596	0.0732949	-0.719698
84071601	rs12697919	3.07217e-07	4.69441	-1.0579	2.93048e-06	-1.16162	-0.940553	0.000679708	0.033085	-0.719698
84071711	rs12697920	3.19727e-07	4.73433	-1.0579	2.9667e-06	-1.14934	-0.940553	0.000694207	0.0541919	-0.719698
84071913	rs12697921	3.07217e-07	4.69441	-1.0579	2.93048e-06	-1.16162	-0.940553	0.000679708	0.033085	-0.719698
84072507	rs12524851	3.19773e-07	4.73433	-1.05776	2.98301e-06	-1.14934	-0.935071	0.000699071	0.0541919	-0.712717
84072587	rs13215826	2.95851e-07	4.65463	-1.05581	2.90419e-06	-1.17378	-0.937406	0.000668603	0.0121032	-0.71519
84072670	rs13201644	2.10828e-09	-0.371543	-0.973624	6.45407e-06	-0.450509	-0.862126	0.00018597	-1.166	-0.816697
84073387	rs7774996	3.20395e-07	4.73433	-1.05581	2.97605e-06	-1.14934	-0.937406	0.000697345	0.0541919	-0.71519
84074210	rs2324416	2.86079e-07	4.61893	-1.0537	2.88201e-06	-1.18462	-0.934235	0.000659147	-0.00667362	-0.710658
84074939	rs3778204	2.96477e-07	4.65463	-1.0537	2.91342e-06	-1.17378	-0.934235	0.00067164	0.0121032	-0.710658
84075113	rs13197603	4.13583e-07	4.97369	-1.03987	3.60516e-06	-1.04913	-0.845848	0.000727078	0.18541	-0.804653
84075136	rs3778203	2.58708e-09	-1.30687e-10	-1.14051	7.66843e-06	-1.30687e-10	-1.14023	0.000471608	-1.30687e-10	-1.05213
84075234	rs138597830	1.38325e-08	-1.30687e-10	0.53598	3.69603e-05	-1.30687e-10	0.432498	0.0021312	-1.30687e-10	0.456162
84075281	rs13198062	3.0851e-07	4.69441	-1.0537	2.94906e-06	-1.16162	-0.934235	0.000685881	0.033085	-0.710658
84075810	rs7768550	1.98502e-07	4.24895	-1.04919	2.59615e-06	-1.29581	-0.9275	0.000548246	-0.200489	-0.701065
84076466	rs12524968	2.74987e-07	4.57939	-1.0537	2.84785e-06	-1.19655	-0.934235	0.000645614	-0.027418	-0.710658
84077446	rs2096223	2.95851e-07	4.65463	-1.05581	2.90419e-06	-1.17378	-0.937406	0.000668603	0.0121032	-0.71519
84077763	rs9449614	6.53843e-09	0.679334	-0.892677	4.52349e-06	-0.528678	-1.13938	0.000228617	-0.649888	-1.12634
84077872	rs1891554	4.18782e-09	-1.30687e-10	-0.658859	9.71039e-06	-1.30687e-10	-0.904149	0.000572525	-1.30687e-10	-0.858221
84077912	rs117236795	1.37906e-09	-1.76964	-1.6382e-10	4.12519e-06	-1.76023	-1.6382e-10	0.000241052	-1.72326	-1.6382e-10
84078564	rs1539439	2.85476e-07	4.61893	-1.05581	2.87289e-06	-1.18462	-0.937406	0.000656166	-0.00667362	-0.71519
84078990	rs12213724	2.8488e-07	4.61893	-1.0579	2.86386e-06	-1.18462	-0.940553	0.000653214	-0.00667362	-0.719698
84079707	rs61402217	9.59808e-10	-0.99112	-1.14094	2.82371e-06	-0.999417	-1.13988	0.000183194	-0.946899	-1.05083
84080969	rs3757012	2.58571e-09	-1.30687e-10	-1.14104	7.6643e-06	-1.30687e-10	-1.14077	0.00047078	-1.30687e-10	-1.05389
84081069	rs3757011	2.95234e-07	4.65463	-1.0579	2.89506e-06	-1.17378	-0.940553	0.000665595	0.0121032	-0.719698
84081198	rs149973834	1.91031e-09	-1.44378	-1.6382e-10	6.17063e-06	-1.35754	-1.6382e-10	0.00039453	-1.23058	-1.6382e-10
84081270	rs3778202	2.58438e-09	-1.30687e-10	-1.14155	7.66029e-06	-1.30687e-10	-1.1413	0.000469961	-1.30687e-10	-1.05563
84081405	rs3778201	2.8488e-07	4.61893	-1.0579	2.86386e-06	-1.18462	-0.940553	0.000653214	-0.00667362	-0.719698
84081935	rs73476951	4.2668e-09	-1.30687e-10	-0.640176	9.84005e-06	-1.30687e-10	-0.890885	0.00058085	-1.30687e-10	-0.843785
84081971	rs12213544	4.86491e-09	0.439765	-0.948757	5.01843e-06	-0.416436	-1.14779	0.000220589	-0.671183	-1.14079
84082894	rs74926170	1.37935e-09	-1.76943	-1.6382e-10	1.10234e-05	-0.777323	-1.6382e-10	0.000282814	-1.56349	-1.6382e-10
84082928	rs1418733	5.79703e-09	0.568199	-0.901893	4.17359e-06	-0.607418	-1.14115	0.00021158	-0.724619	-1.12905
84083733	rs9766300	2.84293e-07	4.61893	-1.05997	2.85492e-06	-1.18462	-0.943678	0.000650291	-0.00667362	-0.724184
84084295	rs149775042	1.0966e-08	-1.30687e-10	0.303761	2.12362e-05	-1.30687e-10	-0.121638	0.00104585	-1.30687e-10	-0.255691
84084579	rs113171426	3.97626e-07	4.93745	-1.04298	3.54438e-06	-1.06094	-0.851041	0.000709111	0.165923	-0.810189
84085017	rs76226442	4.59552e-08	2.88618	-1.14956	1.45069e-06	-1.6905	-1.1148	0.000261412	-0.531078	-1.1111
84085195	rs60465537	2.57835e-09	-1.30687e-10	-1.14389	7.64212e-06	-1.30687e-10	-1.14367	0.000465995	-1.30687e-10	-1.0641
84085560	rs140655307	2.5655e-09	-1.30687e-10	-1.14889	7.74985e-06	-1.30687e-10	-1.12967	0.000431397	-1.30687e-10	-1.14125
84086291	rs139310622	3.10887e-09	-0.956781	-1.6382e-10	4.55658e-06	-1.66077	-1.6382e-10	0.000349531	-1.35168	-1.6382e-10
84086807	rs118122226	2.74751e-09	-1.08035	-1.6382e-10	5.85283e-06	-1.41042	-1.6382e-10	0.00030313	-1.49411	-1.6382e-10
84087659	rs13205856	2.04236e-09	-0.420786	-0.956148	6.29096e-06	-0.498329	-0.839903	0.000184428	-1.1982	-0.792813
84088957	rs111975628	4.18782e-09	-1.30687e-10	-0.658859	9.71039e-06	-1.30687e-10	-0.904149	0.000572525	-1.30687e-10	-0.858221
84089173	rs117226794	1.37991e-09	-1.76902	-1.6382e-10	1.93899e-05	-0.212591	-1.6382e-10	0.000335996	-1.39118	-1.6382e-10
84089191	rs17255340	4.59544e-08	2.88618	-1.14957	1.44869e-06	-1.6905	-1.11618	0.000261032	-0.531078	-1.11256
84089502	rs9449615	1.3035e-06	6.12496	-1.04319	3.05383e-06	-0.935081	-1.12587	0.000610248	0.271015	-1.06543
84090369	rs12192000	2.1632e-09	-0.371543	-0.947909	6.61914e-06	-0.450509	-0.836871	0.000190362	-1.166	-0.793354
84090641	rs12192277	4.14535e-07	4.97369	-1.03757	3.60872e-06	-1.04913	-0.844862	0.000726113	0.18541	-0.805981
84090690	rs1361784	3.17774e-07	4.73433	-1.06403	2.93923e-06	-1.14934	-0.949857	0.000684975	0.0541919	-0.733087
84092514	rs976065	3.28776e-07	4.77036	-1.06602	2.96315e-06	-1.13818	-0.952912	0.000695109	0.0732949	-0.737503
84092546	rs13220730	4.72393e-08	2.91375	-1.14956	1.45208e-06	-1.68687	-1.11747	0.000264415	-0.516841	-1.11392
84092726	rs117300745	1.63046e-09	-1.60218	-1.6382e-10	6.20942e-06	-1.35128	-1.6382e-10	0.000230191	-1.76937	-1.6382e-10
84093014	rs17196038	2.12524e-09	-0.391144	-0.946013	6.50967e-06	-0.469546	-0.834511	0.000188404	-1.17885	-0.790835
84093024	rs189433078	4.50251e-09	-0.586404	-1.6382e-10	6.03539e-06	-1.3797	-1.6382e-10	0.000414473	-1.18127	-1.6382e-10
84093177	rs35281711	4.01125e-07	4.93745	-1.03422	3.58604e-06	-1.06094	-0.839355	0.000716276	0.165923	-0.800135
84093204	rs13208458	4.01125e-07	4.93745	-1.03422	3.58604e-06	-1.06094	-0.839355	0.000716276	0.165923	-0.800135
84093672	rs16884575	2.57098e-09	-1.30687e-10	-1.14675	7.6237e-06	-1.30687e-10	-1.14608	0.000461787	-1.30687e-10	-1.07317
84093835	rs13212145	3.29905e-09	-0.897405	-1.6382e-10	8.50461e-06	-1.03674	-1.6382e-10	0.000230649	-1.76738	-1.6382e-10
84093905	rs9350980	3.18827e-09	-1.30687e-10	-0.931563	1.06821e-05	-1.30687e-10	-0.80878	0.000621708	-1.30687e-10	-0.775807
84094814	rs118188118	4.18929e-09	-1.30687e-10	-0.658507	9.71281e-06	-1.30687e-10	-0.9039	0.00057268	-1.30687e-10	-0.85795
84094961	rs113133091	4.2329e-09	-1.30687e-10	-0.648153	9.78435e-06	-1.30687e-10	-0.89656	0.000577275	-1.30687e-10	-0.849958
84095038	rs7753311	3.17141e-07	4.73433	-1.06602	2.93026e-06	-1.14934	-0.952912	0.000681956	0.0541919	-0.737503
84095331	rs6937193	2.92269e-07	4.65463	-1.06799	2.85085e-06	-1.17378	-0.955943	0.000650983	0.0121032	-0.741897
84095513	rs6937273	2.82576e-07	4.61893	-1.06602	2.82868e-06	-1.18462	-0.952912	0.000641687	-0.00667362	-0.737503
84096449	rs151294887	1.4761e-09	-1.70163	-1.6382e-10	4.14584e-06	-1.75524	-1.6382e-10	0.000242376	-1.71779	-1.6382e-10
84097858	rs1937783	3.16516e-07	4.73433	-1.06799	2.92139e-06	-1.14934	-0.955943	0.000678967	0.0541919	-0.741897
84097997	rs145669122	1.39455e-09	-1.75847	-1.6382e-10	8.14439e-06	-1.08002	-1.6382e-10	0.000381116	-1.26517	-1.6382e-10
84098807	rs140499402	1.51061e-09	-1.67852	-1.6382e-10	4.16313e-06	-1.75108	-1.6382e-10	0.000350072	-1.35014	-1.6382e-10
84100190	rs9449616	1.13808e-06	5.99456	-1.0485	2.93585e-06	-0.97711	-1.12324	0.000574156	0.204988	-1.06036
84100244	rs9444068	4.29206e-09	0.328379	-0.962653	4.59565e-06	-0.503294	-1.14894	0.000203392	-0.749297	-1.14384
84100927	rs117613991	9.88252e-09	-1.30687e-10	0.199728	1.90526e-05	-1.30687e-10	-0.230142	0.00115706	-1.30687e-10	-0.154636
84101327	rs2875343	2.06377e-07	4.27934	-1.04068	2.92331e-06	-1.19039	-0.914234	0.000574959	-0.172321	-0.681657
84102550	rs12191369	3.83953e-07	4.89285	-1.03337	3.56876e-06	-1.06265	-0.84248	0.000696281	0.14028	-0.802804
84102879	rs2152183	4.79369e-07	5.1165	-1.03507	4.02233e-06	-0.943397	-0.842087	0.000878377	0.371633	-0.801835
84103137	rs118015213	3.44398e-09	-1.30687e-10	-0.854411	1.21564e-05	-1.30687e-10	-0.679486	0.000704079	-1.30687e-10	-0.651386
84103896	rs983140	3.48874e-08	2.60939	-1.1483	1.38696e-06	-1.72098	-1.12925	0.000234012	-0.626613	-1.12629
84104356	rs4706175	4.98059e-09	-1.30687e-10	-0.485492	1.12043e-05	-1.30687e-10	-0.761045	0.000668594	-1.30687e-10	-0.703101
84104835	rs2065733	3.84578e-07	4.95066	-1.08956	3.0034e-06	-1.09133	-0.986273	0.000728688	0.170182	-0.787213
84105297	rs191604516	2.80907e-09	-1.30687e-10	-1.05819	8.4554e-06	-1.30687e-10	-1.04254	0.000487762	-1.30687e-10	-1.01845
84105792	rs117319460	1.24445e-08	-1.30687e-10	0.430236	2.76973e-05	-1.30687e-10	0.14399	0.00157971	-1.30687e-10	0.156716
84105865	rs12198419	3.82681e-07	4.95066	-1.0945	2.9788e-06	-1.09133	-0.994498	0.000719777	0.170182	-0.799517
84106551	rs12529429	2.5718e-09	-1.30687e-10	-1.14643	7.63407e-06	-1.30687e-10	-1.14472	0.00046455	-1.30687e-10	-1.06721
84107124	rs12214015	1.91718e-06	6.43614	-0.968565	3.16544e-06	-0.879105	-1.14595	0.000670223	0.411492	-1.11216
84107234	rs13215578	4.36876e-07	5.09251	-1.10391	2.96593e-06	-1.07958	-1.01057	0.000743013	0.226328	-0.823891
84107888	rs34639488	5.2831e-07	5.26341	-1.08477	3.4379e-06	-1.0125	-0.929984	0.000761619	0.325133	-0.897963
84107897	rs1591396	4.18704e-07	5.05149	-1.10536	2.92025e-06	-1.09255	-1.01313	0.000723936	0.20423	-0.827804
84108065	rs4706990	2.41417e-06	6.61067	-0.9126	3.24348e-06	-0.851124	-1.14957	0.000701964	0.477733	-1.13213
84108091	rs2230900	1.43753e-09	-1.72812	-1.6382e-10	4.1352e-06	-1.75781	-1.6382e-10	0.000243854	-1.71171	-1.6382e-10
84108200	rs151111787	4.27479e-08	1.66428	-1.6382e-10	6.31322e-05	0.967886	-1.6382e-10	0.00222579	0.499589	-1.6382e-10
84108919	rs13209363	5.6874e-07	5.3419	-1.08951	3.49715e-06	-0.986603	-0.938792	0.000787564	0.368065	-0.907398
84109088	rs4706991	4.32653e-07	5.09251	-1.11362	2.91484e-06	-1.07958	-1.02795	0.00072329	0.226328	-0.850795
84109158	rs4706992	2.56467e-09	-1.30687e-10	-1.14921	7.60525e-06	-1.30687e-10	-1.14851	0.000455422	-1.30687e-10	-1.08705
84109322	rs6926600	5.67431e-07	5.3419	-1.09182	3.48202e-06	-0.986603	-0.94313	0.000783909	0.368065	-0.912049
84109905	rs76747035	1.64235e-09	-1.59491	-1.6382e-10	6.6454e-06	-1.28342	-1.6382e-10	0.000231454	-1.7639	-1.6382e-10
84109944	rs6900022	5.05213e-07	5.22228	-1.08834	3.36956e-06	-1.02595	-0.936607	0.000739472	0.302715	-0.905056
84110729	rs13192260	4.82472e-07	5.18538	-1.09749	3.27198e-06	-1.03796	-0.953991	0.000711383	0.282644	-0.92371
84111190	rs9294274	5.84055e-09	0.532	-0.858215	4.10742e-06	-0.632899	-1.13165	0.000209408	-0.748774	-1.11522
84111261	rs73476992	2.56484e-09	-1.30687e-10	-1.14914	7.60996e-06	-1.30687e-10	-1.14789	0.000457103	-1.30687e-10	-1.08337
84112019	rs1112482	4.09972e-07	5.02895	-1.1039	3.06504e-06	-1.09068	-0.966603	0.000616212	0.152592	-0.937279
84112033	rs1112483	4.09972e-07	5.02895	-1.1039	3.06504e-06	-1.09068	-0.966603	0.000616212	0.152592	-0.937279
84112468	rs7750443	3.15005e-07	4.78257	-1.12102	2.60536e-06	-1.17785	-1.04193	0.000573689	0.0167559	-0.872946
84112756	rs2095447	3.15005e-07	4.78257	-1.12102	2.60536e-06	-1.17785	-1.04193	0.000573689	0.0167559	-0.872946
84112978	rs9444069	5.58302e-09	0.489262	-0.860571	3.98381e-06	-0.662875	-1.13223	0.000203381	-0.777171	-1.11602
84113547	rs117755696	1.48497e-09	-1.69564	-1.6382e-10	7.45615e-06	-1.16831	-1.6382e-10	0.000290644	-1.53618	-1.6382e-10
84113685	rs112887546	2.36577e-07	3.37524	-1.6382e-10	4.1922e-06	-1.74412	-1.6382e-10	0.000801394	-0.521925	-1.6382e-10
84113959	rs181414662	3.35852e-09	-0.87954	-1.6382e-10	6.3236e-06	-1.33306	-1.6382e-10	0.000324623	-1.42561	-1.6382e-10
84114267	rs7740573	1.80908e-06	6.30928	-0.899746	2.93379e-06	-0.951824	-1.14923	0.000571822	0.277246	-1.1367
84114753	rs190877460	7.78377e-09	-0.038999	-1.6382e-10	1.06631e-05	-0.810553	-1.6382e-10	0.00105952	-0.242702	-1.6382e-10
84115740	rs6454326	1.60426e-06	6.17733	-0.887951	2.81582e-06	-0.993436	-1.14865	0.000533878	0.211098	-1.13921
84115984	rs113715936	4.53877e-09	-1.30687e-10	-0.578384	1.05248e-05	-1.30687e-10	-0.823609	0.000626759	-1.30687e-10	-0.767715
84116252	rs6914164	1.70924e-06	6.26365	-0.910886	2.89078e-06	-0.966297	-1.14952	0.000560359	0.254312	-1.13401
84116302	rs72911797	7.29692e-09	-0.103587	-1.6382e-10	4.67889e-06	-1.63428	-1.6382e-10	0.000501483	-0.990707	-1.6382e-10
84116386	rs117365635	6.17463e-08	2.03199	-1.6382e-10	1.89678e-05	-0.234602	-1.6382e-10	0.0155267	2.44204	-1.6382e-10
84116477	rs12194500	1.7274e-09	-0.517445	-1.02698	4.81878e-06	-0.666466	-0.938358	0.000153485	-1.27027	-0.904405
84116555	rs10806258	1.80908e-06	6.30928	-0.899746	2.93379e-06	-0.951824	-1.14923	0.000571822	0.277246	-1.1367
84116744	rs73478705	2.5638e-09	-1.30687e-10	-1.14955	7.59973e-06	-1.30687e-10	-1.14923	0.000452294	-1.30687e-10	-1.09395
84116814	rs111500971	1.41631e-09	-1.74298	-1.6382e-10	4.09393e-06	-1.76784	-1.6382e-10	0.000237972	-1.73613	-1.6382e-10
84117293	rs3798891	3.02151e-07	4.74651	-1.12662	2.55372e-06	-1.18865	-1.05114	0.000554365	-0.00205112	-0.888404
84118954	rs139231175	2.08011e-09	-1.35862	-1.6382e-10	4.19507e-06	-1.74344	-1.6382e-10	0.000266073	-1.62451	-1.6382e-10
84119261	rs3823051	3.09434e-09	-1.30687e-10	-0.961464	8.53947e-06	-1.30687e-10	-1.03265	0.000496587	-1.30687e-10	-1.00052
84119361	rs3798890	3.95729e-07	4.99257	-1.10288	3.03629e-06	-1.10214	-0.964564	0.000605748	0.133269	-0.935083
84119836	rs72913604	1.64342e-09	-1.59426	-1.6382e-10	7.36117e-06	-1.18113	-1.6382e-10	0.000797441	-0.526869	-1.6382e-10
84119904	rs111769605	1.48391e-09	-1.69636	-1.6382e-10	4.10377e-06	-1.76544	-1.6382e-10	0.000231448	-1.76392	-1.6382e-10
84120526	rs57309832	2.66082e-09	-1.30687e-10	-1.1124	7.97065e-06	-1.30687e-10	-1.10158	0.000435102	-1.30687e-10	-1.1327
84120820	rs13196407	3.80528e-07	4.95226	-1.10174	3.00498e-06	-1.11477	-0.962308	0.000594392	0.111916	-0.932654
84121294	rs6935296	2.68884e-07	4.631	-1.12776	2.44839e-06	-1.22278	-1.05913	0.000515163	-0.0619628	-0.90183
84121512	rs3798889	2.78696e-07	4.66674	-1.12765	2.48868e-06	-1.2123	-1.05329	0.000530003	-0.0434819	-0.891913
84121634	rs3798888	4.29025e-09	-1.30687e-10	-0.634695	1.00901e-05	-1.30687e-10	-0.865792	0.000598715	-1.30687e-10	-0.813492
84121652	rs117961798	3.06551e-09	-1.30687e-10	-0.970826	7.62206e-06	-1.30687e-10	-1.1463	0.000428004	-1.30687e-10	-1.14915
84121713	rs3798887	2.69211e-07	4.631	-1.12655	2.46363e-06	-1.22278	-1.05293	0.000520897	-0.0619628	-0.890763
84121882	rs13203553	3.64753e-07	4.91208	-1.1039	2.95493e-06	-1.12727	-0.966603	0.000579221	0.0906859	-0.937279
84122330	rs60644519	2.57112e-09	-1.30687e-10	-1.1467	7.59946e-06	-1.30687e-10	-1.14927	0.00043913	-1.30687e-10	-1.12348
84123006	rs13193879	2.9004e-07	4.70656	-1.12758	2.51368e-06	-1.20054	-1.05506	0.000539796	-0.022829	-0.894256
84123350	rs10485147	2.68662e-07	4.631	-1.12859	2.45321e-06	-1.22278	-1.05717	0.000517282	-0.0619628	-0.897726
84123548	rs12197649	3.80096e-07	4.95226	-1.10288	2.99821e-06	-1.11477	-0.964564	0.00059295	0.111916	-0.935083
84124782	rs139898541	1.40412e-09	-1.75163	-1.6382e-10	7.88341e-06	-1.11258	-1.6382e-10	0.000296723	-1.51548	-1.6382e-10
84126325	rs182105452	3.32573e-09	-0.889351	-1.6382e-10	5.56247e-06	-1.4613	-1.6382e-10	0.000368793	-1.29804	-1.6382e-10
84126379	rs3778200	2.52178e-07	4.56963	-1.13054	2.48115e-06	-1.20731	-1.06131	0.00050832	-0.0725693	-0.904596
84126420	rs3778199	2.39873e-07	4.51864	-1.12958	2.42499e-06	-1.23227	-1.05925	0.000496496	-0.0995297	-0.901173
84126542	rs79872789	2.14041e-09	-1.33004	-1.6382e-10	4.35368e-06	-1.70632	-1.6382e-10	0.000249828	-1.68751	-1.6382e-10
84126776	rs9361995	1.72768e-06	6.48496	-1.12147	3.83275e-06	-0.738126	-1.09564	0.000893935	0.585346	-0.997991
84126824	rs4706994	2.40352e-07	4.51864	-1.12758	2.43517e-06	-1.23227	-1.05506	0.000499942	-0.0995297	-0.894256
84127224	rs12212205	2.52673e-07	4.56963	-1.12857	2.48157e-06	-1.20731	-1.06114	0.000507636	-0.0725693	-0.905943
84127591	rs7744602	1.79416e-06	6.53076	-1.1295	3.93348e-06	-0.721897	-1.08592	0.00093073	0.609835	-0.982143
84127626	rs11969258	2.51696e-07	4.56963	-1.13245	2.47073e-06	-1.20731	-1.06552	0.000504111	-0.0725693	-0.912912
84128792	rs75479542	2.26946e-08	1.03109	-1.6382e-10	6.66743e-06	-1.28011	-1.6382e-10	0.000632984	-0.757832	-1.6382e-10
84129066	rs78396580	3.26662e-09	-1.30687e-10	-0.907285	1.02852e-05	-1.30687e-10	-0.84664	0.000592953	-1.30687e-10	-0.823162
84129598	rs75378445	1.42296e-09	-1.7383	-1.6382e-10	8.00471e-06	-1.09732	-1.6382e-10	0.000342443	-1.37217	-1.6382e-10
84129828	rs4706176	4.38751e-09	-1.30687e-10	-0.612277	1.02601e-05	-1.30687e-10	-0.849087	0.000609686	-1.30687e-10	-0.795333
84130396	rs13215909	2.69492e-07	4.63887	-1.13337	2.45763e-06	-1.2106	-1.06754	0.000510771	-0.0572973	-0.915059
84130734	rs6935935	1.54324e-06	6.17733	-0.926732	2.81346e-06	-0.993436	-1.14949	0.00053902	0.211098	-1.12962
84130982	rs3757010	3.00354e-09	-1.30687e-10	-0.991248	8.80035e-06	-1.30687e-10	-1.00255	0.000611175	-1.30687e-10	-0.792893
84131194	rs3757009	2.22119e-06	6.54149	-0.926732	3.57106e-06	-0.754991	-1.14949	0.000788409	0.591364	-1.12962
84131300	rs7757427	2.89462e-07	4.70656	-1.12958	2.50317e-06	-1.20054	-1.05925	0.000536076	-0.022829	-0.901173
84131526	rs3798886	2.12344e-06	6.70231	-1.13256	4.08442e-06	-0.693195	-1.07697	0.00101122	0.678274	-0.967634
84131546	rs57177898	5.95013e-09	0.633645	-0.94127	4.34567e-06	-0.56114	-1.14702	0.00021885	-0.680713	-1.13918
84131874	rs3798885	1.48199e-06	6.14407	-0.933971	2.82134e-06	-0.990735	-1.1494	0.000553355	0.236154	-1.12843
84131894	rs73751504	5.9273e-09	0.625803	-0.937274	4.32357e-06	-0.566699	-1.14656	0.000217896	-0.68599	-1.13827
84132466	rs73478729	2.5642e-09	-1.30687e-10	-1.14939	7.60268e-06	-1.30687e-10	-1.14884	0.000454146	-1.30687e-10	-1.08986
84132963	rs13197684	1.53792e-06	6.19175	-0.944602	2.90437e-06	-0.962181	-1.14895	0.000566404	0.25506	-1.12403
84133338	rs13214484	1.56353e-07	4.08656	-1.12549	2.15979e-06	-1.35656	-1.05078	0.000409055	-0.307181	-0.887246
84134368	rs58933957	2.56402e-09	-1.30687e-10	-1.14946	7.60157e-06	-1.30687e-10	-1.14899	0.000453521	-1.30687e-10	-1.09124
84134388	rs16885228	2.56402e-09	-1.30687e-10	-1.14946	7.60157e-06	-1.30687e-10	-1.14899	0.000453521	-1.30687e-10	-1.09124
84134464	rs12208468	3.40313e-07	4.84956	-1.11074	2.92932e-06	-1.12201	-0.980567	0.000572419	0.0939355	-0.952342
84134817	rs184444769	1.38984e-09	-1.76185	-1.6382e-10	6.45678e-06	-1.31221	-1.6382e-10	0.000274955	-1.59167	-1.6382e-10
84134906	rs74656091	2.88707e-09	-1.0308	-1.6382e-10	4.91979e-06	-1.58408	-1.6382e-10	0.000275326	-1.59032	-1.6382e-10
84135023	rs7758546	2.97795e-07	4.73191	-1.12655	2.62604e-06	-1.15894	-1.05293	0.000569163	0.0266525	-0.890763
84135241	rs75202717	8.6157e-09	1.0058	-0.943254	5.67894e-06	-0.293342	-1.14724	0.000282262	-0.425829	-1.13961
84135539	rs4706996	1.46983e-06	6.14646	-0.944602	2.86291e-06	-0.976557	-1.14895	0.000553634	0.232257	-1.12403
84136065	rs145121944	5.02442e-08	1.82585	-1.6382e-10	7.29441e-05	1.11235	-1.6382e-10	0.00253909	0.631282	-1.6382e-10
84136112	rs3798884	2.36438e-07	4.50222	-1.12758	2.44583e-06	-1.2279	-1.05506	0.000503168	-0.0930975	-0.894256
84136605	rs12524383	2.33451e-07	4.49052	-1.12859	2.40882e-06	-1.24104	-1.05717	0.000498095	-0.0997608	-0.897726
84137027	rs58379097	2.56377e-09	-1.30687e-10	-1.14956	7.59789e-06	-1.30687e-10	-1.14947	0.000450513	-1.30687e-10	-1.09789
84137202	rs12194258	2.33221e-07	4.49052	-1.12958	2.40381e-06	-1.24104	-1.05925	0.000496381	-0.0997608	-0.901173
84137756	rs7770573	3.29816e-07	4.83527	-1.12778	2.60538e-06	-1.16236	-1.05741	0.000573029	0.0384646	-0.895806
84138270	rs28360575	4.42019e-08	2.84024	-1.14251	1.39805e-06	-1.70157	-1.1407	0.000238558	-0.594953	-1.13871
84138485	rs6941094	3.29548e-07	4.83527	-1.12859	2.60601e-06	-1.16236	-1.05717	0.000571929	0.0384646	-0.897726
84138502	rs12196292	3.49153e-09	0.157073	-0.997773	3.18698e-06	-0.869472	-1.1488	0.000154182	-1.0211	-1.14904
84138683	rs113621249	4.30045e-09	-1.30687e-10	-0.63232	1.0068e-05	-1.30687e-10	-0.867981	0.000598016	-1.30687e-10	-0.81466
84138843	rs12204138	3.25059e-07	4.83527	-1.14231	2.52134e-06	-1.16236	-1.0902	0.000539898	0.0384646	-0.955363
84139030	rs34783351	2.56895e-07	4.59186	-1.13424	2.37167e-06	-1.24424	-1.06951	0.000493475	-0.0884195	-0.918386
84139083	rs117742161	7.4887e-09	-0.0776449	-1.6382e-10	1.06278e-05	-0.813876	-1.6382e-10	0.000964483	-0.336685	-1.6382e-10
84139871	rs34941468	6.53369e-08	3.22195	-1.13343	1.43198e-06	-1.67134	-1.14695	0.000282309	-0.41945	-1.14582
84140038	rs3798883	8.34402e-09	0.974535	-0.944029	5.55059e-06	-0.31612	-1.14732	0.000276148	-0.447557	-1.13978
84140726	rs4706997	4.16642e-09	-1.30687e-10	-0.663984	9.83683e-06	-1.30687e-10	-0.891212	0.000583029	-1.30687e-10	-0.84004
84140728	rs28372717	2.56452e-09	-1.30687e-10	-1.14927	7.59724e-06	-1.30687e-10	-1.14956	0.000447759	-1.30687e-10	-1.10402
84140888	rs28372714	2.74644e-09	-1.30687e-10	-1.08073	8.21952e-06	-1.30687e-10	-1.07083	0.000510516	-1.30687e-10	-0.972855
84141253	rs3812144	3.38439e-07	4.87563	-1.14233	2.56504e-06	-1.15008	-1.08529	0.000550299	0.0596092	-0.957425
84141282	rs3812143	5.04378e-08	2.95971	-1.13001	1.40898e-06	-1.68638	-1.1481	0.000251333	-0.534268	-1.14723
84141393	rs3812142	4.01561e-07	5.04463	-1.14031	2.60971e-06	-1.13374	-1.08436	0.000644673	0.204624	-0.944158
84143765	rs35156665	3.48815e-06	6.94509	-0.879004	4.29303e-06	-0.573067	-1.14729	0.00100866	0.850286	-1.14219
84143892	rs62419325	4.41279e-08	2.80986	-1.11381	1.38081e-06	-1.70522	-1.14946	0.000232395	-0.610263	-1.14957
84144343	rs112788680	1.35623e-08	0.516251	-1.6382e-10	5.74263e-06	-1.42943	-1.6382e-10	0.000465855	-1.0644	-1.6382e-10
84145041	rs62419326	4.4378e-08	2.80986	-1.10816	1.38153e-06	-1.70522	-1.14894	0.000232449	-0.610263	-1.14934
84146177	rs12194267	4.11069e-07	5.07015	-1.14243	2.79464e-06	-1.08922	-1.06042	0.000564676	0.167599	-1.03962
84146513	rs12524857	2.56587e-09	-1.30687e-10	-1.14874	7.5989e-06	-1.30687e-10	-1.14934	0.00044565	-1.30687e-10	-1.10874
84146655	rs12524862	2.7432e-07	4.67115	-1.14789	2.33155e-06	-1.22128	-1.10953	0.000477971	-0.0475406	-0.991188
84146803	rs10943931	3.59763e-06	7.19951	-1.10252	4.64488e-06	-0.525485	-1.11609	0.00123221	0.942214	-1.03393
84147224	rs111618580	3.06942e-09	-0.96955	-1.6382e-10	4.64188e-06	-1.64223	-1.6382e-10	0.000254744	-1.66802	-1.6382e-10
84147240	rs73478768	2.56632e-09	-1.30687e-10	-1.14857	7.59962e-06	-1.30687e-10	-1.14925	0.000445143	-1.30687e-10	-1.10988
84147303	rs12209499	3.36468e-07	4.87563	-1.14817	2.5002e-06	-1.15008	-1.1109	0.000530574	0.0596092	-0.993927
84152329	rs13204045	3.81681e-07	5.00294	-1.1494	2.61236e-06	-1.09726	-1.11983	0.000581799	0.170286	-1.01244
84153255	rs12197490	3.48475e-07	4.91206	-1.14953	2.49991e-06	-1.13892	-1.12217	0.000528219	0.0787463	-1.01751
84153316	rs13362761	8.0427e-09	0.943459	-0.949733	5.42355e-06	-0.338713	-1.14788	0.000269935	-0.4691	-1.141
84153413	rs113475820	4.36104e-09	-1.30687e-10	-0.618328	1.01727e-05	-1.30687e-10	-0.857633	0.000604798	-1.30687e-10	-0.803383
84153456	rs113266481	4.36636e-09	-1.30687e-10	-0.617111	1.00827e-05	-1.30687e-10	-0.866529	0.000598254	-1.30687e-10	-0.814261
84153715	rs116938600	2.5685e-09	-1.30687e-10	-1.14772	7.60374e-06	-1.30687e-10	-1.14871	0.000443188	-1.30687e-10	-1.11428
84153773	rs12211109	3.62902e-07	4.95266	-1.14957	2.52853e-06	-1.1264	-1.1233	0.000538286	0.100129	-1.02002
84153923	rs12199103	2.83854e-07	4.707	-1.14957	2.32134e-06	-1.21079	-1.12441	0.000471916	-0.0289822	-1.02249
84154242	rs10455419	3.09983e-07	4.79504	-1.14957	2.40976e-06	-1.17451	-1.1233	0.000495569	0.0174451	-1.02002
84154298	rs62419327	4.59443e-08	2.84024	-1.10385	1.38905e-06	-1.70157	-1.14716	0.000236355	-0.594953	-1.14799
84154533	rs10455420	2.7386e-07	4.67115	-1.14957	2.2971e-06	-1.22128	-1.12441	0.000463239	-0.0475406	-1.02249
84154751	rs117858611	5.24793e-09	-1.30687e-10	-0.433205	1.13604e-05	-1.30687e-10	-0.747215	0.000597197	-1.30687e-10	-0.81603
84154811	rs141493163	4.13409e-09	0.442565	-1.11434	1.30105e-06	-1.76839	-1.14578	0.000230102	-0.620183	-1.14957
84154881	rs111843349	4.34867e-09	-1.30687e-10	-0.62117	1.01514e-05	-1.30687e-10	-0.859738	0.000603413	-1.30687e-10	-0.805675
84155705	rs139840578	1.57549e-09	-1.63647	-1.6382e-10	4.68391e-06	-1.63321	-1.6382e-10	0.000252509	-1.67683	-1.6382e-10
84155957	rs10943932	3.62899e-07	4.95266	-1.14957	2.52573e-06	-1.1264	-1.12441	0.000536954	0.100129	-1.02249
84156461	rs188942364	2.57783e-09	-1.30687e-10	-1.14409	7.67606e-06	-1.30687e-10	-1.13924	0.000432163	-1.30687e-10	-1.13947
84156496	rs112052365	2.56915e-09	-1.30687e-10	-1.14746	7.60507e-06	-1.30687e-10	-1.14853	0.000442719	-1.30687e-10	-1.11534
84156536	rs6900237	3.48466e-07	4.91206	-1.14956	2.49161e-06	-1.13892	-1.1255	0.000524305	0.0787463	-1.02495
84157011	rs111692792	2.56984e-09	-1.30687e-10	-1.1472	7.60653e-06	-1.30687e-10	-1.14834	0.000442257	-1.30687e-10	-1.11639
84157403	rs12191677	7.47614e-09	0.872358	-0.951681	6.0845e-06	-0.223543	-1.14806	0.000312173	-0.323321	-1.1414
84158736	rs62419328	3.76244e-07	4.98854	-1.14934	2.45406e-06	-1.1523	-1.12731	0.000506549	0.0489207	-1.02958
84159790	rs146724594	1.49031e-09	-1.69206	-1.6382e-10	4.25759e-06	-1.72864	-1.6382e-10	0.000236639	-1.74174	-1.6382e-10
84159890	rs140362357	1.80219e-09	-1.50204	-1.6382e-10	5.84335e-06	-1.41204	-1.6382e-10	0.000230253	-1.7691	-1.6382e-10
84160372	rs113067018	4.33957e-09	-1.30687e-10	-0.623265	1.01356e-05	-1.30687e-10	-0.861289	0.000602394	-1.30687e-10	-0.807365
84160809	rs78124748	1.47428e-09	-1.70287	-1.6382e-10	4.22472e-06	-1.73639	-1.6382e-10	0.000238333	-1.73461	-1.6382e-10
84160819	rs79465830	4.35192e-09	-1.30687e-10	-0.620422	1.0157e-05	-1.30687e-10	-0.859184	0.000603777	-1.30687e-10	-0.805072
84160996	rs72895747	1.95179e-09	-1.42229	-1.6382e-10	6.90731e-06	-1.24476	-1.6382e-10	0.000511387	-0.971151	-1.6382e-10
84161824	rs1342827	1.05414e-05	7.94422	-0.772193	2.76046e-06	-1.03103	-1.13092	0.000821143	0.651992	-1.14957
84162024	rs12204425	2.44887e-06	6.86181	-1.14946	2.57121e-06	-1.13247	-1.1005	0.000808733	0.572168	-1.08498
84162042	rs12190945	1.58358e-06	6.42552	-1.14912	2.20393e-06	-1.25614	-1.13096	0.000674188	0.343107	-1.03787
84162330	rs73478796	2.57393e-09	-1.30687e-10	-1.14561	7.61568e-06	-1.30687e-10	-1.14714	0.00044006	-1.30687e-10	-1.12137
84162641	rs34681854	2.75092e-07	4.56784	-1.04178	1.39185e-06	-1.71738	-1.12933	0.000348807	-0.221399	-1.13236
84162738	rs73478799	2.56915e-09	-1.30687e-10	-1.14746	7.60507e-06	-1.30687e-10	-1.14853	0.000442719	-1.30687e-10	-1.11534
84162873	rs1034260	1.98915e-06	6.65394	-1.14952	2.37006e-06	-1.18746	-1.12697	0.000765646	0.46082	-1.02838
84163113	rs2186162	2.47369e-06	6.872	-1.14957	2.51786e-06	-1.12911	-1.12483	0.000861345	0.573704	-1.02349
84163888	rs1418734	2.05558e-06	6.68675	-1.14948	2.41352e-06	-1.17482	-1.12144	0.000820585	0.517708	-1.01597
84164683	rs4706177	2.25878e-06	6.78109	-1.14955	2.46337e-06	-1.15304	-1.12278	0.000835237	0.539438	-1.02
84165689	rs16885688	2.56445e-09	-1.30687e-10	-1.1493	7.59716e-06	-1.30687e-10	-1.14957	0.000447612	-1.30687e-10	-1.10435
84165856	rs945238	7.32897e-06	7.61173	-0.803183	2.53535e-06	-1.10971	-1.13731	0.000680284	0.463298	-1.14906
84166651	rs9444073	6.19192e-09	0.686614	-0.954409	5.07337e-06	-0.405053	-1.14829	0.000254487	-0.527082	-1.14194
84167277	rs4706998	2.20314e-05	8.75827	-0.849085	3.90409e-06	-0.671577	-1.14374	0.00151026	1.25777	-1.14601
84168018	rs112360010	5.53336e-09	0.00230924	-0.382554	4.4675e-06	-0.701075	-0.97944	0.000210309	-0.946343	-0.913357
84168161	rs9449619	2.17949e-05	8.75827	-0.859877	3.89397e-06	-0.671577	-1.14634	0.00151405	1.25777	-1.14351
84168264	rs4706999	8.55696e-06	7.83175	-0.868286	2.64418e-06	-1.05781	-1.14717	0.000781417	0.595053	-1.14222
84168968	rs6903322	1.20401e-05	8.18112	-0.876159	2.93577e-06	-0.952526	-1.14785	0.00090939	0.74538	-1.14088
84169154	rs9444074	5.74647e-09	0.0159347	-0.358388	3.76683e-06	-0.883153	-0.967959	0.000208143	-0.970188	-0.899863
84169463	rs143417330	6.96346e-09	-0.150363	-1.6382e-10	4.71575e-06	-1.62644	-1.6382e-10	0.000389689	-1.24293	-1.6382e-10
84169965	rs2000375	8.40332e-06	7.83045	-0.885103	2.63247e-06	-1.06074	-1.14868	0.000765849	0.571233	-1.13852
84170108	rs17197281	2.28878e-09	-0.298	-0.965022	6.06043e-06	-0.492852	-0.882712	0.000186719	-1.14055	-0.838119
84170271	rs1335110	5.31763e-09	-1.30687e-10	-0.420012	1.47824e-05	-1.30687e-10	-0.483905	0.000851046	-1.30687e-10	-0.461811
84170273	rs188013233	6.23869e-09	-0.260269	-1.6382e-10	4.57031e-06	-1.65776	-1.6382e-10	0.000366316	-1.30478	-1.6382e-10
84170490	rs2152182	6.70386e-09	0.189696	-0.378053	4.22281e-06	-0.759527	-0.977316	0.000231559	-0.852585	-0.910856
84170615	rs2152181	8.83579e-06	7.87985	-0.884323	2.66882e-06	-1.04727	-1.14844	0.000784137	0.595661	-1.13935
84170784	rs2154295	8.80046e-06	7.87985	-0.88833	2.66914e-06	-1.04727	-1.14832	0.000783836	0.595661	-1.13974
84171061	rs73480616	2.57572e-09	-1.30687e-10	-1.14491	7.66784e-06	-1.30687e-10	-1.14031	0.000470706	-1.30687e-10	-1.05404
84171227	rs73751517	6.37471e-09	0.731758	-0.970459	5.24313e-06	-0.371352	-1.14907	0.000262137	-0.494914	-1.1445
84171230	rs6454328	8.73029e-06	7.87985	-0.896335	2.66707e-06	-1.04727	-1.1491	0.000786119	0.595661	-1.13683
84171532	rs6454329	8.30946e-06	7.83045	-0.896335	2.63138e-06	-1.06074	-1.1491	0.000767148	0.571233	-1.13683
84171756	rs7745251	6.59337e-06	7.59514	-0.892363	2.47148e-06	-1.12362	-1.14891	0.000682904	0.455779	-1.1377
84171930	rs9444075	8.29712e-06	7.83045	-0.897821	2.63166e-06	-1.06074	-1.14899	0.000766832	0.571233	-1.13724
84172068	rs12193584	2.51805e-09	-0.178194	-0.989361	2.78419e-06	-1.00411	-1.14928	0.000137393	-1.137	-1.14844
84172296	rs75787930	4.73158e-09	-1.30687e-10	-0.53678	1.44809e-05	-1.30687e-10	-0.504517	0.000987552	-1.30687e-10	-0.313048
84173028	rs12195417	5.97644e-05	9.62739	-0.720264	5.47244e-06	-0.341732	-1.13589	0.00251018	1.74707	-1.12723
84173318	rs142931829	5.92629e-09	-1.30687e-10	-0.311641	1.35844e-05	-1.30687e-10	-0.568426	0.000825018	-1.30687e-10	-0.492873
84173435	rs12215500	1.94253e-09	-0.402054	-1.02499	4.30388e-06	-0.591925	-1.1259	0.000131783	-1.20252	-1.12461
84173462	rs2324418	6.42144e-05	9.71649	-0.737549	5.54817e-06	-0.325048	-1.13883	0.00262727	1.79647	-1.13104
84173944	rs6901074	7.66338e-06	7.76315	-0.90998	2.60128e-06	-1.07179	-1.14955	0.000746167	0.536298	-1.12963
84174401	rs12203860	1.99894e-06	6.49353	-0.984198	2.13672e-06	-1.28195	-1.13612	0.000564203	0.264336	-1.1372
84174862	rs148599477	4.4164e-09	-1.30687e-10	-0.605715	1.12359e-05	-1.30687e-10	-0.758234	0.000650506	-1.30687e-10	-0.730527
84174943	rs13196054	5.64594e-06	7.67255	-1.1249	3.57761e-06	-0.885909	-1.01674	0.00139243	1.01791	-0.987387
84175062	rs56038316	1.28537e-09	-0.733003	-1.10699	1.99769e-06	-1.34841	-1.13694	0.000113339	-1.39625	-1.08165
84175552	rs6454330	4.81266e-06	7.37918	-0.991216	2.89191e-06	-0.977357	-1.13807	0.00102222	0.860521	-1.13906
84175632	rs6454331	7.82855e-06	7.80745	-0.932952	2.63494e-06	-1.05977	-1.14871	0.000768267	0.558111	-1.12225
84175722	rs79222557	2.01543e-09	-1.39021	-1.6382e-10	7.184e-06	-1.20549	-1.6382e-10	0.000536681	-0.922874	-1.6382e-10
84175967	rs17256973	4.25415e-07	5.07664	-1.11461	1.44361e-06	-1.66078	-1.14942	0.000446334	0.0423602	-1.14957
84176272	rs13216963	9.80487e-09	0.19184	-1.6382e-10	4.38882e-06	-1.69828	-1.6382e-10	0.000279037	-1.57693	-1.6382e-10
84176481	rs13201274	4.24985e-07	5.07664	-1.11562	1.44339e-06	-1.66078	-1.14957	0.00044643	0.0423602	-1.14936
84176515	rs7751382	5.03082e-06	7.42119	-0.988894	2.92984e-06	-0.96496	-1.13744	0.00104616	0.883068	-1.13846
84176678	rs113450869	4.99975e-09	-1.30687e-10	-0.481653	1.12802e-05	-1.30687e-10	-0.754292	0.000676365	-1.30687e-10	-0.691544
84176961	rs9449620	2.46199e-09	-0.0431355	-1.14694	3.72391e-06	-0.870031	-0.99254	0.000147316	-1.37652	-0.83918
84177343	rs1577378	2.42862e-09	-0.0571579	-1.14656	3.6968e-06	-0.880145	-0.989732	0.000146914	-1.3832	-0.835237
84177713	rs13205618	4.90431e-07	5.21987	-1.11562	1.47065e-06	-1.64207	-1.14957	0.000480741	0.116407	-1.14936
84178342	rs9449621	7.48689e-06	7.97915	-1.14928	3.25144e-06	-1.00794	-0.990309	0.00111002	0.644147	-0.840295
84178522	rs146156573	6.02349e-09	-0.295373	-1.6382e-10	7.98603e-06	-1.09965	-1.6382e-10	0.000597091	-0.816208	-1.6382e-10
84179259	rs12206984	2.31551e-09	-0.111285	-1.14013	3.68472e-06	-0.919033	-0.954118	0.000150443	-1.40868	-0.786014
84179446	rs16885909	1.9612e-09	-0.278775	-1.13871	3.29295e-06	-1.03772	-0.947839	0.000140663	-1.48444	-0.777468
84179796	rs9449622	1.86622e-09	-0.329165	-1.13796	3.18924e-06	-1.0729	-0.944662	0.000138224	-1.50624	-0.773159
84180038	rs13203062	3.55258e-07	4.869	-1.08719	1.4414e-06	-1.66608	-1.14565	0.000447057	0.0414161	-1.14701
84180138	rs12202313	2.68094e-09	-0.231631	-0.873239	7.1861e-06	-0.430983	-0.774214	0.000219143	-1.09691	-0.721647
84180197	rs73751519	2.36474e-09	-1.23037	-1.6382e-10	1.24344e-05	-0.656876	-1.6382e-10	0.000772174	-0.559067	-1.6382e-10
84180349	rs141203182	4.02968e-09	-1.30687e-10	-0.697352	1.04512e-05	-1.30687e-10	-0.830633	0.000610611	-1.30687e-10	-0.793818
84180355	rs9449623	3.33539e-06	7.17078	-1.14948	2.7269e-06	-1.18979	-0.984386	0.000823631	0.337508	-0.832063
84181105	rs186470382	3.22449e-09	-1.30687e-10	-0.920265	8.15434e-06	-1.30687e-10	-1.07879	0.000470474	-1.30687e-10	-1.05454
84181468	rs36017560	3.0049e-07	4.69764	-1.08327	1.41372e-06	-1.6865	-1.14462	0.000409348	-0.0475493	-1.14616
84181508	rs10943934	3.18044e-06	7.12331	-1.14957	2.7192e-06	-1.20184	-0.975173	0.000815198	0.314492	-0.819338
84181802	rs55917288	1.39318e-09	-1.75945	-1.6382e-10	1.2826e-05	-0.625869	-1.6382e-10	0.00041971	-1.16871	-1.6382e-10
84181924	rs117922213	2.91692e-09	-1.30687e-10	-1.02051	7.75711e-06	-1.30687e-10	-1.12873	0.000439432	-1.30687e-10	-1.12279
84182057	rs9444076	1.79053e-09	-0.378669	-1.12986	3.17751e-06	-1.1072	-0.914052	0.000141043	-1.52716	-0.73205
84182095	rs144634409	5.78368e-09	-0.335999	-1.6382e-10	7.77101e-06	-1.12695	-1.6382e-10	0.000577931	-0.848823	-1.6382e-10
84182495	rs145560978	1.58235e-09	-1.63213	-1.6382e-10	4.50705e-06	-1.6717	-1.6382e-10	0.00024288	-1.71571	-1.6382e-10
84183123	rs9968908	1.79201e-09	-0.378669	-1.12903	3.18655e-06	-1.1072	-0.91121	0.000141578	-1.52716	-0.728268
84183607	rs35442758	3.41089e-07	4.82551	-1.08441	1.42421e-06	-1.6788	-1.14492	0.000428811	-0.000843873	-1.14642
84184394	rs9449624	1.68158e-09	-0.440524	-1.13078	2.99984e-06	-1.16697	-0.911822	0.000135581	-1.57175	-0.726958
84184471	rs9294275	1.72209e-09	-0.417065	-1.13043	3.0459e-06	-1.15113	-0.912414	0.000137019	-1.56264	-0.725524
84184472	rs4706178	3.10739e-06	7.09399	-1.14349	2.57521e-06	-1.2238	-1.00761	0.00072753	0.253353	-0.871976
84185074	rs9968948	3.69547e-06	7.11461	-0.990782	2.25973e-06	-1.22265	-1.13945	0.000588429	0.262158	-1.09298
84185399	rs9969045	3.87506e-06	7.16206	-0.990782	2.2866e-06	-1.21083	-1.13945	0.000601955	0.284884	-1.09298
84185995	rs6910291	3.32483e-07	4.80089	-1.08534	1.43009e-06	-1.67443	-1.14517	0.000431637	0.00592746	-1.14662
84187664	rs73751521	2.39671e-09	-1.21694	-1.6382e-10	1.26762e-05	-0.637623	-1.6382e-10	0.000787834	-0.538989	-1.6382e-10
84188342	rs9294276	1.99192e-09	-0.269279	-1.13266	3.3493e-06	-1.04996	-0.918637	0.000143988	-1.50249	-0.736061
84188476	rs13207536	2.79136e-07	4.62693	-1.08627	1.40156e-06	-1.69435	-1.14541	0.00039446	-0.0839442	-1.14682
84188908	rs9294277	2.01638e-09	-0.256171	-1.13356	3.3685e-06	-1.04087	-0.922007	0.000144136	-1.49694	-0.740575
84189397	rs4707000	1.99012e-09	-0.269279	-1.13356	3.33803e-06	-1.04996	-0.922007	0.000143339	-1.50249	-0.740575
84189683	rs4707001	2.01638e-09	-0.256171	-1.13356	3.3685e-06	-1.04087	-0.922007	0.000144136	-1.49694	-0.740575
84189813	rs6930443	2.01638e-09	-0.256171	-1.13356	3.3685e-06	-1.04087	-0.922007	0.000144136	-1.49694	-0.740575
84190113	rs9449625	2.01638e-09	-0.256171	-1.13356	3.3685e-06	-1.04087	-0.922007	0.000144136	-1.49694	-0.740575
84190216	rs869288	2.7068e-07	4.59524	-1.08534	1.39713e-06	-1.69775	-1.14517	0.000388178	-0.100193	-1.14662
84190979	rs112275713	1.46341e-09	-1.71027	-1.6382e-10	4.09238e-06	-1.76822	-1.6382e-10	0.000232567	-1.7591	-1.6382e-10
84191074	rs35450889	2.095e-09	-0.368262	-0.983226	5.304e-06	-0.58811	-0.920774	0.000165045	-1.22336	-0.878699
84191392	rs10223667	2.03957e-09	-0.243006	-1.1353	3.37685e-06	-1.03173	-0.928676	0.000143654	-1.49134	-0.749532
84192015	rs9449626	2.03957e-09	-0.243006	-1.1353	3.37685e-06	-1.03173	-0.928676	0.000143654	-1.49134	-0.749532
84192051	rs10943937	2.22276e-09	-0.307876	-0.984413	5.59889e-06	-0.53261	-0.922167	0.000171168	-1.18542	-0.880215
84192060	rs4487553	2.06398e-09	-0.231107	-1.1353	3.40493e-06	-1.02345	-0.928676	0.000144388	-1.48624	-0.749532
84192228	rs62419351	2.62055e-07	4.56013	-1.08261	1.39301e-06	-1.70144	-1.14443	0.000381501	-0.118153	-1.14601
84192648	rs6938862	2.07425e-09	-0.21783	-1.14361	3.3086e-06	-1.01419	-0.966628	0.0001379	-1.48053	-0.801223
84192685	rs6915940	1.98668e-09	-0.269279	-1.1353	3.31584e-06	-1.04996	-0.928676	0.000142061	-1.50249	-0.749532
84192728	rs6916270	2.01289e-09	-0.256171	-1.1353	3.34611e-06	-1.04087	-0.928676	0.000142851	-1.49694	-0.749532
84192944	rs1932092	2.9548e-06	7.04957	-1.14942	2.61182e-06	-1.23478	-0.982515	0.000744384	0.232164	-0.827884
84193100	rs55834591	2.41568e-09	-1.20906	-1.6382e-10	1.28198e-05	-0.62635	-1.6382e-10	0.000797148	-0.527237	-1.6382e-10
84194166	rs147963193	1.42222e-09	-1.73882	-1.6382e-10	4.1102e-06	-1.76387	-1.6382e-10	0.000240288	-1.72644	-1.6382e-10
84194405	rs2145323	7.67287e-09	-0.0533487	-1.6382e-10	7.80097e-06	-1.1231	-1.6382e-10	0.000778284	-0.551186	-1.6382e-10
84194408	rs2145324	2.44664e-07	4.49077	-1.08193	1.38352e-06	-1.70847	-1.14424	0.000368316	-0.153484	-1.14585
84194783	rs9444077	2.02848e-09	-0.243006	-1.14075	3.32149e-06	-1.03173	-0.945205	0.000140264	-1.49134	-0.773413
84194909	rs112086240	4.99518e-09	-1.30687e-10	-0.482567	1.12723e-05	-1.30687e-10	-0.754995	0.000675853	-1.30687e-10	-0.692301
84195515	rs12524775	2.69191e-09	-1.30687e-10	-1.10079	8.28565e-06	-1.30687e-10	-1.06282	0.00055085	-1.30687e-10	-0.896814
84195580	rs12214011	3.8667e-09	0.394137	-1.13278	4.59931e-06	-0.578203	-1.07324	0.000136883	-1.20924	-1.07991
84195751	rs580595	2.9588e-07	4.67706	-1.07815	1.4586e-06	-1.65672	-1.14315	0.000440757	0.0251439	-1.14493
84196055	rs472929	1.21943e-06	6.16435	-1.14926	2.3234e-06	-1.38444	-0.949877	0.000543593	-0.127223	-0.782854
84196263	rs583637	1.30521e-06	6.04786	-0.964777	1.86424e-06	-1.41093	-1.14357	0.000374344	-0.179784	-1.10332
84196539	rs1171101	9.87507e-08	3.59875	-1.09719	1.31813e-06	-1.75326	-1.14787	0.000256562	-0.512154	-1.14875
84196790	rs500891	1.05327e-07	3.6624	-1.09637	1.32321e-06	-1.74957	-1.14772	0.000264642	-0.481254	-1.14865
84196967	rs73480659	4.84571e-09	-1.30687e-10	-0.512946	1.10129e-05	-1.30687e-10	-0.778279	0.000659105	-1.30687e-10	-0.717394
84196990	rs9449627	4.26853e-09	0.490236	-1.13001	4.74082e-06	-0.542326	-1.07881	0.000142123	-1.16636	-1.08523
84197019	rs9449628	1.81653e-09	-0.426375	-1.06773	2.40315e-06	-1.17326	-1.1273	9.7225e-05	-1.56389	-1.06736
84197346	rs9353128	4.21533e-09	0.47623	-1.12854	4.67947e-06	-0.552642	-1.08152	0.000140736	-1.17358	-1.08781
84197428	rs75666977	5.15048e-09	-1.30687e-10	-0.45195	9.36643e-06	-1.30687e-10	-0.940213	0.000511495	-1.30687e-10	-0.97094
84197694	rs147778315	3.03432e-09	-1.30687e-10	-0.981053	7.96874e-06	-1.30687e-10	-1.10182	0.000453958	-1.30687e-10	-1.09027
84197846	rs4707002	2.70261e-09	-1.30687e-10	-1.09682	8.32936e-06	-1.30687e-10	-1.05756	0.000555789	-1.30687e-10	-0.887889
84197858	rs7745791	4.22503e-09	0.47623	-1.12624	4.66095e-06	-0.552642	-1.08548	0.000140206	-1.17358	-1.09158
84197932	rs7746331	4.33955e-09	0.128561	-0.751829	3.52815e-06	-0.79287	-1.1237	0.00011706	-1.33549	-1.1101
84197992	rs73480662	4.89975e-09	-1.30687e-10	-0.501856	1.11067e-05	-1.30687e-10	-0.769799	0.000665161	-1.30687e-10	-0.708248
84198011	rs73751527	5.3027e-09	-1.30687e-10	-0.422824	1.18059e-05	-1.30687e-10	-0.708749	0.000710282	-1.30687e-10	-0.642615
84198015	rs1171102	1.13642e-06	5.91907	-0.974469	1.83522e-06	-1.42852	-1.14166	0.000354246	-0.240013	-1.09827
84198264	rs57710785	5.43347e-09	-1.30687e-10	-0.398461	1.20325e-05	-1.30687e-10	-0.68973	0.000724907	-1.30687e-10	-0.622233
84198369	rs113754705	5.09779e-09	-1.30687e-10	-0.462232	1.14504e-05	-1.30687e-10	-0.73932	0.000687347	-1.30687e-10	-0.675438
84198429	rs4707003	4.97475e-09	-1.30687e-10	-0.486664	1.12369e-05	-1.30687e-10	-0.758145	0.000673565	-1.30687e-10	-0.695692
84198532	rs34228805	2.79451e-09	-0.0203393	-1.04304	6.41276e-06	-0.322517	-0.996539	0.000187824	-1.01243	-0.96034
84198604	rs77785580	4.5653e-09	0.394715	-0.96727	4.08574e-06	-0.620271	-1.14957	0.000206226	-0.73203	-1.14727
84198622	rs7747101	4.50605e-09	0.535673	-1.12129	4.83318e-06	-0.508781	-1.09306	0.000143557	-1.14277	-1.09878
84199041	rs7751493	6.07363e-09	0.445264	-0.732347	4.46626e-06	-0.562234	-1.11856	0.00013794	-1.17766	-1.1038
84199099	rs7771957	6.00437e-09	0.42976	-0.728313	4.42035e-06	-0.573674	-1.11745	0.000137024	-1.18566	-1.10246
84199428	rs62419352	8.76861e-09	0.0801388	-1.6382e-10	4.33454e-06	-1.71073	-1.6382e-10	0.000581092	-0.843368	-1.6382e-10
84199579	rs12194724	4.74472e-09	0.436798	-0.970805	4.21322e-06	-0.589549	-1.14957	0.000212256	-0.70283	-1.14766
84199627	rs12208002	6.23947e-09	0.460824	-0.720968	4.54001e-06	-0.550738	-1.11368	0.000139862	-1.1696	-1.09802
84199745	rs55778629	2.34065e-09	-1.24061	-1.6382e-10	1.22526e-05	-0.671605	-1.6382e-10	0.0007604	-0.574432	-1.6382e-10
84199923	rs12212979	4.00866e-09	0.416053	-1.11864	4.40986e-06	-0.596832	-1.09667	0.000134517	-1.20438	-1.1022
84200221	rs9350981	4.18249e-07	4.95045	-1.00541	1.92024e-06	-1.39222	-1.13268	0.000546377	0.173326	-1.07829
84200680	rs117521633	3.37192e-08	1.42703	-1.6382e-10	4.41931e-05	0.611223	-1.6382e-10	0.00161661	0.179808	-1.6382e-10
84200807	rs79166403	2.48761e-09	-0.187749	-0.991968	2.28136e-06	-1.2038	-1.14878	0.00013288	-1.16958	-1.14925
84201294	rs9449629	1.38325e-09	-0.630794	-1.13581	3.22169e-06	-0.941145	-1.06629	0.000163917	-1.03565	-1.07327
84201940	rs113466532	2.77444e-09	-1.30687e-10	-1.07059	8.64688e-06	-1.30687e-10	-1.02015	0.000590675	-1.30687e-10	-0.827012
84202068	rs6900368	1.43714e-09	-0.592505	-1.13588	3.32936e-06	-0.908441	-1.06612	0.000169072	-1.00485	-1.07311
84202435	rs10943938	1.90781e-09	-0.673103	-0.771979	2.92572e-06	-0.978703	-1.1251	0.000152745	-1.06713	-1.11238
84202673	rs79183419	5.41749e-09	-1.30687e-10	-0.401407	1.21248e-05	-1.30687e-10	-0.682091	0.000730807	-1.30687e-10	-0.614129
84203113	rs73480668	2.78189e-09	-1.30687e-10	-1.06791	8.67656e-06	-1.30687e-10	-1.01672	0.00059387	-1.30687e-10	-0.821617
84203190	rs76100799	9.00708e-09	-1.30687e-10	0.106971	1.865e-05	-1.30687e-10	-0.251499	0.00108671	-1.30687e-10	-0.217371
84203466	rs144019896	5.42757e-09	-1.30687e-10	-0.399548	1.21426e-05	-1.30687e-10	-0.680622	0.000731956	-1.30687e-10	-0.612556
84203558	rs9444078	1.43444e-09	-0.592505	-1.13776	3.33058e-06	-0.908441	-1.06576	0.000169254	-1.00485	-1.07203
84203659	rs9449631	5.2153e-09	0.554001	-0.993443	3.77431e-06	-0.700027	-1.1491	0.000233256	-0.607097	-1.14904
84203833	rs9444079	5.1315e-09	0.539519	-0.99516	3.7378e-06	-0.709846	-1.149	0.000230859	-0.617334	-1.14914
84204107	rs11752474	1.01659e-09	-1.08406	-0.990519	4.06175e-06	-0.841102	-0.934629	0.000208282	-0.9773	-0.892084
84204477	rs1171134	7.91763e-08	3.35139	-1.07075	1.32447e-06	-1.75543	-1.1409	0.000226158	-0.643957	-1.14309
84204739	rs9444080	1.45164e-09	-0.579153	-1.13919	3.39076e-06	-0.897014	-1.05928	0.00017264	-0.994075	-1.06299
84205439	rs4707004	4.07906e-09	-1.30687e-10	-0.685174	1.26157e-05	-1.30687e-10	-0.642404	0.00100059	-1.30687e-10	-0.299937
84205552	rs566517	9.21063e-08	3.50301	-1.07111	1.33634e-06	-1.7464	-1.14101	0.000242938	-0.572284	-1.14319
84205850	rs142814963	2.82465e-09	-1.30687e-10	-1.05266	8.84543e-06	-1.30687e-10	-0.997445	0.000611902	-1.30687e-10	-0.791704
84205874	rs112834764	5.30848e-09	-1.30687e-10	-0.421734	1.19319e-05	-1.30687e-10	-0.698129	0.000718362	-1.30687e-10	-0.631303
84205944	rs112928866	5.32446e-09	-1.30687e-10	-0.418729	1.19602e-05	-1.30687e-10	-0.695762	0.000720187	-1.30687e-10	-0.628767
84206013	rs143868578	2.82961e-09	-1.30687e-10	-1.0509	8.86488e-06	-1.30687e-10	-0.995248	0.000613965	-1.30687e-10	-0.78834
84206019	rs6454332	8.40599e-08	3.4106	-1.07011	1.32911e-06	-1.75215	-1.14068	0.000232588	-0.61611	-1.1429
84206108	rs6925008	1.30881e-09	-0.682549	-1.13937	3.09846e-06	-0.9852	-1.06124	0.000158146	-1.07708	-1.06768
84206310	rs111749287	5.55317e-09	-1.30687e-10	-0.37667	1.23647e-05	-1.30687e-10	-0.662495	0.000746284	-1.30687e-10	-0.593171
84206351	rs112646480	5.55317e-09	-1.30687e-10	-0.37667	1.23647e-05	-1.30687e-10	-0.662495	0.000746284	-1.30687e-10	-0.593171
84206538	rs4367349	5.05916e-09	-1.30687e-10	-0.469839	1.14581e-05	-1.30687e-10	-0.738651	0.000685324	-1.30687e-10	-0.678386
84206595	rs9449633	1.3257e-09	-0.669725	-1.13937	3.13242e-06	-0.9743	-1.06124	0.000159774	-1.06683	-1.06768
84206714	rs632850	3.6978e-08	2.64027	-1.12099	1.45483e-06	-1.76781	-1.03464	0.000216655	-0.956294	-0.873678
84206910	rs147856605	5.6266e-09	-1.30687e-10	-0.363535	1.24945e-05	-1.30687e-10	-0.652056	0.000754654	-1.30687e-10	-0.582018
84207157	rs112827035	5.49821e-09	-1.30687e-10	-0.386617	1.22676e-05	-1.30687e-10	-0.670385	0.000740016	-1.30687e-10	-0.601606
84207306	rs11754453	1.45751e-09	-1.71431	-1.6382e-10	4.30649e-06	-1.71722	-1.6382e-10	0.000231961	-1.76171	-1.6382e-10
84208766	rs9444085	1.32436e-09	-0.669725	-1.14038	3.14207e-06	-0.9743	-1.05816	0.000160248	-1.06683	-1.06472
84209348	rs112722386	5.51706e-09	-1.30687e-10	-0.383195	1.23009e-05	-1.30687e-10	-0.667672	0.000742166	-1.30687e-10	-0.598705
84209352	rs1171118	3.52689e-07	4.82741	-1.05286	1.90163e-06	-1.42095	-1.11369	0.000530357	0.107429	-1.04216
84209504	rs6901164	1.35596e-09	-0.643848	-1.14268	3.23759e-06	-0.952273	-1.05024	0.000164857	-1.04612	-1.05708
84209746	rs1171119	2.84936e-07	4.61408	-1.05286	1.81306e-06	-1.46864	-1.11369	0.000473702	-0.00554319	-1.04216
84210041	rs1171120	2.84936e-07	4.61408	-1.05286	1.81306e-06	-1.46864	-1.11369	0.000473702	-0.00554319	-1.04216
84210638	rs1171121	3.20474e-07	4.73379	-1.05502	1.86825e-06	-1.44221	-1.11013	0.000507387	0.0576465	-1.03665
84211051	rs112833985	2.89958e-09	-1.30687e-10	-1.02647	9.13676e-06	-1.30687e-10	-0.965039	0.000642547	-1.30687e-10	-0.742837
84211250	rs138298390	5.33096e-09	-1.30687e-10	-0.417509	1.21412e-05	-1.30687e-10	-0.680737	0.000730375	-1.30687e-10	-0.61472
84211476	rs9444086	1.33538e-09	-0.656825	-1.145	3.23396e-06	-0.963325	-1.04031	0.000164724	-1.05651	-1.04749
84211636	rs28421794	5.7267e-09	0.684152	-1.03005	4.14409e-06	-0.611153	-1.14451	0.000255924	-0.514518	-1.14888
84211708	rs77681448	5.46913e-09	-1.30687e-10	-0.391919	1.2393e-05	-1.30687e-10	-0.660215	0.00074655	-1.30687e-10	-0.592815
84211861	rs10455141	1.79165e-09	-0.364006	-1.1439	3.50712e-06	-0.877213	-1.04534	0.000184646	-0.937492	-1.05234
84211876	rs10806261	9.23934e-10	-1.05512	-1.11504	2.19773e-06	-1.29928	-1.09064	0.000126965	-1.36007	-1.0043
84211936	rs10943944	1.83866e-09	-0.710021	-0.771979	2.83555e-06	-1.01001	-1.1251	0.000148307	-1.09662	-1.11238
84211986	rs12526032	2.8939e-09	-1.30687e-10	-1.02843	9.11486e-06	-1.30687e-10	-0.967439	0.00064026	-1.30687e-10	-0.746403
84212146	rs10455422	1.33409e-09	-0.658509	-1.14428	3.22873e-06	-0.961581	-1.04367	0.000164682	-1.05352	-1.05074
84212251	rs10455142	1.36611e-09	-0.633737	-1.14534	3.26636e-06	-0.955058	-1.03861	0.000169236	-1.03114	-1.04585
84212285	rs10455143	1.38368e-09	-0.620628	-1.14566	3.3085e-06	-0.943951	-1.0369	0.000171319	-1.02056	-1.04419
84212504	rs34586594	2.25622e-09	-0.130439	-1.14691	5.92526e-06	-0.369583	-1.02854	0.000300875	-0.465462	-1.03612
84212586	rs572788	1.93299e-06	6.57275	-1.09696	3.37192e-06	-0.866758	-1.09511	0.00162714	1.28226	-1.09596
84212603	rs572720	1.04626e-06	5.88669	-1.02475	2.55792e-06	-1.11365	-1.1245	0.00109384	0.851072	-1.0619
84212618	rs4515350	8.24291e-10	-1.26164	-1.02263	3.17984e-06	-1.04826	-0.972255	0.000165455	-1.16614	-0.933437
84212626	rs112188748	5.60441e-09	-1.30687e-10	-0.367486	1.23178e-05	-1.30687e-10	-0.666303	0.000740727	-1.30687e-10	-0.600645
84212790	rs613839	4.73674e-07	5.15121	-1.08173	2.1002e-06	-1.32745	-1.10786	0.000624115	0.337478	-1.10942
84212997	rs1335113	8.14568e-10	-1.27234	-1.02379	2.98139e-06	-1.11133	-0.973628	0.000159259	-1.20279	-0.934952
84213051	rs1335112	6.23745e-10	-1.5337	-1.02935	2.03298e-06	-1.48974	-0.978101	0.000111162	-1.5591	-0.938189
84213111	rs1335111	8.19761e-10	-1.25649	-1.0333	3.00219e-06	-1.0931	-0.9849	0.00015997	-1.18587	-0.947422
84213284	rs11964997	5.80501e-10	-1.56494	-1.06996	2.17566e-06	-1.37083	-1.02919	0.000109511	-1.51538	-0.996865
84213576	rs11965104	5.21105e-10	-1.59423	-1.14861	1.85345e-06	-1.41319	-1.14711	9.13542e-05	-1.55004	-1.14349
84213656	rs72897995	5.15889e-10	-1.60352	-1.14938	1.89594e-06	-1.38832	-1.14932	9.18974e-05	-1.53822	-1.14939
84213675	rs117092278	1.41849e-09	-1.74145	-1.6382e-10	4.0947e-06	-1.76765	-1.6382e-10	0.000236263	-1.74333	-1.6382e-10
84213867	rs78265843	4.1078e-09	-1.30687e-10	-0.678152	9.59808e-06	-1.30687e-10	-0.915782	0.000553104	-1.30687e-10	-0.892731
84214070	rs58276949	6.536e-10	-1.48051	-1.03579	2.09054e-06	-1.47583	-0.964094	0.000149688	-1.44944	-0.750288
84214090	rs12209796	5.25593e-10	-1.5892	-1.14507	1.87787e-06	-1.40498	-1.14223	9.26851e-05	-1.5425	-1.13657
84214187	rs59900069	2.94284e-09	-1.30687e-10	-1.01167	9.42843e-06	-1.30687e-10	-0.933615	0.000666584	-1.30687e-10	-0.706112
84214235	rs12216294	5.46894e-10	-1.54964	-1.1449	1.98307e-06	-1.35068	-1.14202	9.66938e-05	-1.50044	-1.13629
84214624	rs79159910	2.71448e-09	-1.30687e-10	-1.09244	9.55113e-06	-1.30687e-10	-0.920686	0.000542871	-1.30687e-10	-0.911406
84214735	rs1171106	9.70501e-08	3.49201	-1.00783	1.6314e-06	-1.55601	-1.1319	0.000286062	-0.473466	-1.0786
84214775	rs117380509	1.3972e-09	-1.75657	-1.6382e-10	4.12618e-06	-1.75999	-1.6382e-10	0.000241096	-1.72308	-1.6382e-10
84215167	rs10485145	4.13614e-09	-1.30687e-10	-0.671276	9.62156e-06	-1.30687e-10	-0.913339	0.000554555	-1.30687e-10	-0.890112
84215563	rs34899914	5.16238e-10	-1.60623	-1.146	1.80358e-06	-1.44414	-1.14343	8.86008e-05	-1.58595	-1.13819
84215594	rs34298701	5.55414e-10	-1.74635	-0.932732	1.93648e-06	-1.67834	-0.838138	0.000132788	-1.74822	-0.571307
84215887	rs4707005	4.04102e-09	-1.30687e-10	-0.694543	9.46633e-06	-1.30687e-10	-0.929604	0.000545174	-1.30687e-10	-0.907172
84216117	rs4707006	4.75728e-10	-1.69949	-1.13446	1.31794e-06	-1.7572	-1.14408	8.12483e-05	-1.7193	-1.09147
84216183	rs13214611	2.38432e-09	-1.22213	-1.6382e-10	4.40852e-06	-1.69381	-1.6382e-10	0.000240998	-1.72349	-1.6382e-10
84216259	rs531081	1.27816e-07	3.76456	-1.00501	1.70342e-06	-1.51046	-1.13424	0.000311526	-0.383544	-1.08325
84217168	rs7753918	5.33048e-10	-1.57535	-1.14483	1.80383e-06	-1.44551	-1.14192	9.16381e-05	-1.55426	-1.13617
84217801	rs496148	1.24005e-07	3.75949	-1.03021	1.69617e-06	-1.52453	-1.12444	0.000315267	-0.390695	-1.06416
84217818	rs7754649	5.73803e-10	-1.50206	-1.14445	2.00277e-06	-1.34138	-1.14144	9.71771e-05	-1.49621	-1.13553
84217876	rs607259	8.74791e-08	3.39112	-1.01076	1.57656e-06	-1.5898	-1.1323	0.00026859	-0.535829	-1.07926
84217949	rs34648643	5.15985e-10	-1.60581	-1.1469	1.8043e-06	-1.44254	-1.14464	8.86537e-05	-1.58368	-1.13986
84218065	rs78885653	4.00679e-09	-1.30687e-10	-0.703049	9.41062e-06	-1.30687e-10	-0.935506	0.000541806	-1.30687e-10	-0.91337
84218364	rs1171107	1.88239e-07	4.06007	-0.913396	1.40149e-06	-1.69145	-1.14836	0.00025043	-0.540173	-1.14492
84218494	rs12528983	2.8549e-09	-1.30687e-10	-1.042	9.05062e-06	-1.30687e-10	-0.974512	0.000629121	-1.30687e-10	-0.763953
84218897	rs56357105	3.99139e-09	-1.30687e-10	-0.706901	9.38558e-06	-1.30687e-10	-0.938171	0.000540291	-1.30687e-10	-0.916169
84219312	rs6928830	4.48384e-10	-1.75797	-1.13518	1.32593e-06	-1.74989	-1.14534	7.69191e-05	-1.76872	-1.09681
84219926	rs77471264	3.0052e-09	-1.30687e-10	-0.990695	9.57263e-06	-1.30687e-10	-0.918437	0.000684215	-1.30687e-10	-0.680005
84220165	rs637974	4.2485e-07	4.93411	-0.973413	1.50828e-06	-1.61753	-1.14884	0.000265377	-0.477558	-1.14957
84220405	rs12204318	4.47104e-10	-1.76949	-1.12651	1.35426e-06	-1.76959	-1.1045	7.4534e-05	-1.76829	-1.12873
84220535	rs9341960	4.53182e-10	-1.76704	-1.11546	1.37761e-06	-1.76752	-1.08948	7.52232e-05	-1.76965	-1.11817
84220770	rs9341961	4.70412e-10	-1.75895	-1.08624	1.32636e-06	-1.75767	-1.13724	7.7184e-05	-1.74671	-1.11538
84221565	rs75868974	1.8534e-09	-1.47402	-1.6382e-10	4.51508e-06	-1.66992	-1.6382e-10	0.000230697	-1.76717	-1.6382e-10
84222177	rs481687	3.76189e-08	2.47573	-0.939265	1.32346e-06	-1.74816	-1.14893	0.000121336	-1.2801	-1.12961
84222235	rs139921826	1.46321e-09	-1.71041	-1.6382e-10	7.42158e-06	-1.17295	-1.6382e-10	0.000290082	-1.53812	-1.6382e-10
84222273	rs1171108	1.08696e-08	0.294927	-1.6382e-10	4.23279e-06	-1.73448	-1.6382e-10	0.000255556	-1.66483	-1.6382e-10
84223563	rs592911	2.40852e-06	6.1412	-0.445468	1.94431e-06	-1.44233	-1.07011	0.000126609	-1.35447	-1.0127
84223760	rs9449648	2.84539e-09	-0.632511	-0.412828	2.04033e-06	-1.56102	-0.903217	9.94715e-05	-1.76905	-0.83936
84223804	rs147916979	2.57438e-09	-1.30687e-10	-1.14543	8.70631e-06	-1.30687e-10	-1.0133	0.000488577	-1.30687e-10	-1.01678
84223918	rs78077090	1.38139e-09	-1.76795	-1.6382e-10	4.12247e-06	-1.76089	-1.6382e-10	0.000254986	-1.66707	-1.6382e-10
84224763	rs1884951	2.84189e-09	-0.588215	-0.458356	1.98351e-06	-1.56324	-0.929238	9.65576e-05	-1.76949	-0.868648
84224999	rs579599	2.04769e-07	4.33987	-1.10903	1.53398e-06	-1.65592	-1.09356	0.000133375	-1.20815	-1.10696
84225358	rs621713	6.22062e-06	6.95551	-0.310923	1.85427e-06	-1.47056	-1.08929	0.00011391	-1.42638	-1.04649
84225688	rs117317791	3.44481e-09	-1.76769	0.913523	6.10325e-06	-1.70129	0.332767	0.000472828	-1.45004	0.400498
84225690	rs1171110	1.68032e-07	4.12767	-1.09455	1.36336e-06	-1.76099	-1.1064	0.000104096	-1.44445	-1.11851
84225785	rs1171111	1.51027e-07	4.02222	-1.0958	1.36e-06	-1.76458	-1.10528	0.000101684	-1.46885	-1.11756
84226219	rs138643886	7.15732e-09	-0.122904	-1.6382e-10	4.39252e-06	-1.69744	-1.6382e-10	0.000230264	-1.76905	-1.6382e-10
84226471	rs7452094	2.04935e-09	-0.839382	-0.534136	1.56801e-06	-1.73155	-0.995992	9.13607e-05	-1.74287	-0.950587
84226501	rs78675001	2.07329e-09	-0.827766	-0.534136	1.57174e-06	-1.72917	-0.995992	9.11847e-05	-1.7448	-0.950587
84226568	rs1171112	3.22106e-07	4.79196	-1.10812	1.581e-06	-1.70595	-1.01334	0.000127809	-1.32009	-1.03765
84226575	rs1414005	1.90927e-09	-0.927472	-0.516844	1.55647e-06	-1.74763	-0.987295	9.38977e-05	-1.72537	-0.940703
84226595	rs1171113	3.35816e-07	4.83155	-1.10603	1.58138e-06	-1.70199	-1.01705	0.000128712	-1.30968	-1.04102
84227072	rs117808173	3.36387e-08	-1.30687e-10	1.42464	6.92525e-05	-1.30687e-10	1.06041	0.00445953	-1.30687e-10	1.19452
84227361	rs11751367	1.92838e-09	-0.906425	-0.527935	1.55324e-06	-1.74411	-0.992887	9.28688e-05	-1.73003	-0.947054
84227646	rs1171114	7.93248e-06	7.27449	-0.386812	1.47389e-06	-1.64987	-1.13957	9.48962e-05	-1.53586	-1.11963
84227775	rs6903293	1.92834e-09	-0.917535	-0.516844	1.55902e-06	-1.746	-0.987295	9.36873e-05	-1.72761	-0.940703
84229114	rs568129	4.53817e-07	5.11861	-1.09196	1.5972e-06	-1.67019	-1.0389	0.000136445	-1.23166	-1.0607
84229366	rs680668	4.54374e-07	5.11861	-1.09073	1.59451e-06	-1.67019	-1.04059	0.000136239	-1.23166	-1.06221
84229485	rs6914803	1.8393e-09	-0.917535	-0.564118	1.5284e-06	-1.746	-1.00713	9.16831e-05	-1.72761	-0.962328
84229623	rs1171115	4.69287e-07	5.15585	-1.09568	1.61297e-06	-1.66567	-1.0336	0.000138535	-1.22121	-1.05594
84230154	rs9449649	2.41393e-09	-0.671407	-0.538377	1.59463e-06	-1.7126	-0.998108	8.9625e-05	-1.75965	-0.952996
84230275	rs4706180	1.0456e-09	-0.941814	-1.10464	1.48645e-06	-1.75929	-1.02166	9.20203e-05	-1.72255	-0.963716
84230504	rs9449650	2.4972e-09	-0.621727	-0.554142	1.60094e-06	-1.70085	-1.0059	8.84644e-05	-1.76379	-0.961892
84230653	rs512140	4.48615e-07	5.11877	-1.10364	1.61983e-06	-1.67829	-1.01673	0.00013801	-1.23977	-1.04119
84231828	rs9359562	2.05278e-05	7.65704	0.181459	1.38621e-06	-1.70138	-1.14939	8.27357e-05	-1.64358	-1.14904
84231999	rs78394078	1.49129e-09	-1.6914	-1.6382e-10	6.58536e-06	-1.2925	-1.6382e-10	0.000238352	-1.73453	-1.6382e-10
84232543	rs117722647	3.86121e-08	-1.30687e-10	1.56252	7.87008e-05	-1.30687e-10	1.18831	0.00508709	-1.30687e-10	1.32618
84232697	rs535787	2.49752e-07	4.34648	-0.917056	1.42888e-06	-1.76404	-1.05642	0.000102087	-1.58176	-1.00069
84233831	rs504593	2.865e-08	1.26411	-1.6382e-10	4.62194e-06	-1.64653	-1.6382e-10	0.000351045	-1.34736	-1.6382e-10
84234144	rs3812141	2.5991e-09	-0.683937	-0.451939	1.76496e-06	-1.69177	-0.917449	9.73641e-05	-1.76366	-0.866164
84235596	rs76418011	1.05642e-08	-1.30687e-10	0.26643	2.1061e-05	-1.30687e-10	-0.129924	0.00124917	-1.30687e-10	-0.0780453
84235749	rs548692	2.56498e-05	7.87456	0.18669	1.4266e-06	-1.67283	-1.14922	8.55457e-05	-1.60999	-1.14923
84236039	rs151047044	3.03019e-09	-1.67853	0.696118	4.43309e-06	-1.76249	0.0742429	0.000276917	-1.72157	0.137007
84236137	rs138012573	4.10733e-09	-1.30687e-10	-0.678266	1.97632e-05	-1.30687e-10	-0.193524	0.00155534	-1.30687e-10	0.141174
84236323	rs74798581	4.02869e-09	-1.30687e-10	-0.697598	1.92248e-05	-1.30687e-10	-0.221144	0.00150617	-1.30687e-10	0.109049
84236714	rs9449652	2.65589e-09	-0.644659	-0.469603	1.70157e-06	-1.68427	-0.961525	9.23639e-05	-1.76556	-0.916985
84237227	rs17258116	2.97043e-09	-1.67718	0.67485	4.35869e-06	-1.76211	0.0569359	0.000271782	-1.72254	0.119261
84237848	rs115054162	3.01892e-09	-1.67596	0.689823	4.41366e-06	-1.76176	0.069118	0.000274961	-1.7234	0.131753
84237906	rs10943945	4.13903e-09	-1.30687e-10	-0.670577	1.99805e-05	-1.30687e-10	-0.182587	0.00157523	-1.30687e-10	0.153878
84238029	rs9449653	4.02431e-09	-0.293298	-0.405387	1.97015e-06	-1.57217	-0.927068	9.6826e-05	-1.75654	-0.878827
84238052	rs6916516	9.36606e-09	0.146053	-1.6382e-10	4.21722e-06	-1.73817	-1.6382e-10	0.000230745	-1.76696	-1.6382e-10
84238639	rs117224207	6.85877e-10	-1.6853	-0.782797	1.57688e-06	-1.76477	-0.957129	9.50032e-05	-1.70727	-0.947094
84239343	rs117500880	2.66135e-09	-1.70395	0.591747	4.13903e-06	-1.76812	0.0112402	0.000264338	-1.69952	0.0684679
84239401	rs507336	3.8655e-07	4.98067	-1.11445	1.64041e-06	-1.69358	-0.988817	0.000136145	-1.27756	-1.017
84240483	rs79711872	1.40034e-09	-1.75432	-1.6382e-10	4.08702e-06	-1.76953	-1.6382e-10	0.0002435	-1.71316	-1.6382e-10
84240606	rs645252	1.48471e-07	4.05215	-1.1428	2.12076e-06	-1.76943	-0.656135	0.000154081	-1.63035	-0.540446
84240865	rs1171105	2.0528e-07	4.27135	-1.03801	1.59182e-06	-1.76609	-0.946381	0.000114845	-1.59474	-0.869961
84241968	rs531191	2.95082e-05	8.15052	0.0508664	1.45626e-06	-1.65362	-1.14785	8.85847e-05	-1.58095	-1.14337
84242207	rs78285419	4.18962e-09	-1.30687e-10	-0.658429	2.03278e-05	-1.30687e-10	-0.165358	0.00160703	-1.30687e-10	0.173868
84244393	rs143484499	4.18962e-09	-1.30687e-10	-0.658429	2.03278e-05	-1.30687e-10	-0.165358	0.00160703	-1.30687e-10	0.173868
84245294	rs9359563	2.68366e-09	-1.30687e-10	-1.10386	1.21461e-05	-1.30687e-10	-0.680338	0.000666068	-1.30687e-10	-0.706886
84245457	rs35910142	3.50196e-09	-0.535208	-0.302508	1.93517e-06	-1.64845	-0.868698	0.000102024	-1.76941	-0.813657
84246490	rs72901568	4.46867e-10	-1.76914	-1.12739	2.22412e-06	-1.32404	-1.05395	0.000119202	-1.3451	-1.08236
84248278	rs117761131	2.64065e-09	-1.67924	0.55923	3.96665e-06	-1.76269	-0.0367336	0.000247246	-1.72105	0.023154
84248518	rs76325080	6.18245e-09	-1.30687e-10	-0.269324	1.08973e-05	-1.30687e-10	-0.788833	0.000584342	-1.30687e-10	-0.83779
84249507	rs35596632	1.39977e-09	-1.75473	-1.6382e-10	4.92976e-06	-1.58206	-1.6382e-10	0.000240937	-1.72374	-1.6382e-10
84249984	rs1171122	4.00036e-05	8.40652	0.0991601	1.498e-06	-1.62448	-1.14873	9.17081e-05	-1.54423	-1.14543
84250199	rs76953190	1.90095e-06	5.45907	-1.6382e-10	0.00408418	5.13753	-1.6382e-10	0.0273441	3.00798	-1.6382e-10
84250330	rs7741310	2.96277e-05	8.44354	-0.23811	1.70934e-06	-1.51365	-1.12759	0.000117898	-1.3357	-1.10276
84250585	rs188455106	6.24173e-09	-1.30687e-10	-0.259781	1.43218e-05	-1.30687e-10	-0.515565	0.000856653	-1.30687e-10	-0.455244
84250588	rs117665854	2.30911e-09	-1.70356	0.44938	3.74674e-06	-1.76806	-0.0883955	0.000243936	-1.69993	-0.0114442
84251237	rs146701554	3.82132e-09	-1.30687e-10	-0.750444	1.80148e-05	-1.30687e-10	-0.28615	0.00139565	-1.30687e-10	0.0328354
84251401	rs117856477	2.3647e-09	-1.67551	0.445127	3.75789e-06	-1.76163	-0.0918597	0.000237349	-1.72372	-0.0150319
84252617	rs217612	2.89296e-05	8.10065	0.0809268	1.44815e-06	-1.65896	-1.1481	8.79283e-05	-1.58777	-1.14399
84253477	rs58729838	3.93504e-09	-1.30687e-10	-0.72112	1.88042e-05	-1.30687e-10	-0.243264	0.00146735	-1.30687e-10	0.0829338
84253536	rs147244946	2.28478e-09	-1.69306	0.428289	3.58015e-06	-1.76611	-0.135832	0.000231178	-1.70992	-0.0551655
84253538	rs57296334	3.93504e-09	-1.30687e-10	-0.72112	1.88042e-05	-1.30687e-10	-0.243264	0.00146735	-1.30687e-10	0.0829338
84253549	rs149525507	2.26935e-09	-1.69466	0.423116	3.56413e-06	-1.76645	-0.139978	0.000230514	-1.70849	-0.0594736
84253943	rs217617	4.07909e-07	5.01715	-1.09715	1.59573e-06	-1.68966	-1.02035	0.000133551	-1.26768	-1.04612
84254185	rs146252140	1.88792e-09	-1.45556	-1.6382e-10	4.28196e-06	-1.72294	-1.6382e-10	0.000233642	-1.75449	-1.6382e-10
84255553	rs9449659	3.72869e-09	-0.416053	-0.358929	1.93404e-06	-1.60923	-0.908501	9.70855e-05	-1.76828	-0.864406
84256343	rs11759907	4.30757e-09	-0.159474	-0.471192	1.97083e-06	-1.53032	-0.968567	9.24381e-05	-1.75163	-0.930112
84256456	rs192304822	1.7914e-09	-1.50804	-1.6382e-10	4.08679e-06	-1.76959	-1.6382e-10	0.000250772	-1.68373	-1.6382e-10
84256760	rs217619	3.26351e-07	4.7782	-1.08126	1.45244e-06	-1.76584	-1.03826	0.000106812	-1.47557	-1.06164
84257473	rs138634174	2.39236e-09	-1.6587	0.439937	3.7623e-06	-1.75623	-0.0960853	0.000233826	-1.73429	-0.0194084
84257557	rs217620	3.10055e-05	8.20218	0.0486996	1.46591e-06	-1.64798	-1.14689	8.93477e-05	-1.57376	-1.14198
84258379	rs9449660	3.58685e-09	-0.37463	-0.439135	1.83648e-06	-1.61006	-0.959438	9.20715e-05	-1.76718	-0.918535
84258388	rs9449661	3.51185e-09	-0.456393	-0.378503	1.86438e-06	-1.62292	-0.931497	9.47036e-05	-1.76927	-0.888259
84258545	rs114614758	2.2123e-09	-1.66037	0.363365	3.5335e-06	-1.75681	-0.158248	0.000219448	-1.73333	-0.0838276
84259519	rs9449662	3.50859e-09	-0.37463	-0.461196	1.82925e-06	-1.61006	-0.963386	9.15321e-05	-1.76718	-0.92441
84259763	rs217621	4.46526e-07	5.09091	-1.08045	1.58447e-06	-1.67349	-1.0436	0.000134668	-1.23866	-1.06681
84259819	rs217622	4.46341e-07	5.09091	-1.08086	1.58528e-06	-1.67349	-1.04309	0.000134729	-1.23866	-1.06635
84260142	rs192516611	2.20383e-09	-1.65752	0.356681	3.41597e-06	-1.75582	-0.193065	0.000212441	-1.73495	-0.114664
84260381	rs60262430	3.82022e-09	-1.30687e-10	-0.750732	1.80072e-05	-1.30687e-10	-0.286574	0.00139495	-1.30687e-10	0.0323397
84260569	rs10943951	2.35516e-09	-0.720447	-0.513984	1.54174e-06	-1.75069	-0.993748	9.82666e-05	-1.66229	-0.958302
84260652	rs217624	4.55331e-07	5.10052	-1.07054	1.445e-06	-1.7556	-1.05364	0.000115558	-1.38297	-1.07553
84262146	rs34377972	2.30761e-09	-1.25483	-1.6382e-10	4.11868e-06	-1.76181	-1.6382e-10	0.000268231	-1.61643	-1.6382e-10
84263164	rs79445663	3.44244e-09	-1.30687e-10	-0.854858	1.32343e-05	-1.30687e-10	-0.594536	0.000975088	-1.30687e-10	-0.325749
84264333	rs1158059	2.13369e-05	7.92352	-0.0463727	1.35372e-06	-1.73383	-1.14066	7.45231e-05	-1.76463	-1.13254
84264430	rs1158060	6.55241e-07	5.45046	-1.0565	1.45329e-06	-1.73562	-1.0679	0.000124418	-1.29664	-1.08799
84264610	rs2324445	3.81911e-09	-1.30687e-10	-0.751023	1.79995e-05	-1.30687e-10	-0.287001	0.00139426	-1.30687e-10	0.0318393
84264780	rs148248147	2.56464e-09	-1.30687e-10	-1.14922	8.1638e-06	-1.30687e-10	-1.07764	0.00045975	-1.30687e-10	-1.07759
84265264	rs7755337	9.04387e-10	-1.47025	-0.721287	3.5017e-06	-1.68059	-0.243507	0.000299849	-1.58765	0.08265
84265647	rs17199229	2.04628e-09	-1.69167	0.31666	3.37216e-06	-1.76581	-0.195984	0.000215762	-1.71114	-0.122968
84265708	rs633554	5.82772e-07	5.361	-1.08425	1.63499e-06	-1.64855	-1.03716	0.000144927	-1.17107	-1.06098
84266927	rs6910031	8.53776e-10	-1.52411	-0.725015	3.38604e-06	-1.70875	-0.248933	0.000285872	-1.62906	0.0763214
84266972	rs522863	3.38953e-06	7.10824	-1.07083	2.41357e-06	-1.15443	-1.14181	0.000345413	-0.221771	-1.14176
84267459	rs9444088	2.18011e-09	-0.812422	-0.499244	1.5571e-06	-1.74121	-0.993303	0.000101348	-1.63332	-0.956402
84268204	rs490132	6.44756e-07	5.46046	-1.08263	1.5049e-06	-1.73768	-1.03094	0.000128949	-1.294	-1.05486
84268284	rs146570932	1.8752e-09	-1.46233	-1.6382e-10	5.52509e-06	-1.46805	-1.6382e-10	0.000230409	-1.76842	-1.6382e-10
84268501	rs676962	1.94664e-05	8.03857	-0.253164	1.34993e-06	-1.76758	-1.10971	7.88746e-05	-1.74608	-1.09434
84268666	rs3798878	2.03508e-09	-0.810661	-0.569844	1.5272e-06	-1.73626	-1.01765	9.87871e-05	-1.63076	-0.984552
84268878	rs962522	1.97016e-09	-1.68055	0.267623	3.1599e-06	-1.76305	-0.263758	0.000200326	-1.72008	-0.188252
84269317	rs798395	4.6627e-07	5.14395	-1.09023	1.60899e-06	-1.67998	-1.02175	0.00013824	-1.23286	-1.04643
84271264	rs519458	3.78404e-07	4.79846	-0.953533	1.33464e-06	-1.769	-1.11969	0.000101359	-1.45799	-1.13162
84271966	rs35616520	2.16295e-09	-0.797894	-0.521671	1.67922e-06	-1.671	-0.988015	0.000110461	-1.55526	-0.948353
84272070	rs12662037	3.80654e-09	-1.30687e-10	-0.754319	1.85159e-05	-1.30687e-10	-0.258715	0.00144213	-1.30687e-10	0.0656011
84272707	rs4707007	3.76566e-09	-1.30687e-10	-0.765118	1.82175e-05	-1.30687e-10	-0.274964	0.001415	-1.30687e-10	0.046611
84272805	rs143703072	2.68521e-09	-1.30687e-10	-1.10328	8.2821e-06	-1.30687e-10	-1.06325	0.000479435	-1.30687e-10	-1.03567
84272842	rs117768326	2.16147e-09	-1.32025	-1.6382e-10	4.09661e-06	-1.76719	-1.6382e-10	0.000232214	-1.76062	-1.6382e-10
84273426	rs2022268	3.80391e-07	4.80812	-0.957957	1.39429e-06	-1.72704	-1.11792	0.000115166	-1.33165	-1.13025
84274222	rs77676279	1.61672e-09	-1.61064	-1.6382e-10	1.21928e-05	-0.676496	-1.6382e-10	0.000485239	-1.02364	-1.6382e-10
84274433	rs117584658	5.27701e-09	-0.42768	-1.6382e-10	5.14094e-06	-1.54011	-1.6382e-10	0.000346735	-1.35972	-1.6382e-10
84274438	rs56207148	1.82613e-09	-1.48884	-1.6382e-10	4.09322e-06	-1.76801	-1.6382e-10	0.000247216	-1.69802	-1.6382e-10
84275260	rs4706183	3.80654e-09	-1.30687e-10	-0.754319	1.85159e-05	-1.30687e-10	-0.258715	0.00144213	-1.30687e-10	0.0656011
84275270	rs77263729	1.89949e-08	-1.30687e-10	0.853132	3.85566e-05	-1.30687e-10	0.474783	0.00245294	-1.30687e-10	0.596766
84275532	rs11756243	2.04655e-09	-0.843122	-0.531762	1.65149e-06	-1.67308	-1.00259	0.000109286	-1.54828	-0.966027
84276941	rs971214	4.09284e-08	1.62078	-1.6382e-10	4.31465e-06	-1.71533	-1.6382e-10	0.000297855	-1.51167	-1.6382e-10
84277037	rs971215	3.81707e-05	7.74426	0.71452	1.84392e-06	-1.63979	-0.925666	9.9665e-05	-1.63398	-0.972479
84277157	rs7773629	7.49924e-07	5.39029	-0.861355	1.46058e-06	-1.6525	-1.14601	0.000148804	-1.05684	-1.14881
84278360	rs118041499	8.86934e-09	0.0915607	-1.6382e-10	6.37882e-06	-1.32436	-1.6382e-10	0.000368622	-1.29851	-1.6382e-10
84278948	rs182060032	1.3924e-08	0.542576	-1.6382e-10	2.94531e-05	0.205455	-1.6382e-10	0.000697887	-0.66022	-1.6382e-10
84279219	rs78605744	1.57635e-09	-1.70157	0.0656366	2.68527e-06	-1.76774	-0.421823	0.000172966	-1.70194	-0.35324
84279299	rs72901582	1.48924e-09	-1.69277	-1.6382e-10	6.51065e-06	-1.30391	-1.6382e-10	0.000260153	-1.64701	-1.6382e-10
84279832	rs57983891	5.92206e-10	-1.69325	-0.921692	2.36896e-06	-1.76916	-0.545732	0.000177757	-1.74523	-0.282635
84279922	rs9350984	0.00311235	11.9103	0.94959	1.36943e-06	-1.74848	-1.11447	7.61059e-05	-1.74838	-1.12777
84280130	rs76259665	1.21571e-08	0.406873	-1.6382e-10	4.08995e-06	-1.76881	-1.6382e-10	0.000235003	-1.74868	-1.6382e-10
84280169	rs7752339	1.94784e-07	4.01211	-0.83126	1.44177e-06	-1.72001	-1.09146	8.4641e-05	-1.72406	-1.0458
84280450	rs11755225	2.14383e-08	1.05071	-0.076568	1.69498e-06	-1.76617	-0.883507	0.00010044	-1.75968	-0.839045
84281176	rs117360831	1.953e-09	-1.75505	0.333373	3.55592e-06	-1.75664	-0.152091	0.000274757	-1.51297	-0.0794192
84281689	rs78205973	6.94438e-10	-1.72987	-0.725825	3.26501e-06	-1.76716	-0.226922	0.000257099	-1.74846	0.0896395
84281800	rs77704317	5.38173e-10	-1.56778	-1.14283	2.46588e-06	-1.23514	-1.03966	0.000249802	-0.742548	-0.945063
84282444	rs12198620	5.63023e-10	-1.7239	-0.941578	6.81315e-06	-0.113003	-1.14549	0.000236436	-0.593397	-1.1492
84282761	rs2023238	1.51781e-07	3.79497	-0.863567	1.49665e-06	-1.69762	-1.0765	8.48188e-05	-1.74145	-1.02631
84282819	rs140825559	1.54937e-09	-1.65319	-1.6382e-10	4.40068e-06	-1.69559	-1.6382e-10	0.000281617	-1.56773	-1.6382e-10
84283733	rs2016358	0.0048206	12.3018	0.995542	1.35468e-06	-1.76302	-1.11076	7.77462e-05	-1.72926	-1.12557
84284664	rs6941004	4.12595e-06	7.2109	-0.97689	2.28806e-06	-1.2019	-1.14774	0.00033912	-0.234119	-1.1478
84284880	rs2022269	7.26829e-07	5.25415	-0.756502	1.3043e-06	-1.7621	-1.14957	0.00010815	-1.37632	-1.14843
84285261	rs9294278	0.00509373	12.3467	1.00577	1.3573e-06	-1.76178	-1.11006	7.77e-05	-1.73018	-1.12524
84286169	rs72901591	1.43977e-09	-1.72655	-1.6382e-10	4.79841e-06	-1.60906	-1.6382e-10	0.000318475	-1.44473	-1.6382e-10
84286379	rs77497433	1.40458e-09	-1.7513	-1.6382e-10	3.06561e-05	0.245485	-1.6382e-10	0.000462848	-1.07088	-1.6382e-10
84286477	rs11756746	2.77269e-08	1.16581	0.0655545	1.81937e-06	-1.7624	-0.816455	0.000107898	-1.76463	-0.762461
84287007	rs12194342	5.59002e-10	-1.72933	-0.943308	6.58979e-06	-0.146583	-1.14524	0.000229863	-0.621665	-1.14913
84287045	rs72901593	2.5759e-09	-1.14484	-1.6382e-10	5.20841e-06	-1.52707	-1.6382e-10	0.000252459	-1.67703	-1.6382e-10
84287238	rs9341963	7.86198e-07	5.32955	-0.753381	1.30779e-06	-1.75944	-1.14957	0.000110133	-1.35833	-1.14826
84287712	rs7752899	0.00538533	12.4042	1.00398	1.35759e-06	-1.76308	-1.10855	7.80118e-05	-1.72709	-1.12433
84288436	rs117492111	2.0737e-09	-1.75162	0.389909	3.71431e-06	-1.75953	-0.105628	0.000284449	-1.52641	-0.0313127
84289251	rs34919380	2.67268e-09	-1.10796	-1.6382e-10	4.25097e-06	-1.7302	-1.6382e-10	0.00025178	-1.67972	-1.6382e-10
84289493	rs80343052	1.94428e-09	-1.76903	0.342885	3.78438e-06	-1.70218	-0.144287	0.00032794	-1.34411	-0.0713368
84290621	rs59418841	6.43029e-10	-1.75453	-0.778074	3.00524e-06	-1.76894	-0.308048	0.000230983	-1.76488	-0.00105613
84291132	rs79294205	1.39533e-09	-1.75791	-1.6382e-10	2.84064e-05	0.169271	-1.6382e-10	0.000442668	-1.11546	-1.6382e-10
84292139	rs1033653	7.44556e-07	5.2918	-0.770055	1.30605e-06	-1.76082	-1.14952	0.00010908	-1.36738	-1.14882
84292500	rs116922412	1.37925e-09	-1.7695	-1.6382e-10	6.29681e-06	-1.3373	-1.6382e-10	0.000277127	-1.5838	-1.6382e-10
84292572	rs2023569	0.0051577	12.4042	0.960791	1.34759e-06	-1.76308	-1.11595	7.75856e-05	-1.72709	-1.12981
84293271	rs2022265	0.0309029	12.4543	2.70101	3.27994e-06	-1.7696	-0.219919	0.000232914	-1.69797	-0.0596393
84293412	rs3798875	0.00415853	12.0306	1.11904	1.39414e-06	-1.75247	-1.0926	7.78329e-05	-1.74222	-1.1115
84294486	rs9283801	0.0332726	12.5627	2.66651	3.2159e-06	-1.76925	-0.239989	0.000230803	-1.68382	-0.082893
84295373	rs73751560	6.53221e-10	-1.74433	-0.772546	3.03823e-06	-1.76956	-0.296512	0.00023474	-1.75857	0.00877413
84295400	rs2324446	2.02086e-09	-1.75378	0.366262	3.64909e-06	-1.75778	-0.125084	0.000281092	-1.51814	-0.0514528
84295420	rs2208335	0.00647025	12.5888	1.00292	1.35145e-06	-1.76644	-1.10972	7.87798e-05	-1.71641	-1.12521
84295513	rs35992648	6.30083e-10	-1.75417	-0.798769	2.92161e-06	-1.76902	-0.336195	0.000222751	-1.76468	-0.0375456
84295814	rs34986572	2.57165e-08	1.07266	0.0834363	1.83089e-06	-1.76548	-0.807061	0.000109298	-1.76186	-0.75234
84296293	rs3798874	6.34657e-10	-1.75558	-0.79013	2.96516e-06	-1.76869	-0.321723	0.000226879	-1.76546	-0.018402
84296415	rs138270046	4.21669e-09	-0.65199	-1.6382e-10	6.33012e-06	-1.33203	-1.6382e-10	0.000450388	-1.09817	-1.6382e-10
84296913	rs3798873	1.96004e-09	-1.75435	0.336274	3.45498e-06	-1.75728	-0.180251	0.000267533	-1.51584	-0.103195
84297224	rs184806748	6.96381e-09	-0.150312	-1.6382e-10	4.37143e-06	-1.70226	-1.6382e-10	0.000265223	-1.6277	-1.6382e-10
84297225	rs3798872	4.12436e-09	-1.30687e-10	-0.674129	8.53596e-06	-1.30687e-10	-1.03306	0.00048087	-1.30687e-10	-1.03268
84297488	rs10223479	7.42406e-07	5.29322	-0.774362	1.3044e-06	-1.76237	-1.14924	0.000107047	-1.38569	-1.14932
84298100	rs3823049	6.32455e-07	5.13947	-0.7809	1.29933e-06	-1.76649	-1.14901	0.00010333	-1.42089	-1.14946
84298970	rs3798871	6.22109e-10	-1.75626	-0.809422	2.87595e-06	-1.7685	-0.352458	0.000218302	-1.76582	-0.056576
84299152	rs3757008	6.275e-10	-1.76693	-0.790119	2.97314e-06	-1.76015	-0.327574	0.000224198	-1.76965	-0.0261002
84299362	rs3757007	2.72431e-08	1.18976	0.0240018	1.76418e-06	-1.75986	-0.849794	0.000103762	-1.76674	-0.799438
84299769	rs117372213	5.19837e-09	-0.442694	-1.6382e-10	7.98331e-06	-1.09999	-1.6382e-10	0.0003689	-1.29775	-1.6382e-10
84299920	rs910681	6.17855e-10	-1.75626	-0.816285	2.83331e-06	-1.7685	-0.367395	0.000214802	-1.76582	-0.072738
84300071	rs1569924	3.57782e-09	-1.30687e-10	-0.816285	1.66091e-05	-1.30687e-10	-0.367395	0.00125581	-1.30687e-10	-0.072738
84300075	rs1569925	3.57782e-09	-1.30687e-10	-0.816285	1.66091e-05	-1.30687e-10	-0.367395	0.00125581	-1.30687e-10	-0.072738
84300181	rs13212099	2.44266e-08	1.07266	0.0319763	1.7913e-06	-1.76548	-0.828918	0.000106406	-1.76186	-0.779162
84300371	rs2324447	0.0085198	12.9149	0.951977	1.33843e-06	-1.76906	-1.11679	7.96466e-05	-1.70046	-1.13022
84300628	rs76034318	1.39878e-09	-1.75544	-1.6382e-10	2.92801e-05	0.199564	-1.6382e-10	0.000450549	-1.09781	-1.6382e-10
84300997	rs2273363	2.82117e-08	1.11872	0.129977	1.89176e-06	-1.76354	-0.776295	0.000111006	-1.76407	-0.734621
84301150	rs2273364	2.58249e-09	-1.30687e-10	-1.14229	7.62376e-06	-1.30687e-10	-1.14608	0.000431979	-1.30687e-10	-1.1399
84301688	rs12524983	1.41249e-09	-1.74569	-1.6382e-10	5.1084e-06	-1.54646	-1.6382e-10	0.000434981	-1.13298	-1.6382e-10
84302422	rs12530467	3.7397e-09	-1.30687e-10	-0.772033	1.77982e-05	-1.30687e-10	-0.298248	0.00133213	-1.30687e-10	-0.0137442
84302561	rs3818169	6.43273e-10	-1.75659	-0.775635	3.03766e-06	-1.7684	-0.297854	0.000228169	-1.766	-0.012191
84303342	rs1033655	4.63213e-07	4.88641	-0.839258	1.30347e-06	-1.76803	-1.14428	9.85703e-05	-1.46939	-1.14812
84304406	rs1543867	3.93232e-07	4.75466	-0.871306	1.3081e-06	-1.76944	-1.13934	9.61881e-05	-1.49685	-1.14512
84305673	rs1033656	0.00476586	11.8813	1.40465	1.42231e-06	-1.74764	-1.07742	7.73503e-05	-1.75564	-1.10429
84305678	rs74573133	2.01059e-09	-1.74895	0.35634	3.64576e-06	-1.76136	-0.122419	0.000276535	-1.53577	-0.0501721
84305769	rs117770857	1.92265e-09	-1.43734	-1.6382e-10	4.30665e-06	-1.71718	-1.6382e-10	0.000230347	-1.76869	-1.6382e-10
84306718	rs35651100	3.29643e-08	0.999373	0.405012	1.82683e-06	-1.76924	-0.805525	0.000108442	-1.75389	-0.76817
84306731	rs140964001	1.0761e-08	-1.30687e-10	0.284887	2.63001e-05	-1.30687e-10	0.0922268	0.00150372	-1.30687e-10	0.107417
84306796	rs4707008	3.43089e-09	-1.30687e-10	-0.85822	1.02388e-05	-1.30687e-10	-0.851163	0.000595271	-1.30687e-10	-0.819261
84306856	rs4706184	0.00407643	11.7629	1.36676	1.42056e-06	-1.74262	-1.08367	7.66983e-05	-1.75918	-1.10922
84307328	rs2207944	0.0206499	11.9089	2.84328	3.00941e-06	-1.76524	-0.310359	0.000197431	-1.73701	-0.185881
84307726	rs2224195	0.0199952	11.8459	2.87405	3.05017e-06	-1.76593	-0.296221	0.000200352	-1.73747	-0.170734
84309118	rs192589554	1.24736e-08	-1.30687e-10	0.432576	2.58702e-05	-1.30687e-10	0.0757481	0.00158576	-1.30687e-10	0.160542
84309119	rs184575863	1.24736e-08	-1.30687e-10	0.432576	2.58702e-05	-1.30687e-10	0.0757481	0.00158576	-1.30687e-10	0.160542
84309931	rs9294279	3.86692e-07	4.74579	-0.879204	1.31166e-06	-1.7683	-1.13775	9.77172e-05	-1.48214	-1.14406
84312555	rs17200231	2.73518e-08	0.883911	0.333833	1.76711e-06	-1.76943	-0.838569	0.000105786	-1.74386	-0.803006
84313029	rs77776337	5.03184e-09	-1.30687e-10	-0.475253	1.30944e-05	-1.30687e-10	-0.605164	0.000744853	-1.30687e-10	-0.59509
84313180	rs11754643	2.90051e-08	0.928383	0.348048	1.7783e-06	-1.76965	-0.832041	0.000106072	-1.74804	-0.796118
84313801	rs13215351	7.31296e-08	1.81294	0.388257	1.90957e-06	-1.71231	-0.818162	0.000106807	-1.75735	-0.779905
84314423	rs1546977	0.0179133	13.1342	1.47584	1.40381e-06	-1.76917	-1.06898	8.22003e-05	-1.70205	-1.09707
84315833	rs58773586	1.66158e-09	-1.73568	0.152413	2.9708e-06	-1.76709	-0.321427	0.000217763	-1.57323	-0.251635
84316416	rs73484882	1.64732e-09	-1.74852	0.156625	2.9971e-06	-1.76163	-0.318067	0.000226541	-1.53722	-0.248137
84317089	rs79073133	6.79617e-08	1.73382	0.394088	1.89537e-06	-1.72193	-0.816002	0.000106465	-1.76157	-0.778888
84317533	rs7752421	0.0215489	13.442	1.3528	1.37679e-06	-1.76933	-1.08826	8.27703e-05	-1.67985	-1.11236
84317958	rs3778195	4.64554e-10	-1.75554	-1.10218	5.71224e-06	-0.371859	-1.06287	0.000221354	-0.720965	-1.08755
84317967	rs3823047	4.63292e-10	-1.75554	-1.1049	5.73385e-06	-0.371859	-1.0591	0.000222063	-0.720965	-1.08435
84318733	rs71568885	6.05838e-08	1.73382	0.279171	1.79982e-06	-1.72193	-0.867727	0.000100921	-1.76157	-0.832366
84319961	rs183867147	3.15131e-09	-1.30687e-10	-0.943223	8.03103e-06	-1.30687e-10	-1.09403	0.000451415	-1.30687e-10	-1.09589
84320067	rs137873694	3.9809e-09	-1.30687e-10	-0.709531	1.09704e-05	-1.30687e-10	-0.782141	0.000569913	-1.30687e-10	-0.862793
84320728	rs3823046	1.8077e-09	-1.74221	0.243227	3.29829e-06	-1.76485	-0.219091	0.000245036	-1.55635	-0.150524
84321456	rs111627147	1.80247e-09	-1.74511	0.243227	3.30266e-06	-1.76353	-0.219091	0.000247098	-1.54797	-0.150524
84322084	rs9362001	8.68724e-07	5.82052	-1.14454	2.16699e-06	-1.55176	-0.85225	0.000294167	-0.849924	-0.674204
84322158	rs12193842	1.04615e-07	0.790772	1.76847	3.00139e-06	-1.48368	-0.594591	0.000228103	-1.29141	-0.487075
84322466	rs140096295	2.89126e-09	-1.30687e-10	-1.02935	8.26427e-06	-1.30687e-10	-1.0654	0.000443001	-1.30687e-10	-1.1147
84324159	rs61417237	1.07635e-07	0.693892	1.89381	3.29366e-06	-1.45006	-0.535289	0.000253291	-1.2482	-0.425542
84324327	rs57171473	5.8195e-08	1.73382	0.238944	1.76382e-06	-1.72193	-0.887929	9.85565e-05	-1.76157	-0.856078
84324787	rs3798870	5.9334e-08	1.761	0.231145	1.76354e-06	-1.71871	-0.891308	9.83375e-05	-1.76021	-0.859658
84325184	rs12193281	1.1465e-07	0.834308	1.81654	2.955e-06	-1.52191	-0.571934	0.000224367	-1.33105	-0.463943
84325442	rs67040414	1.36862e-09	-1.73839	-0.038846	5.98286e-06	-0.491174	-0.897273	0.000460166	-0.240939	-0.835751
84325503	rs75018690	2.66305e-09	-1.30687e-10	-1.11157	9.83596e-06	-1.30687e-10	-0.8913	0.000557936	-1.30687e-10	-0.884034
84327184	rs139801485	2.07101e-09	-1.363	-1.6382e-10	5.11533e-06	-1.5451	-1.6382e-10	0.000230244	-1.76914	-1.6382e-10
84327316	rs2207945	1.05885e-08	1.01935	-0.750625	1.33646e-06	-1.76961	-1.11771	7.94697e-05	-1.75948	-1.07342
84327805	rs6901361	3.6576e-06	6.9	-0.786478	2.25762e-06	-1.26475	-1.09829	0.000318071	-0.348209	-1.09779
84328232	rs72903525	5.8613e-09	-0.322669	-1.6382e-10	9.48228e-06	-0.92792	-1.6382e-10	0.000437916	-1.12625	-1.6382e-10
84328386	rs16871774	2.66717e-09	-1.30687e-10	-1.11002	9.87538e-06	-1.30687e-10	-0.8873	0.000560203	-1.30687e-10	-0.879978
84328660	rs3798869	0.0327951	13.7588	1.45595	1.40388e-06	-1.76626	-1.07184	8.61078e-05	-1.654	-1.09868
84329239	rs3798868	5.0732e-10	-1.71598	-1.05367	6.54846e-06	-0.189535	-1.10858	0.000259227	-0.525668	-1.1249
84329970	rs116842528	1.44262e-09	-1.72458	-1.6382e-10	1.43692e-05	-0.512255	-1.6382e-10	0.000472085	-1.05112	-1.6382e-10
84331037	rs6935324	6.73486e-07	5.55735	-1.13592	2.28792e-06	-1.57304	-0.776661	0.000312733	-0.876986	-0.585942
84331370	rs6935899	6.73486e-07	5.55735	-1.13592	2.28792e-06	-1.57304	-0.776661	0.000312733	-0.876986	-0.585942
84331430	rs117043336	3.7152e-09	-0.778607	-1.6382e-10	4.95743e-06	-1.57646	-1.6382e-10	0.000241136	-1.72292	-1.6382e-10
84331841	rs3798867	0.03306	13.9455	1.27725	1.36866e-06	-1.76295	-1.10056	8.55499e-05	-1.63737	-1.1218
84334360	rs217346	5.84208e-07	5.14269	-0.863472	1.46732e-06	-1.6475	-1.14641	0.000124645	-1.26251	-1.12029
84334485	rs12660842	5.39488e-10	-1.75152	-0.956652	2.31338e-06	-1.76943	-0.569211	0.000170002	-1.76313	-0.309343
84335225	rs217345	3.07068e-06	6.78073	-0.842115	2.15195e-06	-1.29322	-1.11776	0.000297274	-0.396258	-1.11737
84335590	rs78421156	2.56574e-09	-1.30687e-10	-1.14879	8.47954e-06	-1.30687e-10	-1.03969	0.00048023	-1.30687e-10	-1.03401
84335787	rs56982000	5.69067e-08	1.78829	0.162088	1.71768e-06	-1.71539	-0.920982	9.53572e-05	-1.75875	-0.891895
84335881	rs217344	7.03315e-07	5.59339	-1.12862	2.38324e-06	-1.5671	-0.741783	0.000331131	-0.86438	-0.541383
84336278	rs117882497	2.81239e-08	-1.30687e-10	1.24558	6.13286e-05	-1.30687e-10	0.938901	0.00390793	-1.30687e-10	1.06249
84336532	rs117489682	1.45442e-09	-1.71643	-1.6382e-10	4.1243e-06	-1.76045	-1.6382e-10	0.000234097	-1.75254	-1.6382e-10
84336742	rs217343	0.0111607	12.8567	1.28019	1.36091e-06	-1.76855	-1.10064	7.94887e-05	-1.71105	-1.12161
84336796	rs11756109	1.00574e-08	1.01935	-0.802081	1.3559e-06	-1.76961	-1.10327	8.13106e-05	-1.75948	-1.05052
84337407	rs217342	0.0335866	13.9455	1.29305	1.37107e-06	-1.76295	-1.0988	8.56856e-05	-1.63737	-1.12022
84338304	rs35380664	9.79099e-09	0.973258	-0.782835	1.34434e-06	-1.76959	-1.11186	8.0483e-05	-1.7565	-1.06373
84338771	rs217341	6.48641e-07	5.25489	-0.871055	1.49123e-06	-1.63219	-1.14555	0.000128855	-1.23179	-1.1178
84338997	rs217340	6.25523e-07	5.2186	-0.871055	1.48374e-06	-1.63723	-1.14555	0.000127572	-1.2418	-1.1178
84339255	rs12202798	1.39208e-07	0.76145	2.08348	3.41567e-06	-1.49876	-0.450209	0.000264063	-1.30042	-0.33167
84339295	rs217339	0.0392792	14.1394	1.25574	1.37014e-06	-1.75837	-1.10406	8.69253e-05	-1.61905	-1.12418
84339296	rs35157273	5.3949e-08	1.70945	0.187555	1.73119e-06	-1.72474	-0.903799	9.66297e-05	-1.7627	-0.874693
84339564	rs217338	6.76331e-07	5.55735	-1.13171	2.33609e-06	-1.57304	-0.755822	0.000320827	-0.876986	-0.560388
84340208	rs35865845	5.31719e-08	1.70945	0.173044	1.72049e-06	-1.72474	-0.909998	9.59981e-05	-1.7627	-0.88125
84340212	rs217337	3.45787e-09	-0.850387	-1.6382e-10	4.73281e-06	-1.62283	-1.6382e-10	0.000279798	-1.57421	-1.6382e-10
84341053	rs112049495	1.84532e-09	-1.74761	0.269224	3.27858e-06	-1.76218	-0.227758	0.000248114	-1.54019	-0.154202
84341559	rs12203802	4.89446e-10	-1.74585	-1.05967	5.44534e-06	-0.378091	-1.10449	0.000220141	-0.692296	-1.12171
84341803	rs217336	0.0367123	14.0835	1.24413	1.36921e-06	-1.75747	-1.10564	8.64852e-05	-1.62294	-1.12536
84342142	rs217335	0.013088	12.9914	1.30477	1.36471e-06	-1.7693	-1.0971	8.01786e-05	-1.7051	-1.11892
84342533	rs217334	3.50839e-06	6.93141	-0.859536	2.22409e-06	-1.25481	-1.12319	0.000307927	-0.355581	-1.12283
84342544	rs141738698	8.97862e-09	0.901281	-0.797474	1.3548e-06	-1.76876	-1.10493	8.18036e-05	-1.751	-1.05295
84342600	rs12198480	1.17224e-07	0.786454	1.88659	3.11204e-06	-1.50686	-0.535206	0.000238951	-1.3111	-0.420921
84343558	rs73486915	1.96569e-09	-1.74421	0.329021	3.43476e-06	-1.76396	-0.179439	0.000258175	-1.55062	-0.104017
84343891	rs217333	0.0256483	13.7635	1.20543	1.35296e-06	-1.76475	-1.1103	8.36823e-05	-1.65225	-1.129
84344155	rs74391282	3.75506e-09	-1.30687e-10	-0.767936	1.46774e-05	-1.30687e-10	-0.491039	0.000991867	-1.30687e-10	-0.308688
84344670	rs217332	7.45665e-06	6.17556	0.650263	3.97353e-06	-1.44275	-0.354944	0.000392276	-0.933397	-0.302914
84344689	rs217331	0.0313719	14.0168	1.15359	1.35316e-06	-1.75925	-1.11565	8.52939e-05	-1.62929	-1.13288
84344833	rs217330	7.10521e-06	6.13346	0.644083	3.99093e-06	-1.43427	-0.359048	0.000382036	-0.95561	-0.307152
84347396	rs217329	7.03805e-06	6.09172	0.67633	3.98479e-06	-1.45727	-0.337592	0.000383312	-0.97442	-0.285007
84347714	rs217328	0.0176387	13.8189	0.775639	1.30807e-06	-1.76532	-1.14348	8.23619e-05	-1.64876	-1.1484
84348594	rs217327	0.00607417	12.688	0.840496	1.31229e-06	-1.76625	-1.13932	7.65787e-05	-1.72369	-1.14627
84348747	rs3798866	1.75602e-08	1.09726	-0.322668	1.42689e-06	-1.7686	-1.05324	8.31052e-05	-1.76393	-1.02424
84348873	rs3798865	9.42842e-09	1.14003	-0.987344	1.4835e-06	-1.76791	-1.01504	9.01587e-05	-1.76541	-0.941291
84349470	rs117173024	1.52184e-09	-1.67112	-1.6382e-10	4.01378e-05	0.514974	-1.6382e-10	0.000654259	-0.724773	-1.6382e-10
84349538	rs217326	0.0182059	13.7635	0.862698	1.31643e-06	-1.76475	-1.13767	8.23294e-05	-1.65225	-1.1453
84349714	rs13210475	9.31191e-09	1.11519	-0.974936	1.47286e-06	-1.76846	-1.02168	8.93413e-05	-1.76441	-0.951402
84349743	rs78666098	6.8371e-09	-1.30687e-10	-0.168675	1.05491e-05	-1.30687e-10	-0.821307	0.000567795	-1.30687e-10	-0.866516
84350028	rs72903552	1.25265e-08	0.436805	-1.6382e-10	4.10159e-06	-1.76597	-1.6382e-10	0.000234546	-1.75063	-1.6382e-10
84350388	rs12203618	4.80129e-10	-1.74822	-1.07652	5.41735e-06	-0.396663	-1.09107	0.000218913	-0.70863	-1.11098
84350654	rs217325	7.08326e-06	7.60985	-0.835397	2.55674e-06	-1.12304	-1.11557	0.000384944	-0.140011	-1.11517
84350664	rs13192201	1.0055e-08	1.01935	-0.802318	1.3572e-06	-1.76961	-1.10231	8.14395e-05	-1.75948	-1.04893
84350767	rs78796405	1.39132e-09	-1.76079	-1.6382e-10	7.13721e-06	-1.21202	-1.6382e-10	0.0002952	-1.52062	-1.6382e-10
84350982	rs1454131	2.48436e-09	-1.18102	-1.6382e-10	4.54984e-06	-1.66225	-1.6382e-10	0.000233699	-1.75424	-1.6382e-10
84351161	rs59932148	1.96347e-09	-1.75025	0.333925	3.46037e-06	-1.7605	-0.175465	0.000264298	-1.53131	-0.0998918
84351236	rs63034	3.18008e-06	6.81912	-0.845494	2.17548e-06	-1.28412	-1.11597	0.000302616	-0.380847	-1.11496
84353259	rs150034149	1.40806e-09	-1.74883	-1.6382e-10	7.96718e-06	-1.10201	-1.6382e-10	0.000343272	-1.36975	-1.6382e-10
84353463	rs11757776	1.04853e-08	1.04377	-0.784828	1.35121e-06	-1.76947	-1.10688	8.07101e-05	-1.7609	-1.05651
84354101	rs217323	0.0361992	14.0727	1.24085	1.3664e-06	-1.76008	-1.10509	8.62844e-05	-1.62548	-1.12515
84354614	rs217322	0.0326653	13.9455	1.26524	1.36709e-06	-1.76295	-1.10171	8.54794e-05	-1.63737	-1.12263
84354657	rs217321	9.11892e-09	0.119312	-1.6382e-10	7.86533e-06	-1.11488	-1.6382e-10	0.000857905	-0.453784	-1.6382e-10
84354944	rs144216819	2.75683e-09	-1.30687e-10	-1.07696	1.0565e-05	-1.30687e-10	-0.819798	0.000591729	-1.30687e-10	-0.825228
84354959	rs182205454	2.13028e-09	-1.33479	-1.6382e-10	4.98638e-06	-1.57063	-1.6382e-10	0.000264299	-1.63119	-1.6382e-10
84355524	rs12154161	4.7973e-10	-1.74711	-1.07846	5.48877e-06	-0.387834	-1.08681	0.000221491	-0.700867	-1.10703
84355688	rs145892362	6.46105e-09	-1.30687e-10	-0.225247	1.19081e-05	-1.30687e-10	-0.700128	0.000652534	-1.30687e-10	-0.727414
84356126	rs217320	0.0321482	13.7588	1.43603	1.39839e-06	-1.76626	-1.07576	8.57508e-05	-1.654	-1.10283
84356166	rs142688196	3.07969e-09	-1.30687e-10	-0.966209	8.70914e-06	-1.30687e-10	-1.01297	0.000462909	-1.30687e-10	-1.07075
84356242	rs217319	3.03877e-06	6.69742	-0.769257	2.1661e-06	-1.31272	-1.09169	0.000295181	-0.429522	-1.09117
84356813	rs113151374	1.97153e-09	-1.74803	0.335803	3.55654e-06	-1.7654	-0.143152	0.000261931	-1.56831	-0.0718904
84356959	rs62419578	9.62731e-08	2.47615	-1.6382e-10	4.71973e-06	-1.62559	-1.6382e-10	0.000302284	-1.49691	-1.6382e-10
84357144	rs217318	0.0253452	13.6329	1.32416	1.37141e-06	-1.76787	-1.09363	8.36669e-05	-1.66463	-1.1168
84357538	rs75081761	4.67569e-10	-1.75037	-1.10088	5.48196e-06	-0.414238	-1.06164	0.000221023	-0.724072	-1.08594
84357714	rs117607262	2.17753e-09	-1.31285	-1.6382e-10	4.32133e-06	-1.71378	-1.6382e-10	0.000230374	-1.76857	-1.6382e-10
84358686	rs113931008	5.56039e-08	1.92721	-1.6382e-10	1.97007e-05	-0.196693	-1.6382e-10	0.00266424	0.679397	-1.6382e-10
84358922	rs148470987	2.57389e-09	-1.30687e-10	-1.14562	7.59714e-06	-1.30687e-10	-1.14957	0.000428356	-1.30687e-10	-1.14832
84360041	rs217316	2.65779e-06	6.58069	-0.786478	2.09494e-06	-1.33953	-1.09829	0.000279992	-0.475721	-1.09779
84360275	rs217315	0.0112581	12.7416	1.40396	1.39074e-06	-1.76575	-1.08176	7.98756e-05	-1.72147	-1.10634
84360499	rs79540597	3.21348e-08	-1.30687e-10	1.3789	6.47245e-05	-1.30687e-10	0.992795	0.0041641	-1.30687e-10	1.12598
84360814	rs117311463	1.18995e-08	-1.30687e-10	0.385459	1.43841e-05	-1.30687e-10	-0.511224	0.000745726	-1.30687e-10	-0.593919
84360877	rs59415335	1.94205e-09	-1.73783	0.310535	3.3684e-06	-1.76851	-0.194401	0.000243051	-1.59545	-0.119552
84361057	rs34878649	3.16522e-08	0.977493	0.386276	1.81342e-06	-1.76964	-0.812491	0.000107636	-1.75724	-0.772282
84361097	rs217314	2.14772e-06	6.70923	-1.12811	3.06032e-06	-1.31931	-0.739515	0.000485385	-0.482856	-0.540478
84361584	rs217313	2.27462e-06	6.76441	-1.12588	3.10659e-06	-1.31384	-0.729979	0.000518396	-0.430553	-0.526985
84361871	rs13205540	3.06655e-08	0.955778	0.37632	1.80018e-06	-1.76955	-0.819912	0.000106682	-1.75574	-0.782689
84361977	rs117164714	8.66626e-09	-1.30687e-10	0.0683973	1.66629e-05	-1.30687e-10	-0.364163	0.00100884	-1.30687e-10	-0.291722
84362061	rs75467887	2.37027e-08	-1.30687e-10	1.07455	4.89484e-05	-1.30687e-10	0.713421	0.00312138	-1.30687e-10	0.837753
84362490	rs217312	2.27023e-06	6.76441	-1.12782	3.08099e-06	-1.31384	-0.738252	0.000513193	-0.430553	-0.537072
84363010	rs142862417	1.40426e-09	-1.75153	-1.6382e-10	4.18909e-06	-1.74486	-1.6382e-10	0.000235009	-1.74865	-1.6382e-10
84363343	rs12191499	4.91147e-10	-1.73488	-1.06717	5.92769e-06	-0.301103	-1.09661	0.000237181	-0.62443	-1.11503
84363582	rs73486942	1.8514e-09	-1.74872	0.27362	3.29243e-06	-1.76151	-0.224214	0.000249939	-1.53654	-0.15052
84363712	rs73486944	1.85263e-09	-1.74805	0.27362	3.29109e-06	-1.76191	-0.224214	0.000249389	-1.53874	-0.15052
84363991	rs78346066	3.63548e-09	-0.800299	-1.6382e-10	5.70924e-06	-1.43526	-1.6382e-10	0.000261104	-1.64336	-1.6382e-10
84364140	rs217311	0.0315834	13.8189	1.35818	1.38052e-06	-1.76532	-1.08957	8.53953e-05	-1.64876	-1.11223
84364565	rs217310	0.0344626	13.8189	1.44542	1.40016e-06	-1.76532	-1.07544	8.63658e-05	-1.64876	-1.10093
84365185	rs190940002	2.66783e-09	-1.30687e-10	-1.10978	7.63009e-06	-1.30687e-10	-1.14525	0.000428251	-1.30687e-10	-1.14857
84365449	rs217309	0.00888179	12.5015	1.407	1.39181e-06	-1.76493	-1.08182	7.91599e-05	-1.73074	-1.10606
84365478	rs6940118	4.7768e-10	-1.7514	-1.07845	5.25532e-06	-0.422984	-1.09512	0.000213091	-0.731752	-1.11481
84365493	rs140684296	6.60589e-09	-1.30687e-10	-0.203078	1.19235e-05	-1.30687e-10	-0.698833	0.000638986	-1.30687e-10	-0.748395
84366404	rs116871961	2.38734e-09	-1.22086	-1.6382e-10	5.39744e-06	-1.49142	-1.6382e-10	0.000282662	-1.56402	-1.6382e-10
84366783	rs2273365	4.82355e-10	-1.74711	-1.07301	5.44867e-06	-0.387834	-1.09414	0.000220072	-0.700867	-1.11346
84367644	rs192758803	2.57831e-09	-1.30687e-10	-1.1439	7.59855e-06	-1.30687e-10	-1.14939	0.000428046	-1.30687e-10	-1.14905
84367735	rs73486947	1.84408e-09	-1.74398	0.264919	3.26104e-06	-1.76407	-0.231227	0.000244483	-1.55133	-0.157808
84368526	rs147468806	4.06055e-09	-0.689721	-1.6382e-10	5.75319e-06	-1.42759	-1.6382e-10	0.000427567	-1.15017	-1.6382e-10
84369424	rs28610893	1.9987e-06	6.63704	-1.12783	2.99916e-06	-1.34071	-0.738299	0.000478886	-0.499685	-0.53713
84369815	rs76215862	4.00874e-09	-0.702563	-1.6382e-10	4.2313e-06	-1.73484	-1.6382e-10	0.000294279	-1.52375	-1.6382e-10
84369853	rs72903589	1.38178e-09	-1.76766	-1.6382e-10	8.1828e-06	-1.07531	-1.6382e-10	0.000337369	-1.3871	-1.6382e-10
84369869	rs217308	0.025672	13.5122	1.45768	1.40085e-06	-1.76821	-1.07206	8.44709e-05	-1.67316	-1.09871
84370470	rs217307	2.90608e-09	-1.02424	-1.6382e-10	4.76359e-06	-1.61634	-1.6382e-10	0.000344524	-1.36611	-1.6382e-10
84370538	rs149938997	3.07862e-09	-1.30687e-10	-0.966558	8.70652e-06	-1.30687e-10	-1.01327	0.000462803	-1.30687e-10	-1.07098
84371594	rs117491925	2.3504e-09	-1.23645	-1.6382e-10	4.378e-06	-1.70075	-1.6382e-10	0.000231529	-1.76357	-1.6382e-10
84371749	rs62419593	5.05454e-08	1.83183	-1.6382e-10	4.1978e-06	-1.74278	-1.6382e-10	0.000280847	-1.57047	-1.6382e-10
84372444	rs72903598	4.84675e-10	-1.73347	-1.08184	6.06032e-06	-0.292032	-1.08355	0.000241657	-0.616418	-1.10434
84372474	rs217305	1.92121e-08	0.864502	-1.6382e-10	4.44266e-06	-1.68609	-1.6382e-10	0.000305486	-1.48637	-1.6382e-10
84372889	rs12199980	4.98206e-10	-1.71939	-1.06839	6.51089e-06	-0.208249	-1.09562	0.000257697	-0.542266	-1.11423
84372935	rs217304	0.0196349	13.1931	1.50864	1.41174e-06	-1.76945	-1.06307	8.30029e-05	-1.69802	-1.09138
84373058	rs60730	0.015548	13.0107	1.45768	1.40084e-06	-1.76821	-1.07206	8.14057e-05	-1.71012	-1.09871
84373067	rs13214492	8.33935e-09	-0.367572	0.397517	2.23148e-06	-1.56713	-0.807546	0.000137179	-1.51882	-0.768172
84374695	rs117102779	7.09182e-08	2.17049	-1.6382e-10	1.69061e-05	-0.349673	-1.6382e-10	0.00261903	0.662283	-1.6382e-10
84375004	rs78394361	2.76936e-09	-1.30687e-10	-1.07242	7.94554e-06	-1.30687e-10	-1.10473	0.000432811	-1.30687e-10	-1.13798
84375033	rs217303	0.0262196	13.5048	1.48618	1.40595e-06	-1.76893	-1.0677	8.49409e-05	-1.67151	-1.09481
84375103	rs13192685	2.74326e-09	-0.358771	-0.723121	1.62158e-06	-1.56812	-1.12582	9.96458e-05	-1.52077	-1.08588
84375377	rs217302	2.71822e-06	6.62202	-0.80533	2.10017e-06	-1.33011	-1.10522	0.000282619	-0.459419	-1.10476
84375501	rs139491229	2.57503e-09	-1.30687e-10	-1.14518	7.5973e-06	-1.30687e-10	-1.14955	0.000428257	-1.30687e-10	-1.14855
84377985	rs217300	0.0123738	12.9208	1.31923	1.37993e-06	-1.76044	-1.09488	8.28838e-05	-1.6743	-1.11654
84379295	rs217298	3.4935e-05	9.50107	-1.13086	6.47061e-06	-0.553589	-0.756486	0.00131235	0.532978	-0.561677
84379712	rs9353133	2.56383e-09	-1.30687e-10	-1.14954	1.04798e-05	-1.30687e-10	-0.827895	0.000593801	-1.30687e-10	-0.821733
84380164	rs61088842	1.829e-09	-1.73922	0.251949	3.22096e-06	-1.76599	-0.241672	0.0002387	-1.56441	-0.168663
84380492	rs1118543	6.22692e-09	-0.849992	0.587834	5.1034e-06	-0.419592	-1.12785	0.000348122	-0.214922	-1.1408
84380541	rs78196744	1.53625e-09	-1.66169	-1.6382e-10	5.06446e-06	-1.5551	-1.6382e-10	0.000268275	-1.61627	-1.6382e-10
84380660	rs11752615	8.2021e-09	-0.384167	0.397517	2.24575e-06	-1.56076	-0.807546	0.000138155	-1.51173	-0.768172
84380923	rs217297	0.0086634	12.4349	1.44868	1.4107e-06	-1.75906	-1.0742	7.90894e-05	-1.7376	-1.1001
84382034	rs72905514	4.84953e-10	-1.74514	-1.06961	5.52911e-06	-0.372694	-1.09462	0.000223031	-0.687546	-1.11342
84382458	rs77798593	4.42223e-09	-0.604396	-1.6382e-10	4.31945e-06	-1.71422	-1.6382e-10	0.000242089	-1.71897	-1.6382e-10
84382701	rs217296	2.66818e-06	6.58069	-0.782575	2.09803e-06	-1.33953	-1.09682	0.000280407	-0.475721	-1.09631
84383958	rs217295	0.0278207	13.5671	1.4831	1.40665e-06	-1.76851	-1.06763	8.50445e-05	-1.67	-1.09511
84384536	rs3798863	1.81996e-09	-1.73503	0.242801	3.19328e-06	-1.76726	-0.249032	0.00023443	-1.57481	-0.176314
84384971	rs112668144	3.46958e-08	1.45558	-1.6382e-10	1.69133e-05	-0.349245	-1.6382e-10	0.00207703	0.430416	-1.6382e-10
84385289	rs62419594	1.62408e-08	0.696488	-1.6382e-10	4.0875e-06	-1.76941	-1.6382e-10	0.000242587	-1.71692	-1.6382e-10
84385751	rs72905519	4.90899e-10	-1.7415	-1.06106	5.64055e-06	-0.34605	-1.10131	0.0002271	-0.664082	-1.11881
84386172	rs72905520	4.91525e-10	-1.7415	-1.05978	5.63528e-06	-0.34605	-1.10225	0.000226931	-0.664082	-1.11955
84386308	rs56317217	4.87281e-10	-1.74763	-1.06232	5.87346e-06	-0.306531	-1.10037	0.000228372	-0.65925	-1.11805
84387905	rs91894	0.0262095	13.5075	1.4831	1.40601e-06	-1.76896	-1.06763	8.4641e-05	-1.67475	-1.09511
84388176	rs755101	1.11611e-08	1.01935	-0.697957	1.3208e-06	-1.76961	-1.1295	7.79224e-05	-1.75948	-1.09308
84389057	rs12197515	4.9035e-10	-1.75373	-1.04994	5.1396e-06	-0.43142	-1.10895	0.000203675	-0.766916	-1.12484
84390038	rs60532744	1.89187e-09	-1.72825	0.274777	3.27201e-06	-1.76866	-0.223281	0.000237192	-1.58986	-0.149551
84390104	rs78593667	2.6103e-09	-1.13157	-1.6382e-10	2.09607e-05	-0.134695	-1.6382e-10	0.00103099	-0.270004	-1.6382e-10
84390874	rs217294	5.24099e-05	9.48731	-0.711501	4.85864e-06	-0.529828	-1.06676	0.00081769	0.564019	-1.06581
84391540	rs1454130	1.17297e-08	1.06829	-0.697206	1.32169e-06	-1.76923	-1.12921	7.77214e-05	-1.76221	-1.09293
84392078	rs217293	1.46779e-09	-1.70728	-1.6382e-10	4.6534e-06	-1.63975	-1.6382e-10	0.000374859	-1.28173	-1.6382e-10
84392539	rs77911444	2.74014e-09	-1.08303	-1.6382e-10	4.19358e-06	-1.74379	-1.6382e-10	0.000240454	-1.72575	-1.6382e-10
84392756	rs118097773	2.54544e-09	-1.15674	-1.6382e-10	4.26464e-06	-1.72699	-1.6382e-10	0.000236383	-1.74282	-1.6382e-10
84393633	rs35594074	8.96619e-09	-0.318878	0.421299	2.22204e-06	-1.58507	-0.793854	0.000136498	-1.53883	-0.753139
84393942	rs217291	0.0353855	13.7635	1.52726	1.4232e-06	-1.76475	-1.05969	8.71328e-05	-1.65225	-1.0886
84394091	rs34346491	9.06039e-09	-0.33408	0.446953	2.25615e-06	-1.57959	-0.784096	0.000138676	-1.53271	-0.74343
84394671	rs35787826	1.38545e-09	-1.76502	-1.6382e-10	5.88736e-06	-1.40454	-1.6382e-10	0.000280691	-1.57102	-1.6382e-10
84395310	rs1454132	3.66885e-08	0.917589	0.593834	2.00589e-06	-1.76918	-0.712074	0.000120078	-1.75286	-0.667274
84397119	rs73486960	1.75184e-09	-1.72984	0.199468	3.08063e-06	-1.7684	-0.283814	0.000223474	-1.58649	-0.212487
84397695	rs73486964	1.74444e-09	-1.72984	0.19524	3.07022e-06	-1.7684	-0.287201	0.000222688	-1.58649	-0.21601
84398074	rs11753966	1.08483e-08	-0.267615	0.560584	2.33004e-06	-1.60275	-0.72871	0.000143234	-1.55865	-0.68515
84398565	rs217290	0.0237661	13.2852	1.60751	1.43704e-06	-1.76957	-1.04519	8.49203e-05	-1.69041	-1.07615
84399635	rs13215382	1.16574e-08	0.995042	-0.63014	1.30574e-06	-1.76965	-1.14092	7.64366e-05	-1.75796	-1.11386
84399772	rs7749272	5.02016e-10	-1.74754	-1.03263	5.29771e-06	-0.391199	-1.11887	0.000215299	-0.703826	-1.13243
84400654	rs76041948	1.10355e-08	-1.30687e-10	0.310077	2.27735e-05	-1.30687e-10	-0.0517469	0.0014117	-1.30687e-10	0.0442748
84401480	rs72905532	5.74968e-09	-0.341895	-1.6382e-10	1.17559e-05	-0.712993	-1.6382e-10	0.000430281	-1.14384	-1.6382e-10
84401807	rs217289	0.0287495	13.4179	1.66523	1.45595e-06	-1.76796	-1.03372	8.69137e-05	-1.67688	-1.06648
84402322	rs12525261	1.15837e-08	0.982651	-0.624092	1.30357e-06	-1.76962	-1.14261	7.62878e-05	-1.75714	-1.11662
84404745	rs57395822	1.80315e-09	-1.71616	0.214652	3.19066e-06	-1.76964	-0.247481	0.000223655	-1.61267	-0.185499
84405030	rs200107814	6.51973e-09	-1.30687e-10	-0.216206	1.23644e-05	-1.30687e-10	-0.662523	0.000682798	-1.30687e-10	-0.682078
84405335	rs12201719	8.07308e-09	-0.757858	0.755353	4.46597e-06	-0.578162	-1.1027	0.000304523	-0.366949	-1.12258
84405507	rs12194716	5.00907e-10	-1.74514	-1.03724	5.40002e-06	-0.372694	-1.11825	0.000218869	-0.687546	-1.13226
84406496	rs145506437	2.57292e-09	-1.30687e-10	-1.146	7.82113e-06	-1.30687e-10	-1.12052	0.000442331	-1.30687e-10	-1.11622
84407199	rs73486977	1.63531e-09	-1.72119	0.121983	2.87918e-06	-1.76943	-0.35041	0.000203898	-1.60372	-0.286939
84407466	rs217287	0.0310858	13.6558	1.50544	1.4168e-06	-1.76648	-1.06246	8.61396e-05	-1.66144	-1.09087
84407501	rs17260332	1.05261e-08	-0.380695	0.643515	2.50163e-06	-1.5621	-0.6983	0.000154793	-1.51323	-0.652964
84408495	rs12200465	5.12334e-10	-1.76038	-0.999442	4.62653e-06	-0.51151	-1.13403	0.000191656	-0.809286	-1.14329
84409255	rs217286	0.0109033	12.6527	1.46082	1.41458e-06	-1.76352	-1.06699	8.30799e-05	-1.69555	-1.09293
84410228	rs813882	8.88996e-10	-1.76651	-0.442194	2.26061e-06	-1.41836	-0.94335	0.000197407	-0.928184	-0.994824
84410329	rs73486981	4.90687e-10	-1.71534	-1.08765	1.29479e-06	-1.76963	-1.14937	8.64802e-05	-1.5988	-1.14956
84410366	rs7751197	4.99982e-10	-1.75147	-1.03275	5.04957e-06	-0.437334	-1.12071	0.000212978	-0.714487	-1.1326
84411251	rs13204774	6.52697e-10	-1.76642	-0.751263	1.24624e-05	0.489261	-1.14389	0.000551502	0.233071	-1.1287
84411252	rs141258263	3.29091e-07	3.70529	-1.6382e-10	0.000674528	3.33667	-1.6382e-10	0.00760395	1.72815	-1.6382e-10
84411328	rs488311	5.433e-10	-1.55162	-1.14951	5.81039e-05	1.70062	-0.81573	0.000595076	-0.00477271	-0.814816
84411459	rs13205234	6.53614e-10	-1.76502	-0.751263	1.28924e-05	0.523183	-1.14389	0.000569407	0.26502	-1.1287
84411853	rs217285	1.10819e-08	1.03592	-0.721644	1.57549e-06	-1.5838	-1.13897	7.7056e-05	-1.72197	-1.14178
84412674	rs139801263	1.42593e-09	-1.73621	-1.6382e-10	5.09559e-06	-1.54897	-1.6382e-10	0.000241757	-1.72034	-1.6382e-10
84412693	rs522115	5.37877e-10	-1.5616	-1.14957	5.64992e-05	1.66048	-0.803595	0.000585372	-0.0333666	-0.802663
84412824	rs182080294	2.85887e-09	-1.30687e-10	-1.04061	8.16727e-06	-1.30687e-10	-1.07721	0.000460864	-1.30687e-10	-1.07517
84414940	rs6900297	4.695e-10	-1.7491	-1.09803	5.02043e-06	-0.491171	-1.07266	0.000211338	-0.761114	-1.0937
84415896	rs147047945	2.59177e-09	-1.30687e-10	-1.1387	7.69836e-06	-1.30687e-10	-1.13634	0.000432934	-1.30687e-10	-1.13769
84418519	rs377758065	2.57288e-09	-1.30687e-10	-1.14602	8.11943e-06	-1.30687e-10	-1.08309	0.000454597	-1.30687e-10	-1.08886
84418548	rs217283	1.07034e-09	-1.14908	-0.873978	2.93258e-06	-1.18442	-0.917043	0.000112316	-1.60011	-0.886849
84418653	rs217282	3.88936e-09	0.121052	-0.853848	2.77905e-06	-1.03851	-1.11673	0.000180816	-0.896603	-1.11419
84418735	rs532851245	1.96263e-08	0.885831	-1.6382e-10	1.18658e-05	-0.703681	-1.6382e-10	0.000721148	-0.627433	-1.6382e-10
84418774	rs191532950	2.5638e-09	-1.30687e-10	-1.14955	7.8761e-06	-1.30687e-10	-1.11351	0.000441046	-1.30687e-10	-1.11913
84419006	rs217281	3.60581e-09	0.0585627	-0.867055	2.66218e-06	-1.07717	-1.12103	0.000172555	-0.938898	-1.11866
84419793	rs624076	1.02624e-09	-1.20974	-0.855394	2.81262e-06	-1.24328	-0.899948	0.000110886	-1.63107	-0.868697
84419874	rs623681	5.02748e-10	-1.76919	-1.00952	2.20742e-06	-1.6314	-0.754119	0.000112163	-1.76853	-0.719798
84420359	rs112159808	6.78748e-09	-0.17596	-1.6382e-10	8.94028e-06	-0.986779	-1.6382e-10	0.000387628	-1.24823	-1.6382e-10
84420744	rs1745870	1.04179e-09	-1.20974	-0.840353	2.8519e-06	-1.24328	-0.886078	0.000112529	-1.63107	-0.853996
84420886	rs592277	5.39791e-08	0.940793	0.956764	2.8526e-06	-1.6063	-0.522815	0.000173905	-1.52887	-0.520896
84421152	rs147026063	2.7772e-09	-1.0696	-1.6382e-10	1.56597e-05	-0.426254	-1.6382e-10	0.000972687	-0.328215	-1.6382e-10
84421490	rs116742969	2.56594e-09	-1.30687e-10	-1.14872	8.00066e-06	-1.30687e-10	-1.09782	0.00044826	-1.30687e-10	-1.1029
84422823	rs146014422	1.39704e-09	-1.75669	-1.6382e-10	5.80665e-06	-1.41834	-1.6382e-10	0.000379399	-1.26969	-1.6382e-10
84423225	rs184463374	2.69785e-09	-1.30687e-10	-1.09858	8.8191e-06	-1.30687e-10	-1.00042	0.000492576	-1.30687e-10	-1.00863
84423854	rs484056	5.087e-10	-1.75662	-1.01032	2.12853e-06	-1.66645	-0.755467	0.000112015	-1.76844	-0.721204
84424822	rs62419598	3.80366e-09	0.156666	-0.911741	2.79302e-06	-1.0163	-1.13392	0.000181957	-0.872349	-1.13216
84425863	rs79433378	3.64416e-09	0.0844462	-0.882361	2.69229e-06	-1.0612	-1.12575	0.000174736	-0.921421	-1.12358
84426032	rs186279766	2.564e-09	-1.30687e-10	-1.14947	7.93424e-06	-1.30687e-10	-1.10616	0.000444733	-1.30687e-10	-1.1108
84426446	rs2924667	8.32144e-10	-1.39276	-0.882033	2.66705e-06	-1.27194	-0.924437	0.000109409	-1.61847	-0.894712
84427106	rs62419600	3.63422e-09	0.0844462	-0.885091	2.69011e-06	-1.0612	-1.12656	0.000174588	-0.921421	-1.12443
84427486	rs590243	8.56418e-10	-1.38596	-0.860075	2.63409e-06	-1.30455	-0.904258	0.000110519	-1.62982	-0.873271
84427504	rs144942926	2.56945e-09	-1.30687e-10	-1.14735	8.06859e-06	-1.30687e-10	-1.08937	0.00045188	-1.30687e-10	-1.09486
84427861	rs494873	8.83888e-10	-1.3655	-0.84896	2.61453e-06	-1.32224	-0.894018	0.000110795	-1.63819	-0.862409
84427985	rs588015	8.80543e-10	-1.3693	-0.84896	2.56711e-06	-1.34055	-0.894018	0.000109457	-1.65033	-0.862409
84428280	rs586661	9.01156e-10	-1.37336	-0.821758	2.63529e-06	-1.33051	-0.877843	0.000111923	-1.64265	-0.847818
84428325	rs185087226	5.65511e-09	-1.30687e-10	-0.35848	1.19471e-05	-1.30687e-10	-0.696859	0.000686073	-1.30687e-10	-0.677294
84429095	rs142361745	6.76168e-09	-0.179769	-1.6382e-10	5.10434e-06	-1.54725	-1.6382e-10	0.000269206	-1.6128	-1.6382e-10
84430158	rs150338808	2.4725e-09	-1.18581	-1.6382e-10	7.74486e-06	-1.13032	-1.6382e-10	0.000539328	-0.917954	-1.6382e-10
84430401	rs6928028	3.61026e-09	0.13863	-0.945889	2.7364e-06	-1.02756	-1.14314	0.000177978	-0.884646	-1.14197
84431520	rs515304	4.56664e-08	1.00173	0.728593	2.3941e-06	-1.66003	-0.644308	0.000147123	-1.57442	-0.642585
84431602	rs60861212	3.93515e-09	0.193004	-0.914096	2.85569e-06	-0.99351	-1.13452	0.000186418	-0.847494	-1.13279
84432959	rs570509	8.71748e-10	-1.33187	-0.89642	2.7035e-06	-1.24518	-0.937618	0.000110285	-1.59646	-0.908749
84433002	rs78012579	1.51105e-09	-1.67823	-1.6382e-10	4.0874e-06	-1.76944	-1.6382e-10	0.000243716	-1.71227	-1.6382e-10
84433672	rs62419602	3.69375e-09	0.13863	-0.923028	2.75403e-06	-1.02756	-1.13672	0.000179203	-0.884646	-1.13511
84434087	rs588134	5.07535e-10	-1.75891	-1.01032	2.1432e-06	-1.65958	-0.755467	0.000111945	-1.76906	-0.721204
84434094	rs80281035	2.57718e-09	-1.30687e-10	-1.14434	9.22198e-06	-1.30687e-10	-0.955755	0.000521536	-1.30687e-10	-0.9515
84435024	rs116046396	2.57507e-09	-1.30687e-10	-1.14516	8.14812e-06	-1.30687e-10	-1.07956	0.000456133	-1.30687e-10	-1.08549
84435274	rs524004	5.14598e-08	1.0463	0.803464	2.42351e-06	-1.687	-0.605122	0.000147641	-1.61016	-0.603334
84435597	rs149040122	2.61465e-09	-1.30687e-10	-1.12991	7.80328e-06	-1.30687e-10	-1.1228	0.000438778	-1.30687e-10	-1.12428
84436210	rs7757521	2.20318e-09	-1.30114	-1.6382e-10	4.10035e-06	-1.76627	-1.6382e-10	0.000236892	-1.74067	-1.6382e-10
84436382	rs75991813	3.74474e-09	0.156666	-0.927354	2.78241e-06	-1.0163	-1.13773	0.000181225	-0.872349	-1.13619
84436629	rs149781284	2.72308e-09	-1.30687e-10	-1.08928	7.91951e-06	-1.30687e-10	-1.10802	0.000433638	-1.30687e-10	-1.13607
84436648	rs62419604	3.73975e-09	0.156666	-0.928688	2.78155e-06	-1.0163	-1.13804	0.000181166	-0.872349	-1.13651
84436672	rs116686611	2.57687e-09	-1.30687e-10	-1.14446	8.17031e-06	-1.30687e-10	-1.07684	0.000457322	-1.30687e-10	-1.08289
84436973	rs76026725	4.48955e-08	-1.30687e-10	1.7133	8.57872e-05	-1.30687e-10	1.27453	0.00561604	-1.30687e-10	1.4251
84437210	rs79829347	1.58188e-09	-1.63243	-1.6382e-10	6.9537e-06	-1.23807	-1.6382e-10	0.000378603	-1.27179	-1.6382e-10
84437425	rs660956	1.05056e-09	-1.13512	-0.906598	3.31639e-06	-1.03154	-0.946923	0.000124418	-1.46596	-0.918674
84438410	rs675377	4.96421e-10	-1.76519	-1.02618	2.14063e-06	-1.63377	-0.782477	0.000108788	-1.76949	-0.749383
84439901	rs584617	5.00074e-10	-1.76006	-1.02398	2.09597e-06	-1.65865	-0.778678	0.000109229	-1.76941	-0.745417
84441614	rs116998383	3.40533e-09	-0.865699	-1.6382e-10	6.11231e-06	-1.36704	-1.6382e-10	0.00027372	-1.59617	-1.6382e-10
84441843	rs111948092	4.86825e-09	-0.508304	-1.6382e-10	5.68948e-06	-1.43873	-1.6382e-10	0.000335687	-1.3921	-1.6382e-10
84441926	rs614565	9.82001e-10	-1.19268	-0.916527	2.97709e-06	-1.1252	-0.9612	0.000116488	-1.51664	-0.933845
84442204	rs548029	3.82852e-08	1.55402	-1.6382e-10	8.09746e-06	-1.08579	-1.6382e-10	0.00028813	-1.54487	-1.6382e-10
84443250	rs640984	9.37132e-10	-1.21102	-0.944954	2.89193e-06	-1.11359	-1.00183	0.000110871	-1.51772	-0.982195
84444222	rs77703513	5.03625e-09	0.439897	-0.914274	3.3375e-06	-0.835537	-1.13659	0.000220825	-0.67596	-1.13495
84444255	rs655805	4.99856e-10	-1.76756	-1.01692	2.18953e-06	-1.61779	-0.775869	0.000109588	-1.76851	-0.743038
84444282	rs80001352	2.64314e-09	-1.30687e-10	-1.11907	8.81001e-06	-1.30687e-10	-1.00146	0.000494973	-1.30687e-10	-1.00377
84444818	rs524837	8.96342e-10	-1.21358	-0.986895	2.64872e-06	-1.16302	-1.04025	0.000103604	-1.54634	-1.02136
84445219	rs670404	5.03619e-10	-1.75779	-1.01918	2.08469e-06	-1.66304	-0.779683	0.000109123	-1.76878	-0.747017
84445875	rs117643996	3.59697e-08	1.49164	-1.6382e-10	6.25619e-05	0.958812	-1.6382e-10	0.00144976	0.070878	-1.6382e-10
84445971	rs118167493	1.8419e-08	0.822345	-1.6382e-10	1.28132e-05	-0.626871	-1.6382e-10	0.000698159	-0.659831	-1.6382e-10
84447452	rs1092609	4.9596e-10	-1.76446	-1.02784	2.10719e-06	-1.63762	-0.794368	0.000107376	-1.76959	-0.762343
84447476	rs78745544	5.37094e-09	0.489249	-0.899285	3.47321e-06	-0.803353	-1.12891	0.000230787	-0.641158	-1.12563
84448218	rs146361176	8.76865e-09	-1.30687e-10	0.0801434	1.57953e-05	-1.30687e-10	-0.417632	0.000865493	-1.30687e-10	-0.444979
84448667	rs512772	8.54565e-10	-1.28104	-0.967163	2.42617e-06	-1.26712	-1.02391	9.98629e-05	-1.60003	-1.00445
84448905	rs13208065	2.32735e-09	-0.766943	-0.479366	4.57026e-06	-0.561937	-1.09584	0.000188513	-0.863397	-1.10571
84449419	rs6924921	6.01138e-09	0.609809	-0.907195	3.73782e-06	-0.723959	-1.13488	0.000249548	-0.555486	-1.13314
84449814	rs627528	1.58431e-09	-1.63089	-1.6382e-10	4.10822e-06	-1.76436	-1.6382e-10	0.00025057	-1.68454	-1.6382e-10
84450331	rs185388459	3.56398e-09	-0.820163	-1.6382e-10	5.44419e-06	-1.4828	-1.6382e-10	0.000366042	-1.30553	-1.6382e-10
84453501	rs77746745	2.65948e-09	-1.30687e-10	-1.11291	9.07447e-06	-1.30687e-10	-0.97188	0.000510676	-1.30687e-10	-0.972542
84454084	rs76635736	1.38354e-09	-1.76639	-1.6382e-10	1.52906e-05	-0.450107	-1.6382e-10	0.00040307	-1.20917	-1.6382e-10
84454259	rs144549853	2.62689e-09	-1.30687e-10	-1.12524	8.70178e-06	-1.30687e-10	-1.01382	0.000491507	-1.30687e-10	-1.0108
84454715	rs139802898	4.47628e-09	-0.592247	-1.6382e-10	9.3687e-06	-0.939971	-1.6382e-10	0.000369807	-1.2953	-1.6382e-10
84455519	rs536602	9.18491e-10	-1.23832	-0.937739	2.58195e-06	-1.23782	-0.990984	0.000105505	-1.57878	-0.97074
84455544	rs142401244	5.28164e-09	-0.426802	-1.6382e-10	1.07739e-05	-0.800216	-1.6382e-10	0.00041157	-1.1883	-1.6382e-10
84455796	rs630166	8.83609e-10	-1.25562	-0.959158	2.52216e-06	-1.23837	-1.01386	0.000103735	-1.57142	-0.995018
84456053	rs629185	8.70791e-10	-1.28205	-0.947347	2.64704e-06	-1.20462	-0.999282	0.000105631	-1.56876	-0.979558
84456102	rs2085052	7.04317e-09	0.727414	-0.866395	3.89572e-06	-0.696647	-1.12082	0.000269426	-0.493541	-1.11844
84456189	rs150341681	3.9608e-09	-1.30687e-10	-0.714593	8.81285e-06	-1.30687e-10	-1.00113	0.00048851	-1.30687e-10	-1.01692
84457011	rs76062488	2.69154e-09	-1.30687e-10	-1.10093	7.65672e-06	-1.30687e-10	-1.14176	0.0004311	-1.30687e-10	-1.14194
84458116	rs112567504	6.86084e-09	-0.16521	-1.6382e-10	8.73896e-06	-1.00955	-1.6382e-10	0.000392449	-1.23587	-1.6382e-10
84458896	rs139308969	2.87233e-09	-1.03592	-1.6382e-10	6.04245e-06	-1.37854	-1.6382e-10	0.000261239	-1.64284	-1.6382e-10
84459032	rs584842	5.56831e-10	-1.6128	-1.06373	1.86981e-06	-1.69362	-0.857886	0.000102533	-1.7493	-0.8288
84459410	rs583014	6.25384e-10	-1.57462	-0.985805	2.27358e-06	-1.32383	-1.03216	9.20846e-05	-1.67092	-1.01465
84459617	rs548111	6.53979e-10	-1.57028	-0.945438	2.33212e-06	-1.32788	-1.00269	9.5432e-05	-1.66713	-0.98273
84459676	rs679615	5.80109e-10	-1.59032	-1.04526	1.8888e-06	-1.708	-0.83341	0.000106256	-1.74072	-0.801709
84460111	rs62419642	5.13892e-09	0.11366	-0.567857	2.89761e-06	-1.14349	-0.969971	0.000175857	-1.07316	-0.965449
84460407	rs11969070	1.41372e-09	-1.74481	-1.6382e-10	4.21955e-06	-1.73762	-1.6382e-10	0.000278429	-1.57912	-1.6382e-10
84460431	rs500164	5.81059e-10	-1.59032	-1.04362	1.91104e-06	-1.708	-0.821704	0.00010741	-1.74072	-0.790909
84460609	rs181466328	1.45149e-09	-1.71845	-1.6382e-10	4.08697e-06	-1.76954	-1.6382e-10	0.000242189	-1.71856	-1.6382e-10
84460614	rs7453133	7.78598e-09	0.790726	-0.829441	4.11263e-06	-0.655008	-1.10827	0.000285624	-0.448168	-1.10543
84460979	rs117842345	1.62563e-09	-1.60515	-1.6382e-10	4.29131e-06	-1.72075	-1.6382e-10	0.000236717	-1.74141	-1.6382e-10
84462638	rs76737453	2.58211e-09	-1.30687e-10	-1.14243	8.27883e-06	-1.30687e-10	-1.06364	0.000467162	-1.30687e-10	-1.0616
84462715	rs76560166	2.57505e-09	-1.30687e-10	-1.14517	8.19397e-06	-1.30687e-10	-1.07395	0.000462315	-1.30687e-10	-1.07203
84463681	rs79412013	8.57371e-09	0.910887	-0.853225	4.0117e-06	-0.671607	-1.11652	0.000289136	-0.427403	-1.11398
84463704	rs9353138	2.57251e-09	-1.30687e-10	-1.14616	7.87438e-06	-1.30687e-10	-1.11373	0.000444393	-1.30687e-10	-1.11157
84464442	rs62419643	7.81519e-09	0.811646	-0.846617	4.14484e-06	-0.64119	-1.11429	0.000288152	-0.433126	-1.11166
84464666	rs512670	5.69487e-10	-1.60843	-1.04563	1.92605e-06	-1.69662	-0.825256	0.000106267	-1.7477	-0.794624
84465987	rs12196176	3.11863e-09	-0.953644	-1.6382e-10	4.1667e-06	-1.75022	-1.6382e-10	0.000243688	-1.71239	-1.6382e-10
84466377	rs145730899	2.58719e-09	-1.30687e-10	-1.14047	8.24086e-06	-1.30687e-10	-1.06824	0.000466419	-1.30687e-10	-1.06319
84467747	rs493977	5.6216e-10	-1.62138	-1.04563	1.94379e-06	-1.68745	-0.825256	0.000105778	-1.75231	-0.794624
84468779	rs113105647	7.29695e-09	-0.103583	-1.6382e-10	9.11927e-06	-0.966956	-1.6382e-10	0.000406749	-1.20008	-1.6382e-10
84469087	rs548730	6.91571e-10	-1.50268	-0.95715	2.58907e-06	-1.21794	-1.00811	9.96429e-05	-1.6181	-0.988583
84469570	rs16873938	2.58261e-09	-1.30687e-10	-1.14224	8.28434e-06	-1.30687e-10	-1.06298	0.000467476	-1.30687e-10	-1.06093
84469592	rs62419644	7.64858e-09	0.850635	-0.907154	4.16664e-06	-0.615362	-1.13487	0.000290068	-0.40503	-1.13313
84469605	rs62419645	7.56446e-09	0.839575	-0.907154	4.13618e-06	-0.622699	-1.13487	0.000287763	-0.413009	-1.13313
84469645	rs623263	5.34116e-10	-1.6495	-1.06869	1.90852e-06	-1.66393	-0.867083	0.000100371	-1.76095	-0.838449
84470465	rs147807627	2.60876e-09	-1.30687e-10	-1.13216	7.64782e-06	-1.30687e-10	-1.14292	0.000427968	-1.30687e-10	-1.14923
84471826	rs1171534	6.89598e-10	-1.48936	-0.973327	2.59164e-06	-1.19886	-1.02619	9.87317e-05	-1.60803	-1.00785
84472284	rs117024133	1.38822e-09	-1.76302	-1.6382e-10	6.37805e-06	-1.32448	-1.6382e-10	0.000384373	-1.25666	-1.6382e-10
84473062	rs17789158	7.70855e-09	0.839575	-0.888285	4.15656e-06	-0.622699	-1.12996	0.000289257	-0.413009	-1.12795
84473736	rs1171533	6.98189e-10	-1.48747	-0.962839	2.80538e-06	-1.15222	-0.993589	0.000103291	-1.59458	-0.976144
84474789	rs16873943	2.57305e-09	-1.30687e-10	-1.14595	7.98541e-06	-1.30687e-10	-1.09973	0.000448386	-1.30687e-10	-1.10262
84475100	rs814016	4.80594e-10	-1.74926	-1.07451	2.17811e-06	-1.3095	-1.08938	7.9879e-05	-1.72484	-1.10293
84476928	rs62419648	2.19654e-09	-1.30415	-1.6382e-10	4.39194e-06	-1.69757	-1.6382e-10	0.000267369	-1.61965	-1.6382e-10
84479194	rs686692	4.90536e-10	-1.7693	-1.03399	1.49582e-06	-1.71486	-1.05981	7.9089e-05	-1.76692	-1.07078
84479399	rs10943954	6.02814e-10	-1.59032	-1.00686	1.41281e-06	-1.71686	-1.11491	7.51258e-05	-1.76946	-1.11965
84479711	rs772909	5.29861e-10	-1.64352	-1.08266	1.41875e-06	-1.68002	-1.14755	7.53148e-05	-1.73817	-1.14843
84479999	rs1853802	6.11911e-10	-1.57247	-1.00973	1.42483e-06	-1.70698	-1.11631	7.50171e-05	-1.7696	-1.12096
84480183	rs1574945	5.49607e-10	-1.60693	-1.08266	1.38157e-06	-1.70657	-1.14755	7.42092e-05	-1.75296	-1.14843
84481305	rs1629054	5.30623e-10	-1.67079	-1.05395	1.6627e-06	-1.57241	-1.09649	7.73065e-05	-1.75546	-1.10504
84481870	rs688804	4.98063e-10	-1.76961	-1.01846	1.50142e-06	-1.72036	-1.05057	7.98013e-05	-1.76552	-1.06322
84482201	rs72905602	1.40997e-09	-1.74747	-1.6382e-10	4.39936e-06	-1.69589	-1.6382e-10	0.000357536	-1.32904	-1.6382e-10
84483113	rs149655857	3.46418e-09	-1.30687e-10	-0.848563	1.15423e-05	-1.30687e-10	-0.731328	0.000687619	-1.30687e-10	-0.675042
84484368	rs7770970	6.04445e-10	-1.57832	-1.01616	1.41218e-06	-1.71026	-1.12195	7.45814e-05	-1.76965	-1.12674
84485164	rs13220617	2.23056e-09	-0.689241	-0.599544	2.27977e-06	-1.3629	-0.990374	0.000113559	-1.50634	-0.969611
84485636	rs138111760	2.56485e-09	-1.30687e-10	-1.14914	8.05814e-06	-1.30687e-10	-1.09066	0.000452023	-1.30687e-10	-1.09454
84486598	rs603776	4.78995e-10	-1.76281	-1.06429	1.47551e-06	-1.68422	-1.10412	7.59049e-05	-1.7668	-1.112
84486676	rs77489357	2.59586e-09	-1.30687e-10	-1.13712	8.19223e-06	-1.30687e-10	-1.07416	0.000459688	-1.30687e-10	-1.07773
84487201	rs80332624	2.83841e-09	-1.30687e-10	-1.04779	7.62905e-06	-1.30687e-10	-1.14538	0.000432005	-1.30687e-10	-1.13984
84487812	rs149815009	6.21505e-09	-1.30687e-10	-0.264066	1.21898e-05	-1.30687e-10	-0.676747	0.000671559	-1.30687e-10	-0.698675
84489045	rs76830845	3.23229e-09	-1.30687e-10	-0.917848	1.56781e-05	-1.30687e-10	-0.425081	0.00090635	-1.30687e-10	-0.398852
84489416	rs607445	4.73792e-10	-1.76926	-1.06877	1.46489e-06	-1.6882	-1.10737	7.59748e-05	-1.76293	-1.11495
84489476	rs11758246	1.49639e-09	-1.68798	-1.6382e-10	4.1065e-06	-1.76477	-1.6382e-10	0.000236598	-1.74192	-1.6382e-10
84489851	rs1145703	5.87265e-10	-1.61151	-1.01181	1.4214e-06	-1.70575	-1.11995	7.47266e-05	-1.76953	-1.12492
84489881	rs72907613	6.50215e-10	-1.47449	-1.047	2.11544e-06	-1.74237	-0.685713	0.000119823	-1.7692	-0.653062
84490622	rs10806263	5.53799e-10	-1.65095	-1.03105	1.37585e-06	-1.72979	-1.12848	7.44492e-05	-1.76552	-1.13264
84490881	rs626674	4.82928e-10	-1.76924	-1.04969	1.48765e-06	-1.70591	-1.07423	7.80011e-05	-1.76651	-1.08504
84491473	rs76926375	7.78174e-09	-0.0392598	-1.6382e-10	1.40085e-05	-0.537678	-1.6382e-10	0.000515525	-0.963092	-1.6382e-10
84491792	rs76803574	2.58594e-09	-1.30687e-10	-1.14095	8.11126e-06	-1.30687e-10	-1.08409	0.000455257	-1.30687e-10	-1.08742
84492261	rs13197833	1.88313e-09	-0.720231	-0.737874	2.27426e-06	-1.2789	-1.07679	0.000108567	-1.45716	-1.06375
84492278	rs672688	5.5146e-10	-1.55948	-1.12675	1.37692e-06	-1.7312	-1.1263	7.47799e-05	-1.76415	-1.12957
84492477	rs673531	5.50507e-10	-1.55645	-1.13151	1.38256e-06	-1.73248	-1.12093	7.51185e-05	-1.76463	-1.12458
84493078	rs676282	4.90522e-10	-1.76578	-1.03755	1.53715e-06	-1.66219	-1.08523	7.71759e-05	-1.76808	-1.09411
84493168	rs114925356	2.60448e-09	-1.30687e-10	-1.13381	8.25697e-06	-1.30687e-10	-1.06629	0.000463236	-1.30687e-10	-1.07004
84493350	rs6454338	6.07607e-10	-1.57182	-1.01745	1.45513e-06	-1.67971	-1.12253	7.46384e-05	-1.76835	-1.12727
84493446	rs7349874	5.95523e-10	-1.58913	-1.02023	1.43664e-06	-1.69126	-1.12378	7.44766e-05	-1.76939	-1.1284
84493977	rs118103985	4.28352e-09	-0.636263	-1.6382e-10	7.09602e-06	-1.21781	-1.6382e-10	0.00034437	-1.36656	-1.6382e-10
84495273	rs72907617	1.39278e-09	-1.75974	-1.6382e-10	4.52998e-06	-1.66663	-1.6382e-10	0.000382691	-1.26105	-1.6382e-10
84495477	rs610196	5.47306e-10	-1.54824	-1.14555	1.42626e-06	-1.73041	-1.09188	7.74718e-05	-1.76125	-1.09711
84496396	rs78349759	1.44401e-09	-1.72362	-1.6382e-10	5.92615e-06	-1.39797	-1.6382e-10	0.000238802	-1.73264	-1.6382e-10
84496700	rs149255008	1.38205e-09	-1.76747	-1.6382e-10	1.40729e-05	-0.533091	-1.6382e-10	0.000366463	-1.30438	-1.6382e-10
84497856	rs641469	5.07674e-10	-1.76917	-0.999786	1.57938e-06	-1.68281	-1.0375	8.04241e-05	-1.76946	-1.05151
84498247	rs117939301	2.94467e-09	-1.30687e-10	-1.01104	9.49222e-06	-1.30687e-10	-0.926872	0.000577955	-1.30687e-10	-0.848781
84498418	rs117448311	1.38182e-09	-1.76763	-1.6382e-10	5.73735e-06	-1.43035	-1.6382e-10	0.000285135	-1.55531	-1.6382e-10
84501600	rs592188	5.53129e-10	-1.54691	-1.13629	1.38674e-06	-1.73631	-1.11408	7.55012e-05	-1.76597	-1.11815
84503002	rs561857252	1.47937e-09	-1.69943	-1.6382e-10	4.13412e-06	-1.75807	-1.6382e-10	0.000231274	-1.76467	-1.6382e-10
84503041	rs653345	5.63143e-10	-1.52988	-1.13538	1.37623e-06	-1.74246	-1.11554	7.52599e-05	-1.76781	-1.11952
84503752	rs114022869	1.60209e-09	-0.472817	-1.14692	2.07637e-06	-1.32636	-1.12036	0.000151253	-1.06995	-1.11938
84504133	rs117102686	1.92027e-09	-1.43857	-1.6382e-10	4.24493e-06	-1.73162	-1.6382e-10	0.000230622	-1.7675	-1.6382e-10
84504749	rs671367	5.20131e-10	-1.76897	-0.975749	1.58539e-06	-1.70345	-1.01306	8.25575e-05	-1.76679	-1.02799
84504913	rs189951712	2.85838e-09	-1.04079	-1.6382e-10	4.39035e-06	-1.69794	-1.6382e-10	0.000309964	-1.47182	-1.6382e-10
84505188	rs76011791	1.64388e-08	-1.30687e-10	0.708607	2.59702e-05	-1.30687e-10	0.0796053	0.00154713	-1.30687e-10	0.13588
84505942	rs2764724	5.58809e-10	-1.54073	-1.13226	1.35564e-06	-1.7531	-1.11997	7.48789e-05	-1.76873	-1.12368
84511482	rs534298727	3.38499e-09	-1.30687e-10	-0.871689	9.05266e-06	-1.30687e-10	-0.974286	0.000496713	-1.30687e-10	-1.00027
84513335	rs371193788	4.5193e-09	-1.30687e-10	-0.582683	1.06886e-05	-1.30687e-10	-0.808165	0.000603729	-1.30687e-10	-0.805153
84513415	rs199752984	7.328e-09	-1.30687e-10	-0.0993371	1.38109e-05	-1.30687e-10	-0.551884	0.000753289	-1.30687e-10	-0.583828
84514103	rs603859	5.42184e-10	-1.70044	-1.00275	1.81531e-06	-1.54615	-1.03493	8.3121e-05	-1.74014	-1.04784
84516524	rs10943957	6.18817e-10	-1.59493	-0.976055	1.49974e-06	-1.68569	-1.08636	7.74522e-05	-1.76481	-1.0938
84519157	rs6922938	6.34021e-10	-1.57747	-0.969238	1.52449e-06	-1.67347	-1.08222	7.80074e-05	-1.76156	-1.08991
84519391	rs7741567	6.81724e-10	-1.35711	-1.11706	1.31454e-06	-1.7695	-1.13436	7.47151e-05	-1.75761	-1.13699
84520058	rs13219311	6.36094e-10	-1.57167	-0.971781	1.5305e-06	-1.66934	-1.08241	7.81492e-05	-1.76034	-1.08932
84520471	rs1570842	6.90285e-10	-1.34826	-1.11343	1.31132e-06	-1.76962	-1.13669	7.46734e-05	-1.75606	-1.13909
84520520	rs1570843	5.9428e-10	-1.62276	-0.98868	1.44147e-06	-1.7178	-1.09388	7.65517e-05	-1.76945	-1.10086
84520633	rs9449697	5.03131e-10	-1.75629	-1.02165	1.45773e-06	-1.74741	-1.05306	8.16132e-05	-1.74177	-1.06451
84521055	rs2324476	4.95167e-10	-1.76946	-1.02444	1.51393e-06	-1.70665	-1.05599	7.94057e-05	-1.76541	-1.0683
84522463	rs141324097	2.74056e-09	-1.30687e-10	-1.08288	9.9751e-06	-1.30687e-10	-0.877253	0.000557021	-1.30687e-10	-0.885675
84522519	rs9362008	5.1447e-10	-1.75893	-0.996726	1.48628e-06	-1.74367	-1.0374	8.23101e-05	-1.74565	-1.05213
84522847	rs6454339	5.85117e-10	-1.50542	-1.12156	1.34128e-06	-1.74991	-1.13382	7.38306e-05	-1.7693	-1.1372
84522910	rs117713106	1.02346e-08	-1.30687e-10	0.234737	1.76799e-05	-1.30687e-10	-0.304916	0.000971053	-1.30687e-10	-0.329896
84523126	rs189108058	1.39933e-09	-1.75505	-1.6382e-10	5.60342e-06	-1.45397	-1.6382e-10	0.000266231	-1.62391	-1.6382e-10
84523152	rs6915399	5.74291e-10	-1.63268	-1.01298	1.4092e-06	-1.72362	-1.1107	7.5326e-05	-1.76965	-1.1168
84523731	rs7451689	5.41464e-10	-1.6916	-1.01292	1.36985e-06	-1.75432	-1.10833	7.61018e-05	-1.76156	-1.11464
84523839	rs34596846	1.37904e-09	-1.76965	-1.6382e-10	4.5337e-06	-1.66581	-1.6382e-10	0.000238244	-1.73498	-1.6382e-10
84523908	rs9350988	4.92944e-10	-1.76916	-1.02924	1.52407e-06	-1.70239	-1.05357	7.94008e-05	-1.76746	-1.06631
84524384	rs942769	5.58444e-10	-1.54318	-1.13046	1.37514e-06	-1.73773	-1.12106	7.49864e-05	-1.76644	-1.12454
84525784	rs13211072	1.2736e-09	-0.798126	-1.05107	2.04241e-06	-1.31383	-1.14939	9.81947e-05	-1.47289	-1.14843
84526552	rs4409159	5.97166e-10	-1.47896	-1.12764	1.36293e-06	-1.74343	-1.12428	7.45415e-05	-1.76937	-1.12755
84526996	rs76380652	1.39328e-09	-1.75938	-1.6382e-10	1.37804e-05	-0.5541	-1.6382e-10	0.000368047	-1.30007	-1.6382e-10
84527777	rs76791752	3.50378e-09	-1.30687e-10	-0.837196	9.53265e-06	-1.30687e-10	-0.922622	0.000553986	-1.30687e-10	-0.891138
84531041	rs76321864	2.80476e-09	-1.30687e-10	-1.05972	1.00308e-05	-1.30687e-10	-0.87168	0.000555058	-1.30687e-10	-0.889204
84531047	rs1925462	6.49061e-10	-1.44683	-1.07644	1.84785e-06	-1.52386	-1.03947	9.22949e-05	-1.6449	-1.03839
84531112	rs2209478	1.2477e-09	-0.74409	-1.12565	2.08729e-06	-1.32917	-1.11231	0.000161851	-1.00927	-1.11233
84533341	rs9359570	5.73982e-10	-1.53186	-1.11434	1.61875e-06	-1.59723	-1.09847	8.26385e-05	-1.69531	-1.0985
84533809	rs6901929	5.88826e-10	-1.50975	-1.11092	1.67011e-06	-1.57833	-1.08613	8.48347e-05	-1.68273	-1.08485
84533835	rs16874015	1.52982e-09	-1.66589	-1.6382e-10	4.13709e-06	-1.75735	-1.6382e-10	0.000285805	-1.55297	-1.6382e-10
84534229	rs9294281	5.88038e-10	-1.50975	-1.11226	1.66724e-06	-1.57833	-1.08785	8.46875e-05	-1.68273	-1.08658
84534357	rs4707016	7.93217e-10	-1.66856	-0.65414	1.66099e-06	-1.7177	-0.952237	8.81699e-05	-1.74254	-0.986476
84534830	rs1325473	5.70887e-10	-1.54027	-1.11133	1.64249e-06	-1.59447	-1.08667	8.32024e-05	-1.70162	-1.08539
84534982	rs143867275	3.88441e-09	-1.30687e-10	-0.734069	1.23352e-05	-1.30687e-10	-0.664887	0.000694021	-1.30687e-10	-0.665776
84535014	rs71568891	1.45432e-09	-1.7165	-1.6382e-10	4.08806e-06	-1.76928	-1.6382e-10	0.000264659	-1.62984	-1.6382e-10
84535607	rs2147861	5.69697e-10	-1.54508	-1.10861	1.62531e-06	-1.60845	-1.08319	8.34117e-05	-1.70261	-1.08188
84535974	rs34875273	5.6711e-10	-1.54508	-1.11316	1.62559e-06	-1.60845	-1.08302	8.35884e-05	-1.70261	-1.07976
84536231	rs62421371	5.03667e-10	-1.64987	-1.12701	1.40555e-06	-1.75841	-1.07851	7.9076e-05	-1.76949	-1.06838
84536335	rs7756376	1.0251e-09	-0.942597	-1.12365	2.00253e-06	-1.38013	-1.1028	0.000146394	-1.12027	-1.1017
84537444	rs6454340	5.61598e-10	-1.55751	-1.11049	1.61439e-06	-1.61896	-1.07942	8.33351e-05	-1.70933	-1.07608
84537898	rs7766280	5.61598e-10	-1.55751	-1.11049	1.61439e-06	-1.61896	-1.07942	8.33351e-05	-1.70933	-1.07608
84537960	rs117538666	3.17262e-09	-1.30687e-10	-0.936482	1.02667e-05	-1.30687e-10	-0.848444	0.000529983	-1.30687e-10	-0.935433
84538129	rs7766751	1.08915e-09	-0.890799	-1.11484	1.9662e-06	-1.41595	-1.08529	0.000145519	-1.14588	-1.08209
84539425	rs1325474	5.98469e-10	-1.51425	-1.09017	1.70742e-06	-1.58218	-1.06018	8.68603e-05	-1.68532	-1.05866
84539678	rs927737	5.0368e-10	-1.68048	-1.09637	1.47776e-06	-1.75162	-1.0352	8.28232e-05	-1.76795	-1.02362
84539939	rs16874032	1.56893e-09	-1.64065	-1.6382e-10	4.17696e-06	-1.74776	-1.6382e-10	0.000296243	-1.5171	-1.6382e-10
84540518	rs117352883	2.26536e-09	-1.27331	-1.6382e-10	4.08865e-06	-1.76913	-1.6382e-10	0.000251589	-1.68048	-1.6382e-10
84540688	rs79342483	1.63844e-09	-1.59729	-1.6382e-10	4.32827e-06	-1.71218	-1.6382e-10	0.000259003	-1.65144	-1.6382e-10
84541138	rs7753972	6.07454e-10	-1.49555	-1.09397	1.73925e-06	-1.56612	-1.05777	8.82247e-05	-1.67444	-1.05395
84541514	rs34822962	1.46612e-09	-1.70842	-1.6382e-10	4.09189e-06	-1.76834	-1.6382e-10	0.000268101	-1.61691	-1.6382e-10
84541953	rs1325476	5.89952e-10	-1.53849	-1.08027	1.76315e-06	-1.56986	-1.04039	8.88943e-05	-1.68461	-1.03622
84542220	rs117075768	2.18512e-09	-1.30937	-1.6382e-10	7.45847e-06	-1.168	-1.6382e-10	0.000279125	-1.57662	-1.6382e-10
84542562	rs7760007	6.06644e-10	-1.50017	-1.09068	1.73964e-06	-1.5701	-1.05357	8.8364e-05	-1.67715	-1.04966
84543141	rs71568892	1.46859e-09	-1.70674	-1.6382e-10	4.09294e-06	-1.76808	-1.6382e-10	0.000268813	-1.61426	-1.6382e-10
84543970	rs2224979	1.10441e-09	-0.890799	-1.10093	2.00292e-06	-1.41595	-1.06679	0.000148299	-1.14588	-1.06316
84543972	rs112074951	7.96496e-09	-0.0159875	-1.6382e-10	4.08909e-06	-1.76902	-1.6382e-10	0.00023908	-1.73148	-1.6382e-10
84544215	rs2209479	5.84431e-10	-1.54085	-1.0873	1.68743e-06	-1.60487	-1.04927	8.67218e-05	-1.7003	-1.04527
84545530	rs118167823	1.40914e-09	-1.74806	-1.6382e-10	4.10604e-06	-1.76489	-1.6382e-10	0.000252617	-1.6764	-1.6382e-10
84545555	rs34002404	1.46368e-09	-1.71008	-1.6382e-10	4.09094e-06	-1.76857	-1.6382e-10	0.000267397	-1.61954	-1.6382e-10
84545679	rs35725992	1.4711e-09	-1.70503	-1.6382e-10	4.09408e-06	-1.7678	-1.6382e-10	0.000269534	-1.61158	-1.6382e-10
84545851	rs55950323	1.10225e-09	-0.896369	-1.09731	2.00526e-06	-1.41948	-1.06209	0.000148316	-1.15057	-1.05836
84546078	rs9449703	1.09615e-09	-0.901923	-1.09731	1.99823e-06	-1.42299	-1.06209	0.000147624	-1.15525	-1.05836
84547238	rs7748511	1.18949e-09	-0.814498	-1.10302	2.09452e-06	-1.36696	-1.07106	0.000157578	-1.08135	-1.06701
84547548	rs62421374	5.78809e-10	-1.54926	-1.08856	1.66992e-06	-1.612	-1.05257	8.6083e-05	-1.70489	-1.04807
84547703	rs35088646	1.47364e-09	-1.7033	-1.6382e-10	4.09532e-06	-1.7675	-1.6382e-10	0.000270263	-1.60888	-1.6382e-10
84548142	rs117999743	1.55325e-09	-1.65069	-1.6382e-10	5.38071e-06	-1.49452	-1.6382e-10	0.000391417	-1.2385	-1.6382e-10
84548863	rs4591815	5.85707e-10	-1.54085	-1.08512	1.68914e-06	-1.60487	-1.04825	8.68625e-05	-1.7003	-1.04365
84551356	rs78491380	1.39331e-09	-1.75935	-1.6382e-10	4.14045e-06	-1.75654	-1.6382e-10	0.000260269	-1.64656	-1.6382e-10
84552075	rs13197350	1.46612e-09	-1.70842	-1.6382e-10	4.09189e-06	-1.76834	-1.6382e-10	0.000268101	-1.61691	-1.6382e-10
84552193	rs4706187	1.17687e-09	-0.826658	-1.10152	2.0821e-06	-1.37485	-1.06912	0.00015627	-1.09167	-1.06502
84552982	rs4706188	5.69336e-10	-1.58021	-1.07412	1.7131e-06	-1.6085	-1.03055	8.763e-05	-1.7091	-1.02606
84553076	rs13217632	5.81236e-10	-1.54508	-1.08856	1.67585e-06	-1.60845	-1.05257	8.62793e-05	-1.70261	-1.04807
84553478	rs9353141	5.81236e-10	-1.54508	-1.08856	1.67585e-06	-1.60845	-1.05257	8.62793e-05	-1.70261	-1.04807
84553650	rs74385227	2.64028e-09	-1.30687e-10	-1.12015	7.67065e-06	-1.30687e-10	-1.13994	0.000432756	-1.30687e-10	-1.1381
84554072	rs113098887	3.86629e-08	1.56384	-1.6382e-10	4.68895e-05	0.670449	-1.6382e-10	0.00117336	-0.140654	-1.6382e-10
84554074	rs77403421	1.82562e-08	0.813467	-1.6382e-10	7.19516e-05	1.09865	-1.6382e-10	0.00111011	-0.19606	-1.6382e-10
84554084	rs78200874	1.53332e-09	-1.6636	-1.6382e-10	4.46677e-06	-1.68068	-1.6382e-10	0.000230445	-1.76826	-1.6382e-10
84554606	rs2875350	5.81236e-10	-1.54508	-1.08856	1.67585e-06	-1.60845	-1.05257	8.62793e-05	-1.70261	-1.04807
84555491	rs9362010	5.79798e-10	-1.54926	-1.08685	1.67351e-06	-1.612	-1.05042	8.62725e-05	-1.70489	-1.04588
84555768	rs34696671	1.54714e-09	-1.65463	-1.6382e-10	4.15395e-06	-1.75329	-1.6382e-10	0.000290456	-1.53683	-1.6382e-10
84555936	rs12524687	1.67005e-09	-1.57819	-1.6382e-10	4.74275e-06	-1.62073	-1.6382e-10	0.000386058	-1.25229	-1.6382e-10
84556499	rs9362011	5.79798e-10	-1.54926	-1.08685	1.67351e-06	-1.612	-1.05042	8.62725e-05	-1.70489	-1.04588
84556920	rs151134768	4.1879e-09	-0.658841	-1.6382e-10	6.2149e-06	-1.3504	-1.6382e-10	0.00046581	-1.0645	-1.6382e-10
84556996	rs13218419	1.47364e-09	-1.7033	-1.6382e-10	4.09532e-06	-1.7675	-1.6382e-10	0.000270263	-1.60888	-1.6382e-10
84557170	rs4706189	5.72906e-10	-1.57195	-1.07612	1.71503e-06	-1.60088	-1.03704	8.75045e-05	-1.70439	-1.0322
84557893	rs77852057	2.62291e-09	-1.30687e-10	-1.12675	7.60041e-06	-1.30687e-10	-1.14914	0.000427865	-1.30687e-10	-1.14947
84558314	rs9362012	5.94134e-10	-1.52313	-1.08856	1.70743e-06	-1.58978	-1.05257	8.73404e-05	-1.69039	-1.04807
84558439	rs11751404	5.83004e-10	-1.51786	-1.11274	2.59666e-06	-1.08291	-1.14021	9.48723e-05	-1.52523	-1.13052
84558784	rs12173431	5.78391e-10	-1.54926	-1.08928	1.67583e-06	-1.612	-1.04904	8.64037e-05	-1.70489	-1.04436
84559432	rs76671353	1.4711e-09	-1.70503	-1.6382e-10	4.09408e-06	-1.7678	-1.6382e-10	0.000269534	-1.61158	-1.6382e-10
84559751	rs75400463	1.38958e-09	-1.76204	-1.6382e-10	4.08744e-06	-1.76943	-1.6382e-10	0.000230539	-1.76786	-1.6382e-10
84559779	rs9294282	9.85472e-10	-1.00096	-1.10472	1.85792e-06	-1.48448	-1.0734	0.000134317	-1.23811	-1.06997
84560019	rs9344361	9.85699e-10	-1.00096	-1.10449	1.85872e-06	-1.48448	-1.07297	0.000134452	-1.23811	-1.06897
84560151	rs4707017	9.85699e-10	-1.00096	-1.10449	1.85872e-06	-1.48448	-1.07297	0.000134452	-1.23811	-1.06897
84560410	rs4707019	9.85699e-10	-1.00096	-1.10449	1.85872e-06	-1.48448	-1.07297	0.000134452	-1.23811	-1.06897
84560729	rs9444103	9.43795e-10	-1.0444	-1.10449	1.77507e-06	-1.53053	-1.07297	0.000122619	-1.33023	-1.06897
84561060	rs7748677	1.03278e-09	-0.942597	-1.11619	2.02808e-06	-1.38013	-1.09013	0.000148558	-1.12027	-1.08703
84561061	rs6454341	1.01325e-09	-0.973944	-1.10393	1.88762e-06	-1.46794	-1.07409	0.000137286	-1.2156	-1.0706
84561163	rs6454342	9.81987e-10	-1.0062	-1.10302	1.85635e-06	-1.48767	-1.07106	0.00013413	-1.24246	-1.06701
84562541	rs9353142	1.03212e-09	-0.947932	-1.11149	2.03678e-06	-1.38379	-1.08219	0.000149135	-1.125	-1.07843
84562958	rs76695116	1.39393e-09	-1.75891	-1.6382e-10	4.08837e-06	-1.7692	-1.6382e-10	0.000232007	-1.76151	-1.6382e-10
84563085	rs9344362	9.65664e-10	-1.02751	-1.09847	1.84338e-06	-1.50057	-1.06518	0.000132575	-1.26015	-1.06098
84563147	rs9353143	5.99642e-10	-1.53186	-1.0706	1.72564e-06	-1.59723	-1.03452	8.84745e-05	-1.69531	-1.03026
84563281	rs2298291	5.74317e-10	-1.54085	-1.10476	1.64169e-06	-1.60487	-1.07674	8.43215e-05	-1.7003	-1.07334
84563410	rs2298290	9.59329e-10	-1.01715	-1.11541	1.81411e-06	-1.49432	-1.08743	0.000130699	-1.25156	-1.08382
84564075	rs2298288	9.25615e-10	-1.05293	-1.11541	1.89694e-06	-1.44967	-1.08743	0.00013313	-1.23313	-1.08382
84564143	rs2298287	1.12722e-09	-0.855878	-1.11541	2.0062e-06	-1.39367	-1.08743	0.000149612	-1.11641	-1.08382
84564588	rs4707020	9.54364e-10	-1.02234	-1.11541	1.80843e-06	-1.49745	-1.08743	0.000130137	-1.25586	-1.08382
84565280	rs9344363	9.54364e-10	-1.02234	-1.11541	1.80843e-06	-1.49745	-1.08743	0.000130137	-1.25586	-1.08382
84566252	rs59424169	9.53636e-10	-1.02234	-1.11617	1.79889e-06	-1.49745	-1.09273	0.000129531	-1.25586	-1.08849
84566257	rs60755300	1.11998e-09	-0.861555	-1.11617	1.98836e-06	-1.39731	-1.09273	0.000148202	-1.12121	-1.08849
84566353	rs1325472	1.47364e-09	-1.7033	-1.6382e-10	4.09532e-06	-1.7675	-1.6382e-10	0.000270263	-1.60888	-1.6382e-10
84567525	rs9350989	9.5187e-10	-1.02234	-1.11803	1.80203e-06	-1.49745	-1.09098	0.000129663	-1.25586	-1.08747
84567661	rs58141963	9.4696e-10	-1.02751	-1.11803	1.79642e-06	-1.50057	-1.09098	0.000129108	-1.26015	-1.08747
84567675	rs1325471	5.5312e-10	-1.58791	-1.09531	1.64973e-06	-1.61559	-1.06114	8.46074e-05	-1.71341	-1.05684
84568199	rs9449706	9.5187e-10	-1.02234	-1.11803	1.80203e-06	-1.49745	-1.09098	0.000129663	-1.25586	-1.08747
84568924	rs2296412	9.61817e-10	-1.01195	-1.11803	1.8134e-06	-1.49116	-1.09098	0.000130786	-1.24724	-1.08747
84569943	rs7748241	1.18675e-09	-0.83817	-1.08165	2.12306e-06	-1.38228	-1.0422	0.000159386	-1.10142	-1.03553
84570061	rs141418269	1.45591e-09	-1.71541	-1.6382e-10	4.86124e-06	-1.59605	-1.6382e-10	0.000348743	-1.35394	-1.6382e-10
84570661	rs9362013	9.8107e-10	-1.00096	-1.1092	1.84728e-06	-1.48448	-1.07915	0.000133602	-1.23811	-1.07531
84571174	rs9344364	1.3041e-09	-0.716328	-1.1092	2.21626e-06	-1.30238	-1.07915	0.000169918	-0.997654	-1.07531
84571218	rs9362014	1.07482e-09	-0.912484	-1.1064	1.95858e-06	-1.42966	-1.07547	0.000144404	-1.16413	-1.07153
84571405	rs9362015	1.13895e-09	-0.854534	-1.1064	2.03209e-06	-1.39281	-1.07547	0.000151634	-1.11527	-1.07153
84571847	rs1186082	6.46284e-10	-1.52997	-0.997588	2.15609e-06	-1.69495	-0.714092	0.000121865	-1.71155	-0.693817
84573017	rs9344366	1.13798e-09	-0.929566	-1.03222	2.10436e-06	-1.44038	-0.992952	0.000155123	-1.17847	-0.985582
84573117	rs9362016	1.36486e-09	-0.747768	-1.03222	2.36589e-06	-1.32324	-0.992952	0.000180939	-1.02454	-0.985582
84574890	rs4593335	1.24703e-09	-0.850183	-1.02009	2.24419e-06	-1.39002	-0.978985	0.000168239	-1.11159	-0.971297
84575264	rs35963130	1.47886e-09	-1.69977	-1.6382e-10	4.09808e-06	-1.76683	-1.6382e-10	0.000271745	-1.60341	-1.6382e-10
84576263	rs9353145	1.27149e-09	-0.83817	-1.01268	2.2809e-06	-1.38228	-0.970494	0.00017144	-1.10142	-0.96262
84577376	rs80223278	4.13139e-09	-1.30687e-10	-0.672425	1.13422e-05	-1.30687e-10	-0.748818	0.000676782	-1.30687e-10	-0.690928
84577472	rs6911374	6.90337e-10	-1.43648	-1.02514	1.57794e-06	-1.73644	-0.984787	9.92808e-05	-1.63309	-0.97723
84579095	rs9341966	1.24283e-09	-0.874035	-0.99961	2.32144e-06	-1.37956	-0.955592	0.000167934	-1.13731	-0.9474
84579659	rs9444105	1.30657e-09	-0.826658	-0.996979	2.33941e-06	-1.37485	-0.952601	0.000176313	-1.09167	-0.944347
84579725	rs4707021	5.53889e-10	-1.53256	-1.14927	1.56481e-06	-1.65762	-1.07196	9.13542e-05	-1.62955	-1.06398
84581457	rs6915972	1.22841e-09	-0.896369	-0.98895	2.25776e-06	-1.41948	-0.943493	0.000167779	-1.15057	-0.935052
84582298	rs9449708	1.28998e-09	-0.850183	-0.986228	2.33245e-06	-1.39002	-0.940412	0.000174998	-1.11159	-0.931909
84582728	rs9449709	6.50547e-10	-1.5917	-0.929286	1.9773e-06	-1.61908	-0.876536	0.000102098	-1.71551	-0.866833
84583582	rs6928436	1.29747e-09	-0.850183	-0.98044	2.34776e-06	-1.39002	-0.933868	0.00017617	-1.11159	-0.925234
84584083	rs6933497	1.17555e-09	-0.957304	-0.971997	2.21518e-06	-1.45766	-0.924348	0.00016256	-1.20171	-0.915527
84584496	rs147637054	1.49023e-09	-1.69211	-1.6382e-10	4.19364e-06	-1.74378	-1.6382e-10	0.000230568	-1.76773	-1.6382e-10
84584698	rs56907108	1.26765e-09	-0.879044	-0.974834	2.31943e-06	-1.40848	-0.927544	0.000173039	-1.13597	-0.918785
84585068	rs9449711	1.30104e-09	-0.855878	-0.971997	2.36157e-06	-1.39367	-0.924348	0.000177034	-1.11641	-0.915527
84585098	rs9449712	1.0301e-09	-1.09513	-0.966256	2.05201e-06	-1.54064	-0.917888	0.000145975	-1.3159	-0.908943
84585394	rs9449713	1.26354e-09	-0.884651	-0.972473	2.30362e-06	-1.41205	-0.930816	0.000171487	-1.1407	-0.923069
84585751	rs2324477	1.32354e-09	-0.844472	-0.966256	2.39436e-06	-1.38634	-0.917888	0.000179931	-1.10676	-0.908943
84586646	rs2875351	6.78309e-10	-1.5763	-0.902892	2.06518e-06	-1.60489	-0.847236	0.000106099	-1.70688	-0.83703
84586795	rs80292093	6.86232e-09	-1.30687e-10	-0.164995	1.83831e-05	-1.30687e-10	-0.265912	0.0010651	-1.30687e-10	-0.237449
84587046	rs9449714	1.39238e-09	-0.802846	-0.95718	2.48497e-06	-1.35939	-0.907697	0.000188343	-1.07146	-0.89856
84587390	rs6909823	1.12467e-09	-1.02234	-0.951209	2.17904e-06	-1.49745	-0.901008	0.000157696	-1.25586	-0.891746
84588308	rs9344367	1.05983e-09	-1.08474	-0.94819	2.10675e-06	-1.53457	-0.89763	0.000150295	-1.30737	-0.888306
84589309	rs34984119	1.48422e-09	-1.69615	-1.6382e-10	4.10121e-06	-1.76606	-1.6382e-10	0.00027326	-1.59785	-1.6382e-10
84589526	rs72907644	9.8916e-08	2.50323	-1.6382e-10	1.71631e-05	-0.334582	-1.6382e-10	0.00340083	0.923498	-1.6382e-10
84589669	rs9353146	1.24917e-09	-0.929566	-0.938997	2.33872e-06	-1.44038	-0.88736	0.000172769	-1.17847	-0.877849
84589876	rs7772151	6.74086e-10	-1.61041	-0.875029	2.06396e-06	-1.63625	-0.816469	0.000107438	-1.7256	-0.80576
84591198	rs9449715	1.35013e-09	-0.861555	-0.929286	2.46823e-06	-1.39731	-0.876536	0.000184978	-1.12121	-0.866833
84591675	rs6902046	1.20737e-09	-0.989756	-0.912839	2.3197e-06	-1.47765	-0.858259	0.000169229	-1.22879	-0.848239
84591937	rs6907030	7.44967e-10	-1.58791	-0.797549	2.17434e-06	-1.61559	-0.785029	0.000112062	-1.71341	-0.77581
84592521	rs9353147	1.3934e-09	-0.820298	-0.938997	2.50743e-06	-1.37073	-0.88736	0.000189455	-1.08627	-0.877849
84592570	rs6908006	1.38529e-09	-1.76513	-1.6382e-10	4.66465e-06	-1.63733	-1.6382e-10	0.000238597	-1.7335	-1.6382e-10
84592793	rs79403529	2.56681e-09	-1.30687e-10	-1.14837	8.27542e-06	-1.30687e-10	-1.06406	0.000468098	-1.30687e-10	-1.0596
84593269	rs35169569	3.40067e-09	-0.867066	-1.6382e-10	4.74691e-06	-1.61985	-1.6382e-10	0.000248918	-1.69115	-1.6382e-10
84593523	rs6913916	1.41895e-09	-0.80868	-0.932442	2.54495e-06	-1.36318	-0.880051	0.000192762	-1.07641	-0.87041
84593642	rs9359572	9.14681e-10	-1.3217	-0.85852	3.10422e-06	-1.50681	-0.537776	0.000170291	-1.55603	-0.514732
84594547	rs9353149	7.22148e-10	-1.54508	-0.871487	2.13043e-06	-1.60845	-0.812569	0.000110373	-1.70261	-0.801798
84594649	rs9341967	5.15874e-10	-1.60924	-1.1437	1.54312e-06	-1.70799	-1.03555	8.96213e-05	-1.68676	-1.02592
84595173	rs9449717	1.39092e-09	-0.83817	-0.922906	2.52344e-06	-1.38228	-0.869438	0.000190041	-1.10142	-0.859611
84595493	rs141829960	3.03581e-09	-0.98056	-1.6382e-10	7.35728e-06	-1.18165	-1.6382e-10	0.00048449	-1.02518	-1.6382e-10
84595860	rs1536151	1.45505e-09	-0.796408	-0.919588	2.59181e-06	-1.35519	-0.869802	0.00019692	-1.06598	-0.859499
84595861	rs1536150	7.02137e-10	-1.5917	-0.85297	2.1415e-06	-1.61908	-0.796762	0.000110782	-1.71551	-0.785203
84595921	rs1536149	1.40715e-09	-0.826658	-0.922813	2.53233e-06	-1.37485	-0.873359	0.000191232	-1.09167	-0.863121
84595929	rs1536148	1.15617e-09	-1.03318	-0.912744	2.2504e-06	-1.50398	-0.862258	0.000162652	-1.26485	-0.851818
84596360	rs61762795	1.40161e-09	-1.75342	-1.6382e-10	4.1187e-06	-1.76181	-1.6382e-10	0.000255746	-1.66409	-1.6382e-10
84596473	rs9350990	1.416e-09	-0.820298	-0.922906	2.55277e-06	-1.37073	-0.869438	0.000192943	-1.08627	-0.859611
84596516	rs9362017	1.35877e-09	-0.861555	-0.922906	2.48581e-06	-1.39731	-0.869438	0.000186319	-1.12121	-0.859611
84596871	rs1983863	1.15191e-09	-1.03318	-0.916436	2.25042e-06	-1.50398	-0.862251	0.000162574	-1.26485	-0.852299
84596915	rs1983862	1.48572e-09	-0.772231	-0.922906	2.63412e-06	-1.33936	-0.869438	0.000200992	-1.0454	-0.859611
84597607	rs16874081	3.68003e-09	-1.30687e-10	-0.78812	1.09309e-05	-1.30687e-10	-0.785756	0.000614876	-1.30687e-10	-0.786856
84598164	rs9344368	6.99435e-10	-1.59545	-0.853077	2.1436e-06	-1.62253	-0.792332	0.000110992	-1.71757	-0.781245
84598649	rs12110699	1.45411e-09	-0.790538	-0.926107	2.59346e-06	-1.35135	-0.872998	0.000197168	-1.06099	-0.863233
84598868	rs4706190	1.4627e-09	-0.78465	-0.926107	2.60347e-06	-1.3475	-0.872998	0.000198158	-1.05598	-0.863233
84598991	rs2324478	1.46756e-09	-0.778155	-0.929286	2.60534e-06	-1.34325	-0.876536	0.000198541	-1.05045	-0.866833
84599001	rs61762797	1.50727e-09	-1.68074	-1.6382e-10	4.11755e-06	-1.76209	-1.6382e-10	0.000279667	-1.57468	-1.6382e-10
84599163	rs35902583	1.50127e-09	-1.68473	-1.6382e-10	4.11289e-06	-1.76322	-1.6382e-10	0.000278013	-1.58061	-1.6382e-10
84599188	rs2324480	1.48507e-09	-0.766291	-0.929286	2.62572e-06	-1.33545	-0.876536	0.000200558	-1.04034	-0.866833
84599234	rs2324481	1.48507e-09	-0.766291	-0.929286	2.62572e-06	-1.33545	-0.876536	0.000200558	-1.04034	-0.866833
84599344	rs2324482	1.44814e-09	-0.760334	-0.960425	2.54587e-06	-1.33153	-0.911338	0.000194562	-1.03526	-0.902269
84599723	rs61762801	1.33886e-07	2.80595	-1.6382e-10	1.37184e-05	-0.558604	-1.6382e-10	0.00184029	0.309399	-1.6382e-10
84600400	rs9344369	1.66369e-09	-0.646423	-0.935576	2.82457e-06	-1.25545	-0.883544	0.000220669	-0.937646	-0.873965
84600510	rs9344370	1.82399e-09	-0.547015	-0.943	3.01454e-06	-1.1875	-0.886395	0.00023962	-0.851797	-0.877428
84601022	rs9353150	1.9818e-09	-0.499458	-0.907575	3.25151e-06	-1.15455	-0.843678	0.00026145	-0.81053	-0.831506
84601341	rs61762805	5.17553e-09	-0.447097	-1.6382e-10	7.86704e-06	-1.11466	-1.6382e-10	0.000407147	-1.1991	-1.6382e-10
84601886	rs76442980	2.6318e-09	-1.30687e-10	-1.12337	9.23281e-06	-1.30687e-10	-0.954581	0.000534166	-1.30687e-10	-0.92757
84601992	rs9344372	1.80355e-09	-0.520735	-0.980547	3.23422e-06	-1.07703	-0.926531	0.000257399	-0.741529	-0.91612
84602180	rs9350991	2.01637e-09	-0.471986	-0.917753	3.27666e-06	-1.13539	-0.855134	0.00026466	-0.786639	-0.84319
84602261	rs111326419	5.65186e-09	-0.359054	-1.6382e-10	5.82512e-06	-1.41517	-1.6382e-10	0.000352809	-1.34235	-1.6382e-10
84602877	rs9359573	1.98891e-09	-0.451027	-0.952427	3.19711e-06	-1.12071	-0.89439	0.000258948	-0.768386	-0.883262
84603226	rs9449718	8.58745e-10	-1.34243	-0.900894	2.48269e-06	-1.43183	-0.836172	0.000122386	-1.57724	-0.823853
84603422	rs3757003	7.26155e-10	-1.53418	-0.876853	2.23258e-06	-1.56585	-0.80834	0.000113501	-1.68198	-0.794481
84603757	rs3757002	1.98487e-09	-0.451027	-0.954458	3.18973e-06	-1.12071	-0.896702	0.000258337	-0.768386	-0.885624
84604165	rs117710990	4.61908e-09	-1.30687e-10	-0.560845	1.19598e-05	-1.30687e-10	-0.695795	0.000721447	-1.30687e-10	-0.627018
84605648	rs75033865	1.56838e-08	0.661589	-1.6382e-10	5.61749e-05	0.851125	-1.6382e-10	0.00131983	-0.0230196	-1.6382e-10
84605689	rs34223447	1.51978e-09	-1.67248	-1.6382e-10	4.12801e-06	-1.75955	-1.6382e-10	0.000283084	-1.56253	-1.6382e-10
84605712	rs9341968	1.84203e-09	-0.493865	-0.986304	3.27793e-06	-1.05698	-0.933152	0.000261974	-0.717136	-0.922895
84606555	rs9353151	8.29145e-10	-1.37082	-0.907575	2.40281e-06	-1.45703	-0.843678	0.00011918	-1.59614	-0.831506
84606779	rs9353152	1.89196e-09	-0.492783	-0.960643	3.0762e-06	-1.1499	-0.903749	0.00024733	-0.804729	-0.892825
84606824	rs13203946	1.51978e-09	-1.67248	-1.6382e-10	4.12801e-06	-1.75955	-1.6382e-10	0.000283084	-1.56253	-1.6382e-10
84607562	rs141139759	1.50298e-09	-1.68359	-1.6382e-10	4.38203e-06	-1.69983	-1.6382e-10	0.000326834	-1.41882	-1.6382e-10
84607841	rs34302646	1.51978e-09	-1.67248	-1.6382e-10	4.12801e-06	-1.75955	-1.6382e-10	0.000283084	-1.56253	-1.6382e-10
84609962	rs142346950	6.10047e-09	-0.282674	-1.6382e-10	4.10786e-06	-1.76444	-1.6382e-10	0.00023364	-1.7545	-1.6382e-10
84610539	rs6454345	2.02408e-09	-0.422373	-0.963553	3.22107e-06	-1.10056	-0.90707	0.000262083	-0.743398	-0.89622
84611926	rs9362018	1.88102e-09	-0.492783	-0.966441	3.0559e-06	-1.1499	-0.910369	0.000245662	-0.804729	-0.899592
84611953	rs117462080	5.14205e-09	-1.30687e-10	-0.453587	1.22005e-05	-1.30687e-10	-0.67587	0.000664726	-1.30687e-10	-0.708902
84612023	rs9344374	1.88102e-09	-0.492783	-0.966441	3.0559e-06	-1.1499	-0.910369	0.000245662	-0.804729	-0.899592
84612028	rs71568895	1.52301e-09	-1.67035	-1.6382e-10	4.13087e-06	-1.75886	-1.6382e-10	0.000283961	-1.55944	-1.6382e-10
84613273	rs6454346	1.87564e-09	-0.492783	-0.969307	3.04591e-06	-1.1499	-0.913646	0.00024484	-0.804729	-0.902942
84613507	rs71568896	1.52301e-09	-1.67035	-1.6382e-10	4.13087e-06	-1.75886	-1.6382e-10	0.000283961	-1.55944	-1.6382e-10
84614477	rs9449722	1.83571e-09	-0.486609	-0.996999	3.25534e-06	-1.05156	-0.945492	0.000260396	-0.710545	-0.935529
84614760	rs6914522	1.87031e-09	-0.492783	-0.97215	3.03601e-06	-1.1499	-0.916901	0.000244027	-0.804729	-0.90627
84615149	rs6940214	2.25229e-09	-0.30694	-0.97215	3.4623e-06	-1.01851	-0.916901	0.00028705	-0.64235	-0.90627
84615156	rs182608618	2.95014e-09	-1.00919	-1.6382e-10	4.12451e-06	-1.7604	-1.6382e-10	0.000306095	-1.48438	-1.6382e-10
84615163	rs144442582	4.40107e-09	-1.30687e-10	-0.609191	1.42529e-05	-1.30687e-10	-0.520388	0.000801002	-1.30687e-10	-0.522414
84615504	rs6940766	7.20033e-10	-1.5186	-0.900894	2.17492e-06	-1.56418	-0.836172	0.000111153	-1.67352	-0.823853
84616490	rs7741637	1.96658e-09	-0.417745	-0.996999	3.30684e-06	-1.03586	-0.945492	0.000254369	-0.733963	-0.935529
84616493	rs34163368	1.52628e-09	-1.66821	-1.6382e-10	4.13383e-06	-1.75814	-1.6382e-10	0.000284848	-1.55632	-1.6382e-10
84616664	rs7741983	7.09614e-10	-1.52983	-0.904246	2.17192e-06	-1.5618	-0.839936	0.000110086	-1.67932	-0.827691
84617119	rs7746474	2.11959e-09	-0.379175	-0.960643	3.33202e-06	-1.07002	-0.903749	0.000273089	-0.705653	-0.892825
84618473	rs12175491	2.20535e-09	-0.357872	-0.942283	3.47918e-06	-1.05488	-0.875665	0.000286767	-0.687007	-0.862601
84619194	rs9344375	2.24404e-09	-0.415507	-0.867255	3.5684e-06	-1.09572	-0.80951	0.000291886	-0.737404	-0.794509
84619463	rs61762813	1.39755e-09	-1.75632	-1.6382e-10	5.48157e-06	-1.47595	-1.6382e-10	0.000279256	-1.57615	-1.6382e-10
84619945	rs36060658	1.54681e-09	-1.65484	-1.6382e-10	4.15361e-06	-1.75337	-1.6382e-10	0.000290368	-1.53713	-1.6382e-10
84620117	rs9344376	2.18791e-09	-0.429906	-0.878187	3.4902e-06	-1.10587	-0.82152	0.000284725	-0.749971	-0.806782
84621525	rs55836441	2.28503e-09	-0.379533	-0.885128	3.58916e-06	-1.07027	-0.829155	0.000295221	-0.705966	-0.814588
84622251	rs137892552	1.38195e-09	-1.76754	-1.6382e-10	4.7398e-06	-1.62135	-1.6382e-10	0.000240651	-1.72493	-1.6382e-10
84622616	rs1998742	1.16106e-09	-1.47761	-0.464092	2.89212e-06	-1.55416	-0.56119	0.000168507	-1.51258	-0.568726
84623203	rs62419731	3.08437e-09	-0.0865063	-0.878187	4.47036e-06	-0.858357	-0.82152	0.00038514	-0.447889	-0.806782
84623295	rs3778190	2.1499e-09	-0.429906	-0.89571	3.4235e-06	-1.10587	-0.840815	0.000279162	-0.749971	-0.826512
84624825	rs3778189	1.73922e-09	-0.593998	-0.943604	3.16499e-06	-1.1313	-0.893891	0.000249515	-0.807898	-0.880861
84625021	rs1408933	2.95985e-09	-0.110189	-0.89571	4.30927e-06	-0.875761	-0.840815	0.000369776	-0.468867	-0.826512
84625772	rs61763815	1.69596e-09	-0.622536	-0.940255	3.11086e-06	-1.15229	-0.89016	0.000244092	-0.833694	-0.877037
84627479	rs9444109	1.95931e-09	-0.506115	-0.91233	3.18673e-06	-1.15918	-0.859173	0.000256381	-0.816314	-0.845297
84627593	rs61763821	1.37907e-09	-1.76963	-1.6382e-10	4.90319e-06	-1.58746	-1.6382e-10	0.000245364	-1.70553	-1.6382e-10
84627810	rs7773061	1.24426e-09	-0.95691	-0.915588	2.52563e-06	-1.38808	-0.862778	0.000184098	-1.14382	-0.848988
84630367	rs3778187	1.94506e-09	-0.513419	-0.91233	3.1706e-06	-1.16425	-0.859173	0.00025476	-0.822657	-0.845297
84631213	rs3818442	1.78725e-09	-0.60131	-0.909051	3.27889e-06	-1.13429	-0.855545	0.000254386	-0.827839	-0.841585
84631273	rs117107959	1.46044e-09	-1.7123	-1.6382e-10	4.17528e-06	-1.74816	-1.6382e-10	0.00023101	-1.76581	-1.6382e-10
84631831	rs9359574	1.73571e-09	-0.587021	-0.952604	3.14954e-06	-1.12616	-0.903929	0.000248523	-0.801588	-0.891155
84633221	rs3778186	1.222e-09	-0.968194	-0.922356	2.48748e-06	-1.3958	-0.870277	0.00018089	-1.15372	-0.856666
84634811	rs77409118	3.60469e-09	-1.30687e-10	-0.808804	1.1433e-05	-1.30687e-10	-0.740837	0.000585564	-1.30687e-10	-0.835702
84635315	rs34558893	1.62135e-09	-1.60778	-1.6382e-10	4.23853e-06	-1.73313	-1.6382e-10	0.000309953	-1.47186	-1.6382e-10
84635498	rs9341969	1.20518e-09	-0.97887	-0.925545	2.46072e-06	-1.40308	-0.873813	0.000178558	-1.16307	-0.860288
84635715	rs1886706	1.91099e-09	-0.506229	-0.937187	3.06971e-06	-1.16902	-0.886746	0.00025265	-0.802733	-0.873538
84636958	rs9362020	1.71855e-09	-0.593998	-0.955559	3.12305e-06	-1.1313	-0.907231	0.000246124	-0.807898	-0.894542
84637046	rs9353158	1.8129e-09	-0.583782	-0.91233	3.4408e-06	-1.08247	-0.859173	0.000275782	-0.743369	-0.845297
84637640	rs35250903	1.66006e-09	-1.58419	-1.6382e-10	8.28986e-06	-1.06231	-1.6382e-10	0.000368521	-1.29878	-1.6382e-10
84638770	rs3778184	1.20399e-09	-0.973541	-0.931855	2.45243e-06	-1.39945	-0.880819	0.000178111	-1.15841	-0.867465
84641066	rs77778402	3.04519e-09	-1.30687e-10	-0.977478	8.16658e-06	-1.30687e-10	-1.07729	0.000454157	-1.30687e-10	-1.08983
84641124	rs61756889	1.4204e-09	-1.7401	-1.6382e-10	4.32074e-06	-1.71392	-1.6382e-10	0.000251326	-1.68153	-1.6382e-10
84641238	rs9344377	7.75034e-10	-1.49305	-0.852834	2.35412e-06	-1.52748	-0.793701	0.000118353	-1.65625	-0.778358
84642122	rs215963	1.57021e-09	-1.63983	-1.6382e-10	4.66084e-06	-1.63815	-1.6382e-10	0.000230383	-1.76853	-1.6382e-10
84642362	rs10080466	1.94944e-09	-0.485422	-0.938077	3.14194e-06	-1.14477	-0.887737	0.000253508	-0.798329	-0.874553
84642688	rs9344378	1.75828e-09	-0.594846	-0.931855	3.21235e-06	-1.12952	-0.880819	0.00024933	-0.822034	-0.867465
84643662	rs34325544	1.62578e-09	-1.60505	-1.6382e-10	4.24405e-06	-1.73183	-1.6382e-10	0.000311102	-1.46816	-1.6382e-10
84643847	rs13199997	1.6348e-09	-1.59952	-1.6382e-10	4.25542e-06	-1.72915	-1.6382e-10	0.000313434	-1.46069	-1.6382e-10
84645007	rs148977115	6.15904e-09	-1.30687e-10	-0.273119	1.41849e-05	-1.30687e-10	-0.525165	0.000769006	-1.30687e-10	-0.563178
84645568	rs118095503	1.46937e-09	-1.7062	-1.6382e-10	4.16076e-06	-1.75165	-1.6382e-10	0.000230691	-1.7672	-1.6382e-10
84646426	rs1325468	1.73234e-09	-0.60131	-0.940255	3.16734e-06	-1.13429	-0.89016	0.000245525	-0.827839	-0.877037
84646690	rs74966061	6.15786e-10	-1.76201	-0.813885	1.63513e-06	-1.64407	-1.04155	8.98631e-05	-1.67125	-1.03874
84647307	rs13197304	1.6348e-09	-1.59952	-1.6382e-10	4.25542e-06	-1.72915	-1.6382e-10	0.000313434	-1.46069	-1.6382e-10
84647485	rs9362021	1.7657e-09	-0.554204	-0.968289	2.88061e-06	-1.19246	-0.926883	0.000229663	-0.858024	-0.913641
84647624	rs61756902	1.5204e-09	-1.67206	-1.6382e-10	4.14206e-06	-1.75615	-1.6382e-10	0.000230153	-1.76953	-1.6382e-10
84649137	rs1325469	6.90066e-10	-1.58347	-0.878536	2.09062e-06	-1.61151	-0.828381	0.000108292	-1.71093	-0.812516
84649273	rs13191831	1.64402e-09	-1.5939	-1.6382e-10	4.26721e-06	-1.72638	-1.6382e-10	0.000315813	-1.45313	-1.6382e-10
84649994	rs61756914	1.48408e-08	0.606341	-1.6382e-10	4.31865e-06	-1.7144	-1.6382e-10	0.000250167	-1.68615	-1.6382e-10
84650364	rs965208	7.03015e-10	-1.55117	-0.892249	2.12206e-06	-1.58163	-0.843325	0.00010866	-1.69223	-0.827829
84650829	rs6454347	7.03112e-10	-1.55117	-0.892111	2.12908e-06	-1.58163	-0.840022	0.000109238	-1.69223	-0.822518
84650841	rs9359575	1.68888e-09	-0.556857	-1.01012	3.01119e-06	-1.10386	-0.971149	0.000238936	-0.774279	-0.957802
84651092	rs61756915	1.37958e-09	-1.76926	-1.6382e-10	4.349e-06	-1.7074	-1.6382e-10	0.000233012	-1.75719	-1.6382e-10
84651462	rs6454348	1.53956e-09	-0.680041	-0.979503	2.84631e-06	-1.19199	-0.939331	0.000217768	-0.898386	-0.926459
84652337	rs35357015	7.20712e-10	-1.48576	-0.932792	2.05293e-06	-1.57566	-0.882416	0.000115009	-1.59563	-0.867634
84653058	rs117576516	4.85352e-10	-1.67767	-1.13625	1.3954e-06	-1.69982	-1.14434	7.62134e-05	-1.73077	-1.14397
84653353	rs13200637	1.69325e-09	-1.56439	-1.6382e-10	4.33264e-06	-1.71117	-1.6382e-10	0.000328442	-1.41392	-1.6382e-10
84653760	rs9449727	1.13649e-09	-0.968194	-0.994898	2.28202e-06	-1.3958	-0.956489	0.000165739	-1.15372	-0.944145
84654048	rs140429255	1.78995e-09	-1.50885	-1.6382e-10	5.1533e-06	-1.53771	-1.6382e-10	0.000230343	-1.76871	-1.6382e-10
84654325	rs117371307	1.69847e-09	-1.56131	-1.6382e-10	4.33979e-06	-1.70952	-1.6382e-10	0.000329774	-1.40987	-1.6382e-10
84654938	rs117658348	1.3898e-09	-1.76188	-1.6382e-10	4.58208e-06	-1.65519	-1.6382e-10	0.000243338	-1.71383	-1.6382e-10
84655045	rs113179252	2.08336e-08	0.945527	-1.6382e-10	4.59169e-06	-1.6531	-1.6382e-10	0.000269052	-1.61337	-1.6382e-10
84655141	rs9362022	1.75283e-09	-0.516865	-1.01294	3.08479e-06	-1.07415	-0.976716	0.000245976	-0.738018	-0.965027
84655355	rs71568900	1.67292e-09	-1.57647	-1.6382e-10	4.30516e-06	-1.71753	-1.6382e-10	0.000323241	-1.42988	-1.6382e-10
84655389	rs9344379	1.85072e-09	-0.488792	-0.986672	2.95328e-06	-1.14712	-0.947311	0.000238016	-0.80126	-0.934682
84655496	rs75881562	3.1531e-09	-1.30687e-10	-0.942652	9.30448e-06	-1.30687e-10	-0.946849	0.000528439	-1.30687e-10	-0.938349
84655629	rs215964	2.02473e-09	-1.18072	-0.204881	5.73344e-06	-1.29714	-0.133889	0.000339656	-1.232	-0.148342
84657541	rs13217863	1.70322e-09	-1.55852	-1.6382e-10	4.34632e-06	-1.70802	-1.6382e-10	0.000330985	-1.40621	-1.6382e-10
84658362	rs9344380	1.72448e-09	-0.530717	-1.0154	2.74842e-06	-1.18684	-0.979476	0.000296008	-0.550012	-0.967879
84658393	rs9353159	1.73665e-09	-0.523117	-1.01596	2.74749e-06	-1.18163	-0.985031	0.000296346	-0.542472	-0.974278
84659106	rs117596377	1.4318e-09	-1.7321	-1.6382e-10	4.24046e-06	-1.73267	-1.6382e-10	0.000232808	-1.75806	-1.6382e-10
84660034	rs3778183	1.59892e-09	-0.564727	-1.05699	2.81787e-06	-1.11842	-1.02294	0.000299031	-0.494853	-1.01288
84660046	rs3778182	1.64326e-09	-0.540425	-1.05393	2.84348e-06	-1.10904	-1.02327	0.000308328	-0.463861	-1.01325
84660616	rs9362024	1.63649e-09	-0.590762	-1.00772	2.94464e-06	-1.12651	-0.970848	0.000228365	-0.818366	-0.958966
84660865	rs9344381	1.19653e-09	-0.896217	-1.0154	2.34368e-06	-1.34615	-0.979476	0.000172426	-1.09043	-0.967879
84661589	rs9362025	1.97574e-09	-0.404895	-1.0052	3.06822e-06	-1.08823	-0.96802	0.00025066	-0.728136	-0.956045
84661616	rs150046189	1.14497e-08	-1.30687e-10	0.346927	3.11032e-05	-1.30687e-10	0.259967	0.00163853	-1.30687e-10	0.193275
84662705	rs147866187	1.47829e-09	-1.70016	-1.6382e-10	5.0978e-06	-1.54854	-1.6382e-10	0.000361776	-1.31725	-1.6382e-10
84662714	rs6454349	6.75536e-10	-1.58142	-0.901873	2.00889e-06	-1.62593	-0.853832	0.000111894	-1.65212	-0.838601
84662798	rs6454350	1.62857e-09	-0.601712	-1.00163	2.88964e-06	-1.1522	-0.964015	0.000301292	-0.548285	-0.951911
84663218	rs13220487	1.73603e-09	-1.53944	-1.6382e-10	4.3922e-06	-1.69751	-1.6382e-10	0.000339333	-1.3813	-1.6382e-10
84664011	rs7742988	2.19302e-09	-1.30576	-1.6382e-10	4.88847e-06	-1.59046	-1.6382e-10	0.000430681	-1.14291	-1.6382e-10
84664265	rs185881115	3.99287e-09	-1.30687e-10	-0.706529	1.00845e-05	-1.30687e-10	-0.866342	0.0005701	-1.30687e-10	-0.862466
84664436	rs145011285	5.45646e-09	-1.30687e-10	-0.394239	1.06876e-05	-1.30687e-10	-0.808262	0.000609387	-1.30687e-10	-0.795824
84664644	rs9294284	6.7239e-10	-1.56088	-0.927076	1.91227e-06	-1.63081	-0.898246	0.000106299	-1.65707	-0.884951
84664851	rs9449728	7.75821e-10	-1.44449	-0.900385	2.1444e-06	-1.53352	-0.880964	0.000118388	-1.56818	-0.866123
84665533	rs1408931	2.24562e-09	-0.288496	-0.993562	3.26059e-06	-1.01732	-0.978119	0.000377079	-0.3096	-0.966222
84666092	rs2147860	8.66144e-10	-1.6294	-0.605344	2.62184e-06	-1.76019	-0.453279	0.000137925	-1.7645	-0.517067
84666475	rs9353160	2.15083e-09	-0.371894	-0.953291	3.20568e-06	-1.07641	-0.936013	0.000362537	-0.392393	-0.922759
84666980	rs9344382	2.5491e-09	-0.160146	-0.995153	3.26645e-06	-1.01386	-0.979786	0.000279109	-0.60873	-0.967946
84668624	rs6929690	2.84099e-09	-0.225761	-0.821126	3.97921e-06	-0.972419	-0.823842	0.000471619	-0.247309	-0.804796
84668949	rs1581800	6.12605e-10	-1.47125	-1.10982	2.34523e-06	-1.21211	-1.11285	0.000170659	-0.959811	-1.1088
84669284	rs2223629	3.24139e-09	-1.7305	0.815467	9.77918e-06	-1.55595	0.658863	0.000621588	-1.48874	0.712736
84669951	rs13213244	1.50351e-09	-1.68324	-1.6382e-10	4.29798e-06	-1.7192	-1.6382e-10	0.00028926	-1.54095	-1.6382e-10
84670804	rs9359576	4.31091e-09	-1.30687e-10	-0.629891	1.35647e-05	-1.30687e-10	-0.569877	0.000767246	-1.30687e-10	-0.56547
84671301	rs6915114	1.6455e-09	-1.593	-1.6382e-10	4.64366e-06	-1.64184	-1.6382e-10	0.000333649	-1.39819	-1.6382e-10
84671452	rs34990027	1.54221e-09	-1.65783	-1.6382e-10	4.38393e-06	-1.6994	-1.6382e-10	0.000301159	-1.50064	-1.6382e-10
84672161	rs7757940	1.65453e-09	-1.58752	-1.6382e-10	4.66537e-06	-1.63718	-1.6382e-10	0.000336303	-1.39027	-1.6382e-10
84672213	rs717083	1.42275e-09	-1.08276	-0.655689	3.71518e-06	-1.47218	-0.392733	0.000257281	-1.31124	-0.346869
84672948	rs13210229	1.53581e-09	-1.66198	-1.6382e-10	4.36955e-06	-1.70269	-1.6382e-10	0.000299218	-1.50711	-1.6382e-10
84673123	rs13210394	1.58227e-09	-1.63218	-1.6382e-10	4.43719e-06	-1.68732	-1.6382e-10	0.000314883	-1.45608	-1.6382e-10
84673985	rs6912739	1.7175e-09	-1.55017	-1.6382e-10	4.81762e-06	-1.60506	-1.6382e-10	0.000354658	-1.33712	-1.6382e-10
84674129	rs146688376	1.38298e-09	-1.7668	-1.6382e-10	4.12166e-06	-1.76109	-1.6382e-10	0.000232559	-1.75913	-1.6382e-10
84674158	rs140270225	5.03148e-09	-0.475325	-1.6382e-10	4.80422e-06	-1.60785	-1.6382e-10	0.0003529	-1.34209	-1.6382e-10
84675500	rs35101861	1.59508e-09	-1.62411	-1.6382e-10	4.50472e-06	-1.67222	-1.6382e-10	0.000316937	-1.44957	-1.6382e-10
84675594	rs9449731	1.74916e-09	-1.53191	-1.6382e-10	4.89465e-06	-1.5892	-1.6382e-10	0.000363814	-1.31163	-1.6382e-10
84675796	rs7774773	1.70719e-09	-1.55619	-1.6382e-10	4.79259e-06	-1.61027	-1.6382e-10	0.000351666	-1.3456	-1.6382e-10
84676138	rs34728300	1.60038e-09	-1.6208	-1.6382e-10	4.51711e-06	-1.66947	-1.6382e-10	0.00031908	-1.44284	-1.6382e-10
84676618	rs141436245	2.63501e-09	-1.30687e-10	-1.12215	8.75011e-06	-1.30687e-10	-1.00828	0.000496148	-1.30687e-10	-1.0014
84676664	rs6903739	1.774e-09	-1.5178	-1.6382e-10	4.7012e-06	-1.62953	-1.6382e-10	0.000357417	-1.32937	-1.6382e-10
84677018	rs9449733	1.77982e-09	-1.51453	-1.6382e-10	4.71271e-06	-1.62708	-1.6382e-10	0.000358967	-1.32505	-1.6382e-10
84677212	rs1737793	2.33147e-09	-1.24454	-1.6382e-10	5.02253e-06	-1.56341	-1.6382e-10	0.000307111	-1.48107	-1.6382e-10
84677219	rs111858701	2.59198e-09	-1.13862	-1.6382e-10	6.92523e-06	-1.24217	-1.6382e-10	0.000297848	-1.51169	-1.6382e-10
84677302	rs61243366	1.6173e-09	-1.61028	-1.6382e-10	4.55641e-06	-1.66081	-1.6382e-10	0.000324065	-1.42733	-1.6382e-10
84677405	rs9449734	1.81561e-09	-1.49462	-1.6382e-10	4.99185e-06	-1.56954	-1.6382e-10	0.000385607	-1.25346	-1.6382e-10
84678204	rs73477166	1.62486e-09	-1.60562	-1.6382e-10	4.53053e-06	-1.66651	-1.6382e-10	0.000327574	-1.41656	-1.6382e-10
84680239	rs111753837	1.39466e-09	-1.75839	-1.6382e-10	4.28058e-06	-1.72326	-1.6382e-10	0.000252692	-1.67611	-1.6382e-10
84680240	rs77571768	3.09431e-09	-1.30687e-10	-0.961474	9.27506e-06	-1.30687e-10	-0.950016	0.000508293	-1.30687e-10	-0.97722
84680676	rs9449736	2.09278e-09	-1.35255	-1.6382e-10	5.31856e-06	-1.50614	-1.6382e-10	0.00043721	-1.12786	-1.6382e-10
84680870	rs141802680	1.48695e-09	-1.69431	-1.6382e-10	4.12336e-06	-1.76068	-1.6382e-10	0.000245074	-1.70672	-1.6382e-10
84680913	rs117987225	2.97086e-09	-1.30687e-10	-1.00219	9.28612e-06	-1.30687e-10	-0.948824	0.000492639	-1.30687e-10	-1.0085
84681722	rs147760237	2.65705e-09	-1.30687e-10	-1.11382	8.2437e-06	-1.30687e-10	-1.0679	0.000466587	-1.30687e-10	-1.06283
84681724	rs139456013	2.65705e-09	-1.30687e-10	-1.11382	8.2437e-06	-1.30687e-10	-1.0679	0.000466587	-1.30687e-10	-1.06283
84682506	rs34107332	1.64728e-09	-1.59192	-1.6382e-10	4.58028e-06	-1.65559	-1.6382e-10	0.000334183	-1.39659	-1.6382e-10
84682672	rs2143435	1.63009e-09	-1.60241	-1.6382e-10	4.54209e-06	-1.66396	-1.6382e-10	0.000329119	-1.41186	-1.6382e-10
84683191	rs74596965	2.68692e-09	-1.30687e-10	-1.10264	8.36105e-06	-1.30687e-10	-1.05376	0.000472677	-1.30687e-10	-1.04986
84683543	rs78901786	1.29277e-08	0.468332	-1.6382e-10	4.43359e-05	0.61445	-1.6382e-10	0.00131555	-0.0262681	-1.6382e-10
84683853	rs13213096	1.64728e-09	-1.59192	-1.6382e-10	4.58028e-06	-1.65559	-1.6382e-10	0.000334183	-1.39659	-1.6382e-10
84684829	rs35728355	1.65168e-09	-1.58924	-1.6382e-10	4.5901e-06	-1.65344	-1.6382e-10	0.000335478	-1.39272	-1.6382e-10
84685054	rs34576021	1.63432e-09	-1.59981	-1.6382e-10	4.55147e-06	-1.6619	-1.6382e-10	0.000330367	-1.40807	-1.6382e-10
84686268	rs7740166	1.65614e-09	-1.58655	-1.6382e-10	4.60005e-06	-1.65128	-1.6382e-10	0.000336785	-1.38883	-1.6382e-10
84686390	rs74829313	2.89585e-09	-1.30687e-10	-1.02776	9.17812e-06	-1.30687e-10	-0.960523	0.000489262	-1.30687e-10	-1.01538
84686637	rs13192863	1.65614e-09	-1.58655	-1.6382e-10	4.60005e-06	-1.65128	-1.6382e-10	0.000336785	-1.38883	-1.6382e-10
84686694	rs144005511	2.84616e-09	-1.30687e-10	-1.04507	7.8597e-06	-1.30687e-10	-1.1156	0.00044437	-1.30687e-10	-1.11162
84687359	rs139957081	1.95802e-09	-1.41911	-1.6382e-10	4.53891e-06	-1.66466	-1.6382e-10	0.000244707	-1.70821	-1.6382e-10
84688931	rs34940637	1.62218e-09	-1.60727	-1.6382e-10	4.39046e-06	-1.69791	-1.6382e-10	0.000314342	-1.45779	-1.6382e-10
84689425	rs34939656	1.62218e-09	-1.60727	-1.6382e-10	4.39046e-06	-1.69791	-1.6382e-10	0.000314342	-1.45779	-1.6382e-10
84691156	rs117123057	2.29827e-09	-1.25888	-1.6382e-10	4.95567e-06	-1.57681	-1.6382e-10	0.000274758	-1.59239	-1.6382e-10
84691717	rs13207324	1.60602e-09	-1.61728	-1.6382e-10	4.36158e-06	-1.70451	-1.6382e-10	0.000309993	-1.47173	-1.6382e-10
84692800	rs76224201	1.5558e-09	-1.15463	-0.494415	4.37584e-06	-1.52437	-0.176876	0.000307682	-1.36075	-0.118457
84692927	rs215972	7.77061e-10	-1.20064	-1.14264	1.3126e-06	-1.75764	-1.1477	8.37567e-05	-1.63265	-1.14771
84693623	rs215973	1.79612e-09	-1.31722	-0.188186	4.5991e-06	-1.7499	0.0984148	0.000287076	-1.71691	0.168381
84694353	rs7754728	1.7502e-09	-1.53131	-1.6382e-10	4.50212e-06	-1.6728	-1.6382e-10	0.000336922	-1.38843	-1.6382e-10
84694484	rs73749684	1.77326e-09	-1.51822	-1.6382e-10	4.69983e-06	-1.62982	-1.6382e-10	0.000356868	-1.33091	-1.6382e-10
84695892	rs215974	5.00359e-10	-1.66431	-1.11916	1.46207e-06	-1.69807	-1.09942	9.29249e-05	-1.5655	-1.11099
84695944	rs9359577	1.11409e-09	-1.71354	-0.269462	4.65905e-06	-1.73214	0.0936026	0.000270368	-1.76803	0.159535
84697111	rs7770749	1.77904e-09	-1.51496	-1.6382e-10	4.71127e-06	-1.62739	-1.6382e-10	0.000358405	-1.32661	-1.6382e-10
84699303	rs76246280	1.38738e-09	-1.76362	-1.6382e-10	4.74255e-06	-1.62077	-1.6382e-10	0.00026536	-1.62719	-1.6382e-10
84699803	rs78164597	2.57023e-09	-1.30687e-10	-1.14704	7.62721e-06	-1.30687e-10	-1.14562	0.000428757	-1.30687e-10	-1.14739
84700563	rs35152247	1.61808e-09	-1.6098	-1.6382e-10	4.38309e-06	-1.69959	-1.6382e-10	0.00031324	-1.46131	-1.6382e-10
84701055	rs9359579	2.22899e-09	-0.994965	-0.294524	6.09204e-06	-1.42014	0.0497814	0.000444957	-1.22886	0.118564
84701763	rs215971	2.38232e-09	-1.19342	-0.029543	4.459e-06	-1.74276	0.0603381	0.000289059	-1.6637	0.122051
84702388	rs80248219	1.61315e-09	-1.61285	-1.6382e-10	4.37428e-06	-1.7016	-1.6382e-10	0.000311915	-1.46555	-1.6382e-10
84702498	rs73477200	1.65168e-09	-1.58925	-1.6382e-10	4.44408e-06	-1.68577	-1.6382e-10	0.000322234	-1.433	-1.6382e-10
84703067	rs9294288	1.79582e-09	-1.50558	-1.6382e-10	4.57767e-06	-1.65616	-1.6382e-10	0.000348005	-1.35606	-1.6382e-10
84703588	rs1928280	1.78189e-09	-1.51337	-1.6382e-10	4.55445e-06	-1.66124	-1.6382e-10	0.000344626	-1.36582	-1.6382e-10
84704150	rs35881960	1.65945e-09	-1.58456	-1.6382e-10	4.45836e-06	-1.68256	-1.6382e-10	0.000324301	-1.4266	-1.6382e-10
84704169	rs117850939	1.40082e-09	-1.75398	-1.6382e-10	4.11e-06	-1.76392	-1.6382e-10	0.000241959	-1.71951	-1.6382e-10
84704240	rs147650194	4.50217e-09	-0.586479	-1.6382e-10	4.63135e-06	-1.6445	-1.6382e-10	0.000372362	-1.28841	-1.6382e-10
84704414	rs9353162	2.51612e-09	-0.932625	-0.235696	6.8124e-06	-1.37787	0.119274	0.000503555	-1.17658	0.189993
84706928	rs10455423	1.38735e-09	-1.76364	-1.6382e-10	7.32662e-06	-1.18583	-1.6382e-10	0.000310208	-1.47104	-1.6382e-10
84706936	rs35387977	1.70322e-09	-1.55852	-1.6382e-10	4.53991e-06	-1.66444	-1.6382e-10	0.000335898	-1.39147	-1.6382e-10
84707849	rs72907658	6.19512e-09	-0.267277	-1.6382e-10	4.26686e-06	-1.72647	-1.6382e-10	0.000264714	-1.62963	-1.6382e-10
84709583	rs80257688	1.82186e-08	0.811402	-1.6382e-10	5.16072e-05	0.766317	-1.6382e-10	0.00128425	-0.0503434	-1.6382e-10
84709946	rs78572925	9.85137e-09	-1.30687e-10	0.19657	1.76617e-05	-1.30687e-10	-0.305945	0.00101755	-1.30687e-10	-0.283127
84712752	rs6454352	1.8784e-09	-1.46062	-1.6382e-10	5.43685e-06	-1.48415	-1.6382e-10	0.000410389	-1.19117	-1.6382e-10
84713292	rs72907660	5.91205e-09	-0.314046	-1.6382e-10	4.17151e-06	-1.74907	-1.6382e-10	0.000233708	-1.75421	-1.6382e-10
84713463	rs13209543	1.58174e-09	-1.63251	-1.6382e-10	4.69025e-06	-1.63186	-1.6382e-10	0.00031705	-1.44922	-1.6382e-10
84714136	rs215970	2.32107e-09	-1.24901	-1.6382e-10	5.02709e-06	-1.5625	-1.6382e-10	0.000265059	-1.62833	-1.6382e-10
84715473	rs139251559	9.0814e-10	-1.35768	-0.829715	2.48349e-06	-1.42928	-0.838404	0.000152146	-1.33779	-0.845649
84715586	rs71570703	1.58567e-09	-1.63003	-1.6382e-10	4.70194e-06	-1.62937	-1.6382e-10	0.000318254	-1.44543	-1.6382e-10
84716323	rs139186256	1.47599e-09	-1.70171	-1.6382e-10	6.92784e-06	-1.2418	-1.6382e-10	0.000350606	-1.34861	-1.6382e-10
84716349	rs13192345	1.55945e-09	-1.64671	-1.6382e-10	4.62399e-06	-1.64609	-1.6382e-10	0.000310182	-1.47112	-1.6382e-10
84716596	rs9444130	1.62312e-09	-1.60669	-1.6382e-10	4.72894e-06	-1.62364	-1.6382e-10	0.000333195	-1.39955	-1.6382e-10
84718901	rs35289230	2.09444e-09	-1.35175	-1.6382e-10	5.95262e-06	-1.39351	-1.6382e-10	0.000443324	-1.11398	-1.6382e-10
84720842	rs215969	7.52075e-10	-1.25632	-1.11964	2.03558e-06	-1.37452	-1.09205	0.000114977	-1.36579	-1.09776
84721795	rs215967	6.72642e-10	-1.35184	-1.13575	1.9317e-06	-1.40338	-1.11557	0.000106756	-1.41782	-1.11992
84722071	rs215966	7.85227e-10	-1.19603	-1.1368	2.11174e-06	-1.31261	-1.11722	0.000124519	-1.26273	-1.12109
84722195	rs13194787	5.13591e-09	-0.454783	-1.6382e-10	4.1071e-06	-1.76463	-1.6382e-10	0.000242723	-1.71636	-1.6382e-10
84722650	rs1180661	6.64772e-10	-1.35184	-1.14751	1.88473e-06	-1.40338	-1.14019	0.000104289	-1.41782	-1.1433
84723247	rs605477	8.81134e-10	-1.08792	-1.12967	2.03478e-06	-1.36062	-1.10634	0.000117212	-1.33365	-1.11064
84723394	rs141730196	2.09909e-08	-1.30687e-10	0.953051	6.0024e-05	-1.30687e-10	0.917399	0.00365735	-1.30687e-10	0.996216
84723489	rs604527	8.05098e-10	-1.16172	-1.14611	1.87683e-06	-1.41038	-1.13739	0.000107086	-1.39396	-1.14069
84723635	rs593300	7.95607e-10	-1.17616	-1.14352	1.93645e-06	-1.38363	-1.13286	0.000107923	-1.39009	-1.13677
84724176	rs495461	8.68321e-10	-1.09898	-1.13326	2.02118e-06	-1.36195	-1.11172	0.000117516	-1.32597	-1.11573
84724478	rs498283	6.48324e-10	-1.38367	-1.14073	1.85814e-06	-1.43407	-1.12369	0.000103103	-1.44555	-1.127
84724671	rs686350	9.24506e-10	-1.03767	-1.13186	2.10545e-06	-1.32321	-1.10961	0.000124144	-1.27309	-1.11374
84724768	rs117746787	2.68484e-09	-1.30687e-10	-1.10342	7.89249e-06	-1.30687e-10	-1.11143	0.000435038	-1.30687e-10	-1.13284
84725033	rs138743233	2.77975e-09	-1.30687e-10	-1.06868	9.7642e-06	-1.30687e-10	-0.898622	0.000549526	-1.30687e-10	-0.899221
84725709	rs76322606	1.39985e-09	-1.75467	-1.6382e-10	4.28247e-06	-1.72282	-1.6382e-10	0.000234152	-1.75231	-1.6382e-10
84726156	rs555269	8.45193e-10	-1.13675	-1.12248	2.30681e-06	-1.24546	-1.09602	0.000129463	-1.24407	-1.10082
84726653	rs12199252	1.38641e-09	-1.76432	-1.6382e-10	7.53999e-06	-1.15712	-1.6382e-10	0.000321403	-1.43558	-1.6382e-10
84729122	rs1753990	6.79664e-10	-1.33535	-1.14185	1.8699e-06	-1.42582	-1.12563	0.00010598	-1.41588	-1.12914
84729614	rs10943964	5.33423e-10	-1.74319	-0.976294	3.80627e-06	-1.05137	-0.789328	0.000186802	-1.22697	-0.751256
84729788	rs74435460	4.79475e-09	-0.523518	-1.6382e-10	1.64325e-05	-0.378084	-1.6382e-10	0.000511168	-0.971579	-1.6382e-10
84730060	rs138222158	7.03997e-09	-0.139435	-1.6382e-10	1.15455e-05	-0.731054	-1.6382e-10	0.000947825	-0.354107	-1.6382e-10
84730224	rs2497137	7.00713e-10	-1.30635	-1.14034	1.92386e-06	-1.39997	-1.12304	0.000109057	-1.38967	-1.12674
84730750	rs986469	6.27551e-10	-1.41716	-1.13981	1.79037e-06	-1.47278	-1.12214	0.000100386	-1.47336	-1.1259
84731273	rs138708491	1.38777e-09	-1.76334	-1.6382e-10	4.47376e-06	-1.67912	-1.6382e-10	0.000243632	-1.71262	-1.6382e-10
84731609	rs4707028	6.8009e-10	-1.33525	-1.14131	1.8718e-06	-1.42574	-1.1247	0.000106081	-1.4158	-1.12828
84731674	rs149832705	1.71439e-09	-1.55198	-1.6382e-10	9.01926e-06	-0.977982	-1.6382e-10	0.000426727	-1.15213	-1.6382e-10
84731954	rs79307860	2.9574e-09	-1.30687e-10	-1.00673	1.04542e-05	-1.30687e-10	-0.830341	0.000602388	-1.30687e-10	-0.807376
84732582	rs10943965	5.97474e-10	-1.45658	-1.14951	1.72136e-06	-1.48856	-1.14567	9.41947e-05	-1.51535	-1.14756
84733647	rs7383714	5.87937e-10	-1.47261	-1.14957	1.69331e-06	-1.50374	-1.14692	9.27653e-05	-1.52978	-1.14843
84734943	rs10806264	5.74928e-10	-1.4951	-1.14946	1.6564e-06	-1.52499	-1.1477	9.08689e-05	-1.54994	-1.14892
84736025	rs4707029	6.68294e-10	-1.354	-1.14007	1.84652e-06	-1.4424	-1.12164	0.000104588	-1.4327	-1.12555
84736187	rs4707030	5.8856e-10	-1.48223	-1.13889	1.70271e-06	-1.52548	-1.11965	9.45684e-05	-1.53526	-1.1237
84736254	rs4707031	5.66323e-10	-1.51009	-1.14955	1.63397e-06	-1.53913	-1.1472	8.96886e-05	-1.56333	-1.1486
84736338	rs9359580	5.70536e-10	-1.50264	-1.14957	1.64641e-06	-1.53212	-1.14663	9.03198e-05	-1.55669	-1.14823
84736942	rs4707032	5.62167e-10	-1.51742	-1.14957	1.62364e-06	-1.54604	-1.14663	8.91376e-05	-1.56986	-1.14823
84738198	rs12211700	7.65031e-10	-1.29819	-1.06069	2.47677e-06	-1.23146	-1.03893	0.000124672	-1.32947	-1.05312
84738434	rs9341971	7.07597e-10	-1.33947	-1.09745	2.44672e-06	-1.21027	-1.07233	0.000125166	-1.29158	-1.08705
84739180	rs2480211	7.02422e-10	-1.3242	-1.12006	2.21184e-06	-1.28297	-1.10055	0.000119065	-1.31649	-1.11212
84740220	rs73479072	8.29896e-09	0.0250905	-1.6382e-10	9.57625e-06	-0.918059	-1.6382e-10	0.000852672	-0.459903	-1.6382e-10
84740396	rs2480181	1.53834e-09	-0.536602	-1.12373	2.50564e-06	-1.11356	-1.14524	0.000165755	-0.954729	-1.14304
84740681	rs142357341	1.38331e-09	-1.76656	-1.6382e-10	4.83389e-06	-1.60169	-1.6382e-10	0.000255781	-1.66395	-1.6382e-10
84740706	rs2480182	3.23232e-09	-0.732347	-0.185493	4.58633e-06	-1.3928	-0.261466	0.000392848	-1.01718	-0.217673
84740741	rs2497159	2.82418e-09	-0.759231	-0.293591	4.1881e-06	-1.38001	-0.365088	0.000368692	-0.97442	-0.323897
84740867	rs117026783	2.61776e-09	-1.30687e-10	-1.12872	7.61724e-06	-1.30687e-10	-1.14693	0.00042897	-1.30687e-10	-1.14689
84742341	rs145876097	3.84265e-09	-1.30687e-10	-0.744877	1.0858e-05	-1.30687e-10	-0.792445	0.000634284	-1.30687e-10	-0.755781
84743649	rs71570705	1.41127e-09	-0.65485	-1.0917	2.18884e-06	-1.26562	-1.12836	0.00018161	-0.882656	-1.12376
84743651	rs147251628	4.07058e-09	-0.687255	-1.6382e-10	1.62397e-05	-0.389889	-1.6382e-10	0.000490262	-1.01334	-1.6382e-10
84745499	rs6938302	3.64718e-09	-0.234986	-0.562098	4.71986e-06	-1.02446	-0.601109	0.000439314	-0.562912	-0.560152
84746183	rs2149587	2.63526e-09	-0.877855	-0.244203	4.33402e-06	-1.39307	-0.317777	0.000348858	-1.07823	-0.275378
84747004	rs140758888	4.16415e-09	-1.30687e-10	-0.664527	1.20665e-05	-1.30687e-10	-0.686912	0.000699579	-1.30687e-10	-0.657798
84747279	rs80332890	1.53275e-09	-0.573945	-1.09003	2.68657e-06	-1.06173	-1.12735	0.000210665	-0.735363	-1.12264
84747816	rs2497109	1.55148e-09	-0.560142	-1.09169	2.71255e-06	-1.0511	-1.12835	0.000213151	-0.722523	-1.12376
84748771	rs147282913	1.99264e-09	-1.40158	-1.6382e-10	1.06564e-05	-0.811186	-1.6382e-10	0.000435479	-1.13183	-1.6382e-10
84749623	rs150829816	1.43289e-09	-1.73135	-1.6382e-10	5.62021e-06	-1.45098	-1.6382e-10	0.000302506	-1.49618	-1.6382e-10
84749930	rs9344383	2.68101e-09	-0.11424	-0.990606	4.31863e-06	-0.862291	-0.852115	0.000417256	-0.300278	-0.8743
84750171	rs111596200	4.75956e-10	-1.76897	-1.0645	3.20096e-06	-1.02125	-0.992647	0.000101159	-1.55918	-1.0324
84751361	rs2497107	8.17605e-10	-1.52495	-0.767464	6.80093e-06	-0.662444	-0.597842	0.000227651	-1.12079	-0.659671
84752509	rs75623740	4.88879e-10	-1.76595	-1.04073	2.78934e-06	-1.12242	-1.02912	9.16793e-05	-1.62972	-1.06026
84752622	rs79568222	2.83949e-09	-1.04742	-1.6382e-10	1.07632e-05	-0.801209	-1.6382e-10	0.000364978	-1.30844	-1.6382e-10
84753372	rs146006148	1.11672e-08	0.321939	-1.6382e-10	1.06469e-05	-0.812076	-1.6382e-10	0.000849236	-0.46394	-1.6382e-10
84753438	rs1928279	4.85655e-10	-1.76962	-1.04367	3.19723e-06	-1.08346	-0.931604	0.000102055	-1.60199	-0.980779
84753841	rs112659403	4.89284e-10	-1.76962	-1.03623	3.21505e-06	-1.08346	-0.926046	0.000102652	-1.60199	-0.974946
84753925	rs12664126	2.59868e-09	-1.30687e-10	-1.13604	7.60034e-06	-1.30687e-10	-1.14915	0.000428461	-1.30687e-10	-1.14808
84753935	rs112951686	4.94945e-10	-1.76962	-1.02472	3.26704e-06	-1.08346	-0.910004	0.000104121	-1.60199	-0.960735
84753968	rs2497106	9.53557e-10	-1.37681	-0.761782	9.20873e-06	-0.366997	-0.590196	0.000288552	-0.89053	-0.652872
84753991	rs191039030	3.30414e-08	1.40672	-1.6382e-10	2.21536e-05	-0.0793441	-1.6382e-10	0.00211945	0.450634	-1.6382e-10
84755198	rs2497105	1.92934e-09	-0.315576	-1.11829	3.30609e-06	-0.838721	-1.14286	0.000291023	-0.394703	-1.14017
84756122	rs113857603	7.5503e-09	-0.069452	-1.6382e-10	1.88203e-05	-0.24241	-1.6382e-10	0.000647942	-0.734476	-1.6382e-10
84756149	rs78951536	6.22553e-10	-1.75837	-0.806596	2.82108e-06	-1.29746	-0.842764	0.000102518	-1.69545	-0.882788
84756721	rs76418814	5.07224e-10	-1.76822	-1.00162	2.68067e-06	-1.15881	-1.03247	9.04717e-05	-1.64417	-1.05907
84756818	rs150753927	3.18198e-09	-1.30687e-10	-0.933536	9.54317e-06	-1.30687e-10	-0.921519	0.000531765	-1.30687e-10	-0.932076
84757071	rs56066610	9.41238e-10	-1.37393	-0.777671	7.36446e-06	-0.341298	-0.839382	0.000232519	-0.887879	-0.871425
84758314	rs75392279	7.90852e-09	-1.30687e-10	-0.0230986	2.5201e-05	-1.30687e-10	0.0495379	0.00125072	-1.30687e-10	-0.0768043
84758373	rs2480185	1.95877e-09	-0.305967	-1.11275	3.26989e-06	-0.852417	-1.14017	0.000266683	-0.485182	-1.13703
84758886	rs151071338	1.9034e-09	-1.4474	-1.6382e-10	9.88767e-06	-0.886056	-1.6382e-10	0.000409792	-1.19263	-1.6382e-10
84759124	rs144952050	4.14628e-09	-1.30687e-10	-0.668829	1.41736e-05	-1.30687e-10	-0.525964	0.00085132	-1.30687e-10	-0.46149
84759330	rs10455424	1.392e-09	-1.7603	-1.6382e-10	5.78548e-06	-1.42199	-1.6382e-10	0.000272844	-1.59938	-1.6382e-10
84759465	rs2480186	8.27882e-10	-1.36334	-0.916584	6.45883e-06	-0.407816	-0.90408	0.000213903	-0.901824	-0.940929
84759469	rs2497151	5.2187e-09	-0.127955	-0.310836	7.88378e-06	-0.78215	-0.330387	0.000714203	-0.336263	-0.300847
84759647	rs9362026	1.77369e-09	-0.755367	-0.762613	3.4381e-06	-1.11873	-0.823693	0.000195292	-1.10048	-0.8333
84760450	rs185878346	1.2434e-08	0.429394	-1.6382e-10	2.00422e-05	-0.179507	-1.6382e-10	0.00170178	0.23115	-1.6382e-10
84760970	rs2480187	1.86633e-09	-0.357459	-1.1096	3.14469e-06	-0.893082	-1.13855	0.000254606	-0.53339	-1.13517
84761020	rs2480188	6.09231e-09	-0.143905	-0.140108	9.57406e-06	-0.700404	-0.217884	0.000904695	-0.227637	-0.173042
84761130	rs2480189	5.6319e-09	-0.481142	0.11855	9.19452e-06	-0.989926	0.0311882	0.000765823	-0.64893	0.0816033
84761361	rs75878665	1.43296e-09	-1.7313	-1.6382e-10	4.40393e-06	-1.69485	-1.6382e-10	0.000236543	-1.74215	-1.6382e-10
84761718	rs2497160	5.89709e-10	-1.5523	-1.06686	3.413e-06	-0.840836	-1.10892	0.000131874	-1.20479	-1.12164
84761801	rs2497162	5.47377e-10	-1.62077	-1.07289	2.79475e-06	-1.04238	-1.10722	0.000114829	-1.34398	-1.12085
84762061	rs79359033	2.56624e-09	-1.30687e-10	-1.1486	7.85381e-06	-1.30687e-10	-1.11635	0.000445214	-1.30687e-10	-1.10972
84762656	rs117898207	1.66131e-09	-1.58343	-1.6382e-10	4.14606e-06	-1.75519	-1.6382e-10	0.000231806	-1.76238	-1.6382e-10
84762822	rs2497108	1.18784e-09	-1.3643	-0.554605	4.29153e-06	-1.08247	-0.638232	0.000191337	-1.28091	-0.673337
84763135	rs11965513	5.15862e-10	-1.74474	-1.00821	1.51166e-06	-1.67171	-1.09243	7.69468e-05	-1.75966	-1.1055
84763142	rs11970494	5.52166e-10	-1.74171	-0.943232	1.68576e-06	-1.67281	-0.982314	8.46216e-05	-1.76179	-1.0083
84763197	rs78365139	2.5683e-09	-1.30687e-10	-1.14779	7.6234e-06	-1.30687e-10	-1.14612	0.000427993	-1.30687e-10	-1.14917
84763417	rs142014089	1.43739e-09	-1.72821	-1.6382e-10	4.09129e-06	-1.76849	-1.6382e-10	0.000231918	-1.76189	-1.6382e-10
84763572	rs117575496	6.08343e-10	-1.53088	-1.05718	1.31671e-06	-1.76932	-1.13289	7.51058e-05	-1.7591	-1.13028
84763718	rs143687095	3.1592e-09	-1.30687e-10	-0.940721	1.14286e-05	-1.30687e-10	-0.741226	0.000644077	-1.30687e-10	-0.740459
84764982	rs45563336	5.4798e-10	-1.71784	-0.97472	1.57357e-06	-1.7119	-1.0121	8.16952e-05	-1.76956	-1.03572
84765171	rs112932891	3.14481e-09	-0.945285	-1.6382e-10	1.15077e-05	-0.734329	-1.6382e-10	0.000345194	-1.36417	-1.6382e-10
84765609	rs9449760	7.34531e-10	-1.61274	-0.786817	2.9896e-06	-1.28462	-0.797587	0.000140805	-1.42547	-0.835436
84766874	rs72907692	1.54362e-09	-1.65691	-1.6382e-10	4.38646e-06	-1.69882	-1.6382e-10	0.00026324	-1.63521	-1.6382e-10
84767124	rs17729906	4.87672e-10	-1.72065	-1.0885	1.39619e-06	-1.70885	-1.13475	7.35193e-05	-1.76941	-1.14132
84767152	rs2497113	5.87227e-10	-1.67039	-0.952989	2.16573e-06	-1.3796	-1.02498	0.000106174	-1.49764	-1.04556
84767648	rs77251513	1.39623e-09	-1.75726	-1.6382e-10	4.617e-06	-1.6476	-1.6382e-10	0.000258673	-1.65271	-1.6382e-10
84767806	rs191186144	1.40227e-09	-1.75295	-1.6382e-10	4.11339e-06	-1.7631	-1.6382e-10	0.000231742	-1.76265	-1.6382e-10
84767864	rs149952887	1.45294e-09	-1.71745	-1.6382e-10	7.02601e-06	-1.22773	-1.6382e-10	0.000341527	-1.37485	-1.6382e-10
84769478	rs2497115	6.21756e-10	-1.62956	-0.936685	2.33469e-06	-1.46827	-0.861193	0.000117746	-1.54081	-0.898933
84769939	rs2480191	5.69004e-10	-1.7628	-0.892107	1.94773e-06	-1.71073	-0.799951	0.000103227	-1.73364	-0.837701
84770166	rs2497116	4.78544e-10	-1.76794	-1.0601	1.45324e-06	-1.72914	-1.07441	7.90642e-05	-1.74766	-1.09036
84770179	rs2497117	2.4101e-09	-1.01206	-0.199309	3.87256e-06	-1.5487	-0.274724	0.000298047	-1.27977	-0.231255
84771346	rs74348304	4.73338e-07	4.06877	-1.6382e-10	6.97086e-05	1.06698	-1.6382e-10	0.0140212	2.34005	-1.6382e-10
84771964	rs2497118	6.67776e-10	-1.34688	-1.14796	1.49356e-06	-1.64486	-1.13132	9.82399e-05	-1.48571	-1.13515
84772469	rs2480192	6.12287e-10	-1.45623	-1.12536	1.41583e-06	-1.68927	-1.14036	9.02608e-05	-1.56922	-1.13636
84772774	rs140570347	4.80156e-09	-1.30687e-10	-0.5221	1.34053e-05	-1.30687e-10	-0.581694	0.000790434	-1.30687e-10	-0.535695
84772845	rs17730011	4.91257e-10	-1.65395	-1.14788	1.31351e-06	-1.75785	-1.14679	7.38452e-05	-1.76433	-1.14197
84772961	rs2497119	7.93676e-10	-1.19018	-1.13194	1.62319e-06	-1.59523	-1.09772	0.000111903	-1.38632	-1.10433
84773144	rs77337825	1.42851e-09	-1.73441	-1.6382e-10	6.30777e-06	-1.33556	-1.6382e-10	0.000238673	-1.73318	-1.6382e-10
84773532	rs58762191	4.87145e-10	-1.70241	-1.10783	1.36929e-06	-1.75568	-1.10737	7.54887e-05	-1.76832	-1.11597
84773570	rs56297130	4.86007e-10	-1.66882	-1.14376	1.30931e-06	-1.76478	-1.14306	7.43254e-05	-1.76361	-1.13622
84773630	rs73483236	5.15022e-10	-1.61231	-1.14227	1.30562e-06	-1.76917	-1.1415	7.55772e-05	-1.74911	-1.13402
84773661	rs113246858	4.93532e-10	-1.64862	-1.14859	1.30097e-06	-1.76595	-1.14829	7.41799e-05	-1.75721	-1.14457
84773663	rs116870380	4.90846e-10	-1.6532	-1.14946	1.31186e-06	-1.75646	-1.14944	7.29069e-05	-1.76952	-1.14957
84774333	rs189829650	4.89454e-10	-1.65593	-1.14957	2.31234e-06	-1.1897	-1.14938	0.00011615	-1.30383	-1.14957
84774352	rs181120109	2.61712e-09	-1.30687e-10	-1.12896	7.61816e-06	-1.30687e-10	-1.14681	0.000428258	-1.30687e-10	-1.14855
84774397	rs9444134	5.1301e-10	-1.61576	-1.14274	1.34519e-06	-1.74496	-1.13585	7.41952e-05	-1.7668	-1.13478
84774408	rs112316846	1.79787e-09	-0.582816	-0.921622	3.91643e-06	-1.13645	-0.675712	0.000436797	-0.48531	-0.643498
84774694	rs113841938	1.25145e-08	0.435848	-1.6382e-10	2.339e-05	-0.0250347	-1.6382e-10	0.000949779	-0.352048	-1.6382e-10
84774793	rs60732243	6.63351e-09	0.89057	-1.08948	2.84922e-06	-1.02239	-1.10791	0.000267926	-0.52551	-1.09206
84774833	rs61604960	8.29733e-09	1.10149	-1.0766	3.227e-06	-0.908708	-1.09708	0.000313826	-0.379993	-1.07945
84774835	rs59581852	8.13995e-09	1.08234	-1.0766	3.19338e-06	-0.91918	-1.09708	0.000309676	-0.393306	-1.07945
84774925	rs58988815	5.01226e-09	0.616746	-1.0959	2.46897e-06	-1.16942	-1.10412	0.00022313	-0.713515	-1.08701
84775022	rs115064140	5.85032e-09	0.74535	-1.06989	2.72546e-06	-1.08333	-1.09138	0.000246245	-0.62908	-1.07287
84775265	rs1928281	1.17301e-09	-0.78354	-1.14792	1.59148e-06	-1.56322	-1.14946	0.000100533	-1.44903	-1.14876
84775483	rs2225244	1.2265e-09	-0.738041	-1.14884	1.72353e-06	-1.5159	-1.11707	0.000107414	-1.40162	-1.12997
84775493	rs78271721	4.53511e-09	-0.57919	-1.6382e-10	4.64238e-06	-1.64212	-1.6382e-10	0.000374099	-1.28376	-1.6382e-10
84775651	rs74823174	6.8291e-09	0.908737	-1.07858	3.15679e-06	-0.89309	-1.1347	0.000286273	-0.427262	-1.12407
84776051	rs1556111	6.65906e-09	0.84127	-1.03633	3.44859e-06	-0.877115	-1.06226	0.0003091	-0.434729	-1.03988
84776728	rs2497120	1.39751e-09	-0.606948	-1.1494	1.83333e-06	-1.44932	-1.12188	0.00011621	-1.31921	-1.13367
84779103	rs2497146	1.98544e-09	-1.4052	-1.6382e-10	5.04046e-06	-1.55985	-1.6382e-10	0.000317648	-1.44733	-1.6382e-10
84779935	rs2987728	1.90819e-09	-1.44488	-1.6382e-10	4.89231e-06	-1.58968	-1.6382e-10	0.000306033	-1.48458	-1.6382e-10
84780917	rs1928282	1.14813e-09	-0.808429	-1.14447	1.61806e-06	-1.54732	-1.14879	0.000103536	-1.4228	-1.14556
84781491	rs2480194	1.07107e-09	-0.876564	-1.14582	1.56115e-06	-1.58236	-1.14956	0.000100657	-1.4486	-1.14796
84782139	rs2497143	1.05646e-09	-0.888535	-1.14758	1.53325e-06	-1.62978	-1.12017	9.79638e-05	-1.49161	-1.13207
84782430	rs2480195	1.99225e-09	-1.40177	-1.6382e-10	5.05359e-06	-1.55725	-1.6382e-10	0.000318673	-1.44411	-1.6382e-10
84783758	rs184367924	1.4015e-09	-1.75349	-1.6382e-10	4.11998e-06	-1.7615	-1.6382e-10	0.00023037	-1.76859	-1.6382e-10
84785607	rs147356956	2.7992e-09	-1.30687e-10	-1.06171	8.59337e-06	-1.30687e-10	-1.02635	0.000481823	-1.30687e-10	-1.0307
84785752	rs75287938	4.27062e-09	0.408504	-1.04778	2.80922e-06	-1.09335	-1.05109	0.000247704	-0.667214	-1.02883
84785932	rs9449773	1.89383e-09	-0.328385	-1.12406	1.73427e-06	-1.49789	-1.12886	0.000128426	-1.23604	-1.11689
84786626	rs60595469	4.19209e-09	0.389944	-1.04778	2.78037e-06	-1.10368	-1.05109	0.000244458	-0.680407	-1.02883
84787286	rs149815616	2.84772e-09	-1.04452	-1.6382e-10	7.55481e-06	-1.15516	-1.6382e-10	0.000306156	-1.48418	-1.6382e-10
84787774	rs77779050	4.61088e-09	-0.562621	-1.6382e-10	4.6678e-06	-1.63666	-1.6382e-10	0.000378088	-1.27315	-1.6382e-10
84788173	rs2497142	2.07581e-09	-1.36069	-1.6382e-10	5.21522e-06	-1.52576	-1.6382e-10	0.000331253	-1.4054	-1.6382e-10
84788487	rs76976933	1.38897e-09	-1.76248	-1.6382e-10	4.28298e-06	-1.7227	-1.6382e-10	0.000230365	-1.76861	-1.6382e-10
84790046	rs80228733	1.40713e-09	-1.74949	-1.6382e-10	4.23414e-06	-1.73416	-1.6382e-10	0.000232065	-1.76126	-1.6382e-10
84790160	rs2497141	1.77017e-09	-0.39561	-1.12436	1.53794e-06	-1.6141	-1.1328	0.000108252	-1.40071	-1.12311
84790271	rs6934500	4.39132e-09	0.44418	-1.05559	2.13837e-06	-1.35052	-1.06678	0.000183313	-0.94839	-1.04869
84790313	rs2497140	1.85148e-09	-0.349703	-1.12535	1.561e-06	-1.59841	-1.13361	0.000110766	-1.37674	-1.12412
84790544	rs2497139	2.06416e-09	-1.36632	-1.6382e-10	5.19262e-06	-1.53011	-1.6382e-10	0.000329498	-1.41071	-1.6382e-10
84792794	rs58485852	8.731e-09	1.08241	-1.00657	2.95393e-06	-1.06565	-1.02856	0.000291795	-0.524904	-1.00732
84792980	rs9449775	1.34356e-08	1.60103	-1.09417	2.71799e-06	-1.06749	-1.10996	0.000296772	-0.417898	-1.09742
84793075	rs57006418	5.69916e-09	0.67307	-1.02379	2.53983e-06	-1.2009	-1.04435	0.00022837	-0.752819	-1.02449
84793316	rs2497138	4.82252e-10	-1.72434	-1.09599	1.59486e-06	-1.63741	-1.07315	8.88265e-05	-1.63992	-1.08167
84793365	rs73752627	6.23892e-09	0.760534	-1.02077	2.65772e-06	-1.15829	-1.04158	0.000242424	-0.696115	-1.02147
84793431	rs73752628	5.90843e-09	0.707192	-1.02185	2.58674e-06	-1.18437	-1.04258	0.000233915	-0.730762	-1.02256
84793579	rs150821544	1.57575e-09	-1.63631	-1.6382e-10	4.12688e-06	-1.75982	-1.6382e-10	0.000241802	-1.72016	-1.6382e-10
84794124	rs73752629	5.8838e-09	0.688819	-1.00766	2.59739e-06	-1.19328	-1.02955	0.000234447	-0.742649	-1.0084
84794495	rs73752630	5.76832e-09	0.67307	-1.01173	2.56807e-06	-1.2009	-1.0333	0.000231134	-0.752819	-1.01246
84794715	rs147615467	5.55164e-09	0.67307	-1.05002	2.3731e-06	-1.2009	-1.11225	0.000211874	-0.752819	-1.09947
84794805	rs142060512	3.45957e-09	-0.849894	-1.6382e-10	4.99952e-06	-1.568	-1.6382e-10	0.000364146	-1.31072	-1.6382e-10
84794809	rs145903667	5.59152e-09	0.690102	-1.05989	2.37854e-06	-1.19266	-1.1182	0.000212738	-0.741819	-1.1064
84795134	rs77979471	5.94311e-09	0.743267	-1.05207	2.43869e-06	-1.16677	-1.11912	0.000220097	-0.707352	-1.10686
84795251	rs73752631	6.17533e-09	0.743267	-1.01374	2.65231e-06	-1.16677	-1.03515	0.0002414	-0.707352	-1.01447
84795619	rs6922368	6.0841e-09	0.724339	-1.0097	2.63766e-06	-1.17602	-1.03143	0.000239414	-0.719646	-1.01044
84796257	rs73752632	5.67897e-09	0.707192	-1.06146	2.39612e-06	-1.18437	-1.11912	0.000214869	-0.730762	-1.10748
84796363	rs2480196	4.81067e-10	-1.75585	-1.06694	1.59247e-06	-1.673	-1.03906	8.76789e-05	-1.68523	-1.04936
84796408	rs6928025	5.88112e-09	0.726935	-1.04623	2.40803e-06	-1.18853	-1.11001	0.000220011	-0.718274	-1.09633
84796475	rs6928551	6.04673e-09	0.763153	-1.05468	2.43803e-06	-1.17099	-1.11516	0.000223903	-0.694725	-1.10234
84796569	rs2497136	2.16507e-09	-1.31858	-1.6382e-10	5.38883e-06	-1.49302	-1.6382e-10	0.0003447	-1.3656	-1.6382e-10
84796773	rs6928815	5.56176e-09	0.656954	-1.03208	2.34957e-06	-1.22204	-1.10108	0.000212453	-0.763513	-1.08604
84797301	rs60174337	4.0134e-09	0.339568	-1.04097	1.9851e-06	-1.38495	-1.10673	0.000167866	-0.992577	-1.09253
84797311	rs60609955	4.20966e-09	0.388128	-1.04179	2.02597e-06	-1.36405	-1.10724	0.000172804	-0.962993	-1.09312
84797316	rs56338216	4.03148e-09	0.339568	-1.03648	1.99074e-06	-1.38495	-1.10389	0.000168416	-0.992577	-1.08926
84797344	rs60852484	4.49438e-09	0.48393	-1.07214	2.07526e-06	-1.32193	-1.12533	0.000179444	-0.904014	-1.1144
84797348	rs2497135	2.39454e-09	-1.21785	-1.6382e-10	5.54102e-06	-1.46517	-1.6382e-10	0.000364599	-1.30948	-1.6382e-10
84797349	rs2497134	2.42005e-09	-1.20725	-1.6382e-10	5.58486e-06	-1.45728	-1.6382e-10	0.000368145	-1.2998	-1.6382e-10
84797685	rs58118148	6.17575e-09	0.759861	-1.03027	2.36286e-06	-1.21756	-1.09991	0.00021895	-0.734724	-1.08471
84797955	rs2497133	4.97564e-10	-1.7074	-1.08167	1.61567e-06	-1.64139	-1.0562	9.09385e-05	-1.63244	-1.06565
84798255	rs2497132	5.00189e-10	-1.70322	-1.08059	1.62741e-06	-1.63541	-1.05494	9.16118e-05	-1.62626	-1.06446
84798582	rs2497131	5.00474e-10	-1.70322	-1.08002	1.6285e-06	-1.63541	-1.05427	9.16698e-05	-1.62626	-1.06382
84798647	rs2480197	5.03371e-10	-1.72259	-1.05487	1.6299e-06	-1.66366	-1.02517	9.15287e-05	-1.65551	-1.03612
84799059	rs9449776	5.02211e-10	-1.70108	-1.0787	1.63598e-06	-1.63237	-1.05273	9.20931e-05	-1.62312	-1.06236
84799185	rs2875382	2.18278e-09	-0.196048	-1.11439	1.61043e-06	-1.55438	-1.14647	0.000118604	-1.2912	-1.14128
84799231	rs9449777	4.98315e-10	-1.70944	-1.07812	1.61764e-06	-1.64433	-1.05205	9.10205e-05	-1.63548	-1.06171
84799300	rs7450001	5.68971e-09	0.672382	-1.02476	2.2773e-06	-1.25802	-1.09634	0.000207939	-0.790401	-1.08063
84799562	rs2497130	5.02572e-10	-1.70322	-1.07584	1.63647e-06	-1.63541	-1.04939	9.20959e-05	-1.62626	-1.05918
84799673	rs2497129	4.94394e-10	-1.72022	-1.07524	1.59766e-06	-1.66011	-1.0487	8.98304e-05	-1.65182	-1.05853
84800063	rs2497128	5.02188e-10	-1.70458	-1.07524	1.63444e-06	-1.63734	-1.0487	9.19724e-05	-1.62826	-1.05853
84800166	rs1045649	5.02011e-10	-1.70322	-1.07695	1.63434e-06	-1.63541	-1.05069	9.19821e-05	-1.62626	-1.06042
84800378	rs3219	5.03455e-10	-1.72436	-1.05294	1.62917e-06	-1.66632	-1.02295	9.14695e-05	-1.65827	-1.034
84800492	rs8348	5.07542e-10	-1.7003	-1.06891	1.68006e-06	-1.64043	-1.01809	9.52722e-05	-1.61904	-1.0325
84800683	rs2497127	5.01262e-10	-1.70108	-1.08059	1.63237e-06	-1.63237	-1.05494	9.19e-05	-1.62312	-1.06446
84800862	rs2497126	4.97787e-10	-1.70533	-1.08329	1.61739e-06	-1.63842	-1.05811	9.10533e-05	-1.62937	-1.06746
84800887	rs35471922	2.21117e-09	-0.179781	-1.11774	1.61867e-06	-1.54833	-1.1474	0.000119486	-1.28222	-1.14287
84801139	rs2497125	4.9722e-10	-1.70322	-1.08654	1.61607e-06	-1.63541	-1.06194	9.10065e-05	-1.62626	-1.07108
84801149	rs2497124	4.95414e-10	-1.7074	-1.086	1.60747e-06	-1.64139	-1.0613	9.05009e-05	-1.63244	-1.07048
84801397	rs2480198	4.95144e-10	-1.7074	-1.08654	1.60644e-06	-1.64139	-1.06194	9.04459e-05	-1.63244	-1.07108
84801678	rs9449781	2.17991e-09	-0.196048	-1.11571	1.60981e-06	-1.55438	-1.14685	0.000118529	-1.2912	-1.14192
84802323	rs2480199	4.90126e-10	-1.71342	-1.09071	1.58468e-06	-1.6501	-1.06686	8.9218e-05	-1.64145	-1.07574
84802443	rs75333397	3.8771e-09	-1.30687e-10	-0.735952	1.23306e-05	-1.30687e-10	-0.66526	0.000716429	-1.30687e-10	-0.633999
84802770	rs79715485	3.79672e-08	2.56813	-1.02245	1.64952e-05	0.668906	-1.04318	0.00161413	1.20071	-1.02244
84802783	rs2497123	8.86895e-09	1.20415	-1.11264	6.05111e-06	-0.250517	-1.12659	0.000477499	0.075535	-1.11525
84802880	rs2497122	4.82861e-10	-1.7373	-1.08176	1.54436e-06	-1.68642	-1.05632	8.67764e-05	-1.67918	-1.06576
84803043	rs116923768	2.75448e-09	-1.07781	-1.6382e-10	4.67823e-06	-1.63443	-1.6382e-10	0.000328916	-1.41248	-1.6382e-10
84803165	rs73750504	3.53439e-08	2.51444	-1.04035	1.70721e-05	0.719606	-1.05951	0.00161904	1.22165	-1.04034
84804049	rs9449783	1.08678e-09	-1.19115	-0.816669	1.95255e-06	-1.76369	-0.744518	0.0001209	-1.66269	-0.750624
84804050	rs73750506	3.37182e-08	2.46356	-1.03656	1.64799e-05	0.680864	-1.05606	0.00155758	1.17916	-1.03655
84804146	rs73750507	3.11773e-08	2.389	-1.04035	1.55188e-05	0.624213	-1.05951	0.00145815	1.11699	-1.04034
84804497	rs6902104	1.09381e-09	-1.16359	-0.83778	1.91343e-06	-1.76061	-0.76784	0.000119564	-1.65065	-0.773767
84804571	rs80137087	3.60229e-08	2.53876	-1.04565	1.73084e-05	0.738159	-1.06431	0.00164356	1.24198	-1.04564
84804600	rs73750508	3.12142e-08	2.39548	-1.04565	1.55206e-05	0.629131	-1.06431	0.0014583	1.12239	-1.04564
84804851	rs73750509	6.35863e-09	0.759861	-1.00109	2.55031e-06	-1.21756	-1.02357	0.000238049	-0.734724	-1.00108
84804989	rs2497121	9.02529e-09	1.22721	-1.11822	6.12499e-06	-0.234024	-1.13094	0.000483649	0.0937072	-1.12062
84805094	rs2480200	9.91917e-09	1.32265	-1.11923	6.55441e-06	-0.16549	-1.13172	0.000521032	0.169125	-1.12159
84805699	rs2480201	2.26299e-09	-1.27435	-1.6382e-10	5.38254e-06	-1.49418	-1.6382e-10	0.000343225	-1.36989	-1.6382e-10
84805986	rs117168227	3.16717e-09	-0.938201	-1.6382e-10	1.98191e-05	-0.190698	-1.6382e-10	0.000924108	-0.379448	-1.6382e-10
84806824	rs73483275	2.87006e-09	-1.03671	-1.6382e-10	4.37493e-06	-1.70145	-1.6382e-10	0.000329888	-1.40952	-1.6382e-10
84807168	rs1928283	2.29683e-09	-1.25951	-1.6382e-10	4.10715e-06	-1.76462	-1.6382e-10	0.000269603	-1.61133	-1.6382e-10
84807678	rs10485092	4.54008e-10	-1.76877	-1.11191	1.36294e-06	-1.71844	-1.14926	7.47288e-05	-1.74679	-1.14762
84807979	rs62418661	1.59185e-09	-0.490209	-1.13593	3.53075e-06	-0.78987	-1.12596	0.000237072	-0.625694	-1.11422
84808228	rs141656735	2.87846e-09	-1.03378	-1.6382e-10	4.19582e-06	-1.74326	-1.6382e-10	0.000288467	-1.5437	-1.6382e-10
84809044	rs6931284	7.58661e-10	-1.21954	-1.1477	3.19598e-06	-0.866376	-1.14908	0.000168038	-0.936884	-1.1472
84809219	rs75416979	1.91141e-09	-0.302986	-1.14021	4.02734e-06	-0.652515	-1.13172	0.000284299	-0.436896	-1.12135
84809517	rs1928284	5.46314e-10	-1.54772	-1.14788	1.34465e-06	-1.74003	-1.14118	7.40409e-05	-1.76	-1.14366
84810188	rs2480202	7.83354e-10	-1.18856	-1.14665	3.327e-06	-0.826798	-1.14848	0.000174753	-0.898866	-1.14604
84811129	rs17668963	1.85456e-09	-0.331211	-1.14218	4.09254e-06	-0.633698	-1.13448	0.000279704	-0.449691	-1.12485
84811751	rs72907699	1.52618e-09	-1.66827	-1.6382e-10	1.7922e-05	-0.291317	-1.6382e-10	0.00044914	-1.10094	-1.6382e-10
84813074	rs76338080	2.36879e-09	-1.22866	-1.6382e-10	4.1215e-06	-1.76113	-1.6382e-10	0.000262472	-1.63813	-1.6382e-10
84814504	rs62418662	8.75983e-10	-1.08282	-1.14063	3.51416e-06	-0.776399	-1.14414	0.000189749	-0.82301	-1.13957
84814518	rs62418663	1.88389e-09	-0.31178	-1.14592	3.96319e-06	-0.660189	-1.14011	0.000278875	-0.445278	-1.13223
84815421	rs1080960	7.69064e-10	-1.207	-1.14663	3.24969e-06	-0.850326	-1.14846	0.000170853	-0.921471	-1.146
84815852	rs1114811	1.86743e-09	-0.319672	-1.1468	3.93027e-06	-0.667072	-1.14157	0.000276234	-0.4528	-1.13423
84816475	rs4097471	5.43501e-10	-1.55167	-1.14909	1.34239e-06	-1.73856	-1.14433	7.37899e-05	-1.76081	-1.14625
84816620	rs2480205	7.50334e-10	-1.23193	-1.14634	3.14804e-06	-0.88228	-1.14828	0.000165741	-0.952153	-1.1457
84816630	rs112848127	2.04082e-08	0.924896	-1.6382e-10	3.45075e-05	0.363831	-1.6382e-10	0.00131042	-0.030177	-1.6382e-10
84817010	rs2497161	7.64788e-10	-1.21328	-1.14591	3.22512e-06	-0.858369	-1.14801	0.000169671	-0.929196	-1.14522
84817365	rs2480207	5.17259e-10	-1.60195	-1.1483	1.37736e-06	-1.71503	-1.14214	7.33698e-05	-1.76831	-1.14446
84818170	rs35777786	3.38826e-07	4.72168	-0.987238	7.51636e-05	2.17328	-1.03095	0.00643597	2.59188	-1.0305
84818491	rs9449790	8.71684e-10	-1.08978	-1.13859	3.49049e-06	-0.784772	-1.14253	0.00018861	-0.831183	-1.13741
84819720	rs141715218	1.8491e-09	-0.328415	-1.14793	3.89259e-06	-0.674694	-1.14358	0.000273166	-0.461131	-1.13707
84820239	rs62449266	2.18909e-09	-0.168641	-1.13891	4.73473e-06	-0.487143	-1.13528	0.000350562	-0.21918	-1.12956
84820664	rs12180243	5.5558e-10	-1.5293	-1.14948	1.32994e-06	-1.74625	-1.14596	7.40616e-05	-1.75587	-1.14751
84820786	rs116878613	9.15623e-09	0.123395	-1.6382e-10	1.04224e-05	-0.833386	-1.6382e-10	0.00087861	-0.429936	-1.6382e-10
84821106	rs190391506	1.83375e-09	-0.33713	-1.14754	3.86589e-06	-0.682289	-1.14286	0.000271183	-0.469434	-1.13605
84821717	rs2629956	7.52585e-10	-1.23193	-1.14335	3.15458e-06	-0.88228	-1.14621	0.000166279	-0.952153	-1.14246
84822430	rs4543332	9.91445e-10	-1.13715	-0.962478	1.56656e-06	-1.76697	-0.961488	0.000105435	-1.62692	-0.923262
84822719	rs138059302	1.88041e-09	-0.31178	-1.14777	3.95065e-06	-0.660189	-1.14328	0.00027765	-0.445278	-1.13664
84823270	rs184396757	3.269e-09	-1.30687e-10	-0.906555	1.15745e-05	-1.30687e-10	-0.728544	0.000653657	-1.30687e-10	-0.725695
84823791	rs2149586	5.89601e-09	0.682301	-0.999064	2.8169e-05	1.0769	-0.916025	0.000744416	0.289735	-0.885412
84824590	rs73483288	5.59025e-10	-1.52307	-1.14953	1.32516e-06	-1.74814	-1.14767	7.40835e-05	-1.75435	-1.14874
84825475	rs77084944	3.38781e-09	-1.30687e-10	-0.870856	1.04437e-05	-1.30687e-10	-0.831347	0.000601195	-1.30687e-10	-0.809358
84825657	rs142735923	1.92131e-09	-0.297683	-1.14035	4.04527e-06	-0.647887	-1.13191	0.000285673	-0.431841	-1.12159
84826311	rs117370304	3.26562e-09	-1.30687e-10	-0.907589	1.20694e-05	-1.30687e-10	-0.686669	0.000672364	-1.30687e-10	-0.697478
84826652	rs2476913	8.59914e-10	-1.11658	-1.12538	3.41718e-06	-0.817081	-1.13145	0.000185286	-0.862715	-1.12366
84827026	rs2476894	7.84981e-10	-1.207	-1.12614	3.30328e-06	-0.850326	-1.1321	0.000174577	-0.921471	-1.12444
84827201	rs72907702	1.0816e-08	0.289982	-1.6382e-10	7.92616e-06	-1.10718	-1.6382e-10	0.000373566	-1.28518	-1.6382e-10
84828102	rs148382272	1.45653e-09	-1.71499	-1.6382e-10	4.16589e-06	-1.75041	-1.6382e-10	0.000231521	-1.76361	-1.6382e-10
84828520	rs62449268	1.93727e-09	-0.288801	-1.14096	4.07332e-06	-0.640132	-1.13276	0.000287795	-0.423373	-1.12266
84828939	rs2324636	2.09456e-09	-0.230646	-1.12105	4.56994e-06	-0.542575	-1.11527	0.000337447	-0.280188	-1.10668
84829099	rs2324637	1.95464e-09	-0.279892	-1.14094	4.10524e-06	-0.632349	-1.13273	0.000290259	-0.414877	-1.12263
84829209	rs2476902	8.51915e-10	-1.13011	-1.1212	3.37402e-06	-0.833435	-1.12781	0.000183144	-0.878671	-1.11934
84829264	rs77112331	2.56634e-09	-1.30687e-10	-1.14856	7.77071e-06	-1.30687e-10	-1.12698	0.000437959	-1.30687e-10	-1.12615
84829528	rs77716995	1.46269e-09	-1.71076	-1.6382e-10	4.16743e-06	-1.75005	-1.6382e-10	0.000230461	-1.7682	-1.6382e-10
84829622	rs7741955	2.03753e-09	-0.257091	-1.12221	4.45767e-06	-0.566176	-1.11654	0.000328314	-0.306203	-1.1081
84830365	rs72909504	5.94958e-10	-1.4757	-1.13461	1.35811e-06	-1.74132	-1.12994	8.02707e-05	-1.69557	-1.1273
84831236	rs113122481	1.82873e-09	-0.349308	-1.13811	4.25428e-06	-0.600563	-1.12886	0.000305647	-0.368068	-1.11778
84831248	rs9449795	5.68478e-10	-1.51655	-1.13928	1.351e-06	-1.75001	-1.12648	7.55542e-05	-1.75269	-1.13074
84831253	rs62449271	1.95468e-09	-0.279892	-1.14092	4.10533e-06	-0.632349	-1.13271	0.000290267	-0.414877	-1.1226
84834101	rs146100460	2.56612e-09	-1.30687e-10	-1.14864	7.9662e-06	-1.30687e-10	-1.10214	0.000456592	-1.30687e-10	-1.08449
84834254	rs6901546	8.58514e-10	-1.13011	-1.11349	3.3971e-06	-0.833435	-1.12099	0.000184606	-0.878671	-1.11138
84834282	rs113808377	5.4029e-09	-0.404104	-1.6382e-10	9.41034e-05	1.36705	-1.6382e-10	0.0032858	0.889087	-1.6382e-10
84834424	rs62449272	1.98925e-09	-0.262888	-1.14039	4.16988e-06	-0.617486	-1.13197	0.000295287	-0.398659	-1.12167
84835121	rs62449273	2.07975e-09	-0.218574	-1.14022	4.33585e-06	-0.578695	-1.13173	0.000308135	-0.356374	-1.12137
84835416	rs62449274	1.9896e-09	-0.262888	-1.14022	4.17088e-06	-0.617486	-1.13173	0.000295377	-0.398659	-1.12137
84835531	rs62449275	1.9896e-09	-0.262888	-1.14022	4.17088e-06	-0.617486	-1.13173	0.000295377	-0.398659	-1.12137
84835674	rs144556478	1.4083e-09	-1.74866	-1.6382e-10	5.37209e-06	-1.49613	-1.6382e-10	0.000233911	-1.75334	-1.6382e-10
84835930	rs62449276	2.13157e-09	-0.201212	-1.13297	4.4449e-06	-0.563476	-1.12211	0.000317013	-0.339799	-1.10954
84836355	rs56135572	1.94352e-09	-1.42654	-1.6382e-10	2.13748e-05	-0.115131	-1.6382e-10	0.000583684	-0.838918	-1.6382e-10
84836993	rs59378559	2.1325e-09	-0.230646	-1.1031	4.65982e-06	-0.542575	-1.09579	0.000344788	-0.280188	-1.08516
84837271	rs77844579	2.71683e-09	-0.0401163	-1.05146	2.8729e-06	-1.07507	-1.04696	0.000307738	-0.460289	-1.01874
84837307	rs78564249	3.75253e-09	-1.30687e-10	-0.768611	1.20768e-05	-1.30687e-10	-0.686057	0.000625881	-1.30687e-10	-0.769117
84837891	rs17185242	1.9903e-09	-0.262888	-1.13987	4.17291e-06	-0.617486	-1.13125	0.000295557	-0.398659	-1.12076
84838585	rs190966303	2.56482e-09	-1.30687e-10	-1.14915	7.72941e-06	-1.30687e-10	-1.13231	0.000435328	-1.30687e-10	-1.13218
84838854	rs9449797	5.72098e-10	-1.5178	-1.13168	1.36622e-06	-1.74967	-1.11563	7.62816e-05	-1.75301	-1.12083
84839095	rs149388942	1.67816e-09	-1.57334	-1.6382e-10	7.27513e-06	-1.19288	-1.6382e-10	0.000389765	-1.24273	-1.6382e-10
84839171	rs9449798	5.74067e-10	-1.51568	-1.13037	1.36787e-06	-1.75026	-1.11383	7.64502e-05	-1.75247	-1.11917
84840286	rs9449799	5.538e-10	-1.54918	-1.13281	1.36088e-06	-1.75202	-1.11719	7.55881e-05	-1.76071	-1.12227
84841249	rs141458884	9.07444e-10	-1.2054	-0.982759	1.55267e-06	-1.76046	-0.976907	0.000100398	-1.65832	-0.940814
```
