## Supplementary material for "Characterization of shared and ancestry-specific signals driving complex traits using multi-ancestry fine-mapping": susiex_nc3.cs80.summary

```
# chr6:83841803-84841803
CS_ID	CS_LENGTH	CS_PURITY	MAX_PIP_SNP	BP	REF_ALLELE	ALT_ALLELE	REF_FRQ	BETA	SE	-LOG10P	MAX_PIP	POST-HOC_PROB_POP1	POST-HOC_PROB_POP2
1	28	0.961529	rs217339	84339295	T,T	C,C	0.55666,0.577381	-0.0230119,-0.0202741	0.00397994,0.00865361	8.13181,1.71813	0.0392792	0.999975	0.802019
2	18	0.888828	rs623879	83887495	C,C	T,T	0.7167,0.781746	0.0208423,0.00769806	0.00438781,0.0103488	5.69172,0.340122	0.266649	0.977923	0.270497
3	1047	0	rs76953190	84250199	A,NA	C,NA	0.973161,NA	0.0581815,NA	0.0122339,NA	5.70401,NA	0.0273441	0.377908	0.349487
```
