## Supplementary material for "Characterization of shared and ancestry-specific signals driving complex traits using multi-ancestry fine-mapping": orig_s1_snps

```
rs13201078
rs6914317
rs6899509
rs12524257
rs6454884
rs6920127
rs79290913
rs4707700
rs12205220
rs7766876
rs78928946
rs7766782
rs4707701
rs4707702
rs4707703
rs9345184
rs9353870
rs117428619
rs6901571
rs6929093
rs6929276
rs4145211
rs112157193
rs1032632
rs1032631
rs1498246
rs117222587
rs76266576
rs77316070
rs17558788
rs80265249
rs79880300
rs9359960
rs4318847
rs9345185
rs9342303
rs117771067
rs146913678
rs2018019
rs13210308
rs144050017
rs77914787
rs9451850
rs9362921
rs1391500
rs1391501
rs10944558
rs80165497
rs12523920
rs9345186
rs9353871
rs34524284
rs4707704
rs9444918
rs9345187
rs112830944
rs6899854
rs78395571
rs9353872
rs79291330
rs16885053
rs9451851
rs147192736
rs9444920
rs61530509
rs7746039
rs7769492
rs12526472
rs9451852
rs9451853
rs7742254
rs76378537
rs9451854
rs9451855
rs35577352
rs34924049
rs73516496
rs34182416
rs75080752
rs7745992
rs72921113
rs117147607
rs1498258
rs1498259
rs9351292
rs16885061
rs4706402
rs56310448
rs77738891
rs144777446
rs62418465
rs73516500
rs9351293
rs16885062
rs1391502
rs2101979
rs9451856
rs1587321
rs1603728
rs12193718
rs79447891
rs2325411
rs4588661
rs991879
rs991880
rs991881
rs16885076
rs2088495
rs118006910
rs143263519
rs7758545
rs7738337
rs16885081
rs6933355
rs78975005
rs994749
rs1010643
rs1010642
rs1010641
rs9342305
rs4707708
rs4707709
rs76567979
rs78500347
rs73754240
rs17639833
rs9345190
rs1391506
rs1391505
rs1391504
rs1498260
rs73754241
rs9342306
rs77132754
rs2325412
rs9353873
rs58706060
rs4310024
rs2047423
rs74648379
rs73522722
rs4305696
rs75358619
rs79996534
rs74998120
rs1498263
rs1498262
rs9353874
rs73754243
rs73754244
rs77529766
rs111325056
rs1566218
rs9294516
rs12196342
rs12664872
rs9362923
rs9362924
rs62418484
rs2173365
rs73522733
rs77039634
rs9345191
rs11757108
rs1995145
rs78306023
rs9359961
rs9342307
rs73522742
rs76433896
rs1498257
rs1498256
rs1498255
rs58185772
rs9362925
rs9351294
rs1498254
rs1532499
rs76970341
rs9294517
rs9294518
rs2030055
rs2030054
rs2325410
rs2325409
rs12664226
rs192716644
rs1498253
rs1498252
rs2201837
rs113208616
rs4707710
rs4707711
rs113042230
rs12204561
rs9353875
rs117016893
rs62418775
rs117736983
rs9451862
rs9444923
rs9345192
rs4419651
rs117361053
rs9451864
rs11759625
rs9451866
rs148464784
rs72921160
rs4398699
rs4398700
rs111758648
rs9451868
rs9444924
rs9444925
rs9294519
rs12195867
rs9294520
rs11751285
rs9353876
rs9353877
rs9451871
rs143447874
rs75775550
rs142799425
rs4337673
rs34045173
rs9362926
rs111677854
rs7767736
rs12526373
rs12526402
rs79004406
rs4432695
rs12200714
rs12528129
rs12528172
rs79455867
rs72624554
rs9451872
rs34940009
rs60862803
rs62418783
rs1586944
rs2087938
rs6900276
rs138831395
rs1493554
rs143347729
rs6415035
rs6911897
rs6935225
rs1493555
rs9444926
rs1493556
rs4618495
rs4295453
rs9451873
rs9353878
rs147549064
rs113273649
rs376172410
rs146691943
rs9767372
rs141602887
rs6930061
rs4707714
rs6930755
rs6935102
rs9342309
rs4340973
rs77689006
rs116809246
rs9451875
rs1493557
rs72624555
rs78546328
rs35435127
rs1493558
rs13194228
rs13194247
rs61388461
rs72624556
rs138497773
rs2201302
rs72624557
rs72624558
rs9351296
rs2452969
rs77688546
rs1493559
rs1493560
rs10214753
rs78544802
rs2452970
rs72624559
rs72624560
rs145964089
rs2201303
rs62418785
rs9451876
rs116921325
rs72624561
rs72624562
rs1493561
rs1389349
rs9362929
rs35547023
rs143346501
rs72624563
rs2325426
rs1493562
rs12660222
rs149261265
rs76589853
rs11759275
rs13214955
rs34375234
rs145826429
rs13204710
rs2503636
rs9359963
rs7761780
rs9451877
rs34884755
rs9688927
rs62418789
rs112578849
rs7771994
rs72921188
rs11759782
rs2325425
rs78395499
rs72921191
rs13192112
rs75411706
rs7740353
rs35973054
rs72624564
rs2452988
rs72624565
rs13195902
rs2503633
rs72624567
rs140118683
rs4706405
rs7755518
rs113792017
rs7755711
rs72624568
rs34740349
rs34583085
rs62418790
rs2503632
rs2452989
rs2503631
rs72624569
rs72624570
rs72624571
rs12660471
rs12661992
rs12663346
rs9345194
rs62418792
rs72921200
rs74962086
rs2503630
rs12661246
rs72624572
rs12664140
rs12664150
rs34677288
rs79102072
rs12664176
rs12661313
rs113234457
rs72624573
rs7760149
rs72624574
rs72624575
rs77944865
rs77154231
rs2131612
rs72624576
rs72624577
rs13216475
rs72624578
rs2875623
rs62418793
rs142549855
rs74435698
rs117640292
rs116864718
rs75513113
rs13219286
rs2503628
rs118110018
rs3003857
rs78534720
rs11756064
rs11756114
rs6903724
rs62418794
rs59648858
rs2452935
rs2452936
rs2452937
rs2452938
rs2503627
rs6454886
rs139729446
rs78315432
rs139280319
rs4631240
rs36042253
rs2452987
rs12664905
rs2452990
rs2503626
rs6454887
rs7768785
rs12213945
rs141672975
rs1552848
rs1353116
rs6942324
rs2503625
rs35731980
rs1948453
rs9451881
rs7740176
rs11755860
rs13195705
rs12192153
rs2172549
rs2172550
rs7755478
rs75143136
rs2452966
rs6924283
rs62418813
rs12662197
rs3103910
rs117517408
rs7769253
rs2452967
rs34505373
rs1552849
rs1552850
rs113220456
rs61060113
rs2452968
rs2503623
rs2503622
rs7765028
rs2250520
rs78671517
rs2503620
rs4706406
rs77150509
rs62418815
rs2503619
rs13209828
rs9451884
rs148910264
rs12193411
rs12206896
rs10944560
rs61710119
rs73754262
rs1389350
rs9451885
rs7768172
rs7768178
rs2249818
rs2201304
rs2201305
rs12213860
rs2201306
rs9969095
rs2249785
rs73526319
rs4707715
rs4707716
rs2452972
rs2503667
rs2452973
rs9294523
rs117251579
rs2503666
rs2452974
rs10447342
rs2503665
rs1873935
rs1389351
rs2503663
rs1463751
rs2452975
rs10944561
rs2452976
rs75582667
rs2503662
rs871260
rs871261
rs72923364
rs12175601
rs12174074
rs12175629
rs2503661
rs2503660
rs9353880
rs2452977
rs2503659
rs2503658
rs2503657
rs1493565
rs2503656
rs187435014
rs2452978
rs1493568
rs1493569
rs1493570
rs2503655
rs113677935
rs2503654
rs66733790
rs2452981
rs2503653
rs117955037
rs2452982
rs2452983
rs2452984
rs2452985
rs13213016
rs13213048
rs13213178
rs13213185
rs6931677
rs13213770
rs2452965
rs2503652
rs2503651
rs12660466
rs2503650
rs17641284
rs2452964
rs138601065
rs1353117
rs2503649
rs2452961
rs2503648
rs118136818
rs116969159
rs9451891
rs12528285
rs9451892
rs9451893
rs111381405
rs73519515
rs2452959
rs9451895
rs7742014
rs6454888
rs6454889
rs4707717
rs13194517
rs146597859
rs184466326
rs72925407
rs77645863
rs1318685
rs117202994
rs1994875
rs76712292
rs2452956
rs74929085
rs112966206
rs11967744
rs2131610
rs9451899
rs149352084
rs11966720
rs146133385
rs9451901
rs1493552
rs13215199
rs1493551
rs7769400
rs2875624
rs2875625
rs2503647
rs2452955
rs72925415
rs9451904
rs13197245
rs1845304
rs9451905
rs148098965
rs2452953
rs2503646
rs7767419
rs149651374
rs10455531
rs9444934
rs59629902
rs7772856
rs11965470
rs11966776
rs149916540
rs13437067
rs2201301
rs2452952
rs74855105
rs4707718
rs2201300
rs2220790
rs2503644
rs9444936
rs7759880
rs2452951
rs7774499
rs62418443
rs2452950
rs117282862
rs76533354
rs11964076
rs2503643
rs117414746
rs76726390
rs111723902
rs9968820
rs1602870
rs2503642
rs78408786
rs75639902
rs76669512
rs138415791
rs72925426
rs2452949
rs2452948
rs113293454
rs79169536
rs7768073
rs2087936
rs2101726
rs2452946
rs2452945
rs11961411
rs72925500
rs74369993
rs141425526
rs1353115
rs78071338
rs2452944
rs2503640
rs2503639
rs2452943
rs955389
rs13217394
rs2503638
rs2503637
rs2452942
rs72927411
rs2452941
rs2934227
rs2452940
rs2452939
rs10944562
rs10944563
rs9342313
rs4437190
rs74316489
rs13208601
rs11963863
rs140394153
rs7453507
rs9451924
rs3923495
rs76716818
rs9451925
rs77871794
rs4571541
rs4343898
rs12174227
rs4446534
rs4467750
rs4613795
rs4334953
rs113145300
rs67873921
rs4129880
rs4707719
rs4706408
rs4706409
rs4707720
rs4707721
rs9444950
rs9451927
rs35602444
rs34453221
rs139289232
rs9451928
rs9451929
rs9451930
rs112107113
rs9451931
rs9451932
rs113165271
rs7775734
rs7776134
rs7758036
rs7758700
rs7738591
rs7738449
rs11753991
rs11751556
rs6927509
rs6904965
rs6927742
rs6905304
rs35636642
rs6905798
rs6905515
rs6928325
rs9444953
rs9451933
rs4073532
rs75961164
rs75238844
rs55921239
rs9362945
rs7759851
rs66679463
rs76358743
rs3924791
rs4339428
rs62420174
rs6908539
rs62420175
rs7747255
rs4706411
rs113301255
rs77861409
rs13192548
rs72931229
rs9345201
rs72931231
rs55956352
rs9362946
rs77586835
rs4130143
rs9451936
rs77442915
rs74962412
rs4275036
rs62420176
rs7773056
rs72931239
rs62420177
rs9345202
rs11757545
rs9353887
rs7745179
rs9351305
rs9345203
rs9351306
rs11759661
rs4145931
rs13204822
rs12332937
rs78702246
rs139988739
rs9362948
rs143949887
rs9362949
rs9362950
rs9359971
rs73527644
rs9351307
rs12189768
rs12189893
rs13202708
rs9353888
rs7754717
rs4640866
rs7754897
rs12210464
rs12190919
rs72624579
rs9444955
rs115149158
rs59546143
rs9345205
rs9451940
rs75183391
rs4593339
rs183065071
rs4524579
rs4527673
rs9353889
rs4707722
rs73527656
rs4354114
rs117478393
rs9351308
rs9353890
rs9451945
rs4502906
rs5000878
rs59154276
rs4289619
rs34670243
rs77490209
rs4077476
rs9451947
rs9451948
rs4707723
6:92871346_C_G
6:92871346_C_T
rs12192914
rs9362955
rs57968067
rs9359972
rs12203656
rs144475025
rs62420192
rs113744310
rs6932881
rs72931275
rs28786521
rs35656834
rs4415138
rs75265623
rs55678528
rs13193426
rs73527675
rs61369182
rs9353892
rs72912713
rs72912716
rs67278738
rs72912719
rs59572125
rs10455532
rs72912725
rs76284766
rs112562295
rs11753774
rs117250810
rs4256405
rs35576462
rs72912732
rs9362956
rs111874201
rs12210937
rs75284135
rs10944564
rs2068713
rs113595122
rs12212424
rs12206155
rs1373376
rs111974248
rs78870258
rs950360
rs958411
rs77744860
rs12208484
rs12203203
rs16885411
rs12210302
rs965616
rs965615
rs72912740
rs12213803
rs79183395
rs10498976
rs10498977
rs12207019
rs10944565
rs10498978
rs1444140
rs1444139
rs12196878
rs10944566
rs35511673
rs4707724
rs4707725
rs12212333
rs4145134
rs12212610
rs9359974
rs34368492
rs10944567
rs143805231
rs12524945
rs9342317
rs72624580
rs72624581
rs10447345
rs2197346
rs2197345
rs2197344
rs141285447
rs2218419
rs78731418
rs12194468
rs12194591
rs13218466
rs12215528
rs149566267
rs34254301
rs13206215
rs12210066
rs9451953
rs10944568
rs34843161
rs10944569
rs12192247
rs192892932
rs117807123
rs60722066
rs1812824
rs1960463
rs13215653
rs4707726
rs12215949
rs7774821
rs7775509
rs10944570
rs7740722
rs62420196
rs72912768
rs62420197
rs112379521
rs145282272
rs9353894
rs62420198
rs9451954
rs4707727
rs13205666
rs13191594
rs12196376
rs2166051
rs9345214
rs9444963
rs13209995
rs11753963
rs11758677
rs10455533
rs72912775
rs72624582
rs9359976
rs62420200
rs190263928
rs6907336
rs6908288
rs62420202
rs55898101
rs12194210
rs72624583
rs10944571
rs56987852
rs60861193
rs9359977
rs61056626
rs62420205
rs58601517
rs9345216
rs41458144
rs118077375
rs9444964
rs62420207
rs62420208
rs77204368
rs80072355
rs62420209
rs9294527
rs62420210
rs9444965
rs7761080
rs1444138
rs7761628
rs111377032
rs7744087
rs71558410
rs1596489
rs2166050
rs4524580
rs59080901
rs13203271
rs12201607
rs7754767
rs1444137
rs7739553
rs117916999
rs7740007
rs1444136
rs1550708
rs10944572
rs12212351
rs7744502
rs1444134
rs1444133
rs1444132
rs996731
rs996730
rs12193871
rs2120546
rs12193981
rs12207640
rs12207608
rs12198969
rs2197343
rs10944574
rs10806453
rs10944575
rs79218831
rs80126499
rs12210356
rs1444131
rs62418475
rs79183428
rs1470359
rs2218418
rs10455534
rs1154604
rs12206808
rs112871152
rs77536005
rs12215664
rs2166049
rs76461745
rs79545717
rs9444966
rs9444967
rs62418476
rs62418477
rs11758885
rs4329086
rs12216110
rs7775910
rs12209740
rs9294528
rs12209892
rs75205904
rs12664525
rs3943616
rs77707371
rs77071586
rs72914604
rs72914609
rs67708912
rs12196114
rs66632728
rs55736437
rs149701248
rs57162324
rs6903554
rs7747110
rs118108408
rs7751618
rs72914624
rs9294529
rs77650683
rs75091329
rs116990410
rs1838321
rs12203495
rs56394332
rs7740008
rs117116273
rs73514544
rs74784937
rs9451963
rs67201361
rs12192424
rs10944577
rs2197347
rs7451266
rs2325434
rs13200932
rs34096804
rs6920232
rs73514551
rs73514555
rs68054022
rs74668641
rs78190491
rs74821090
rs111831196
rs12214994
rs62418479
rs79910497
rs9345218
rs9444969
rs12527736
rs58128599
rs7746984
rs7765501
rs80095767
rs62418481
rs55660130
rs117957887
rs1444142
rs1444144
rs75635219
rs67515520
rs10944578
rs12206841
rs10944579
rs4145131
rs60239189
rs62418483
rs1444145
rs56202301
rs56062416
rs75488548
rs80262708
rs11963376
rs11963394
rs12189672
rs61192147
rs72916632
rs13205488
rs150312078
rs1444146
rs116884476
rs72916636
rs9353899
rs930564
rs930565
rs55932450
rs9345219
rs9362961
rs11963364
rs7757006
rs7775003
rs7760814
rs7740572
rs1822589
rs118191145
rs1470357
rs1470358
rs72916650
rs7747017
rs7767268
rs6937033
rs35747635
rs983542
rs7753136
rs9353900
rs17648292
rs9362962
rs150172202
rs1348496
rs35454785
rs72916668
rs10944580
rs12193872
rs9351312
rs9342319
6:92972366_A_T
6:92972366_A_C
rs72916673
rs35108990
rs201005559
rs4707730
rs13204161
rs9362963
rs9353901
rs147624575
rs1899808
rs9451966
rs1899810
rs139436399
rs55851359
rs1978972
rs6937171
rs6937530
rs1816850
rs77769239
rs9362964
rs9353902
rs9444971
rs140457259
rs6921896
rs9451968
rs10944581
rs79097628
rs6900683
rs6905866
rs13195759
rs9444973
rs9351314
rs12661678
rs12210701
rs62418496
rs6454896
rs9345221
rs6925015
rs6929562
rs6930450
rs12662478
rs10944582
rs75216638
rs4707731
rs12663329
rs180906952
rs10498975
rs76007068
rs116661954
rs9345222
rs11961419
rs9353904
rs9359980
rs2053624
rs2053625
rs76367326
rs9444975
rs76083288
rs150853323
rs9353905
rs75337191
rs6908554
rs118002022
rs187036378
rs6913542
rs1025933
rs1963461
rs1020321
rs1020322
rs1020323
rs112321855
rs62418513
rs7757348
rs12191794
rs9345224
rs12526784
rs74431226
rs117595567
rs1015455
rs62418514
rs72918638
rs2034154
rs9342320
rs12525836
rs7758380
rs72918644
rs148949385
rs79257717
rs1584078
rs1947048
rs9362966
rs12195418
rs11963079
rs9362967
rs150004647
rs12197506
rs9342321
rs1596491
rs12201166
rs1899806
rs1899807
rs71558412
rs12527695
rs78364167
rs150098461
rs56869819
rs72918656
rs12204545
rs61333997
rs2588040
rs2588041
rs12210106
rs72918660
rs2818137
rs72918661
rs13211323
rs2588042
rs2588043
rs2818133
rs2120549
rs2053623
rs77295789
rs117816773
rs72918669
rs66899146
rs144118891
rs148772230
rs1899805
rs10944585
rs10944586
rs996553
rs7772779
rs2818130
rs56149682
rs2818129
rs151221484
rs142340307
rs12207107
rs4342397
rs4304134
rs142468603
rs3004310
rs11967170
rs72918686
rs6912585
rs6917458
rs3011815
rs10214545
rs3004312
rs12197276
rs77781440
rs3004313
rs72918692
rs3000469
rs12198930
rs9451977
rs10944587
rs78396538
rs10214613
rs10214871
rs16885662
rs76392554
rs76918494
rs3000470
rs4512196
rs4621609
rs10944588
rs17649743
rs4562111
rs7748567
rs16885673
rs2757037
rs7744917
rs2757036
rs7764079
rs2067050
rs9451978
rs68043342
rs2325436
rs61034709
rs7752452
rs12111166
rs12111167
rs2818126
rs6915378
rs2757035
rs10944589
rs72920816
rs67975551
rs72920819
rs2757034
rs72920821
rs6454898
rs79193241
rs72920824
rs2818124
rs140865935
rs12663890
rs12207654
rs13204413
rs72920828
rs117881253
rs12191471
rs12211170
rs9451980
rs11969489
rs11964502
rs13198951
rs7749224
rs2325437
rs55871834
rs4383783
rs7739625
rs12199318
rs142946458
rs10944590
rs679421
rs685774
rs140376360
rs1570258
rs16885721
rs56327433
rs67579384
rs66502204
rs78582046
rs6927251
rs6904804
rs111704893
rs626653
rs142122294
rs930028
rs11967212
rs7769347
rs16885728
rs16885729
rs609578
rs10806455
rs34285065
rs666691
rs664900
rs658341
rs658250
rs650556
rs649194
rs72920862
rs634940
rs641264
rs621744
rs621715
rs627023
rs627007
rs619820
rs589818
rs35472810
rs599787
rs685118
rs10485151
rs683850
rs76441787
rs668833
rs582993
rs678394
rs678303
rs72920874
rs72920877
rs2818157
rs72920882
rs2757031
rs11966890
rs603275
rs603244
rs596025
rs189759288
rs35442480
rs11965616
rs674194
rs679642
rs672749
rs678804
rs678340
rs72920893
rs670889
rs666621
rs641961
rs641530
rs664276
rs639759
rs648757
rs613786
rs633887
rs596849
rs112884769
rs72922607
rs2555763
rs2757029
rs56293068
rs673613
rs72922612
rs2818156
rs142094351
rs1896233
rs12207428
rs660680
rs647693
rs647677
rs72922623
rs72922629
rs711290
rs147725201
rs586883
rs141146824
rs2875626
rs621104
rs582808
rs11962272
rs2818153
rs634303
rs9451989
rs17230633
rs650849
rs112723150
rs648927
rs2757028
rs2818152
rs585549
rs587798
rs606153
rs600466
rs600874
rs602548
rs11961610
rs138272310
rs12193330
rs2757027
rs2757026
rs636804
rs676341
rs2555753
rs586095
rs71558418
rs604680
rs1090070
rs2555755
rs4541721
rs685687
rs1593657
rs1427128
rs2757024
rs2757023
rs2757022
rs672875
rs2757021
rs611748
rs12190975
rs613959
rs2555757
rs1365709
rs670317
rs671982
rs593037
rs2555759
rs12214544
rs599595
rs2730854
rs606503
rs111548503
rs2730853
rs608703
rs609590
rs584294
rs6919658
rs13205064
rs72922677
rs663809
rs632559
rs682551
rs2818149
rs72922682
rs116845003
rs2555760
rs601377
rs117532877
rs142115373
rs2265934
rs2265935
rs2265936
rs1090075
rs144118101
rs2730851
rs2262409
rs7757801
rs9452004
rs141662690
rs2555761
rs60571412
rs77904222
rs12662044
rs10806456
rs9359984
rs7759530
rs2818147
rs9294530
rs117178079
rs111582045
rs10944592
rs9294531
rs2818144
rs9353909
rs9345231
rs2818143
rs2730849
rs77805852
rs2033135
rs2033134
rs2818142
rs2818141
rs2818140
rs2730847
rs12190758
rs1427130
rs117186535
rs2730846
rs13213220
rs9452010
rs12663795
rs1365712
rs2730845
rs1365710
rs58563607
rs2555758
rs2555754
rs2730843
rs2555752
rs2730842
rs2555751
rs2730841
rs17571761
rs2555747
rs74687415
rs4275037
rs1427124
rs2730840
rs10944593
rs117458127
rs9345232
rs2052791
rs1427121
rs6925696
rs9362971
rs58658500
rs879174
rs79443439
rs1317895
rs9362972
rs879175
rs878519
rs890560
rs1346298
rs1346297
rs2730839
rs9444992
rs141218898
rs2730838
rs9353910
rs1593660
rs1593659
rs2730836
6:93162296_G_C
rs9345234
rs72924621
rs1427138
rs6930466
rs1427135
rs62418545
rs1427134
rs1427133
rs1427132
rs11970730
rs13190750
rs12525956
rs1946407
rs12524154
rs1946406
rs1863660
rs2875634
rs1863659
rs113356616
rs2555762
rs9452013
rs1427147
rs6923840
rs1427146
rs2555781
rs1427145
rs2730862
rs2555780
rs139424213
rs9342322
rs2730870
rs2555779
rs2555778
rs6909485
rs9351319
rs9353911
rs2730879
rs190464802
rs9353912
rs6926698
rs9351320
rs13210926
rs970880
rs6913119
rs6934079
rs6934359
rs12202177
rs60758380
rs1820537
rs12215940
rs112278033
rs7740559
rs9351321
rs1427144
rs72924652
rs10944594
rs9452022
rs17572444
rs13217208
rs13217209
rs9351322
rs116895288
rs9353913
rs144128409
rs112418585
rs2730848
rs56213646
rs9444993
rs9362974
rs2730850
rs1427143
rs1427142
rs72924662
rs2555773
rs4707739
rs2730856
rs4707740
rs12191492
rs2555772
rs12199197
rs111685429
rs2555771
rs2555770
rs117301895
rs12189879
rs146446108
rs4707741
rs9353916
rs1365713
rs116977592
rs1118090
rs3919620
rs2262410
rs57766106
rs2730864
rs114119236
rs115283204
rs2730865
rs1120793
rs112573205
rs2730866
rs6939388
rs4706413
rs1582821
rs13207034
rs2730867
rs12196804
rs2730868
rs62418761
rs73514227
rs75048539
rs991527
rs6914944
rs6935299
rs77228222
rs4479902
rs1963854
rs2555766
rs73514238
rs12203379
rs73757024
rs12196491
rs2730869
rs79497847
rs117403703
rs10944597
rs9767133
rs1030428
rs12206097
rs2555737
rs2052792
rs13190735
rs1427117
rs1427118
rs148175877
rs12201421
rs6905514
rs958847
rs9294532
rs118040071
rs2217138
rs72924678
rs12216111
rs2555738
rs7760559
rs2730872
rs78396219
rs75809864
rs2875635
rs1427122
rs76561781
rs9345237
rs112824363
rs79964229
rs75234032
rs79316300
rs2555739
rs2555740
rs62418762
rs2555741
rs2555742
rs2730873
rs2730874
rs9452037
rs12212308
rs1593650
rs1593651
rs4707744
rs12214277
rs1593652
rs146267602
rs117553011
rs12194684
rs1834729
rs2195060
rs2325445
rs12191045
rs2730878
rs12192960
rs2555744
rs2730880
rs9362979
rs35293037
rs11966248
rs2433652
rs2730881
rs2081683
rs746964
rs10455535
rs890559
rs6919563
rs1427123
rs2098958
rs117053018
rs73516187
rs144756782
rs72924699
rs10455178
rs2730884
rs78628358
rs2555745
rs1427125
rs10498979
rs2730885
rs12209108
rs1365708
rs113221385
rs77545119
rs1092520
rs1084815
rs75291127
rs78125441
rs784060
rs12209531
rs1084816
rs1084817
rs1084818
rs784061
rs77341623
rs1593655
rs784062
rs117200536
rs145043726
rs803985
rs784063
rs796730
rs784064
rs783857
rs784065
rs783858
rs809183
rs784066
rs12216303
rs12216313
rs9345243
rs78510803
rs12192943
rs6899325
rs6899969
rs17573173
rs1328490
rs10498981
rs12194334
rs2730889
rs12197889
rs12191014
rs12206185
rs77366551
rs783856
rs78770847
rs10455536
rs138473309
rs783855
rs1927875
rs141126768
rs7758537
rs9345244
rs9345245
rs77817805
rs783854
rs41474650
rs9353921
rs9362981
rs9345246
rs1927874
rs9362983
rs4266475
rs114231619
rs4707745
rs7762559
rs77814179
rs6454900
rs6454901
rs77048324
rs2246016
rs75136292
rs2149339
rs1359985
rs9353922
rs79766596
rs9362984
rs2770130
rs1328488
rs1999063
rs1328489
rs76430521
rs2183001
rs76097848
rs783863
rs117653972
rs2795079
rs7771681
rs7753396
rs783864
rs1084765
rs1084766
rs1084767
rs1084768
rs78458696
rs1084769
rs10755497
rs9351324
rs9362985
rs118134495
rs73517119
rs783853
rs783852
rs146161168
rs783851
rs9294533
rs140122149
rs783850
rs783849
rs79599138
rs12216384
rs117633983
rs77378953
rs1328491
rs141301907
rs2730835
rs1341998
rs117232185
rs7349849
rs2770127
rs2770128
rs148315246
rs1341999
rs146143056
rs78014521
rs1342000
rs1342001
rs1328492
rs1927879
rs1328493
rs73517144
rs1342002
rs2770129
rs1342003
rs74462805
rs9353924
rs9353925
rs1410526
rs9345248
rs9294534
rs783846
rs12661202
rs118106984
rs75949886
rs783847
rs76344220
rs117755632
rs6454902
rs783848
rs1590771
rs1590772
rs1576216
rs117144360
rs111775756
rs1084761
rs117123168
rs1084762
rs1084763
rs72926646
rs9362986
rs1084764
rs150403158
rs6934001
rs783844
rs1341997
rs1341996
rs12524302
rs4632871
rs77117625
rs9452048
rs2730857
rs118108871
rs117071970
rs2730858
rs9362987
rs783845
rs12203198
rs62418796
rs78028622
rs12213523
rs111507974
rs1927872
rs2730859
rs72926654
rs813656
rs62418797
rs708018
rs75771502
rs12664281
rs332955
rs117058290
rs332954
rs12529529
rs117626188
rs9342325
rs332953
rs62418798
rs167980
rs332952
rs711292
rs79781533
rs117998078
rs150158713
rs332951
rs72926662
rs6935450
rs62418799
rs62418800
rs1580233
rs9345250
rs57698791
rs57599339
rs783611
rs73517179
rs114108850
rs1576217
rs72926667
rs138396537
rs9362988
rs117579476
rs58941969
rs55638146
rs9342327
rs2611646
rs1857062
rs138868771
rs77888001
rs332947
rs117125303
rs332948
rs147817709
rs116962767
rs55683174
rs117875568
rs9345252
rs1067026
rs12215581
rs6939736
rs149408491
rs116885996
rs6925011
rs9353929
rs76412908
rs9345254
rs79013550
rs332949
rs11752719
rs9345255
rs141499529
rs62418818
rs7762001
rs332950
rs332945
rs72926676
rs78885643
rs138744033
rs75962959
rs332946
rs783609
rs150716893
rs783610
rs79270043
rs6925094
rs711291
rs58832941
rs140072234
rs1067025
rs142488731
rs142751187
rs332941
rs142630700
rs147924997
rs73754333
rs1084730
rs1084729
rs117367289
rs117658185
rs783619
rs783618
rs783617
rs783616
rs117820730
rs117122436
rs60986862
rs803946
rs117891012
rs783615
rs783614
rs783613
rs783612
rs17575208
rs182891932
rs2125782
rs4707752
rs1574819
rs10944602
rs117791333
rs79281511
rs62418821
rs10498982
rs2770125
rs2770126
rs118067955
rs2125781
rs1969966
rs114855026
rs1841258
rs72926690
rs1841257
rs1841256
rs1841255
rs143798901
rs6454905
rs144882410
rs4644012
rs4587135
rs9353932
rs6926880
rs6927300
rs9342329
rs332960
rs17653732
rs2261248
rs2261247
rs12665626
rs73521311
rs146363410
rs7766895
rs12206006
rs17653790
rs332957
rs332956
rs142222262
rs117431537
rs112897135
rs7762219
rs10944604
rs2153766
rs13199202
rs9345259
rs6905761
rs113548610
rs117679067
rs1459811
rs2199221
rs9345260
rs10944605
rs145643621
rs149218311
rs9342331
rs184523070
rs9345261
rs9351326
rs111841088
rs6924075
rs62418842
rs6930177
rs145899422
rs9362993
rs9362994
rs13212723
rs144295327
rs9362995
rs2199220
rs9345264
rs4706421
rs6937801
rs148813479
rs4707755
rs138645643
rs117703677
rs964287
rs2020324
rs6927935
rs6928136
rs1380489
rs75045776
rs13203066
rs6918777
rs62418843
rs12175910
rs9353937
rs12527921
rs61044822
rs7739761
rs7757982
rs7758146
rs12523871
rs72928716
rs10944606
rs74860560
rs6913450
rs1418168
rs77959815
rs9345265
rs111691306
rs112731687
rs1459810
rs1459809
rs62418845
rs1342005
rs72928719
rs72928721
rs72928722
rs73521366
rs111252572
rs2125780
rs13192490
rs9359989
rs7740931
rs1599185
rs1599184
rs117878039
rs9345267
rs75985815
rs12661085
rs2211357
rs72928727
rs111631648
rs75780449
rs1841253
rs72928728
rs59307495
rs10806461
rs77955918
rs10944608
rs9452078
rs191448458
rs7755156
rs117969642
rs72928732
rs7766756
rs77010243
rs113781742
rs76855378
rs112841159
rs6937258
rs9342333
rs116885807
rs113362878
rs2325461
rs71558432
rs117318609
rs12189859
rs6923871
rs72928734
rs72928738
rs12528064
rs1342007
rs117704920
rs6904002
rs62418859
rs72928746
rs62420860
rs117894472
rs1824422
rs1341994
rs17595511
rs1341995
rs9342334
rs77235303
rs62420861
rs74523776
rs77960938
rs9345268
rs17654546
rs1380491
rs144775695
rs17654701
rs73516286
rs2045591
rs191458676
rs7773729
rs9345269
rs77158370
rs72928754
rs6939249
rs148322056
rs11965606
rs6903288
rs78529134
rs117000821
rs9359990
rs62420862
rs57258531
rs140413692
rs75762447
rs7757624
rs62420863
rs17654809
rs12528802
rs9345270
rs148374690
rs9452095
rs77385986
rs62420864
rs62420865
rs117290935
rs76185920
rs116844362
rs9445016
rs112590871
rs2169100
rs12193201
rs74899983
rs13195141
rs6905474
rs1380490
rs72928760
rs72928761
rs332491
rs1824423
rs12206260
rs34727914
rs73754359
rs117683676
rs2496107
rs13211465
rs13215170
rs113211784
rs2496110
rs73754360
rs80042003
rs150168131
rs141763434
rs332501
rs12207015
rs332500
rs56148073
rs143167392
rs10944609
rs231330
rs112484315
rs76625617
rs6908465
rs9452103
rs332505
rs332504
rs4706423
rs332503
rs148637335
rs75451398
rs75414280
rs332502
rs142033590
rs332499
rs12210700
rs332498
rs118050088
rs72928771
rs142226724
rs12199478
rs79587069
rs71558437
rs77908562
rs1563798
rs332496
rs145644127
rs72928777
rs111703046
rs10944610
rs332492
rs332493
rs74735994
rs76439562
rs6933723
rs332494
rs2492343
rs56263914
rs1515804
rs2674399
rs2812133
rs143340521
rs10081161
rs12211463
rs77336667
rs12190941
rs73754363
rs1515781
rs2674356
rs2674357
rs2037155
rs62413996
rs17596465
rs2812128
rs6454911
rs979892
rs1515785
rs75302395
rs1850017
rs1515786
rs1878071
rs7766921
rs2812127
rs2812126
rs2674358
rs2492342
rs2492341
rs2496108
rs2496109
rs2812125
rs2068889
rs146751363
rs7749942
rs73522114
rs2812124
rs112030155
rs73522116
rs117279464
rs62413997
rs149476787
rs1996267
rs74927039
rs78272815
rs2674382
rs2674381
rs36105216
rs9445018
rs112471013
rs16870237
rs116156826
rs62413998
rs16870241
rs2674380
rs2674379
rs2812123
rs2674378
rs2176145
rs2176144
rs2138342
rs2138341
rs12190936
rs2674377
rs62413999
rs2325469
rs72928792
rs2674376
rs2674375
rs9452113
rs2674374
rs9452114
rs2674373
rs7454934
rs2496111
rs2812122
rs2812121
rs2674372
rs7453939
rs2812120
rs117994418
rs2674371
rs2674370
rs62414000
rs2674369
rs72928795
rs2674368
rs2674367
rs2674366
rs2674365
rs2674364
rs9362998
rs9345273
rs2812119
rs2674363
rs2674362
rs2674361
rs2674360
rs145147161
rs2812118
rs2812117
rs2674359
rs80202729
rs62414001
rs1515789
rs2812116
rs2812115
rs62414002
rs117415193
rs2492340
rs117914545
rs2812114
rs2674398
rs2674397
rs2674396
rs2812113
rs78868094
rs34097161
rs2674395
rs2674394
rs150062818
rs62414003
rs2674393
rs12192414
rs78450825
rs62414004
rs2674392
rs2674391
rs2674390
rs2812112
rs2812111
rs2812110
rs2812109
rs9445020
rs74659377
rs2492339
rs2674389
rs2674388
rs6911528
rs117258828
rs2674387
rs2674386
rs117550573
rs79252905
rs9452116
rs9353940
rs2812107
rs2674385
rs76587384
rs2812106
rs2674384
rs9345274
rs144821724
rs2492338
rs2496112
rs2496114
rs2496115
rs77767468
rs2812105
rs13200052
rs72930809
rs1473994
rs72930874
rs2812104
rs2037156
rs1913827
rs1913826
rs16870254
rs17597879
rs13213089
rs11962323
rs11964555
rs11970040
rs111407861
rs138139460
rs6917362
rs6899693
rs16870257
rs16870260
rs6900067
rs6899658
rs12660126
rs9452120
rs12661708
rs9452121
rs9294536
rs1515788
rs9294537
rs1399941
rs6902337
rs6922609
rs62414006
rs6922656
rs6922978
rs9452123
rs9445023
rs117168576
rs76082640
rs9294538
rs9452124
rs9452125
rs79950849
rs1515787
rs72912820
rs117291166
rs13215884
rs11964900
rs9452126
rs73754374
rs116880867
rs9452127
rs117706411
rs112383551
rs9452128
rs9452129
rs13205868
rs112305454
rs188126701
rs13193833
rs13194802
rs9452130
rs9452131
rs9445024
rs58145329
rs13197967
rs62414007
rs13214640
rs13214784
rs13198769
rs9345275
rs13218286
rs13202541
rs13203186
rs13206427
rs9452132
rs139952102
rs9452133
rs77875994
rs12198678
rs16870280
rs76991092
rs12199022
rs7764559
rs1515799
rs59686176
rs4706424
rs9452134
rs9445025
rs9452135
rs76059336
rs17736308
rs148386043
rs4426973
rs150890656
rs9452136
rs80179348
rs9445026
rs116685762
rs9452137
rs9452138
rs149735795
rs16870295
rs16870296
rs78147259
rs16870298
rs77953998
rs79073060
rs9353942
rs77700903
rs75612164
rs12211313
rs6926613
rs6926828
rs111824441
rs12198355
rs6907534
rs62414008
rs77805549
rs58280006
rs9452140
rs9452141
rs6913263
rs57350905
rs61254548
rs117140531
rs72912851
rs112044903
rs60944065
rs9351327
rs13218366
rs75914122
rs1399946
rs1829011
rs1829012
rs1829013
rs12202173
rs10455537
rs10455538
rs10455539
rs10944614
rs10944615
rs62414037
rs67355862
rs9351328
rs9359993
rs111576954
rs149281462
rs144420902
rs6908130
rs6930855
rs6908967
rs6909017
rs6454912
rs1606921
rs1850018
rs6914770
rs6914627
rs6937715
rs6915140
rs6915278
rs72912865
rs111535535
rs72912869
rs72912870
rs577115368
rs9345276
rs28824593
rs146628887
rs9363001
rs6917241
rs58900232
rs9345277
rs6937896
rs114150606
rs112120457
rs62414038
rs10455540
rs6901255
rs6901141
rs6928593
rs1399947
rs4634419
rs9351330
rs143904141
rs9353943
rs12192037
rs55681471
rs9452143
rs78144477
rs55925703
rs56224735
rs62414039
rs1515802
rs12193930
rs62414040
rs7775322
rs6919358
rs7760258
rs7382779
rs4706426
rs9445029
rs76797688
rs1515803
rs9351331
rs9345279
rs9345280
rs6936745
rs6936761
rs76411028
rs9351332
rs9345281
rs6899829
rs6900163
rs868805
rs868806
rs868807
rs77786393
rs78305296
rs9452144
rs74578118
rs181547113
rs115248953
rs2325464
rs2325465
rs1515795
rs1515797
rs9353944
rs77578804
rs12212390
rs952179
rs112672504
rs951554
rs951555
rs951556
rs6935730
rs12661096
rs1399945
rs1399944
rs1399942
rs2037157
rs79429805
rs10944617
rs6454913
rs80151566
rs10944618
rs79604970
rs1515794
rs1515793
rs12199848
rs12206164
rs75959696
rs6909411
rs6909753
rs1515792
rs80135979
rs4235854
rs6911118
rs77713398
rs9345283
rs141829791
rs9353945
rs147496483
rs12195172
rs149474423
rs1554156
rs72914939
rs1554155
rs117874193
rs13207002
rs12210304
rs77211289
rs12196902
rs1319822
rs12210424
rs77954818
rs1399951
rs1399950
rs1399949
rs1399948
rs11964346
rs1913828
rs16870329
rs7741495
rs9353946
rs62416170
rs10944619
rs9359995
rs1040155
rs11961936
rs72914953
rs1399952
rs2325466
rs1606924
rs1606923
rs1606922
rs12194385
rs12194281
rs12194329
rs12201409
rs1018309
rs1018308
rs1546614
rs117177528
rs1546613
rs4298308
rs4269341
rs144740086
rs4599596
rs9345285
rs11968306
rs9452146
rs9345286
rs4707760
rs9294541
rs1515801
rs2875639
rs1515800
rs2325467
rs2875640
rs2325468
rs6932111
rs7767505
rs7767912
rs7767962
rs185185011
rs7768441
rs9342338
rs9353947
rs9351333
rs78744928
rs62416171
rs9294542
rs9294543
rs9294544
rs9294546
rs9294547
rs9294548
rs9294549
rs4363006
rs4560613
rs141694376
rs4509090
rs4288173
rs2138338
rs1829010
rs113109178
rs117545193
rs2138339
rs62416190
rs9363005
rs9353948
rs9445032
rs1850016
rs9363006
rs9353949
rs9363007
rs17686649
rs9345288
rs9359996
rs9353950
rs16870350
rs73523873
rs9353951
rs17686747
rs1515782
rs59972925
rs17686790
rs981156
rs9445033
rs9452147
rs73523885
rs9351334
rs140230009
rs9359998
rs9351335
rs73758316
rs10806463
rs10455542
rs10455543
rs10455544
rs1515783
rs1515784
rs17738088
rs10944620
rs10944621
rs9294550
rs56131153
rs10485365
rs9363008
rs76453189
rs9345289
rs4707761
rs4707762
rs874423
rs9345290
rs60938011
rs1810303
rs76282783
rs9345291
rs16870356
rs9353952
rs17526893
rs4707763
rs17526948
rs1515790
rs10485366
rs9445034
```
