## Supplementary material for "Characterization of shared and ancestry-specific signals driving complex traits using multi-ancestry fine-mapping": s1.afreq

```
#CHROM	ID	REF	ALT	ALT_FREQS	OBS_CT
6	rs13201078	G	C	0.562624	1006
6	rs6914317	C	T	0.562624	1006
6	rs6899509	T	G	0.562624	1006
6	rs12524257	G	A	0.562624	1006
6	rs6454884	G	T	0.562624	1006
6	rs6920127	C	T	0.577535	1006
6	rs79290913	T	A	0.0149105	1006
6	rs4707700	G	A	0.564612	1006
6	rs12205220	T	A	0.652087	1006
6	rs7766876	G	A	0.562624	1006
6	rs78928946	C	G	0.0666004	1006
6	rs7766782	C	A	0.562624	1006
6	rs4707701	T	C	0.813121	1006
6	rs4707702	G	A	0.577535	1006
6	rs4707703	C	T	0.562624	1006
6	rs9345184	A	G	0.562624	1006
6	rs9353870	A	C	0.54175	1006
6	rs117428619	C	A	0.0228628	1006
6	rs6901571	A	G	0.542744	1006
6	rs6929093	T	G	0.542744	1006
6	rs6929276	T	G	0.542744	1006
6	rs4145211	C	T	0.542744	1006
6	rs112157193	A	G	0.12326	1006
6	rs1032632	G	A	0.542744	1006
6	rs1032631	A	G	0.542744	1006
6	rs1498246	T	A	0.542744	1006
6	rs117222587	T	C	0.027833	1006
6	rs76266576	T	A	0.0666004	1006
6	rs77316070	G	A	0.0666004	1006
6	rs17558788	C	T	0.0715706	1006
6	rs80265249	T	G	0.124254	1006
6	rs79880300	A	T	0.359841	1006
6	rs9359960	A	T	0.542744	1006
6	rs4318847	A	G	0.44831	1006
6	rs9345185	T	C	0.449304	1006
6	rs9342303	C	A	0.166004	1006
6	rs117771067	C	T	0.0178926	1006
6	rs146913678	G	A	0.119284	1006
6	rs2018019	G	A	0.449304	1006
6	rs13210308	T	A	0.166004	1006
6	rs144050017	C	T	0.0168986	1006
6	rs77914787	G	C	0.0347913	1006
6	rs9451850	A	G	0.166004	1006
6	rs9362921	T	A	0.180915	1006
6	rs1391500	A	G	0.166004	1006
6	rs1391501	T	C	0.166004	1006
6	rs10944558	A	G	0.449304	1006
6	rs80165497	C	T	0.120278	1006
6	rs12523920	T	C	0.0168986	1006
6	rs9345186	G	A	0.166004	1006
6	rs9353871	T	C	0.751491	1006
6	rs34524284	C	T	0.166998	1006
6	rs4707704	C	T	0.0695825	1006
6	rs9444918	G	A	0.180915	1006
6	rs9345187	A	G	0.180915	1006
6	rs112830944	A	G	0.120278	1006
6	rs6899854	G	A	0.751491	1006
6	rs78395571	C	G	0.0387674	1006
6	rs9353872	G	A	0.180915	1006
6	rs79291330	T	C	0.119284	1006
6	rs16885053	G	A	0.166004	1006
6	rs9451851	T	G	0.166004	1006
6	rs9444920	G	A	0.166004	1006
6	rs61530509	C	A	0.120278	1006
6	rs7746039	T	C	0.303181	1006
6	rs7769492	G	A	0.180915	1006
6	rs12526472	A	G	0.449304	1006
6	rs9451852	T	C	0.180915	1006
6	rs9451853	G	A	0.302187	1006
6	rs7742254	G	A	0.751491	1006
6	rs76378537	C	A	0.120278	1006
6	rs9451854	T	C	0.200795	1006
6	rs9451855	T	C	0.615308	1006
6	rs35577352	G	A	0.198807	1006
6	rs34924049	C	A	0.2167	1006
6	rs73516496	A	G	0.120278	1006
6	rs34182416	A	G	0.200795	1006
6	rs75080752	A	T	0.0636183	1006
6	rs7745992	C	G	0.413519	1006
6	rs72921113	C	G	0.0178926	1006
6	rs117147607	C	T	0.0119284	1006
6	rs1498258	T	C	0.200795	1006
6	rs1498259	G	C	0.0109344	1006
6	rs9351292	C	A	0.233598	1006
6	rs16885061	A	G	0.0149105	1006
6	rs4706402	T	C	0.23161	1006
6	rs56310448	T	C	0.0149105	1006
6	rs77738891	C	T	0.0149105	1006
6	rs144777446	G	A	0.00795229	1006
6	rs62418465	G	A	0.32008	1006
6	rs73516500	C	G	0.120278	1006
6	rs9351293	C	T	0.233598	1006
6	rs16885062	C	T	0.0149105	1006
6	rs1391502	A	C	0.233598	1006
6	rs2101979	C	T	0.241551	1006
6	rs9451856	A	G	0.402584	1006
6	rs1587321	G	A	0.0149105	1006
6	rs1603728	A	G	0.257455	1006
6	rs12193718	A	G	0.346918	1006
6	rs79447891	T	A	0.0337972	1006
6	rs2325411	C	T	0.241551	1006
6	rs4588661	C	A	0.239563	1006
6	rs991879	C	A	0.243539	1006
6	rs991880	G	T	0.240557	1006
6	rs991881	C	T	0.240557	1006
6	rs16885076	A	G	0.0159046	1006
6	rs2088495	C	T	0.241551	1006
6	rs118006910	A	G	0.0178926	1006
6	rs143263519	G	A	0.0328032	1006
6	rs7758545	T	C	0.751491	1006
6	rs7738337	C	A	0.241551	1006
6	rs16885081	A	G	0.0159046	1006
6	rs6933355	T	C	0.144135	1006
6	rs78975005	C	A	0.0159046	1006
6	rs994749	A	G	0.257455	1006
6	rs1010643	A	T	0.241551	1006
6	rs1010642	C	G	0.241551	1006
6	rs1010641	G	C	0.241551	1006
6	rs9342305	A	G	0.241551	1006
6	rs4707708	C	G	0.402584	1006
6	rs4707709	T	C	0.241551	1006
6	rs76567979	T	C	0.0328032	1006
6	rs78500347	G	A	0.0328032	1006
6	rs73754240	T	G	0.0159046	1006
6	rs17639833	T	A	0.347913	1006
6	rs9345190	C	T	0.257455	1006
6	rs1391506	A	G	0.0159046	1006
6	rs1391505	C	T	0.0159046	1006
6	rs1498260	G	T	0.241551	1006
6	rs73754241	A	G	0.0159046	1006
6	rs9342306	T	C	0.10835	1006
6	rs77132754	G	A	0.0457256	1006
6	rs2325412	C	T	0.241551	1006
6	rs9353873	C	T	0.241551	1006
6	rs58706060	G	T	0.111332	1006
6	rs4310024	G	A	0.750497	1006
6	rs2047423	A	G	0.750497	1006
6	rs74648379	G	T	0.0159046	1006
6	rs73522722	C	T	0.111332	1006
6	rs4305696	A	T	0.755467	1006
6	rs75358619	G	A	0.0159046	1006
6	rs79996534	T	C	0.0159046	1006
6	rs74998120	G	A	0.0159046	1006
6	rs1498263	A	G	0.241551	1006
6	rs1498262	C	T	0.241551	1006
6	rs9353874	C	A	0.239563	1006
6	rs73754243	C	T	0.0159046	1006
6	rs73754244	G	A	0.0159046	1006
6	rs77529766	C	T	0.0656064	1006
6	rs111325056	A	G	0.0129225	1006
6	rs1566218	T	C	0.963221	1006
6	rs9294516	C	T	0.163022	1006
6	rs12196342	C	A	0.347913	1006
6	rs12664872	A	G	0.263419	1006
6	rs9362923	C	T	0.410537	1006
6	rs9362924	A	G	0.265408	1006
6	rs62418484	T	C	0.223658	1006
6	rs2173365	C	A	0.249503	1006
6	rs73522733	A	C	0.144135	1006
6	rs77039634	A	G	0.144135	1006
6	rs9345191	A	G	0.394632	1006
6	rs11757108	A	G	0.00994036	1006
6	rs1995145	T	C	0.349901	1006
6	rs78306023	A	G	0.0328032	1006
6	rs9359961	A	G	0.249503	1006
6	rs9342307	C	T	0.394632	1006
6	rs73522742	T	C	0.111332	1006
6	rs76433896	A	G	0.111332	1006
6	rs1498257	A	G	0.0159046	1006
6	rs1498256	A	G	0.246521	1006
6	rs1498255	C	G	0.246521	1006
6	rs58185772	A	G	0.0159046	1006
6	rs9362925	C	T	0.333002	1006
6	rs9351294	A	G	0.333996	1006
6	rs1498254	G	A	0.699801	1006
6	rs1532499	A	T	0.709742	1006
6	rs76970341	T	C	0.116302	1006
6	rs9294517	T	A	0.482107	1006
6	rs9294518	A	G	0.027833	1006
6	rs2030055	C	T	0.44334	1006
6	rs2030054	G	A	0.44334	1006
6	rs2325410	T	C	0.709742	1006
6	rs2325409	T	A	0.027833	1006
6	rs12664226	C	T	0.21173	1006
6	rs192716644	T	C	0.00994036	1006
6	rs1498253	A	C	0.44334	1006
6	rs1498252	T	G	0.694831	1006
6	rs2201837	C	A	0.027833	1006
6	rs113208616	G	A	0.00994036	1006
6	rs4707710	C	G	0.44334	1006
6	rs4707711	G	A	0.027833	1006
6	rs113042230	A	G	0.0109344	1006
6	rs12204561	C	T	0.0964215	1006
6	rs9353875	A	G	0.44334	1006
6	rs117016893	G	C	0.0765408	1006
6	rs62418775	C	T	0.21173	1006
6	rs117736983	C	T	0.114314	1006
6	rs9451862	C	T	0.027833	1006
6	rs9444923	G	A	0.710736	1006
6	rs9345192	A	G	0.45825	1006
6	rs4419651	C	A	0.709742	1006
6	rs117361053	G	A	0.0238569	1006
6	rs9451864	A	G	0.027833	1006
6	rs11759625	G	T	0.124254	1006
6	rs9451866	A	G	0.718688	1006
6	rs148464784	C	T	0.0238569	1006
6	rs72921160	A	G	0.084493	1006
6	rs4398699	C	T	0.0328032	1006
6	rs4398700	C	T	0.0437376	1006
6	rs111758648	C	T	0.0168986	1006
6	rs9451868	C	A	0.0407555	1006
6	rs9444924	C	T	0.500994	1006
6	rs9444925	G	A	0.0328032	1006
6	rs9294519	G	A	0.0328032	1006
6	rs12195867	T	C	0.457256	1006
6	rs9294520	A	G	0.0347913	1006
6	rs11751285	C	A	0.120278	1006
6	rs9353876	C	T	0.456262	1006
6	rs9353877	G	A	0.456262	1006
6	rs9451871	C	T	0.0328032	1006
6	rs143447874	C	T	0.0884692	1006
6	rs75775550	G	T	0.0228628	1006
6	rs142799425	A	G	0.0228628	1006
6	rs4337673	T	C	0.575547	1006
6	rs34045173	G	A	0.208748	1006
6	rs9362926	T	C	0.456262	1006
6	rs111677854	C	G	0.0357853	1006
6	rs7767736	C	T	0.441352	1006
6	rs12526373	C	T	0.0467197	1006
6	rs12526402	G	A	0.0357853	1006
6	rs79004406	C	T	0.0228628	1006
6	rs4432695	A	G	0.0337972	1006
6	rs12200714	T	C	0.456262	1006
6	rs12528129	A	G	0.0357853	1006
6	rs12528172	A	C	0.0337972	1006
6	rs79455867	T	C	0.0725646	1006
6	rs72624554	G	C	0.0884692	1006
6	rs9451872	T	C	0.0447316	1006
6	rs34940009	G	T	0.120278	1006
6	rs60862803	G	A	0.0884692	1006
6	rs62418783	T	C	0.209742	1006
6	rs1586944	T	C	0.0884692	1006
6	rs2087938	G	T	0.459245	1006
6	rs6900276	C	T	0.0357853	1006
6	rs138831395	G	A	0.0129225	1006
6	rs1493554	C	T	0.444334	1006
6	rs143347729	A	G	0.0119284	1006
6	rs6415035	A	T	0.704771	1006
6	rs6911897	A	G	0.0357853	1006
6	rs6935225	T	A	0.0357853	1006
6	rs1493555	C	T	0.698807	1006
6	rs9444926	G	T	0.0357853	1006
6	rs1493556	T	C	0.712724	1006
6	rs4618495	T	C	0.0357853	1006
6	rs4295453	C	T	0.0357853	1006
6	rs9451873	G	A	0.0337972	1006
6	rs9353878	G	C	0.459245	1006
6	rs147549064	C	G	0.0407555	1006
6	rs376172410	G	A	0.0248509	1006
6	rs146691943	A	G	0.0109344	1006
6	rs9767372	A	G	0.0357853	1006
6	rs141602887	G	C	0.120278	1006
6	rs6930061	C	T	0.210736	1006
6	rs4707714	G	A	0.0367793	1006
6	rs6930755	G	A	0.121272	1006
6	rs6935102	A	C	0.0437376	1006
6	rs9342309	G	A	0.45825	1006
6	rs4340973	A	G	0.0437376	1006
6	rs77689006	C	G	0.0884692	1006
6	rs116809246	A	G	0.0228628	1006
6	rs9451875	T	A	0.0337972	1006
6	rs1493557	C	A	0.0357853	1006
6	rs72624555	G	A	0.0884692	1006
6	rs78546328	A	G	0.026839	1006
6	rs35435127	A	G	0.253479	1006
6	rs1493558	G	A	0.444334	1006
6	rs13194228	A	G	0.253479	1006
6	rs13194247	A	G	0.253479	1006
6	rs61388461	T	C	0.0437376	1006
6	rs72624556	C	T	0.0884692	1006
6	rs138497773	G	C	0.0159046	1006
6	rs2201302	G	A	0.459245	1006
6	rs72624557	C	T	0.0894632	1006
6	rs72624558	C	T	0.0894632	1006
6	rs9351296	T	C	0.462227	1006
6	rs2452969	C	A	0.742545	1006
6	rs77688546	A	C	0.0884692	1006
6	rs1493559	T	A	0.0894632	1006
6	rs1493560	G	A	0.0894632	1006
6	rs10214753	T	C	0.0337972	1006
6	rs78544802	G	T	0.0397614	1006
6	rs2452970	C	T	0.0427435	1006
6	rs72624559	A	G	0.0894632	1006
6	rs72624560	T	C	0.0894632	1006
6	rs145964089	G	A	0.00994036	1006
6	rs2201303	C	A	0.257455	1006
6	rs62418785	A	G	0.158052	1006
6	rs9451876	T	C	0.0337972	1006
6	rs116921325	G	A	0.0188867	1006
6	rs72624561	C	G	0.0894632	1006
6	rs72624562	C	T	0.0894632	1006
6	rs1493561	G	A	0.0586481	1006
6	rs1389349	C	T	0.257455	1006
6	rs9362929	C	G	0.459245	1006
6	rs35547023	C	A	0.150099	1006
6	rs143346501	C	T	0.028827	1006
6	rs72624563	G	A	0.0894632	1006
6	rs2325426	A	G	0.0894632	1006
6	rs1493562	C	G	0.333002	1006
6	rs12660222	T	C	0.0894632	1006
6	rs149261265	A	G	0.0119284	1006
6	rs76589853	T	A	0.0337972	1006
6	rs11759275	C	T	0.158052	1006
6	rs13214955	G	A	0.150099	1006
6	rs34375234	G	A	0.150099	1006
6	rs145826429	C	T	0.0149105	1006
6	rs13204710	C	T	0.158052	1006
6	rs2503636	A	G	0.964215	1006
6	rs9359963	C	A	0.459245	1006
6	rs7761780	A	T	0.0894632	1006
6	rs9451877	A	G	0.0337972	1006
6	rs34884755	C	T	0.158052	1006
6	rs9688927	A	T	0.0884692	1006
6	rs62418789	C	T	0.158052	1006
6	rs112578849	C	T	0.0894632	1006
6	rs7771994	C	G	0.0894632	1006
6	rs72921188	T	C	0.0248509	1006
6	rs11759782	G	A	0.150099	1006
6	rs2325425	C	A	0.0228628	1006
6	rs78395499	G	A	0.0208748	1006
6	rs72921191	C	A	0.150099	1006
6	rs13192112	C	T	0.150099	1006
6	rs75411706	A	G	0.0725646	1006
6	rs7740353	G	A	0.0337972	1006
6	rs35973054	A	G	0.150099	1006
6	rs72624564	C	T	0.0894632	1006
6	rs2452988	G	C	0.258449	1006
6	rs72624565	T	C	0.0894632	1006
6	rs13195902	A	G	0.159046	1006
6	rs2503633	A	G	0.241551	1006
6	rs72624567	C	T	0.0894632	1006
6	rs140118683	T	C	0.0119284	1006
6	rs4706405	T	A	0.0228628	1006
6	rs7755518	C	T	0.45825	1006
6	rs113792017	A	G	0.0109344	1006
6	rs7755711	A	C	0.0894632	1006
6	rs72624568	C	T	0.0894632	1006
6	rs34740349	C	T	0.159046	1006
6	rs34583085	T	G	0.128231	1006
6	rs62418790	G	A	0.158052	1006
6	rs2503632	C	T	0.874751	1006
6	rs2452989	C	T	0.875746	1006
6	rs2503631	C	T	0.874751	1006
6	rs72624569	G	A	0.0894632	1006
6	rs72624570	T	C	0.0894632	1006
6	rs72624571	G	A	0.0894632	1006
6	rs12660471	G	A	0.0894632	1006
6	rs12661992	T	A	0.0884692	1006
6	rs12663346	A	T	0.0894632	1006
6	rs9345194	T	C	0.459245	1006
6	rs62418792	T	C	0.158052	1006
6	rs72921200	T	C	0.0248509	1006
6	rs74962086	A	G	0.0894632	1006
6	rs2503630	C	T	0.964215	1006
6	rs12661246	C	T	0.0894632	1006
6	rs72624572	A	T	0.0894632	1006
6	rs12664140	A	G	0.0894632	1006
6	rs12664150	A	G	0.0894632	1006
6	rs34677288	C	T	0.45825	1006
6	rs79102072	G	A	0.0228628	1006
6	rs12664176	A	C	0.0894632	1006
6	rs12661313	G	A	0.0894632	1006
6	rs113234457	G	A	0.0168986	1006
6	rs72624573	C	A	0.0894632	1006
6	rs7760149	A	C	0.460239	1006
6	rs72624574	T	A	0.0884692	1006
6	rs72624575	C	G	0.0894632	1006
6	rs77944865	T	A	0.0208748	1006
6	rs77154231	G	C	0.0228628	1006
6	rs2131612	T	C	0.158052	1006
6	rs72624576	C	T	0.0884692	1006
6	rs72624577	T	C	0.0884692	1006
6	rs13216475	A	G	0.158052	1006
6	rs72624578	A	T	0.0884692	1006
6	rs2875623	C	T	0.0337972	1006
6	rs62418793	G	A	0.0646123	1006
6	rs142549855	G	A	0.026839	1006
6	rs74435698	T	C	0.028827	1006
6	rs117640292	G	A	0.0357853	1006
6	rs116864718	A	T	0.028827	1006
6	rs75513113	G	A	0.158052	1006
6	rs13219286	G	T	0.45825	1006
6	rs2503628	G	A	0.258449	1006
6	rs118110018	C	T	0.0884692	1006
6	rs3003857	G	A	0.242545	1006
6	rs78534720	G	A	0.0198807	1006
6	rs11756064	C	T	0.150099	1006
6	rs11756114	G	A	0.150099	1006
6	rs6903724	C	G	0.459245	1006
6	rs62418794	A	G	0.00994036	1006
6	rs59648858	A	G	0.0884692	1006
6	rs2452935	G	T	0.964215	1006
6	rs2452936	C	G	0.597416	1006
6	rs2452937	C	A	0.964215	1006
6	rs2452938	A	G	0.964215	1006
6	rs2503627	T	C	0.597416	1006
6	rs6454886	T	A	0.597416	1006
6	rs139729446	C	T	0.207753	1006
6	rs78315432	T	A	0.119284	1006
6	rs139280319	A	C	0.026839	1006
6	rs4631240	G	A	0.597416	1006
6	rs36042253	G	A	0.150099	1006
6	rs2452987	A	G	0.597416	1006
6	rs12664905	G	C	0.207753	1006
6	rs2452990	C	A	0.964215	1006
6	rs2503626	G	C	0.597416	1006
6	rs6454887	C	T	0.597416	1006
6	rs7768785	C	G	0.0228628	1006
6	rs12213945	C	T	0.33996	1006
6	rs141672975	T	C	0.0238569	1006
6	rs1552848	T	C	0.207753	1006
6	rs1353116	C	T	0.964215	1006
6	rs6942324	T	G	0.366799	1006
6	rs2503625	C	T	0.59841	1006
6	rs35731980	G	C	0.149105	1006
6	rs1948453	C	A	0.965209	1006
6	rs9451881	T	C	0.0228628	1006
6	rs7740176	G	A	0.366799	1006
6	rs11755860	A	G	0.365805	1006
6	rs13195705	C	T	0.365805	1006
6	rs12192153	C	G	0.340954	1006
6	rs2172549	A	T	0.365805	1006
6	rs2172550	T	G	0.366799	1006
6	rs7755478	G	A	0.365805	1006
6	rs75143136	C	T	0.0228628	1006
6	rs2452966	C	T	0.59841	1006
6	rs6924283	A	G	0.365805	1006
6	rs62418813	T	C	0.0139165	1006
6	rs12662197	G	A	0.365805	1006
6	rs3103910	G	A	0.59841	1006
6	rs117517408	A	G	0.0328032	1006
6	rs7769253	T	G	0.365805	1006
6	rs2452967	A	G	0.59841	1006
6	rs34505373	G	T	0.149105	1006
6	rs1552849	G	T	0.0228628	1006
6	rs1552850	A	C	0.0228628	1006
6	rs113220456	G	A	0.0168986	1006
6	rs61060113	G	A	0.364811	1006
6	rs2452968	G	A	0.599404	1006
6	rs2503623	C	T	0.965209	1006
6	rs2503622	C	G	0.60338	1006
6	rs7765028	G	C	0.45328	1006
6	rs2250520	A	C	0.550696	1006
6	rs78671517	C	T	0.0208748	1006
6	rs2503620	A	T	0.802187	1006
6	rs4706406	G	A	0.482107	1006
6	rs77150509	G	A	0.130219	1006
6	rs62418815	C	A	0.450298	1006
6	rs2503619	A	G	0.158052	1006
6	rs13209828	T	C	0.17992	1006
6	rs9451884	T	C	0.442346	1006
6	rs148910264	C	T	0.0367793	1006
6	rs12193411	A	T	0.457256	1006
6	rs12206896	C	G	0.439364	1006
6	rs10944560	A	G	0.264414	1006
6	rs61710119	A	T	0.0437376	1006
6	rs73754262	C	A	0.0437376	1006
6	rs1389350	C	T	0.180915	1006
6	rs9451885	A	G	0.0815109	1006
6	rs7768172	C	G	0.0815109	1006
6	rs7768178	C	G	0.0874751	1006
6	rs2249818	A	G	0.471173	1006
6	rs2201304	G	T	0.465209	1006
6	rs2201305	C	T	0.466203	1006
6	rs12213860	A	G	0.168986	1006
6	rs2201306	G	A	0.255467	1006
6	rs9969095	A	T	0.371769	1006
6	rs2249785	G	A	0.544732	1006
6	rs73526319	G	T	0.0437376	1006
6	rs4707715	T	C	0.22167	1006
6	rs4707716	T	C	0.0874751	1006
6	rs2452972	G	T	0.498012	1006
6	rs2503667	G	C	0.544732	1006
6	rs2452973	A	T	0.499006	1006
6	rs9294523	T	C	0.0457256	1006
6	rs117251579	C	T	0.0178926	1006
6	rs2503666	C	T	0.544732	1006
6	rs2452974	C	T	0.499006	1006
6	rs10447342	G	A	0.140159	1006
6	rs2503665	T	G	0.766402	1006
6	rs1873935	C	T	0.499006	1006
6	rs1389351	A	T	0.0457256	1006
6	rs2503663	A	T	0.547714	1006
6	rs1463751	G	A	0.0467197	1006
6	rs2452975	G	T	0.632207	1006
6	rs10944561	G	A	0.133201	1006
6	rs75582667	T	A	0.0447316	1006
6	rs2503662	C	A	0.775348	1006
6	rs871260	A	T	0.691849	1006
6	rs871261	T	C	0.580517	1006
6	rs72923364	T	C	0.0357853	1006
6	rs12175601	C	T	0.0964215	1006
6	rs12174074	A	G	0.0964215	1006
6	rs12175629	G	A	0.0964215	1006
6	rs2503661	T	C	0.691849	1006
6	rs2503660	G	C	0.691849	1006
6	rs9353880	T	G	0.0964215	1006
6	rs2452977	G	A	0.600398	1006
6	rs2503659	C	T	0.600398	1006
6	rs2503658	G	C	0.59841	1006
6	rs2503657	G	C	0.59841	1006
6	rs1493565	C	T	0.59841	1006
6	rs2503656	A	C	0.59841	1006
6	rs187435014	A	G	0.0198807	1006
6	rs2452978	G	A	0.581511	1006
6	rs1493569	T	G	0.59841	1006
6	rs1493570	C	A	0.776342	1006
6	rs2503655	A	G	0.59841	1006
6	rs113677935	G	A	0.0487078	1006
6	rs2503654	C	T	0.581511	1006
6	rs66733790	C	A	0.15507	1006
6	rs2452981	T	C	0.59841	1006
6	rs2503653	A	C	0.59841	1006
6	rs117955037	G	A	0.0457256	1006
6	rs2452982	T	A	0.59841	1006
6	rs2452983	C	A	0.59841	1006
6	rs2452984	C	A	0.59841	1006
6	rs2452985	T	C	0.59841	1006
6	rs13213016	C	T	0.59841	1006
6	rs13213048	A	G	0.59841	1006
6	rs13213178	C	T	0.380716	1006
6	rs13213185	C	T	0.59841	1006
6	rs6931677	C	T	0.0616302	1006
6	rs13213770	G	C	0.535785	1006
6	rs2452965	A	G	0.59841	1006
6	rs2503652	A	C	0.59841	1006
6	rs2503651	G	T	0.59841	1006
6	rs12660466	C	A	0.0308151	1006
6	rs2503650	A	G	0.59841	1006
6	rs17641284	G	A	0.0457256	1006
6	rs2452964	T	C	0.59841	1006
6	rs138601065	C	T	0.0328032	1006
6	rs1353117	C	T	0.54175	1006
6	rs2503649	G	A	0.681909	1006
6	rs2452961	C	A	0.776342	1006
6	rs2503648	A	G	0.681909	1006
6	rs118136818	T	G	0.0318091	1006
6	rs116969159	C	T	0.0188867	1006
6	rs9451891	C	T	0.239563	1006
6	rs12528285	T	C	0.0944334	1006
6	rs9451892	T	C	0.146123	1006
6	rs9451893	G	A	0.146123	1006
6	rs73519515	T	A	0.145129	1006
6	rs2452959	T	G	0.681909	1006
6	rs9451895	G	A	0.145129	1006
6	rs7742014	C	T	0.146123	1006
6	rs6454888	A	G	0.146123	1006
6	rs6454889	T	C	0.146123	1006
6	rs4707717	A	C	0.146123	1006
6	rs13194517	A	G	0.300199	1006
6	rs146597859	A	G	0.0109344	1006
6	rs184466326	C	A	0.0159046	1006
6	rs72925407	T	C	0.0357853	1006
6	rs77645863	C	T	0.0467197	1006
6	rs1318685	G	A	0.535785	1006
6	rs117202994	A	G	0.00894632	1006
6	rs1994875	A	T	0.777336	1006
6	rs76712292	T	C	0.0139165	1006
6	rs2452956	G	C	0.535785	1006
6	rs74929085	G	T	0.145129	1006
6	rs112966206	C	A	0.0447316	1006
6	rs11967744	A	T	0.146123	1006
6	rs2131610	T	C	0.0437376	1006
6	rs9451899	G	T	0.146123	1006
6	rs149352084	A	C	0.0159046	1006
6	rs11966720	T	C	0.144135	1006
6	rs146133385	G	A	0.00994036	1006
6	rs9451901	C	G	0.146123	1006
6	rs1493552	A	G	0.535785	1006
6	rs13215199	C	A	0.301193	1006
6	rs1493551	C	T	0.536779	1006
6	rs7769400	A	T	0.146123	1006
6	rs2875624	C	T	0.146123	1006
6	rs2875625	A	G	0.146123	1006
6	rs2503647	C	T	0.681909	1006
6	rs2452955	G	A	0.535785	1006
6	rs72925415	G	A	0.0198807	1006
6	rs9451904	A	G	0.146123	1006
6	rs13197245	C	G	0.300199	1006
6	rs1845304	A	G	0.77833	1006
6	rs9451905	C	A	0.146123	1006
6	rs148098965	C	T	0.129225	1006
6	rs2452953	G	A	0.15507	1006
6	rs2503646	A	G	0.681909	1006
6	rs7767419	G	A	0.145129	1006
6	rs149651374	C	T	0.102386	1006
6	rs10455531	G	T	0.0636183	1006
6	rs9444934	G	A	0.146123	1006
6	rs59629902	G	A	0.145129	1006
6	rs7772856	C	A	0.146123	1006
6	rs11965470	G	T	0.0944334	1006
6	rs11966776	C	A	0.0944334	1006
6	rs149916540	C	A	0.0149105	1006
6	rs13437067	A	G	0.146123	1006
6	rs2201301	G	A	0.0944334	1006
6	rs2452952	G	C	0.776342	1006
6	rs74855105	T	C	0.129225	1006
6	rs2201300	A	G	0.146123	1006
6	rs2220790	G	A	0.535785	1006
6	rs2503644	C	T	0.535785	1006
6	rs9444936	C	T	0.130219	1006
6	rs7759880	T	G	0.146123	1006
6	rs2452951	T	G	0.55169	1006
6	rs7774499	T	G	0.146123	1006
6	rs62418443	G	T	0.0616302	1006
6	rs2452950	T	C	0.681909	1006
6	rs117282862	C	T	0.0228628	1006
6	rs76533354	C	G	0.0387674	1006
6	rs11964076	T	A	0.12326	1006
6	rs2503643	A	G	0.0437376	1006
6	rs117414746	C	T	0.054672	1006
6	rs76726390	G	A	0.0477137	1006
6	rs111723902	G	C	0.0477137	1006
6	rs9968820	G	A	0.0367793	1006
6	rs1602870	C	A	0.12326	1006
6	rs2503642	C	T	0.502982	1006
6	rs78408786	A	G	0.0159046	1006
6	rs75639902	C	T	0.132207	1006
6	rs76669512	G	A	0.0526839	1006
6	rs138415791	T	C	0.00596421	1006
6	rs72925426	C	T	0.082505	1006
6	rs2452949	C	T	0.756461	1006
6	rs2452948	G	C	0.524851	1006
6	rs113293454	C	T	0.00894632	1006
6	rs79169536	A	C	0.0228628	1006
6	rs7768073	A	G	0.284294	1006
6	rs2087936	G	T	0.524851	1006
6	rs2101726	T	A	0.524851	1006
6	rs2452946	T	C	0.759443	1006
6	rs2452945	T	C	0.512922	1006
6	rs11961411	A	G	0.082505	1006
6	rs72925500	A	G	0.028827	1006
6	rs74369993	T	A	0.132207	1006
6	rs141425526	G	T	0.0139165	1006
6	rs1353115	C	T	0.527833	1006
6	rs78071338	G	T	0.0139165	1006
6	rs2452944	C	A	0.525845	1006
6	rs2503640	A	G	0.759443	1006
6	rs2503639	C	T	0.759443	1006
6	rs2452943	G	A	0.512922	1006
6	rs955389	G	A	0.755467	1006
6	rs13217394	C	A	0.274354	1006
6	rs2503638	A	G	0.235586	1006
6	rs2503637	T	C	0.756461	1006
6	rs2452942	C	A	0.755467	1006
6	rs72927411	G	A	0.0974155	1006
6	rs2452941	G	A	0.510934	1006
6	rs2934227	C	A	0.759443	1006
6	rs2452940	G	A	0.642147	1006
6	rs2452939	G	T	0.755467	1006
6	rs10944562	G	A	0.755467	1006
6	rs10944563	T	A	0.11332	1006
6	rs9342313	G	T	0.11332	1006
6	rs4437190	G	A	0.220676	1006
6	rs74316489	C	T	0.132207	1006
6	rs13208601	A	T	0.286282	1006
6	rs11963863	A	G	0.133201	1006
6	rs140394153	A	G	0.00795229	1006
6	rs7453507	C	T	0.144135	1006
6	rs9451924	G	A	0.34493	1006
6	rs3923495	T	G	0.143141	1006
6	rs76716818	A	G	0.0874751	1006
6	rs9451925	G	A	0.143141	1006
6	rs77871794	G	A	0.0367793	1006
6	rs4571541	G	A	0.252485	1006
6	rs4343898	C	T	0.485089	1006
6	rs12174227	T	C	0.0228628	1006
6	rs4446534	G	A	0.343936	1006
6	rs4467750	A	G	0.34493	1006
6	rs4613795	T	C	0.34493	1006
6	rs4334953	C	T	0.761431	1006
6	rs113145300	A	G	0.0109344	1006
6	rs67873921	G	C	0.0735586	1006
6	rs4129880	C	T	0.140159	1006
6	rs4707719	A	G	0.139165	1006
6	rs4706408	T	C	0.764414	1006
6	rs4706409	G	A	0.139165	1006
6	rs4707720	C	A	0.139165	1006
6	rs4707721	G	A	0.139165	1006
6	rs9444950	C	T	0.343936	1006
6	rs9451927	A	C	0.139165	1006
6	rs35602444	G	C	0.254473	1006
6	rs34453221	A	G	0.222664	1006
6	rs139289232	T	C	0.0159046	1006
6	rs9451928	C	T	0.140159	1006
6	rs9451929	G	A	0.140159	1006
6	rs9451930	C	T	0.140159	1006
6	rs112107113	G	A	0.0109344	1006
6	rs9451931	C	G	0.139165	1006
6	rs9451932	A	C	0.139165	1006
6	rs113165271	C	G	0.0467197	1006
6	rs7775734	A	C	0.139165	1006
6	rs7776134	G	A	0.139165	1006
6	rs7758036	T	C	0.139165	1006
6	rs7758700	T	A	0.139165	1006
6	rs7738591	G	A	0.139165	1006
6	rs7738449	C	T	0.140159	1006
6	rs11753991	T	C	0.761431	1006
6	rs11751556	C	G	0.761431	1006
6	rs6927509	T	C	0.139165	1006
6	rs6904965	A	G	0.138171	1006
6	rs6927742	T	C	0.138171	1006
6	rs6905304	C	G	0.138171	1006
6	rs35636642	G	A	0.0149105	1006
6	rs6905798	G	C	0.138171	1006
6	rs6905515	C	G	0.138171	1006
6	rs6928325	T	C	0.138171	1006
6	rs9444953	A	T	0.138171	1006
6	rs9451933	C	T	0.138171	1006
6	rs4073532	C	T	0.317097	1006
6	rs75961164	G	A	0.0159046	1006
6	rs75238844	A	T	0.026839	1006
6	rs55921239	G	T	0.584493	1006
6	rs9362945	A	C	0.0228628	1006
6	rs7759851	C	T	0.584493	1006
6	rs66679463	G	A	0.0675944	1006
6	rs76358743	T	C	0.026839	1006
6	rs3924791	A	G	0.328032	1006
6	rs4339428	T	C	0.745527	1006
6	rs62420174	A	G	0.137177	1006
6	rs6908539	C	T	0.255467	1006
6	rs62420175	T	C	0.0228628	1006
6	rs7747255	G	T	0.328032	1006
6	rs4706411	T	C	0.137177	1006
6	rs113301255	A	G	0.0626243	1006
6	rs77861409	A	G	0.0218688	1006
6	rs13192548	T	C	0.255467	1006
6	rs72931229	C	T	0.0467197	1006
6	rs9345201	G	A	0.162028	1006
6	rs72931231	A	G	0.0467197	1006
6	rs55956352	A	T	0.0675944	1006
6	rs9362946	C	T	0.0228628	1006
6	rs77586835	T	C	0.0467197	1006
6	rs4130143	G	A	0.180915	1006
6	rs9451936	A	G	0.492048	1006
6	rs77442915	G	A	0.0228628	1006
6	rs74962412	G	C	0.0506958	1006
6	rs4275036	A	G	0.723658	1006
6	rs62420176	A	G	0.0328032	1006
6	rs7773056	T	C	0.746521	1006
6	rs72931239	A	G	0.0427435	1006
6	rs62420177	T	C	0.180915	1006
6	rs9345202	G	A	0.0228628	1006
6	rs11757545	T	C	0.285288	1006
6	rs9353887	C	T	0.0228628	1006
6	rs7745179	C	A	0.818091	1006
6	rs9351305	G	A	0.0228628	1006
6	rs9345203	A	G	0.0228628	1006
6	rs9351306	G	A	0.0228628	1006
6	rs11759661	T	A	0.299205	1006
6	rs4145931	C	T	0.0228628	1006
6	rs13204822	G	A	0.262425	1006
6	rs12332937	A	T	0.253479	1006
6	rs78702246	A	G	0.0506958	1006
6	rs139988739	A	G	0.0178926	1006
6	rs9362948	C	T	0.0377734	1006
6	rs143949887	G	T	0.0129225	1006
6	rs9362949	G	A	0.0228628	1006
6	rs9362950	C	T	0.0228628	1006
6	rs9359971	C	G	0.0228628	1006
6	rs73527644	A	G	0.0367793	1006
6	rs9351307	A	G	0.0228628	1006
6	rs12189768	C	T	0.238569	1006
6	rs12189893	G	T	0.238569	1006
6	rs13202708	C	A	0.262425	1006
6	rs9353888	T	G	0.0228628	1006
6	rs7754717	C	T	0.0367793	1006
6	rs4640866	A	T	0.795229	1006
6	rs7754897	C	A	0.0367793	1006
6	rs12210464	C	A	0.492048	1006
6	rs12190919	T	C	0.238569	1006
6	rs72624579	C	T	0.241551	1006
6	rs9444955	C	T	0.518887	1006
6	rs115149158	C	T	0.0208748	1006
6	rs59546143	G	T	0.0367793	1006
6	rs9345205	C	A	0.0238569	1006
6	rs9451940	C	T	0.49503	1006
6	rs75183391	G	A	0.0208748	1006
6	rs4593339	C	T	0.49503	1006
6	rs183065071	T	C	0.0129225	1006
6	rs4524579	T	A	0.818091	1006
6	rs4527673	C	A	0.819085	1006
6	rs9353889	C	T	0.0228628	1006
6	rs4707722	A	G	0.49503	1006
6	rs73527656	T	A	0.0367793	1006
6	rs4354114	A	G	0.954274	1006
6	rs117478393	A	G	0.0407555	1006
6	rs9351308	T	C	0.818091	1006
6	rs9353890	A	C	0.818091	1006
6	rs9451945	A	C	0.818091	1006
6	rs4502906	G	A	0.49503	1006
6	rs5000878	A	C	0.49503	1006
6	rs59154276	T	C	0.0228628	1006
6	rs4289619	T	C	0.49503	1006
6	rs34670243	C	G	0.299205	1006
6	rs77490209	C	T	0.0298211	1006
6	rs4077476	C	T	0.323062	1006
6	rs9451947	T	G	0.0129225	1006
6	rs4707723	T	C	0.323062	1006
6	rs12192914	G	T	0.316103	1006
6	rs9362955	T	G	0.0447316	1006
6	rs57968067	C	A	0.0447316	1006
6	rs9359972	A	G	0.0447316	1006
6	rs12203656	T	C	0.285288	1006
6	rs144475025	T	C	0.00894632	1006
6	rs62420192	G	A	0.0328032	1006
6	rs113744310	G	A	0.0437376	1006
6	rs6932881	G	T	0.317097	1006
6	rs72931275	G	A	0.0427435	1006
6	rs28786521	G	C	0.0437376	1006
6	rs35656834	T	G	0.21173	1006
6	rs4415138	A	T	0.979125	1006
6	rs75265623	T	C	0.0506958	1006
6	rs55678528	G	A	0.0447316	1006
6	rs13193426	G	A	0.225646	1006
6	rs73527675	A	T	0.0308151	1006
6	rs61369182	C	T	0.0487078	1006
6	rs9353892	C	T	0.0437376	1006
6	rs72912713	T	C	0.0447316	1006
6	rs72912716	C	T	0.0447316	1006
6	rs67278738	A	G	0.314115	1006
6	rs72912719	G	A	0.0427435	1006
6	rs59572125	G	A	0.0994036	1006
6	rs10455532	A	G	0.529821	1006
6	rs72912725	C	T	0.0427435	1006
6	rs76284766	T	A	0.0308151	1006
6	rs112562295	T	C	0.0526839	1006
6	rs11753774	G	T	0.0994036	1006
6	rs117250810	G	T	0.0347913	1006
6	rs4256405	T	C	0.528827	1006
6	rs35576462	A	G	0.244533	1006
6	rs72912732	C	T	0.0427435	1006
6	rs9362956	C	G	0.605368	1006
6	rs111874201	C	T	0.0109344	1006
6	rs12210937	T	A	0.2833	1006
6	rs75284135	A	G	0.0337972	1006
6	rs10944564	A	G	0.2833	1006
6	rs2068713	G	A	0.0427435	1006
6	rs113595122	T	C	0.0526839	1006
6	rs12212424	A	C	0.284294	1006
6	rs12206155	T	G	0.284294	1006
6	rs1373376	C	T	0.2833	1006
6	rs111974248	A	G	0.0526839	1006
6	rs78870258	T	C	0.0318091	1006
6	rs950360	A	G	0.2833	1006
6	rs958411	T	C	0.284294	1006
6	rs77744860	A	T	0.0188867	1006
6	rs12208484	T	A	0.284294	1006
6	rs12203203	C	T	0.285288	1006
6	rs16885411	C	T	0.284294	1006
6	rs12210302	T	C	0.2833	1006
6	rs965616	G	A	0.284294	1006
6	rs965615	A	C	0.284294	1006
6	rs72912740	T	G	0.0427435	1006
6	rs12213803	T	C	0.284294	1006
6	rs79183395	A	G	0.0328032	1006
6	rs10498976	G	C	0.284294	1006
6	rs10498977	C	T	0.284294	1006
6	rs12207019	C	A	0.284294	1006
6	rs10944565	G	A	0.284294	1006
6	rs10498978	T	G	0.198807	1006
6	rs1444140	T	G	0.90159	1006
6	rs1444139	A	G	0.605368	1006
6	rs12196878	A	G	0.284294	1006
6	rs10944566	T	C	0.2833	1006
6	rs35511673	T	A	0.245527	1006
6	rs4707724	C	A	0.284294	1006
6	rs4707725	C	T	0.284294	1006
6	rs12212333	C	T	0.284294	1006
6	rs4145134	C	T	0.286282	1006
6	rs12212610	C	T	0.284294	1006
6	rs9359974	C	T	0.900596	1006
6	rs34368492	A	G	0.296223	1006
6	rs10944567	T	C	0.284294	1006
6	rs143805231	C	G	0.0168986	1006
6	rs12524945	T	C	0.284294	1006
6	rs9342317	C	G	0.284294	1006
6	rs72624580	C	T	0.284294	1006
6	rs72624581	G	A	0.284294	1006
6	rs10447345	C	T	0.284294	1006
6	rs2197346	A	G	0.284294	1006
6	rs2197345	T	C	0.284294	1006
6	rs2197344	G	C	0.604374	1006
6	rs141285447	G	A	0.0258449	1006
6	rs2218419	T	C	0.284294	1006
6	rs78731418	C	T	0.0318091	1006
6	rs12194468	A	T	0.284294	1006
6	rs12194591	A	T	0.284294	1006
6	rs13218466	T	A	0.236581	1006
6	rs149566267	A	C	0.0178926	1006
6	rs34254301	C	T	0.236581	1006
6	rs13206215	C	T	0.236581	1006
6	rs12210066	G	T	0.284294	1006
6	rs9451953	T	A	0.0974155	1006
6	rs10944568	A	C	0.284294	1006
6	rs34843161	G	A	0.0745527	1006
6	rs10944569	C	A	0.284294	1006
6	rs12192247	T	C	0.284294	1006
6	rs192892932	A	G	0.00695825	1006
6	rs117807123	A	G	0.0198807	1006
6	rs60722066	G	T	0.0506958	1006
6	rs1812824	C	G	0.284294	1006
6	rs1960463	C	A	0.284294	1006
6	rs13215653	G	T	0.236581	1006
6	rs4707726	G	C	0.284294	1006
6	rs12215949	C	G	0.176938	1006
6	rs7774821	C	A	0.0974155	1006
6	rs7775509	G	C	0.562624	1006
6	rs10944570	T	C	0.0914513	1006
6	rs7740722	A	G	0.562624	1006
6	rs62420196	T	C	0.333002	1006
6	rs72912768	A	G	0.0308151	1006
6	rs62420197	T	G	0.0964215	1006
6	rs112379521	C	A	0.0109344	1006
6	rs145282272	C	T	0.0109344	1006
6	rs9353894	C	T	0.560636	1006
6	rs62420198	C	A	0.33499	1006
6	rs9451954	G	A	0.0506958	1006
6	rs4707727	T	A	0.33499	1006
6	rs13205666	C	A	0.224652	1006
6	rs13191594	T	A	0.225646	1006
6	rs12196376	C	T	0.0904573	1006
6	rs2166051	C	T	0.562624	1006
6	rs9345214	C	G	0.22664	1006
6	rs9444963	T	C	0.0506958	1006
6	rs13209995	C	G	0.562624	1006
6	rs11753963	C	A	0.33499	1006
6	rs11758677	A	G	0.33499	1006
6	rs10455533	G	A	0.0904573	1006
6	rs72912775	G	A	0.0596421	1006
6	rs72624582	G	A	0.33499	1006
6	rs9359976	A	T	0.705765	1006
6	rs62420200	T	C	0.333996	1006
6	rs190263928	A	G	0.0109344	1006
6	rs6907336	C	T	0.705765	1006
6	rs6908288	C	T	0.0506958	1006
6	rs62420202	T	C	0.333996	1006
6	rs55898101	A	T	0.227634	1006
6	rs12194210	C	G	0.705765	1006
6	rs72624583	G	A	0.333996	1006
6	rs10944571	A	T	0.0904573	1006
6	rs56987852	T	C	0.333996	1006
6	rs60861193	A	C	0.333996	1006
6	rs9359977	A	G	0.56163	1006
6	rs61056626	C	T	0.333996	1006
6	rs62420205	A	G	0.0964215	1006
6	rs58601517	A	G	0.333996	1006
6	rs9345216	C	T	0.705765	1006
6	rs41458144	A	G	0.333996	1006
6	rs118077375	T	G	0.0139165	1006
6	rs9444964	A	C	0.0506958	1006
6	rs62420207	A	G	0.333002	1006
6	rs62420208	T	C	0.322068	1006
6	rs77204368	C	A	0.322068	1006
6	rs80072355	A	G	0.102386	1006
6	rs62420209	A	G	0.323062	1006
6	rs9294527	T	C	0.163022	1006
6	rs62420210	C	T	0.324056	1006
6	rs9444965	A	C	0.374751	1006
6	rs7761080	A	G	0.324056	1006
6	rs1444138	A	G	0.677932	1006
6	rs7761628	A	G	0.690855	1006
6	rs111377032	C	G	0.0904573	1006
6	rs7744087	T	C	0.34493	1006
6	rs71558410	G	A	0.0208748	1006
6	rs1596489	G	T	0.234592	1006
6	rs2166050	A	G	0.32505	1006
6	rs4524580	G	T	0.0984095	1006
6	rs59080901	T	C	0.32505	1006
6	rs13203271	T	C	0.193837	1006
6	rs12201607	C	T	0.346918	1006
6	rs7754767	T	C	0.32505	1006
6	rs1444137	T	C	0.680915	1006
6	rs7739553	A	C	0.32505	1006
6	rs117916999	A	G	0.0198807	1006
6	rs7740007	G	A	0.237575	1006
6	rs1444136	A	G	0.434394	1006
6	rs1550708	A	T	0.671968	1006
6	rs10944572	G	A	0.237575	1006
6	rs12212351	T	A	0.237575	1006
6	rs7744502	C	A	0.237575	1006
6	rs1444134	T	C	0.237575	1006
6	rs1444133	G	A	0.238569	1006
6	rs1444132	T	C	0.237575	1006
6	rs996731	C	T	0.237575	1006
6	rs996730	A	G	0.237575	1006
6	rs12193871	A	T	0.237575	1006
6	rs2120546	C	T	0.671968	1006
6	rs12193981	A	G	0.235586	1006
6	rs12207640	G	T	0.237575	1006
6	rs12207608	C	T	0.237575	1006
6	rs12198969	C	T	0.237575	1006
6	rs2197343	G	A	0.0984095	1006
6	rs10944574	C	T	0.237575	1006
6	rs10806453	A	T	0.671968	1006
6	rs10944575	T	C	0.434394	1006
6	rs79218831	G	A	0.0367793	1006
6	rs80126499	G	C	0.0874751	1006
6	rs12210356	T	C	0.235586	1006
6	rs1444131	G	A	0.488072	1006
6	rs62418475	A	G	0.0218688	1006
6	rs79183428	T	C	0.0208748	1006
6	rs1470359	A	G	0.326044	1006
6	rs2218418	A	G	0.238569	1006
6	rs10455534	G	T	0.0735586	1006
6	rs1154604	G	T	0.236581	1006
6	rs12206808	C	T	0.0984095	1006
6	rs112871152	A	G	0.0119284	1006
6	rs77536005	A	C	0.0516899	1006
6	rs12215664	T	A	0.153082	1006
6	rs2166049	C	T	0.27336	1006
6	rs76461745	G	A	0.0188867	1006
6	rs79545717	G	C	0.0864811	1006
6	rs9444966	G	T	0.276342	1006
6	rs9444967	A	G	0.276342	1006
6	rs62418476	G	A	0.27336	1006
6	rs62418477	C	T	0.275348	1006
6	rs11758885	C	T	0.0874751	1006
6	rs4329086	A	G	0.523857	1006
6	rs12216110	C	T	0.154076	1006
6	rs7775910	C	T	0.154076	1006
6	rs12209740	C	A	0.27336	1006
6	rs9294528	C	A	0.982107	1006
6	rs12209892	G	A	0.27336	1006
6	rs75205904	A	G	0.0984095	1006
6	rs12664525	G	C	0.0984095	1006
6	rs3943616	T	G	0.982107	1006
6	rs77707371	G	A	0.0467197	1006
6	rs77071586	T	A	0.0308151	1006
6	rs72914604	C	G	0.115308	1006
6	rs72914609	T	G	0.115308	1006
6	rs67708912	C	T	0.117296	1006
6	rs12196114	T	C	0.266402	1006
6	rs66632728	T	A	0.167992	1006
6	rs55736437	G	T	0.114314	1006
6	rs149701248	T	A	0.0139165	1006
6	rs57162324	C	T	0.167992	1006
6	rs6903554	A	G	0.286282	1006
6	rs7747110	G	C	0.286282	1006
6	rs118108408	T	C	0.114314	1006
6	rs7751618	A	G	0.279324	1006
6	rs72914624	A	G	0.168986	1006
6	rs9294529	A	G	0.279324	1006
6	rs77650683	T	G	0.0516899	1006
6	rs75091329	A	G	0.0874751	1006
6	rs116990410	T	A	0.0467197	1006
6	rs1838321	T	C	0.279324	1006
6	rs12203495	A	C	0.166004	1006
6	rs56394332	A	G	0.167992	1006
6	rs7740008	A	G	0.111332	1006
6	rs117116273	C	G	0.0139165	1006
6	rs73514544	C	T	0.0516899	1006
6	rs74784937	G	A	0.0119284	1006
6	rs9451963	G	A	0.279324	1006
6	rs67201361	G	A	0.167992	1006
6	rs12192424	G	A	0.107356	1006
6	rs10944577	T	C	0.111332	1006
6	rs2197347	A	G	0.167992	1006
6	rs7451266	C	T	0.0516899	1006
6	rs2325434	T	C	0.641153	1006
6	rs13200932	A	G	0.150099	1006
6	rs34096804	T	C	0.107356	1006
6	rs6920232	C	G	0.109344	1006
6	rs73514551	A	G	0.0516899	1006
6	rs73514555	C	G	0.055666	1006
6	rs68054022	C	A	0.166004	1006
6	rs74668641	C	A	0.107356	1006
6	rs78190491	C	T	0.0864811	1006
6	rs74821090	T	C	0.114314	1006
6	rs111831196	A	G	0.0516899	1006
6	rs12214994	A	T	0.107356	1006
6	rs62418479	A	T	0.267396	1006
6	rs79910497	T	A	0.16998	1006
6	rs9345218	C	G	0.286282	1006
6	rs9444969	A	C	0.353877	1006
6	rs12527736	G	T	0.266402	1006
6	rs58128599	A	G	0.16998	1006
6	rs7746984	T	C	0.265408	1006
6	rs7765501	A	G	0.639165	1006
6	rs80095767	A	G	0.0516899	1006
6	rs62418481	C	T	0.0407555	1006
6	rs55660130	A	G	0.171968	1006
6	rs117957887	G	A	0.028827	1006
6	rs1444142	C	G	0.639165	1006
6	rs1444144	C	T	0.171968	1006
6	rs75635219	C	T	0.0864811	1006
6	rs67515520	T	C	0.166004	1006
6	rs10944578	A	G	0.167992	1006
6	rs12206841	G	A	0.107356	1006
6	rs10944579	C	T	0.265408	1006
6	rs4145131	C	T	0.107356	1006
6	rs60239189	T	G	0.180915	1006
6	rs62418483	T	C	0.265408	1006
6	rs1444145	A	T	0.107356	1006
6	rs56202301	C	T	0.125249	1006
6	rs56062416	C	T	0.178926	1006
6	rs75488548	A	G	0.0516899	1006
6	rs80262708	C	T	0.0516899	1006
6	rs11963376	T	C	0.182903	1006
6	rs11963394	T	C	0.182903	1006
6	rs12189672	G	T	0.265408	1006
6	rs61192147	G	A	0.173956	1006
6	rs72916632	C	T	0.105368	1006
6	rs13205488	A	G	0.322068	1006
6	rs150312078	G	A	0.0298211	1006
6	rs1444146	C	T	0.739563	1006
6	rs116884476	A	T	0.0188867	1006
6	rs72916636	C	G	0.121272	1006
6	rs9353899	T	C	0.368787	1006
6	rs930564	A	G	0.860835	1006
6	rs930565	G	C	0.860835	1006
6	rs55932450	G	A	0.121272	1006
6	rs9345219	G	C	0.352883	1006
6	rs9362961	A	G	0.60835	1006
6	rs11963364	T	G	0.121272	1006
6	rs7757006	T	A	0.60835	1006
6	rs7775003	C	T	0.60835	1006
6	rs7760814	T	C	0.60835	1006
6	rs7740572	A	G	0.60835	1006
6	rs1822589	T	C	0.313121	1006
6	rs118191145	C	T	0.0377734	1006
6	rs1470357	G	T	0.860835	1006
6	rs1470358	T	G	0.60835	1006
6	rs72916650	A	C	0.122266	1006
6	rs7747017	C	T	0.257455	1006
6	rs7767268	T	C	0.237575	1006
6	rs6937033	T	C	0.251491	1006
6	rs35747635	G	A	0.238569	1006
6	rs983542	T	C	0.082505	1006
6	rs7753136	G	A	0.237575	1006
6	rs9353900	A	G	0.368787	1006
6	rs17648292	T	C	0.124254	1006
6	rs9362962	T	C	0.370775	1006
6	rs150172202	C	T	0.00994036	1006
6	rs1348496	T	C	0.368787	1006
6	rs35454785	G	A	0.249503	1006
6	rs72916668	T	A	0.0367793	1006
6	rs10944580	G	A	0.492048	1006
6	rs12193872	G	A	0.249503	1006
6	rs9351312	C	T	0.368787	1006
6	rs9342319	A	G	0.860835	1006
6	rs72916673	T	A	0.124254	1006
6	rs35108990	G	C	0.240557	1006
6	rs4707730	G	C	0.250497	1006
6	rs13204161	C	T	0.493042	1006
6	rs9362963	T	C	0.865805	1006
6	rs9353901	C	A	0.368787	1006
6	rs147624575	C	T	0.0258449	1006
6	rs1899808	C	A	0.368787	1006
6	rs9451966	T	C	0.493042	1006
6	rs1899810	C	T	0.865805	1006
6	rs139436399	T	A	0.0149105	1006
6	rs55851359	G	A	0.12326	1006
6	rs1978972	A	T	0.865805	1006
6	rs6937171	A	C	0.372763	1006
6	rs6937530	C	T	0.865805	1006
6	rs1816850	G	A	0.496024	1006
6	rs77769239	G	A	0.0944334	1006
6	rs9362964	G	A	0.368787	1006
6	rs9353902	C	T	0.496024	1006
6	rs9444971	T	C	0.493042	1006
6	rs140457259	G	A	0.0218688	1006
6	rs6921896	T	C	0.370775	1006
6	rs9451968	C	G	0.493042	1006
6	rs10944581	G	C	0.250497	1006
6	rs79097628	T	C	0.0208748	1006
6	rs6900683	G	A	0.368787	1006
6	rs6905866	G	A	0.492048	1006
6	rs13195759	G	C	0.250497	1006
6	rs9444973	G	A	0.493042	1006
6	rs9351314	G	A	0.370775	1006
6	rs12661678	C	T	0.236581	1006
6	rs12210701	A	C	0.249503	1006
6	rs62418496	G	A	0.313121	1006
6	rs6454896	T	C	0.866799	1006
6	rs9345221	T	C	0.866799	1006
6	rs6925015	G	A	0.865805	1006
6	rs6930450	G	A	0.488072	1006
6	rs12662478	C	T	0.236581	1006
6	rs10944582	C	A	0.486083	1006
6	rs75216638	C	T	0.0795229	1006
6	rs4707731	A	G	0.863817	1006
6	rs12663329	C	T	0.124254	1006
6	rs180906952	G	A	0.0149105	1006
6	rs10498975	G	A	0.122266	1006
6	rs76007068	A	G	0.028827	1006
6	rs116661954	G	A	0.0427435	1006
6	rs9345222	T	A	0.863817	1006
6	rs11961419	A	T	0.12326	1006
6	rs9353904	A	G	0.859841	1006
6	rs9359980	T	C	0.859841	1006
6	rs2053625	G	A	0.863817	1006
6	rs76367326	C	T	0.0109344	1006
6	rs9444975	T	C	0.128231	1006
6	rs76083288	G	C	0.0994036	1006
6	rs150853323	A	C	0.0198807	1006
6	rs9353905	A	G	0.861829	1006
6	rs75337191	G	A	0.0109344	1006
6	rs6908554	T	C	0.383698	1006
6	rs118002022	T	C	0.00894632	1006
6	rs187036378	A	G	0.0129225	1006
6	rs6913542	T	C	0.383698	1006
6	rs1025933	G	A	0.852883	1006
6	rs1963461	G	A	0.467197	1006
6	rs1020321	A	G	0.860835	1006
6	rs1020322	G	A	0.467197	1006
6	rs1020323	G	C	0.862823	1006
6	rs112321855	A	C	0.0576541	1006
6	rs62418513	A	G	0.324056	1006
6	rs7757348	C	T	0.854871	1006
6	rs12191794	T	G	0.166004	1006
6	rs9345224	T	C	0.862823	1006
6	rs12526784	A	T	0.249503	1006
6	rs74431226	G	A	0.0516899	1006
6	rs117595567	A	G	0.0198807	1006
6	rs1015455	A	C	0.855865	1006
6	rs62418514	T	C	0.0198807	1006
6	rs72918638	A	T	0.0377734	1006
6	rs2034154	G	A	0.862823	1006
6	rs9342320	A	C	0.854871	1006
6	rs12525836	G	C	0.249503	1006
6	rs7758380	T	C	0.862823	1006
6	rs72918644	T	C	0.082505	1006
6	rs148949385	C	T	0.028827	1006
6	rs79257717	A	T	0.126243	1006
6	rs1584078	G	C	0.862823	1006
6	rs1947048	A	G	0.863817	1006
6	rs9362966	A	G	0.854871	1006
6	rs12195418	G	A	0.217694	1006
6	rs11963079	G	C	0.126243	1006
6	rs9362967	A	C	0.377734	1006
6	rs150004647	C	T	0.027833	1006
6	rs12197506	G	T	0.862823	1006
6	rs9342321	T	A	0.383698	1006
6	rs1596491	A	T	0.862823	1006
6	rs12201166	G	C	0.217694	1006
6	rs1899806	T	C	0.861829	1006
6	rs1899807	C	T	0.862823	1006
6	rs71558412	A	G	0.100398	1006
6	rs12527695	T	C	0.383698	1006
6	rs78364167	G	C	0.0497018	1006
6	rs150098461	C	T	0.00894632	1006
6	rs56869819	A	T	0.249503	1006
6	rs72918656	C	T	0.0129225	1006
6	rs12204545	G	A	0.383698	1006
6	rs61333997	T	A	0.249503	1006
6	rs2588041	C	T	0.862823	1006
6	rs12210106	C	T	0.217694	1006
6	rs72918660	G	A	0.126243	1006
6	rs2818137	G	A	0.854871	1006
6	rs72918661	A	G	0.126243	1006
6	rs13211323	G	T	0.469185	1006
6	rs2588042	A	G	0.862823	1006
6	rs2588043	A	T	0.854871	1006
6	rs2818133	C	G	0.861829	1006
6	rs2120549	G	C	0.467197	1006
6	rs2053623	C	T	0.862823	1006
6	rs77295789	A	G	0.139165	1006
6	rs117816773	C	A	0.00994036	1006
6	rs72918669	A	G	0.126243	1006
6	rs66899146	A	C	0.250497	1006
6	rs144118891	G	C	0.0119284	1006
6	rs148772230	C	A	0.0139165	1006
6	rs1899805	T	C	0.862823	1006
6	rs10944585	A	T	0.126243	1006
6	rs10944586	A	G	0.2167	1006
6	rs996553	A	C	0.488072	1006
6	rs7772779	G	T	0.127237	1006
6	rs2818130	G	A	0.862823	1006
6	rs56149682	C	G	0.126243	1006
6	rs2818129	G	A	0.864811	1006
6	rs151221484	G	A	0.00795229	1006
6	rs142340307	A	G	0.0258449	1006
6	rs12207107	A	T	0.486083	1006
6	rs4342397	T	C	0.120278	1006
6	rs4304134	C	T	0.128231	1006
6	rs142468603	G	A	0.0129225	1006
6	rs3004310	T	C	0.374751	1006
6	rs11967170	A	T	0.120278	1006
6	rs72918686	A	G	0.026839	1006
6	rs6912585	G	A	0.120278	1006
6	rs6917458	C	A	0.120278	1006
6	rs3011815	C	T	0.511928	1006
6	rs10214545	G	C	0.120278	1006
6	rs3004312	A	G	0.514911	1006
6	rs12197276	G	T	0.203777	1006
6	rs77781440	T	C	0.0188867	1006
6	rs3004313	A	G	0.514911	1006
6	rs72918692	C	T	0.171968	1006
6	rs3000469	T	C	0.385686	1006
6	rs12198930	C	A	0.104374	1006
6	rs9451977	C	T	0.120278	1006
6	rs10944587	G	A	0.363817	1006
6	rs78396538	A	G	0.0248509	1006
6	rs10214613	C	A	0.120278	1006
6	rs10214871	A	G	0.120278	1006
6	rs16885662	C	T	0.120278	1006
6	rs76392554	A	G	0.127237	1006
6	rs76918494	G	T	0.0129225	1006
6	rs3000470	C	T	0.37674	1006
6	rs4512196	G	A	0.120278	1006
6	rs4621609	C	G	0.120278	1006
6	rs10944588	T	C	0.487078	1006
6	rs17649743	T	A	0.119284	1006
6	rs4562111	A	G	0.120278	1006
6	rs7748567	C	T	0.120278	1006
6	rs16885673	T	C	0.119284	1006
6	rs2757037	A	C	0.352883	1006
6	rs7744917	T	G	0.120278	1006
6	rs2757036	C	T	0.374751	1006
6	rs7764079	C	T	0.120278	1006
6	rs2067050	T	G	0.120278	1006
6	rs9451978	T	C	0.120278	1006
6	rs68043342	A	G	0.483101	1006
6	rs2325436	A	G	0.127237	1006
6	rs61034709	C	A	0.127237	1006
6	rs7752452	G	A	0.612326	1006
6	rs12111166	C	A	0.119284	1006
6	rs2818126	C	T	0.850895	1006
6	rs6915378	C	A	0.612326	1006
6	rs2757035	T	G	0.62326	1006
6	rs10944589	A	G	0.341948	1006
6	rs72920816	T	C	0.119284	1006
6	rs67975551	C	T	0.149105	1006
6	rs72920819	T	C	0.140159	1006
6	rs2757034	G	A	0.976143	1006
6	rs72920821	C	T	0.119284	1006
6	rs6454898	G	A	0.619284	1006
6	rs79193241	C	T	0.0129225	1006
6	rs72920824	G	A	0.119284	1006
6	rs2818124	T	C	0.62326	1006
6	rs140865935	T	C	0.0109344	1006
6	rs12663890	G	C	0.462227	1006
6	rs12207654	G	T	0.341948	1006
6	rs13204413	A	G	0.141153	1006
6	rs72920828	C	T	0.0298211	1006
6	rs117881253	A	G	0.0168986	1006
6	rs12191471	T	C	0.342942	1006
6	rs12211170	C	T	0.462227	1006
6	rs9451980	T	C	0.462227	1006
6	rs11969489	C	T	0.462227	1006
6	rs11964502	A	G	0.119284	1006
6	rs13198951	T	C	0.140159	1006
6	rs7749224	T	C	0.462227	1006
6	rs2325437	C	G	0.140159	1006
6	rs55871834	C	A	0.119284	1006
6	rs4383783	A	T	0.141153	1006
6	rs7739625	C	T	0.462227	1006
6	rs12199318	T	G	0.462227	1006
6	rs142946458	A	G	0.027833	1006
6	rs10944590	T	A	0.342942	1006
6	rs679421	T	C	0.0178926	1006
6	rs685774	G	A	0.621272	1006
6	rs140376360	G	A	0.0218688	1006
6	rs1570258	G	A	0.483101	1006
6	rs16885721	A	G	0.120278	1006
6	rs56327433	C	T	0.0904573	1006
6	rs67579384	C	T	0.141153	1006
6	rs66502204	C	A	0.141153	1006
6	rs78582046	G	T	0.0178926	1006
6	rs6927251	T	C	0.462227	1006
6	rs6904804	C	T	0.462227	1006
6	rs111704893	G	C	0.0149105	1006
6	rs626653	C	A	0.974155	1006
6	rs142122294	T	G	0.027833	1006
6	rs930028	A	G	0.462227	1006
6	rs11967212	A	G	0.121272	1006
6	rs7769347	T	C	0.462227	1006
6	rs16885728	A	T	0.0815109	1006
6	rs16885729	T	C	0.0815109	1006
6	rs609578	G	A	0.62326	1006
6	rs10806455	T	C	0.462227	1006
6	rs34285065	A	C	0.142147	1006
6	rs666691	C	T	0.464215	1006
6	rs664900	T	C	0.464215	1006
6	rs658341	A	G	0.624254	1006
6	rs658250	A	G	0.464215	1006
6	rs650556	T	C	0.464215	1006
6	rs649194	C	T	0.615308	1006
6	rs72920862	C	T	0.120278	1006
6	rs634940	G	T	0.243539	1006
6	rs641264	A	G	0.464215	1006
6	rs621744	C	T	0.624254	1006
6	rs621715	C	T	0.615308	1006
6	rs627023	C	A	0.464215	1006
6	rs627007	A	G	0.464215	1006
6	rs619820	G	T	0.615308	1006
6	rs589818	A	G	0.464215	1006
6	rs35472810	C	G	0.142147	1006
6	rs599787	T	A	0.464215	1006
6	rs685118	T	C	0.464215	1006
6	rs10485151	G	A	0.142147	1006
6	rs683850	A	T	0.464215	1006
6	rs76441787	A	G	0.028827	1006
6	rs668833	T	G	0.343936	1006
6	rs582993	G	A	0.343936	1006
6	rs678394	A	G	0.464215	1006
6	rs678303	T	A	0.464215	1006
6	rs72920874	T	A	0.120278	1006
6	rs72920877	A	G	0.121272	1006
6	rs2818157	G	A	0.130219	1006
6	rs72920882	C	A	0.120278	1006
6	rs2757031	T	A	0.130219	1006
6	rs11966890	T	A	0.142147	1006
6	rs603275	C	A	0.473161	1006
6	rs603244	A	T	0.473161	1006
6	rs596025	T	C	0.624254	1006
6	rs189759288	G	A	0.0109344	1006
6	rs35442480	T	A	0.142147	1006
6	rs11965616	G	A	0.142147	1006
6	rs674194	C	T	0.473161	1006
6	rs679642	G	A	0.473161	1006
6	rs672749	C	T	0.473161	1006
6	rs678804	A	C	0.336978	1006
6	rs678340	A	T	0.473161	1006
6	rs72920893	A	G	0.028827	1006
6	rs670889	T	C	0.473161	1006
6	rs666621	G	C	0.342942	1006
6	rs641961	C	T	0.473161	1006
6	rs641530	T	C	0.473161	1006
6	rs664276	A	G	0.624254	1006
6	rs639759	T	C	0.473161	1006
6	rs648757	A	G	0.472167	1006
6	rs613786	C	T	0.473161	1006
6	rs633887	A	G	0.624254	1006
6	rs596849	T	C	0.473161	1006
6	rs112884769	C	T	0.0666004	1006
6	rs72922607	C	A	0.0765408	1006
6	rs2555763	G	A	0.130219	1006
6	rs2757029	G	T	0.130219	1006
6	rs56293068	G	C	0.120278	1006
6	rs673613	T	C	0.473161	1006
6	rs72922612	T	G	0.0149105	1006
6	rs2818156	A	G	0.466203	1006
6	rs142094351	T	C	0.0109344	1006
6	rs1896233	G	A	0.617296	1006
6	rs12207428	G	A	0.0506958	1006
6	rs660680	T	C	0.474155	1006
6	rs647693	T	C	0.625249	1006
6	rs647677	T	G	0.475149	1006
6	rs72922629	T	G	0.110338	1006
6	rs711290	C	G	0.633201	1006
6	rs147725201	G	A	0.151093	1006
6	rs586883	T	G	0.473161	1006
6	rs141146824	C	T	0.00894632	1006
6	rs2875626	A	G	0.142147	1006
6	rs621104	A	T	0.615308	1006
6	rs582808	C	A	0.473161	1006
6	rs11962272	A	G	0.142147	1006
6	rs2818153	A	C	0.15507	1006
6	rs634303	T	G	0.621272	1006
6	rs9451989	G	A	0.314115	1006
6	rs17230633	C	T	0.0874751	1006
6	rs650849	G	T	0.664016	1006
6	rs112723150	T	A	0.0318091	1006
6	rs648927	C	A	0.0298211	1006
6	rs2818152	A	T	0.478131	1006
6	rs585549	A	G	0.166998	1006
6	rs587798	G	A	0.167992	1006
6	rs606153	G	A	0.664016	1006
6	rs600466	A	G	0.167992	1006
6	rs600874	A	C	0.664016	1006
6	rs602548	C	T	0.167992	1006
6	rs11961610	G	C	0.298211	1006
6	rs138272310	T	C	0.0228628	1006
6	rs12193330	G	A	0.298211	1006
6	rs2757027	A	T	0.489066	1006
6	rs2757026	C	T	0.489066	1006
6	rs636804	T	G	0.66501	1006
6	rs676341	C	T	0.66501	1006
6	rs2555753	A	T	0.479125	1006
6	rs586095	T	A	0.666004	1006
6	rs71558418	A	G	0.298211	1006
6	rs604680	A	G	0.166998	1006
6	rs1090070	A	G	0.666004	1006
6	rs2555755	C	T	0.180915	1006
6	rs4541721	C	G	0.298211	1006
6	rs685687	G	A	0.11332	1006
6	rs1593657	C	T	0.298211	1006
6	rs1427128	T	A	0.497018	1006
6	rs2757024	C	T	0.180915	1006
6	rs2757023	C	T	0.180915	1006
6	rs2757022	C	T	0.0924453	1006
6	rs672875	A	T	0.11332	1006
6	rs2757021	C	G	0.236581	1006
6	rs611748	A	G	0.167992	1006
6	rs12190975	A	G	0.0685885	1006
6	rs613959	T	C	0.666004	1006
6	rs2555757	G	A	0.497018	1006
6	rs1365709	G	A	0.298211	1006
6	rs670317	A	G	0.973161	1006
6	rs671982	A	G	0.973161	1006
6	rs593037	C	G	0.656064	1006
6	rs2555759	T	C	0.534791	1006
6	rs12214544	T	C	0.298211	1006
6	rs599595	C	T	0.120278	1006
6	rs2730854	G	T	0.236581	1006
6	rs606503	C	T	0.654076	1006
6	rs111548503	G	A	0.0248509	1006
6	rs2730853	G	T	0.236581	1006
6	rs608703	C	G	0.359841	1006
6	rs609590	C	A	0.657058	1006
6	rs584294	A	T	0.351889	1006
6	rs6919658	C	A	0.297217	1006
6	rs13205064	A	G	0.0447316	1006
6	rs72922677	C	T	0.054672	1006
6	rs663809	A	G	0.359841	1006
6	rs632559	G	A	0.670974	1006
6	rs682551	A	G	0.170974	1006
6	rs2818149	G	A	0.236581	1006
6	rs72922682	T	G	0.00994036	1006
6	rs116845003	G	A	0.0954274	1006
6	rs2555760	A	G	0.235586	1006
6	rs601377	G	A	0.350895	1006
6	rs117532877	T	C	0.055666	1006
6	rs142115373	T	A	0.297217	1006
6	rs2265934	C	T	0.236581	1006
6	rs2265935	C	T	0.236581	1006
6	rs2265936	G	A	0.148111	1006
6	rs1090075	C	T	0.66004	1006
6	rs2730851	C	T	0.763419	1006
6	rs2262409	C	G	0.115308	1006
6	rs7757801	T	G	0.648111	1006
6	rs9452004	T	C	0.33996	1006
6	rs141662690	C	T	0.0159046	1006
6	rs2555761	A	C	0.763419	1006
6	rs60571412	A	C	0.328032	1006
6	rs77904222	T	A	0.028827	1006
6	rs12662044	T	C	0.32008	1006
6	rs10806456	G	A	0.297217	1006
6	rs9359984	T	G	0.631213	1006
6	rs7759530	G	A	0.297217	1006
6	rs2818147	A	T	0.170974	1006
6	rs9294530	C	T	0.642147	1006
6	rs117178079	T	G	0.0168986	1006
6	rs111582045	G	C	0.0258449	1006
6	rs10944592	G	A	0.297217	1006
6	rs9294531	G	A	0.635189	1006
6	rs2818144	A	G	0.763419	1006
6	rs9353909	C	T	0.38171	1006
6	rs9345231	C	T	0.380716	1006
6	rs2818143	A	G	0.129225	1006
6	rs2730849	C	T	0.116302	1006
6	rs77805852	A	G	0.0318091	1006
6	rs2033135	T	G	0.380716	1006
6	rs2033134	T	C	0.116302	1006
6	rs2818142	A	G	0.50994	1006
6	rs2818141	A	G	0.116302	1006
6	rs2818140	G	A	0.115308	1006
6	rs2730847	C	T	0.511928	1006
6	rs12190758	A	G	0.250497	1006
6	rs1427130	T	C	0.131213	1006
6	rs117186535	C	T	0.0228628	1006
6	rs2730846	C	T	0.131213	1006
6	rs13213220	C	A	0.164016	1006
6	rs9452010	C	A	0.0586481	1006
6	rs12663795	T	C	0.164016	1006
6	rs1365712	C	T	0.930417	1006
6	rs2730845	C	A	0.764414	1006
6	rs1365710	C	T	0.164016	1006
6	rs58563607	C	G	0.276342	1006
6	rs2555758	A	G	0.131213	1006
6	rs2555754	A	T	0.764414	1006
6	rs2730843	C	T	0.131213	1006
6	rs2555752	G	A	0.122266	1006
6	rs2730842	C	T	0.131213	1006
6	rs2555751	A	G	0.132207	1006
6	rs2730841	G	A	0.122266	1006
6	rs17571761	C	T	0.05666	1006
6	rs2555747	C	T	0.764414	1006
6	rs74687415	T	C	0.026839	1006
6	rs4275037	G	A	0.0586481	1006
6	rs1427124	C	T	0.633201	1006
6	rs2730840	T	C	0.930417	1006
6	rs10944593	C	A	0.242545	1006
6	rs117458127	T	C	0.0218688	1006
6	rs9345232	A	C	0.764414	1006
6	rs2052791	A	G	0.131213	1006
6	rs1427121	G	A	0.131213	1006
6	rs6925696	C	A	0.0586481	1006
6	rs9362971	C	T	0.633201	1006
6	rs58658500	C	T	0.572565	1006
6	rs879174	C	T	0.633201	1006
6	rs79443439	C	T	0.0218688	1006
6	rs1317895	A	G	0.633201	1006
6	rs9362972	C	A	0.329026	1006
6	rs879175	C	T	0.633201	1006
6	rs878519	C	T	0.0586481	1006
6	rs890560	G	C	0.122266	1006
6	rs1346298	A	G	0.633201	1006
6	rs1346297	T	G	0.633201	1006
6	rs2730839	T	C	0.764414	1006
6	rs9444992	C	T	0.0586481	1006
6	rs141218898	G	A	0.10338	1006
6	rs2730838	T	C	0.764414	1006
6	rs9353910	G	T	0.572565	1006
6	rs1593660	A	C	0.122266	1006
6	rs2730836	G	T	0.930417	1006
6	rs9345234	A	C	0.572565	1006
6	rs72924621	C	T	0.028827	1006
6	rs1427138	G	A	0.122266	1006
6	rs6930466	C	T	0.0586481	1006
6	rs1427135	A	G	0.131213	1006
6	rs62418545	G	A	0.0586481	1006
6	rs1427134	T	C	0.633201	1006
6	rs1427133	C	T	0.633201	1006
6	rs1427132	C	T	0.122266	1006
6	rs11970730	C	T	0.242545	1006
6	rs13190750	G	A	0.164016	1006
6	rs12525956	T	C	0.329026	1006
6	rs1946407	A	G	0.131213	1006
6	rs12524154	C	T	0.327038	1006
6	rs1946406	A	G	0.633201	1006
6	rs1863660	C	G	0.764414	1006
6	rs2875634	G	C	0.633201	1006
6	rs1863659	A	C	0.764414	1006
6	rs113356616	T	A	0.104374	1006
6	rs2555762	G	A	0.764414	1006
6	rs9452013	T	C	0.0685885	1006
6	rs1427147	C	T	0.164016	1006
6	rs6923840	C	T	0.634195	1006
6	rs1427146	G	C	0.122266	1006
6	rs2555781	A	G	0.122266	1006
6	rs1427145	C	A	0.131213	1006
6	rs2730862	C	T	0.764414	1006
6	rs2555780	A	G	0.764414	1006
6	rs139424213	G	A	0.028827	1006
6	rs9342322	A	T	0.33002	1006
6	rs2730870	G	A	0.764414	1006
6	rs2555779	T	C	0.930417	1006
6	rs2555778	G	C	0.131213	1006
6	rs6909485	C	T	0.572565	1006
6	rs9351319	T	C	0.633201	1006
6	rs9353911	G	A	0.633201	1006
6	rs2730879	C	A	0.930417	1006
6	rs190464802	C	T	0.0168986	1006
6	rs9353912	C	A	0.33002	1006
6	rs6926698	C	A	0.633201	1006
6	rs9351320	C	T	0.633201	1006
6	rs13210926	C	G	0.0497018	1006
6	rs970880	G	A	0.122266	1006
6	rs6913119	T	C	0.245527	1006
6	rs6934079	G	A	0.633201	1006
6	rs6934359	C	T	0.633201	1006
6	rs12202177	C	A	0.0586481	1006
6	rs60758380	A	C	0.237575	1006
6	rs1820537	C	G	0.131213	1006
6	rs12215940	A	T	0.633201	1006
6	rs112278033	A	C	0.0228628	1006
6	rs7740559	A	G	0.572565	1006
6	rs9351321	T	A	0.572565	1006
6	rs1427144	G	A	0.764414	1006
6	rs72924652	A	T	0.0139165	1006
6	rs10944594	A	G	0.0497018	1006
6	rs9452022	T	C	0.633201	1006
6	rs17572444	A	G	0.0576541	1006
6	rs13217208	A	C	0.164016	1006
6	rs13217209	A	T	0.164016	1006
6	rs9351322	G	A	0.633201	1006
6	rs116895288	T	G	0.0576541	1006
6	rs9353913	A	G	0.633201	1006
6	rs144128409	G	A	0.0139165	1006
6	rs112418585	G	A	0.0248509	1006
6	rs2730848	A	G	0.122266	1006
6	rs56213646	A	G	0.572565	1006
6	rs9444993	C	T	0.633201	1006
6	rs9362974	C	A	0.33499	1006
6	rs2730850	T	C	0.869781	1006
6	rs1427143	T	C	0.116302	1006
6	rs1427142	C	T	0.667992	1006
6	rs72924662	T	C	0.0168986	1006
6	rs2555773	A	G	0.691849	1006
6	rs4707739	A	G	0.358847	1006
6	rs2730856	C	T	0.120278	1006
6	rs4707740	A	C	0.358847	1006
6	rs12191492	T	C	0.208748	1006
6	rs2555772	A	G	0.808151	1006
6	rs12199197	A	G	0.028827	1006
6	rs111685429	G	A	0.207753	1006
6	rs2555770	A	G	0.689861	1006
6	rs117301895	T	C	0.0576541	1006
6	rs12189879	G	A	0.028827	1006
6	rs146446108	T	A	0.028827	1006
6	rs4707741	A	G	0.329026	1006
6	rs9353916	T	C	0.32505	1006
6	rs1365713	T	C	0.10338	1006
6	rs116977592	A	G	0.0208748	1006
6	rs1118090	T	A	0.120278	1006
6	rs3919620	C	G	0.102386	1006
6	rs2262410	A	G	0.120278	1006
6	rs57766106	A	G	0.102386	1006
6	rs2730864	T	C	0.722664	1006
6	rs114119236	G	A	0.0328032	1006
6	rs115283204	A	T	0.0109344	1006
6	rs2730865	T	A	0.742545	1006
6	rs1120793	A	T	0.640159	1006
6	rs112573205	G	C	0.0119284	1006
6	rs2730866	G	A	0.120278	1006
6	rs6939388	T	G	0.102386	1006
6	rs4706413	C	T	0.102386	1006
6	rs1582821	A	G	0.328032	1006
6	rs13207034	G	A	0.0705765	1006
6	rs2730867	C	T	0.640159	1006
6	rs12196804	C	T	0.190855	1006
6	rs2730868	A	T	0.742545	1006
6	rs62418761	C	T	0.0347913	1006
6	rs73514227	A	C	0.0894632	1006
6	rs75048539	C	T	0.0159046	1006
6	rs991527	C	T	0.0695825	1006
6	rs6914944	T	C	0.0695825	1006
6	rs6935299	C	T	0.0695825	1006
6	rs77228222	A	G	0.0586481	1006
6	rs4479902	G	A	0.0298211	1006
6	rs1963854	C	T	0.120278	1006
6	rs2555766	A	G	0.799205	1006
6	rs73514238	G	C	0.0904573	1006
6	rs12203379	T	C	0.0586481	1006
6	rs73757024	C	A	0.0904573	1006
6	rs12196491	G	A	0.0586481	1006
6	rs2730869	T	C	0.121272	1006
6	rs79497847	A	G	0.0298211	1006
6	rs117403703	T	C	0.0198807	1006
6	rs10944597	A	G	0.33002	1006
6	rs9767133	T	C	0.333002	1006
6	rs1030428	T	G	0.434394	1006
6	rs12206097	G	A	0.0198807	1006
6	rs2555737	A	G	0.318091	1006
6	rs2052792	A	C	0.347913	1006
6	rs13190735	T	C	0.279324	1006
6	rs1427117	C	T	0.310139	1006
6	rs1427118	T	A	0.315109	1006
6	rs148175877	A	C	0.0198807	1006
6	rs12201421	C	T	0.0198807	1006
6	rs6905514	A	G	0.190855	1006
6	rs958847	C	T	0.347913	1006
6	rs9294532	A	G	0.310139	1006
6	rs118040071	G	A	0.0198807	1006
6	rs2217138	G	A	0.348907	1006
6	rs72924678	C	T	0.0139165	1006
6	rs12216111	T	C	0.0198807	1006
6	rs2555738	G	A	0.125249	1006
6	rs7760559	G	A	0.0198807	1006
6	rs2730872	T	C	0.319085	1006
6	rs78396219	C	T	0.00596421	1006
6	rs75809864	G	C	0.0198807	1006
6	rs2875635	C	T	0.0298211	1006
6	rs1427122	G	A	0.348907	1006
6	rs76561781	T	C	0.0198807	1006
6	rs9345237	T	A	0.309145	1006
6	rs112824363	G	A	0.0198807	1006
6	rs79964229	G	A	0.0198807	1006
6	rs75234032	G	A	0.0198807	1006
6	rs79316300	G	A	0.0407555	1006
6	rs2555739	G	T	0.349901	1006
6	rs2555740	A	C	0.349901	1006
6	rs62418762	C	T	0.308151	1006
6	rs2555741	C	G	0.316103	1006
6	rs2555742	G	A	0.93837	1006
6	rs2730873	A	C	0.316103	1006
6	rs2730874	G	T	0.316103	1006
6	rs9452037	A	C	0.309145	1006
6	rs12212308	C	T	0.0198807	1006
6	rs1593650	T	C	0.0328032	1006
6	rs1593651	C	G	0.0328032	1006
6	rs4707744	G	C	0.0328032	1006
6	rs12214277	C	T	0.0198807	1006
6	rs1593652	T	A	0.348907	1006
6	rs146267602	G	T	0.0328032	1006
6	rs117553011	G	A	0.0159046	1006
6	rs12194684	T	C	0.0198807	1006
6	rs1834729	A	T	0.317097	1006
6	rs2195060	T	C	0.317097	1006
6	rs2325445	G	A	0.27833	1006
6	rs12191045	C	A	0.0298211	1006
6	rs2730878	G	A	0.93837	1006
6	rs12192960	C	T	0.0198807	1006
6	rs2555744	C	T	0.93837	1006
6	rs2730880	A	G	0.316103	1006
6	rs9362979	T	C	0.311133	1006
6	rs35293037	A	G	0.0308151	1006
6	rs11966248	T	C	0.27833	1006
6	rs2433652	C	G	0.93837	1006
6	rs2730881	G	C	0.316103	1006
6	rs2081683	T	C	0.27833	1006
6	rs746964	C	T	0.27336	1006
6	rs10455535	A	G	0.0119284	1006
6	rs890559	G	T	0.319085	1006
6	rs6919563	C	T	0.315109	1006
6	rs1427123	A	G	0.318091	1006
6	rs2098958	A	C	0.191849	1006
6	rs117053018	G	A	0.0357853	1006
6	rs73516187	C	T	0.0298211	1006
6	rs144756782	G	A	0.0407555	1006
6	rs72924699	T	A	0.0477137	1006
6	rs10455178	G	A	0.0188867	1006
6	rs2730884	G	A	0.939364	1006
6	rs78628358	G	A	0.0258449	1006
6	rs2555745	A	T	0.939364	1006
6	rs1427125	T	G	0.315109	1006
6	rs10498979	T	C	0.27336	1006
6	rs2730885	C	A	0.318091	1006
6	rs12209108	T	C	0.0119284	1006
6	rs1365708	G	C	0.318091	1006
6	rs113221385	C	T	0.0188867	1006
6	rs77545119	T	C	0.0188867	1006
6	rs1092520	G	C	0.318091	1006
6	rs1084815	A	G	0.349901	1006
6	rs75291127	G	C	0.028827	1006
6	rs78125441	G	A	0.0188867	1006
6	rs784060	T	C	0.0666004	1006
6	rs12209531	C	G	0.0188867	1006
6	rs1084816	G	A	0.349901	1006
6	rs1084817	A	T	0.318091	1006
6	rs1084818	G	A	0.318091	1006
6	rs784061	A	C	0.349901	1006
6	rs77341623	C	G	0.0188867	1006
6	rs1593655	G	A	0.27336	1006
6	rs784062	T	C	0.346918	1006
6	rs117200536	C	T	0.0208748	1006
6	rs145043726	T	A	0.0198807	1006
6	rs803985	C	T	0.939364	1006
6	rs784063	T	A	0.318091	1006
6	rs796730	G	A	0.939364	1006
6	rs784064	G	A	0.321074	1006
6	rs783857	C	G	0.939364	1006
6	rs784065	T	C	0.349901	1006
6	rs783858	A	C	0.939364	1006
6	rs809183	C	A	0.348907	1006
6	rs784066	T	C	0.318091	1006
6	rs12216303	T	C	0.0119284	1006
6	rs12216313	T	A	0.0188867	1006
6	rs9345243	A	C	0.250497	1006
6	rs78510803	G	A	0.0188867	1006
6	rs12192943	T	G	0.0188867	1006
6	rs6899325	C	T	0.349901	1006
6	rs6899969	G	A	0.349901	1006
6	rs17573173	A	G	0.0914513	1006
6	rs1328490	G	A	0.321074	1006
6	rs10498981	T	C	0.321074	1006
6	rs12194334	T	C	0.0188867	1006
6	rs2730889	T	C	0.186879	1006
6	rs12197889	T	C	0.0198807	1006
6	rs12191014	G	C	0.349901	1006
6	rs12206185	A	G	0.252485	1006
6	rs77366551	T	A	0.0188867	1006
6	rs783856	A	G	0.267396	1006
6	rs78770847	A	G	0.0417495	1006
6	rs10455536	G	T	0.321074	1006
6	rs138473309	G	C	0.0188867	1006
6	rs783855	T	C	0.267396	1006
6	rs1927875	C	T	0.349901	1006
6	rs141126768	G	C	0.0506958	1006
6	rs7758537	C	T	0.32008	1006
6	rs9345244	C	T	0.253479	1006
6	rs9345245	C	T	0.254473	1006
6	rs77817805	G	T	0.0298211	1006
6	rs783854	T	C	0.26839	1006
6	rs41474650	G	A	0.363817	1006
6	rs9353921	G	A	0.380716	1006
6	rs9362981	T	C	0.382704	1006
6	rs9345246	T	C	0.382704	1006
6	rs1927874	T	C	0.220676	1006
6	rs9362983	T	C	0.305169	1006
6	rs4266475	A	T	0.281312	1006
6	rs114231619	T	C	0.0188867	1006
6	rs4707745	G	T	0.0168986	1006
6	rs7762559	G	A	0.382704	1006
6	rs77814179	G	T	0.0238569	1006
6	rs6454900	A	G	0.980119	1006
6	rs6454901	C	T	0.980119	1006
6	rs77048324	C	T	0.265408	1006
6	rs2246016	A	G	0.220676	1006
6	rs75136292	G	A	0.0318091	1006
6	rs2149339	C	T	0.980119	1006
6	rs1359985	T	C	0.280318	1006
6	rs9353922	A	T	0.383698	1006
6	rs79766596	C	T	0.0308151	1006
6	rs9362984	T	C	0.307157	1006
6	rs2770130	C	T	0.980119	1006
6	rs1328488	T	C	0.980119	1006
6	rs1999063	A	G	0.281312	1006
6	rs1328489	T	C	0.980119	1006
6	rs76430521	T	G	0.0328032	1006
6	rs2183001	A	G	0.281312	1006
6	rs76097848	T	C	0.0119284	1006
6	rs783863	G	A	0.968191	1006
6	rs117653972	G	C	0.0308151	1006
6	rs2795079	C	A	0.968191	1006
6	rs7771681	G	A	0.382704	1006
6	rs7753396	T	G	0.382704	1006
6	rs783864	C	T	0.980119	1006
6	rs1084765	T	A	0.980119	1006
6	rs1084766	T	C	0.272366	1006
6	rs1084767	T	C	0.980119	1006
6	rs1084768	C	T	0.980119	1006
6	rs78458696	G	A	0.0298211	1006
6	rs1084769	G	A	0.980119	1006
6	rs10755497	T	C	0.382704	1006
6	rs9351324	G	A	0.980119	1006
6	rs9362985	C	T	0.292247	1006
6	rs118134495	C	T	0.0308151	1006
6	rs73517119	A	T	0.0427435	1006
6	rs783853	A	T	0.949304	1006
6	rs783852	G	A	0.949304	1006
6	rs146161168	T	A	0.0178926	1006
6	rs783851	A	G	0.937376	1006
6	rs9294533	A	G	0.383698	1006
6	rs140122149	T	G	0.0308151	1006
6	rs783850	G	A	0.553678	1006
6	rs783849	C	T	0.968191	1006
6	rs79599138	T	C	0.0308151	1006
6	rs12216384	C	T	0.383698	1006
6	rs117633983	C	T	0.0298211	1006
6	rs77378953	A	C	0.0328032	1006
6	rs1328491	C	A	0.281312	1006
6	rs141301907	C	T	0.0139165	1006
6	rs2730835	T	C	0.937376	1006
6	rs1341998	A	T	0.949304	1006
6	rs117232185	A	G	0.0308151	1006
6	rs7349849	C	T	0.949304	1006
6	rs2770127	A	G	0.980119	1006
6	rs2770128	A	G	0.980119	1006
6	rs148315246	C	T	0.0308151	1006
6	rs1341999	T	C	0.980119	1006
6	rs146143056	G	C	0.0308151	1006
6	rs78014521	G	A	0.0308151	1006
6	rs1342000	C	T	0.949304	1006
6	rs1342001	C	T	0.949304	1006
6	rs1328492	C	A	0.553678	1006
6	rs1927879	T	C	0.0308151	1006
6	rs1328493	T	C	0.937376	1006
6	rs73517144	A	G	0.0427435	1006
6	rs1342002	C	T	0.980119	1006
6	rs2770129	C	A	0.949304	1006
6	rs1342003	G	C	0.949304	1006
6	rs74462805	C	A	0.0308151	1006
6	rs9353924	A	G	0.949304	1006
6	rs9353925	A	G	0.949304	1006
6	rs1410526	A	G	0.383698	1006
6	rs9345248	A	T	0.383698	1006
6	rs9294534	C	A	0.980119	1006
6	rs783846	C	T	0.949304	1006
6	rs12661202	A	T	0.282306	1006
6	rs118106984	T	C	0.0308151	1006
6	rs75949886	G	A	0.0298211	1006
6	rs783847	T	C	0.980119	1006
6	rs76344220	G	C	0.0308151	1006
6	rs117755632	C	A	0.0308151	1006
6	rs6454902	C	A	0.387674	1006
6	rs783848	C	T	0.980119	1006
6	rs1590771	C	G	0.389662	1006
6	rs1590772	A	C	0.389662	1006
6	rs1576216	C	T	0.389662	1006
6	rs117144360	T	A	0.0308151	1006
6	rs111775756	C	T	0.0149105	1006
6	rs1084761	T	C	0.968191	1006
6	rs117123168	G	A	0.0308151	1006
6	rs1084762	G	C	0.980119	1006
6	rs1084763	G	A	0.980119	1006
6	rs72926646	C	A	0.0745527	1006
6	rs9362986	C	T	0.387674	1006
6	rs1084764	T	C	0.980119	1006
6	rs150403158	C	T	0.0308151	1006
6	rs6934001	G	A	0.387674	1006
6	rs783844	A	G	0.263419	1006
6	rs1341997	A	G	0.0427435	1006
6	rs1341996	T	C	0.0427435	1006
6	rs12524302	G	T	0.282306	1006
6	rs4632871	G	A	0.547714	1006
6	rs77117625	G	A	0.0178926	1006
6	rs9452048	T	C	0.547714	1006
6	rs2730857	T	C	0.220676	1006
6	rs118108871	G	A	0.0308151	1006
6	rs117071970	A	C	0.0308151	1006
6	rs2730858	C	T	0.980119	1006
6	rs9362987	A	G	0.389662	1006
6	rs783845	T	G	0.264414	1006
6	rs12203198	T	C	0.313121	1006
6	rs62418796	A	G	0.0626243	1006
6	rs78028622	A	C	0.0308151	1006
6	rs12213523	A	C	0.387674	1006
6	rs111507974	G	C	0.0248509	1006
6	rs1927872	A	C	0.387674	1006
6	rs2730859	T	C	0.263419	1006
6	rs72926654	T	C	0.0139165	1006
6	rs813656	G	A	0.937376	1006
6	rs62418797	T	C	0.0626243	1006
6	rs708018	C	T	0.220676	1006
6	rs75771502	T	C	0.0308151	1006
6	rs12664281	A	G	0.284294	1006
6	rs332955	C	G	0.980119	1006
6	rs117058290	T	G	0.0308151	1006
6	rs332954	T	C	0.579523	1006
6	rs12529529	A	G	0.284294	1006
6	rs117626188	A	G	0.0308151	1006
6	rs9342325	T	G	0.387674	1006
6	rs332953	G	A	0.264414	1006
6	rs62418798	T	C	0.0626243	1006
6	rs167980	G	A	0.264414	1006
6	rs332952	A	T	0.940358	1006
6	rs711292	G	C	0.981113	1006
6	rs79781533	G	A	0.0308151	1006
6	rs117998078	G	A	0.0129225	1006
6	rs150158713	T	C	0.0308151	1006
6	rs332951	C	T	0.0487078	1006
6	rs72926662	A	C	0.285288	1006
6	rs6935450	T	C	0.317097	1006
6	rs62418799	T	C	0.255467	1006
6	rs62418800	G	T	0.285288	1006
6	rs1580233	G	C	0.0308151	1006
6	rs9345250	C	G	0.317097	1006
6	rs57698791	T	C	0.0427435	1006
6	rs57599339	A	T	0.0427435	1006
6	rs783611	C	A	0.980119	1006
6	rs114108850	G	C	0.0188867	1006
6	rs1576217	T	C	0.0427435	1006
6	rs72926667	T	A	0.0874751	1006
6	rs138396537	C	T	0.0308151	1006
6	rs9362988	C	T	0.430417	1006
6	rs117579476	T	C	0.0208748	1006
6	rs58941969	G	A	0.284294	1006
6	rs55638146	T	A	0.0427435	1006
6	rs9342327	G	C	0.389662	1006
6	rs2611646	C	G	0.980119	1006
6	rs1857062	T	A	0.980119	1006
6	rs138868771	T	C	0.00894632	1006
6	rs77888001	T	C	0.0149105	1006
6	rs332947	T	C	0.263419	1006
6	rs117125303	T	C	0.0188867	1006
6	rs332948	C	T	0.980119	1006
6	rs147817709	C	T	0.0308151	1006
6	rs116962767	T	C	0.0208748	1006
6	rs55683174	T	C	0.0178926	1006
6	rs117875568	G	A	0.0308151	1006
6	rs9345252	T	C	0.389662	1006
6	rs1067026	T	C	0.547714	1006
6	rs12215581	C	T	0.389662	1006
6	rs6939736	G	C	0.282306	1006
6	rs149408491	G	C	0.0337972	1006
6	rs116885996	G	C	0.0308151	1006
6	rs6925011	T	A	0.0725646	1006
6	rs9353929	G	C	0.389662	1006
6	rs76412908	T	C	0.0178926	1006
6	rs9345254	G	C	0.387674	1006
6	rs79013550	T	C	0.0298211	1006
6	rs332949	T	C	0.980119	1006
6	rs11752719	G	A	0.0377734	1006
6	rs9345255	G	A	0.418489	1006
6	rs141499529	C	G	0.0308151	1006
6	rs62418818	C	A	0.282306	1006
6	rs7762001	C	T	0.317097	1006
6	rs332950	G	C	0.980119	1006
6	rs332945	A	T	0.263419	1006
6	rs72926676	A	G	0.0387674	1006
6	rs78885643	C	G	0.0298211	1006
6	rs138744033	T	C	0.0308151	1006
6	rs75962959	G	A	0.0139165	1006
6	rs332946	T	C	0.980119	1006
6	rs783609	C	A	0.264414	1006
6	rs150716893	C	T	0.0308151	1006
6	rs783610	A	C	0.592445	1006
6	rs79270043	A	G	0.0308151	1006
6	rs6925094	G	A	0.284294	1006
6	rs711291	C	G	0.980119	1006
6	rs58832941	C	A	0.282306	1006
6	rs140072234	T	C	0.027833	1006
6	rs1067025	T	C	0.978131	1006
6	rs142488731	C	A	0.0705765	1006
6	rs142751187	G	T	0.0308151	1006
6	rs332941	T	C	0.979125	1006
6	rs142630700	T	C	0.0318091	1006
6	rs147924997	C	T	0.0745527	1006
6	rs73754333	C	T	0.0407555	1006
6	rs1084730	C	T	0.937376	1006
6	rs1084729	C	T	0.937376	1006
6	rs117367289	T	G	0.0119284	1006
6	rs117658185	A	T	0.0119284	1006
6	rs783619	A	T	0.978131	1006
6	rs783618	T	C	0.978131	1006
6	rs783617	G	A	0.980119	1006
6	rs783616	T	C	0.220676	1006
6	rs117820730	A	G	0.0298211	1006
6	rs117122436	C	T	0.00894632	1006
6	rs60986862	C	T	0.282306	1006
6	rs803946	A	G	0.937376	1006
6	rs117891012	A	G	0.0308151	1006
6	rs783615	C	A	0.937376	1006
6	rs783614	T	C	0.0447316	1006
6	rs783613	C	T	0.937376	1006
6	rs783612	C	T	0.263419	1006
6	rs17575208	A	C	0.0119284	1006
6	rs182891932	G	A	0.0109344	1006
6	rs2125782	A	T	0.389662	1006
6	rs4707752	G	A	0.0178926	1006
6	rs1574819	T	G	0.980119	1006
6	rs10944602	A	G	0.284294	1006
6	rs117791333	C	A	0.0347913	1006
6	rs79281511	T	C	0.0308151	1006
6	rs10498982	G	A	0.388668	1006
6	rs2770125	T	A	0.978131	1006
6	rs2770126	T	C	0.979125	1006
6	rs118067955	G	A	0.0178926	1006
6	rs2125781	C	T	0.980119	1006
6	rs1969966	C	T	0.389662	1006
6	rs114855026	G	A	0.0188867	1006
6	rs1841258	C	T	0.936382	1006
6	rs72926690	C	T	0.027833	1006
6	rs1841257	A	G	0.980119	1006
6	rs1841256	A	G	0.978131	1006
6	rs1841255	C	T	0.937376	1006
6	rs143798901	G	A	0.0407555	1006
6	rs6454905	T	C	0.980119	1006
6	rs144882410	C	G	0.0725646	1006
6	rs4644012	G	T	0.937376	1006
6	rs4587135	G	A	0.978131	1006
6	rs9353932	T	C	0.263419	1006
6	rs6926880	A	G	0.389662	1006
6	rs6927300	G	A	0.980119	1006
6	rs9342329	A	G	0.264414	1006
6	rs332960	G	C	0.937376	1006
6	rs17653732	T	C	0.0914513	1006
6	rs2261248	T	C	0.937376	1006
6	rs2261247	T	C	0.937376	1006
6	rs12665626	C	A	0.282306	1006
6	rs73521311	G	A	0.0248509	1006
6	rs146363410	G	A	0.0626243	1006
6	rs7766895	T	G	0.389662	1006
6	rs12206006	A	C	0.317097	1006
6	rs17653790	G	T	0.0149105	1006
6	rs332957	T	G	0.968191	1006
6	rs332956	G	T	0.978131	1006
6	rs142222262	C	T	0.0308151	1006
6	rs117431537	C	T	0.0188867	1006
6	rs112897135	C	G	0.0109344	1006
6	rs7762219	A	G	0.980119	1006
6	rs10944604	G	C	0.937376	1006
6	rs2153766	A	G	0.980119	1006
6	rs13199202	T	G	0.263419	1006
6	rs9345259	T	C	0.980119	1006
6	rs6905761	G	A	0.937376	1006
6	rs113548610	T	C	0.0109344	1006
6	rs117679067	A	T	0.00894632	1006
6	rs1459811	C	T	0.937376	1006
6	rs2199221	T	A	0.937376	1006
6	rs9345260	G	A	0.980119	1006
6	rs10944605	G	A	0.131213	1006
6	rs145643621	C	G	0.0308151	1006
6	rs149218311	C	T	0.0308151	1006
6	rs9342331	T	A	0.937376	1006
6	rs184523070	T	A	0.0149105	1006
6	rs9345261	C	T	0.937376	1006
6	rs9351326	C	A	0.978131	1006
6	rs111841088	T	G	0.980119	1006
6	rs6924075	C	T	0.980119	1006
6	rs62418842	G	A	0.284294	1006
6	rs6930177	G	A	0.937376	1006
6	rs145899422	G	A	0.0328032	1006
6	rs9362993	G	T	0.980119	1006
6	rs9362994	G	A	0.937376	1006
6	rs13212723	G	A	0.220676	1006
6	rs144295327	C	G	0.0308151	1006
6	rs9362995	A	C	0.220676	1006
6	rs2199220	C	A	0.937376	1006
6	rs9345264	A	G	0.980119	1006
6	rs4706421	A	G	0.978131	1006
6	rs6937801	G	A	0.0705765	1006
6	rs148813479	G	A	0.027833	1006
6	rs4707755	C	A	0.220676	1006
6	rs138645643	G	A	0.0308151	1006
6	rs117703677	A	G	0.0725646	1006
6	rs964287	C	T	0.980119	1006
6	rs2020324	C	T	0.980119	1006
6	rs6927935	T	C	0.937376	1006
6	rs6928136	T	C	0.937376	1006
6	rs1380489	A	G	0.980119	1006
6	rs75045776	C	G	0.0308151	1006
6	rs13203066	A	C	0.237575	1006
6	rs6918777	G	T	0.44831	1006
6	rs62418843	G	C	0.306163	1006
6	rs12175910	T	C	0.176938	1006
6	rs9353937	A	T	0.407555	1006
6	rs12527921	G	A	0.228628	1006
6	rs61044822	T	C	0.0467197	1006
6	rs7739761	T	A	0.404573	1006
6	rs7757982	C	T	0.164016	1006
6	rs7758146	C	T	0.404573	1006
6	rs12523871	T	C	0.404573	1006
6	rs72928716	T	G	0.0139165	1006
6	rs10944606	T	G	0.404573	1006
6	rs74860560	A	G	0.0487078	1006
6	rs6913450	T	C	0.940358	1006
6	rs1418168	G	A	0.403579	1006
6	rs77959815	T	C	0.0467197	1006
6	rs9345265	T	C	0.393638	1006
6	rs111691306	T	A	0.0238569	1006
6	rs112731687	A	T	0.0238569	1006
6	rs1459810	T	C	0.163022	1006
6	rs1459809	A	C	0.403579	1006
6	rs62418845	A	G	0.0536779	1006
6	rs1342005	C	T	0.884692	1006
6	rs72928719	T	C	0.228628	1006
6	rs72928721	T	C	0.00894632	1006
6	rs72928722	A	C	0.00894632	1006
6	rs73521366	A	C	0.0238569	1006
6	rs111252572	G	A	0.102386	1006
6	rs2125780	T	G	0.404573	1006
6	rs13192490	A	G	0.0576541	1006
6	rs9359989	T	C	0.403579	1006
6	rs7740931	A	T	0.323062	1006
6	rs1599185	C	T	0.450298	1006
6	rs1599184	T	G	0.93837	1006
6	rs117878039	C	T	0.0506958	1006
6	rs9345267	C	T	0.93837	1006
6	rs75985815	C	G	0.0238569	1006
6	rs12661085	A	C	0.266402	1006
6	rs2211357	C	A	0.749503	1006
6	rs72928727	T	C	0.0954274	1006
6	rs111631648	A	G	0.0208748	1006
6	rs75780449	G	A	0.0536779	1006
6	rs1841253	T	C	0.0347913	1006
6	rs72928728	A	G	0.215706	1006
6	rs59307495	T	G	0.215706	1006
6	rs10806461	A	G	0.304175	1006
6	rs77955918	G	C	0.0188867	1006
6	rs10944608	A	G	0.304175	1006
6	rs9452078	T	A	0.0417495	1006
6	rs191448458	C	T	0.0159046	1006
6	rs7755156	C	T	0.425447	1006
6	rs117969642	T	G	0.0447316	1006
6	rs72928732	G	A	0.0248509	1006
6	rs7766756	C	G	0.214712	1006
6	rs77010243	A	T	0.0526839	1006
6	rs113781742	A	G	0.0119284	1006
6	rs76855378	C	T	0.0178926	1006
6	rs112841159	C	T	0.0516899	1006
6	rs6937258	C	T	0.205765	1006
6	rs9342333	C	T	0.304175	1006
6	rs116885807	T	C	0.0188867	1006
6	rs113362878	C	T	0.0417495	1006
6	rs2325461	T	A	0.793241	1006
6	rs71558432	T	G	0.100398	1006
6	rs117318609	G	A	0.0536779	1006
6	rs12189859	C	T	0.159046	1006
6	rs6923871	T	C	0.426441	1006
6	rs72928734	T	A	0.0964215	1006
6	rs72928738	C	T	0.0964215	1006
6	rs12528064	A	C	0.215706	1006
6	rs1342007	C	T	0.793241	1006
6	rs117704920	C	G	0.0178926	1006
6	rs6904002	T	C	0.215706	1006
6	rs62418859	C	G	0.0626243	1006
6	rs72928746	T	C	0.215706	1006
6	rs62420860	A	G	0.215706	1006
6	rs117894472	C	A	0.0576541	1006
6	rs1824422	G	A	0.269384	1006
6	rs1341994	C	T	0.0417495	1006
6	rs17595511	C	A	0.0974155	1006
6	rs1341995	A	T	0.0417495	1006
6	rs9342334	A	G	0.304175	1006
6	rs77235303	T	C	0.0626243	1006
6	rs62420861	C	A	0.0616302	1006
6	rs74523776	T	C	0.00894632	1006
6	rs77960938	C	G	0.0646123	1006
6	rs9345268	C	T	0.292247	1006
6	rs17654546	G	A	0.0964215	1006
6	rs1380491	A	G	0.0964215	1006
6	rs144775695	G	C	0.0178926	1006
6	rs17654701	C	T	0.0228628	1006
6	rs73516286	A	C	0.0407555	1006
6	rs2045591	G	A	0.205765	1006
6	rs191458676	C	T	0.0178926	1006
6	rs7773729	T	C	0.792247	1006
6	rs9345269	A	G	0.305169	1006
6	rs77158370	T	C	0.0536779	1006
6	rs72928754	T	C	0.0964215	1006
6	rs6939249	G	A	0.214712	1006
6	rs148322056	G	C	0.00894632	1006
6	rs11965606	G	A	0.214712	1006
6	rs6903288	C	T	0.305169	1006
6	rs78529134	G	A	0.0536779	1006
6	rs117000821	T	C	0.0188867	1006
6	rs9359990	C	T	0.304175	1006
6	rs62420862	A	G	0.0626243	1006
6	rs57258531	G	C	0.148111	1006
6	rs140413692	A	G	0.0208748	1006
6	rs75762447	T	C	0.0536779	1006
6	rs7757624	C	T	0.303181	1006
6	rs62420863	T	C	0.0626243	1006
6	rs17654809	G	A	0.0964215	1006
6	rs12528802	C	T	0.214712	1006
6	rs9345270	A	T	0.793241	1006
6	rs148374690	G	A	0.027833	1006
6	rs9452095	T	C	0.793241	1006
6	rs77385986	G	A	0.0536779	1006
6	rs62420864	C	T	0.0626243	1006
6	rs62420865	T	C	0.0626243	1006
6	rs117290935	T	C	0.0139165	1006
6	rs76185920	C	T	0.0516899	1006
6	rs116844362	G	A	0.0218688	1006
6	rs9445016	C	T	0.0387674	1006
6	rs112590871	G	C	0.0536779	1006
6	rs2169100	G	A	0.730616	1006
6	rs12193201	T	G	0.305169	1006
6	rs74899983	T	C	0.0218688	1006
6	rs13195141	G	T	0.153082	1006
6	rs6905474	C	T	0.425447	1006
6	rs1380490	G	C	0.794235	1006
6	rs72928760	G	A	0.0974155	1006
6	rs72928761	C	T	0.0974155	1006
6	rs332491	A	G	0.983101	1006
6	rs1824423	G	A	0.340954	1006
6	rs12206260	A	G	0.207753	1006
6	rs34727914	T	C	0.0367793	1006
6	rs73754359	G	A	0.027833	1006
6	rs117683676	C	A	0.0159046	1006
6	rs2496107	G	A	0.0188867	1006
6	rs13211465	G	A	0.336978	1006
6	rs13215170	C	T	0.277336	1006
6	rs113211784	G	A	0.183897	1006
6	rs2496110	C	T	0.0198807	1006
6	rs73754360	T	G	0.028827	1006
6	rs80042003	A	G	0.0168986	1006
6	rs150168131	G	A	0.0168986	1006
6	rs141763434	C	A	0.0218688	1006
6	rs332501	A	G	0.772366	1006
6	rs12207015	T	C	0.0397614	1006
6	rs332500	G	A	0.772366	1006
6	rs56148073	C	T	0.210736	1006
6	rs143167392	G	A	0.182903	1006
6	rs10944609	G	A	0.22167	1006
6	rs231330	A	G	0.772366	1006
6	rs112484315	C	G	0.210736	1006
6	rs76625617	A	G	0.112326	1006
6	rs6908465	C	T	0.210736	1006
6	rs9452103	G	A	0.336978	1006
6	rs332505	A	T	0.772366	1006
6	rs332504	G	A	0.982107	1006
6	rs4706423	T	C	0.202783	1006
6	rs332503	C	T	0.772366	1006
6	rs148637335	T	C	0.027833	1006
6	rs75451398	T	G	0.0487078	1006
6	rs75414280	T	G	0.0218688	1006
6	rs332502	A	G	0.785288	1006
6	rs142033590	C	T	0.0129225	1006
6	rs332499	A	G	0.0188867	1006
6	rs12210700	C	G	0.202783	1006
6	rs332498	T	C	0.789264	1006
6	rs118050088	T	G	0.0129225	1006
6	rs72928771	C	T	0.0576541	1006
6	rs142226724	T	C	0.0129225	1006
6	rs12199478	A	G	0.336978	1006
6	rs79587069	C	G	0.0258449	1006
6	rs71558437	A	C	0.0188867	1006
6	rs77908562	T	G	0.0447316	1006
6	rs1563798	G	T	0.337972	1006
6	rs332496	C	A	0.7833	1006
6	rs145644127	A	G	0.0168986	1006
6	rs72928777	T	C	0.0477137	1006
6	rs111703046	T	G	0.0129225	1006
6	rs10944610	G	A	0.223658	1006
6	rs332492	G	A	0.785288	1006
6	rs332493	A	G	0.785288	1006
6	rs74735994	T	C	0.028827	1006
6	rs76439562	C	A	0.0298211	1006
6	rs6933723	T	C	0.202783	1006
6	rs332494	C	T	0.785288	1006
6	rs2492343	A	G	0.785288	1006
6	rs56263914	G	A	0.0178926	1006
6	rs1515804	G	A	0.7833	1006
6	rs2674399	A	G	0.785288	1006
6	rs2812133	A	G	0.785288	1006
6	rs143340521	G	A	0.0178926	1006
6	rs10081161	A	G	0.337972	1006
6	rs12211463	T	G	0.202783	1006
6	rs77336667	T	C	0.0159046	1006
6	rs12190941	A	G	0.15507	1006
6	rs73754363	T	C	0.027833	1006
6	rs1515781	T	A	0.341948	1006
6	rs2674356	T	C	0.785288	1006
6	rs2674357	G	C	0.785288	1006
6	rs2037155	T	G	0.197813	1006
6	rs62413996	G	T	0.197813	1006
6	rs17596465	G	C	0.0367793	1006
6	rs2812128	G	C	0.217694	1006
6	rs6454911	T	G	0.275348	1006
6	rs979892	G	A	0.0178926	1006
6	rs1515785	G	A	0.224652	1006
6	rs75302395	A	C	0.0168986	1006
6	rs1850017	T	C	0.223658	1006
6	rs1515786	C	T	0.337972	1006
6	rs1878071	C	A	0.785288	1006
6	rs7766921	C	G	0.223658	1006
6	rs2812127	T	G	0.0178926	1006
6	rs2812126	G	A	0.0178926	1006
6	rs2674358	A	C	0.2167	1006
6	rs2492342	C	G	0.785288	1006
6	rs2492341	G	A	0.0178926	1006
6	rs2496108	G	T	0.980119	1006
6	rs2496109	A	C	0.786282	1006
6	rs2812125	G	T	0.785288	1006
6	rs2068889	T	A	0.335984	1006
6	rs146751363	G	A	0.0168986	1006
6	rs7749942	C	T	0.224652	1006
6	rs73522114	T	C	0.195825	1006
6	rs2812124	T	G	0.0228628	1006
6	rs112030155	C	T	0.0377734	1006
6	rs73522116	C	T	0.159046	1006
6	rs117279464	A	T	0.0218688	1006
6	rs62413997	G	T	0.0248509	1006
6	rs149476787	G	T	0.0755467	1006
6	rs1996267	G	A	0.0328032	1006
6	rs74927039	G	A	0.0765408	1006
6	rs78272815	C	T	0.0755467	1006
6	rs2674382	A	T	0.0636183	1006
6	rs2674381	G	A	0.139165	1006
6	rs36105216	C	T	0.0457256	1006
6	rs9445018	G	A	0.132207	1006
6	rs112471013	A	G	0.0109344	1006
6	rs16870237	C	A	0.150099	1006
6	rs116156826	A	G	0.0755467	1006
6	rs62413998	A	T	0.0168986	1006
6	rs16870241	T	C	0.0755467	1006
6	rs2674380	G	T	0.142147	1006
6	rs2674379	G	A	0.0666004	1006
6	rs2812123	C	T	0.154076	1006
6	rs2674378	T	C	0.150099	1006
6	rs2176145	T	A	0.142147	1006
6	rs2176144	T	C	0.356859	1006
6	rs2138342	C	A	0.142147	1006
6	rs2138341	G	A	0.0755467	1006
6	rs12190936	T	C	0.27336	1006
6	rs2674377	A	G	0.142147	1006
6	rs62413999	A	G	0.0298211	1006
6	rs2325469	C	T	0.132207	1006
6	rs72928792	G	A	0.0347913	1006
6	rs2674376	T	C	0.142147	1006
6	rs2674375	G	A	0.142147	1006
6	rs9452113	G	A	0.202783	1006
6	rs2674374	A	T	0.142147	1006
6	rs9452114	C	A	0.202783	1006
6	rs2674373	A	G	0.142147	1006
6	rs7454934	C	T	0.132207	1006
6	rs2496111	T	C	0.142147	1006
6	rs2812122	A	G	0.142147	1006
6	rs2812121	A	C	0.142147	1006
6	rs2674372	A	G	0.142147	1006
6	rs7453939	T	C	0.132207	1006
6	rs2812120	A	C	0.142147	1006
6	rs117994418	C	T	0.0347913	1006
6	rs2674371	T	C	0.142147	1006
6	rs2674370	C	T	0.142147	1006
6	rs62414000	T	C	0.0258449	1006
6	rs2674369	T	C	0.143141	1006
6	rs72928795	C	T	0.0506958	1006
6	rs2674368	C	T	0.142147	1006
6	rs2674367	G	A	0.0666004	1006
6	rs2674366	G	T	0.56163	1006
6	rs2674365	G	C	0.142147	1006
6	rs2674364	A	G	0.150099	1006
6	rs9362998	G	A	0.132207	1006
6	rs9345273	C	A	0.132207	1006
6	rs2812119	G	A	0.142147	1006
6	rs2674363	A	T	0.144135	1006
6	rs2674362	A	G	0.76839	1006
6	rs2674361	A	G	0.144135	1006
6	rs2674360	C	T	0.158052	1006
6	rs145147161	T	C	0.0755467	1006
6	rs2812118	A	C	0.0685885	1006
6	rs2812117	G	A	0.144135	1006
6	rs2674359	A	G	0.144135	1006
6	rs80202729	A	G	0.0258449	1006
6	rs62414001	A	G	0.0149105	1006
6	rs1515789	G	A	0.202783	1006
6	rs2812116	T	C	0.144135	1006
6	rs2812115	C	A	0.144135	1006
6	rs62414002	C	A	0.0298211	1006
6	rs117415193	T	C	0.0755467	1006
6	rs2492340	C	T	0.156064	1006
6	rs117914545	G	A	0.0377734	1006
6	rs2812114	A	G	0.144135	1006
6	rs2674398	A	G	0.799205	1006
6	rs2674397	C	T	0.156064	1006
6	rs2674396	A	G	0.144135	1006
6	rs2812113	T	C	0.144135	1006
6	rs78868094	T	C	0.0755467	1006
6	rs34097161	C	T	0.202783	1006
6	rs2674395	C	T	0.799205	1006
6	rs2674394	C	A	0.144135	1006
6	rs150062818	G	T	0.0397614	1006
6	rs62414003	C	A	0.27336	1006
6	rs2674393	A	C	0.144135	1006
6	rs12192414	A	G	0.27336	1006
6	rs78450825	G	A	0.0765408	1006
6	rs62414004	A	C	0.0248509	1006
6	rs2674392	C	T	0.0675944	1006
6	rs2674391	G	A	0.145129	1006
6	rs2674390	G	C	0.145129	1006
6	rs2812112	C	A	0.145129	1006
6	rs2812111	C	A	0.145129	1006
6	rs2812110	T	C	0.145129	1006
6	rs2812109	G	A	0.145129	1006
6	rs9445020	A	G	0.136183	1006
6	rs74659377	C	A	0.0129225	1006
6	rs2492339	G	A	0.798211	1006
6	rs2674389	T	C	0.0695825	1006
6	rs2674388	A	G	0.162028	1006
6	rs6911528	T	G	0.0308151	1006
6	rs117258828	G	C	0.0129225	1006
6	rs2674387	C	T	0.145129	1006
6	rs2674386	C	T	0.145129	1006
6	rs117550573	G	A	0.0129225	1006
6	rs79252905	G	A	0.0168986	1006
6	rs9452116	G	T	0.176938	1006
6	rs9353940	T	C	0.137177	1006
6	rs2812107	A	C	0.145129	1006
6	rs2674385	C	A	0.145129	1006
6	rs76587384	G	C	0.0129225	1006
6	rs2812106	G	T	0.145129	1006
6	rs2674384	C	T	0.145129	1006
6	rs9345274	G	A	0.136183	1006
6	rs144821724	C	G	0.0168986	1006
6	rs2492338	G	C	0.145129	1006
6	rs2496112	T	A	0.801193	1006
6	rs2496114	T	C	0.145129	1006
6	rs2496115	C	T	0.159046	1006
6	rs77767468	A	G	0.0258449	1006
6	rs2812105	T	A	0.145129	1006
6	rs13200052	G	C	0.187873	1006
6	rs72930809	A	C	0.0506958	1006
6	rs1473994	C	G	0.352883	1006
6	rs72930874	T	C	0.0178926	1006
6	rs2812104	T	C	0.981113	1006
6	rs2037156	G	A	0.799205	1006
6	rs1913827	A	G	0.145129	1006
6	rs1913826	T	C	0.145129	1006
6	rs16870254	C	T	0.0129225	1006
6	rs17597879	A	G	0.0695825	1006
6	rs13213089	G	A	0.207753	1006
6	rs11962323	T	C	0.353877	1006
6	rs11964555	A	G	0.353877	1006
6	rs11970040	C	A	0.353877	1006
6	rs111407861	C	T	0.0765408	1006
6	rs138139460	A	T	0.0397614	1006
6	rs6917362	T	C	0.351889	1006
6	rs6899693	G	A	0.353877	1006
6	rs16870257	C	G	0.0765408	1006
6	rs16870260	A	G	0.0765408	1006
6	rs6900067	G	A	0.353877	1006
6	rs6899658	A	G	0.353877	1006
6	rs12660126	C	T	0.146123	1006
6	rs9452120	G	C	0.353877	1006
6	rs12661708	T	C	0.146123	1006
6	rs9452121	T	G	0.187873	1006
6	rs9294536	C	A	0.348907	1006
6	rs1515788	C	T	0.632207	1006
6	rs9294537	C	G	0.285288	1006
6	rs1399941	G	T	0.279324	1006
6	rs6902337	T	G	0.285288	1006
6	rs6922609	C	A	0.285288	1006
6	rs62414006	A	G	0.0308151	1006
6	rs6922656	A	C	0.285288	1006
6	rs6922978	C	T	0.285288	1006
6	rs9452123	A	T	0.285288	1006
6	rs9445023	G	T	0.237575	1006
6	rs117168576	G	A	0.0188867	1006
6	rs76082640	A	T	0.0119284	1006
6	rs9294538	G	T	0.214712	1006
6	rs9452124	A	G	0.239563	1006
6	rs9452125	A	G	0.239563	1006
6	rs79950849	T	C	0.0119284	1006
6	rs1515787	G	A	0.321074	1006
6	rs72912820	T	C	0.242545	1006
6	rs117291166	C	T	0.0139165	1006
6	rs13215884	G	C	0.239563	1006
6	rs11964900	A	T	0.321074	1006
6	rs9452126	C	T	0.239563	1006
6	rs73754374	T	C	0.026839	1006
6	rs116880867	G	T	0.0119284	1006
6	rs9452127	T	A	0.239563	1006
6	rs117706411	C	T	0.0119284	1006
6	rs112383551	A	C	0.0248509	1006
6	rs9452128	C	A	0.239563	1006
6	rs9452129	C	A	0.239563	1006
6	rs13205868	T	C	0.239563	1006
6	rs112305454	G	A	0.0248509	1006
6	rs188126701	A	T	0.00994036	1006
6	rs13193833	G	A	0.187873	1006
6	rs13194802	G	C	0.239563	1006
6	rs9452130	A	G	0.239563	1006
6	rs9452131	A	T	0.239563	1006
6	rs9445024	T	C	0.239563	1006
6	rs58145329	T	C	0.026839	1006
6	rs13197967	A	T	0.212724	1006
6	rs62414007	G	C	0.0457256	1006
6	rs13214640	T	G	0.239563	1006
6	rs13214784	T	C	0.239563	1006
6	rs13198769	C	T	0.239563	1006
6	rs9345275	G	A	0.797217	1006
6	rs13218286	T	C	0.239563	1006
6	rs13202541	G	A	0.212724	1006
6	rs13203186	C	T	0.238569	1006
6	rs13206427	C	A	0.238569	1006
6	rs139952102	T	A	0.0467197	1006
6	rs9452133	A	G	0.238569	1006
6	rs77875994	T	C	0.0129225	1006
6	rs12198678	C	A	0.559642	1006
6	rs16870280	C	T	0.0109344	1006
6	rs76991092	A	G	0.0129225	1006
6	rs12199022	G	A	0.0795229	1006
6	rs7764559	A	C	0.238569	1006
6	rs1515799	G	A	0.16004	1006
6	rs59686176	A	G	0.0248509	1006
6	rs4706424	A	G	0.0447316	1006
6	rs9452134	T	C	0.225646	1006
6	rs9445025	T	C	0.238569	1006
6	rs9452135	T	C	0.238569	1006
6	rs76059336	G	T	0.0129225	1006
6	rs17736308	T	C	0.321074	1006
6	rs148386043	A	G	0.0129225	1006
6	rs4426973	T	C	0.797217	1006
6	rs150890656	G	A	0.0228628	1006
6	rs9452136	T	C	0.238569	1006
6	rs80179348	A	T	0.0109344	1006
6	rs9445026	A	C	0.187873	1006
6	rs116685762	C	T	0.0129225	1006
6	rs9452137	C	G	0.238569	1006
6	rs9452138	T	C	0.238569	1006
6	rs149735795	C	T	0.0149105	1006
6	rs16870295	A	G	0.0506958	1006
6	rs16870296	T	C	0.055666	1006
6	rs78147259	G	A	0.0487078	1006
6	rs16870298	A	G	0.0109344	1006
6	rs77953998	T	G	0.0487078	1006
6	rs79073060	A	G	0.0487078	1006
6	rs9353942	C	T	0.159046	1006
6	rs77700903	C	T	0.0487078	1006
6	rs75612164	A	G	0.0487078	1006
6	rs12211313	A	G	0.159046	1006
6	rs6926613	C	A	0.0487078	1006
6	rs6926828	C	T	0.0129225	1006
6	rs111824441	G	A	0.0248509	1006
6	rs12198355	G	A	0.321074	1006
6	rs6907534	T	C	0.0129225	1006
6	rs62414008	G	A	0.0328032	1006
6	rs77805549	T	G	0.0487078	1006
6	rs58280006	G	A	0.0477137	1006
6	rs9452140	G	T	0.190855	1006
6	rs9452141	A	G	0.190855	1006
6	rs6913263	T	C	0.56163	1006
6	rs57350905	C	T	0.0477137	1006
6	rs61254548	T	C	0.0238569	1006
6	rs117140531	G	A	0.0188867	1006
6	rs72912851	C	A	0.0328032	1006
6	rs112044903	T	A	0.0238569	1006
6	rs60944065	T	A	0.0238569	1006
6	rs13218366	C	T	0.188867	1006
6	rs75914122	A	G	0.0188867	1006
6	rs1399946	T	C	0.0586481	1006
6	rs1829011	A	G	0.0397614	1006
6	rs1829012	T	C	0.572565	1006
6	rs1829013	A	G	0.564612	1006
6	rs12202173	C	G	0.348907	1006
6	rs10455537	T	C	0.218688	1006
6	rs10455538	G	A	0.218688	1006
6	rs10455539	C	T	0.218688	1006
6	rs10944614	C	T	0.534791	1006
6	rs10944615	T	A	0.534791	1006
6	rs62414037	T	G	0.026839	1006
6	rs67355862	C	T	0.218688	1006
6	rs9351328	G	A	0.218688	1006
6	rs9359993	C	T	0.219682	1006
6	rs111576954	C	T	0.17992	1006
6	rs149281462	G	A	0.0188867	1006
6	rs144420902	C	T	0.0357853	1006
6	rs6908130	C	T	0.316103	1006
6	rs6930855	T	C	0.0129225	1006
6	rs6908967	G	A	0.218688	1006
6	rs6909017	G	A	0.218688	1006
6	rs6454912	C	T	0.534791	1006
6	rs1606921	G	A	0.218688	1006
6	rs1850018	G	A	0.218688	1006
6	rs6914770	G	T	0.534791	1006
6	rs6914627	A	G	0.534791	1006
6	rs6937715	T	G	0.795229	1006
6	rs6915140	G	A	0.795229	1006
6	rs6915278	G	A	0.533797	1006
6	rs72912865	C	T	0.316103	1006
6	rs111535535	C	A	0.17992	1006
6	rs72912869	G	T	0.316103	1006
6	rs72912870	C	T	0.316103	1006
6	rs577115368	T	C	0.00596421	1006
6	rs9345276	C	T	0.534791	1006
6	rs28824593	A	T	0.316103	1006
6	rs146628887	G	A	0.345924	1006
6	rs9363001	G	A	0.218688	1006
6	rs6917241	T	C	0.316103	1006
6	rs58900232	A	G	0.0188867	1006
6	rs9345277	T	C	0.218688	1006
6	rs6937896	C	T	0.795229	1006
6	rs114150606	T	C	0.0129225	1006
6	rs112120457	A	G	0.17992	1006
6	rs62414038	T	C	0.026839	1006
6	rs10455540	C	T	0.242545	1006
6	rs6901255	G	T	0.218688	1006
6	rs6901141	C	T	0.316103	1006
6	rs6928593	T	A	0.218688	1006
6	rs1399947	G	A	0.0616302	1006
6	rs4634419	A	G	0.0616302	1006
6	rs9351330	T	C	0.219682	1006
6	rs143904141	G	A	0.0119284	1006
6	rs9353943	A	G	0.218688	1006
6	rs12192037	A	C	0.316103	1006
6	rs55681471	A	T	0.316103	1006
6	rs9452143	A	C	0.241551	1006
6	rs78144477	T	C	0.0198807	1006
6	rs55925703	C	T	0.316103	1006
6	rs56224735	T	G	0.316103	1006
6	rs62414039	G	A	0.026839	1006
6	rs1515802	A	T	0.316103	1006
6	rs12193930	A	G	0.316103	1006
6	rs62414040	A	G	0.0328032	1006
6	rs7775322	T	A	0.218688	1006
6	rs6919358	G	A	0.316103	1006
6	rs7760258	A	G	0.218688	1006
6	rs7382779	G	T	0.217694	1006
6	rs4706426	A	G	0.218688	1006
6	rs9445029	G	A	0.0616302	1006
6	rs76797688	T	C	0.0188867	1006
6	rs1515803	T	G	0.535785	1006
6	rs9351331	C	T	0.218688	1006
6	rs9345279	G	T	0.149105	1006
6	rs9345280	A	T	0.218688	1006
6	rs6936745	C	T	0.0526839	1006
6	rs6936761	A	G	0.554672	1006
6	rs76411028	C	A	0.0188867	1006
6	rs9351332	C	T	0.217694	1006
6	rs9345281	T	C	0.217694	1006
6	rs6899829	A	G	0.318091	1006
6	rs6900163	A	G	0.319085	1006
6	rs868805	A	G	0.217694	1006
6	rs868806	G	A	0.218688	1006
6	rs868807	T	C	0.536779	1006
6	rs77786393	G	A	0.0188867	1006
6	rs78305296	G	T	0.0188867	1006
6	rs9452144	G	A	0.240557	1006
6	rs74578118	A	G	0.0129225	1006
6	rs181547113	G	A	0.0109344	1006
6	rs115248953	C	T	0.0129225	1006
6	rs2325464	A	C	0.217694	1006
6	rs2325465	T	C	0.217694	1006
6	rs1515795	C	T	0.217694	1006
6	rs1515797	C	T	0.217694	1006
6	rs9353944	T	C	0.217694	1006
6	rs77578804	G	A	0.0129225	1006
6	rs12212390	C	T	0.318091	1006
6	rs952179	T	A	0.318091	1006
6	rs112672504	A	G	0.0109344	1006
6	rs951554	C	A	0.217694	1006
6	rs951555	C	A	0.535785	1006
6	rs951556	C	A	0.535785	1006
6	rs6935730	G	T	0.535785	1006
6	rs12661096	T	C	0.0258449	1006
6	rs1399945	A	T	0.535785	1006
6	rs1399944	A	G	0.217694	1006
6	rs1399942	T	C	0.217694	1006
6	rs2037157	G	A	0.535785	1006
6	rs79429805	G	T	0.0735586	1006
6	rs10944617	A	T	0.318091	1006
6	rs6454913	A	G	0.795229	1006
6	rs80151566	T	C	0.0188867	1006
6	rs10944618	T	C	0.217694	1006
6	rs79604970	A	T	0.178926	1006
6	rs1515794	C	T	0.166004	1006
6	rs1515793	A	T	0.484095	1006
6	rs12199848	T	C	0.318091	1006
6	rs12206164	A	G	0.318091	1006
6	rs75959696	C	T	0.0129225	1006
6	rs6909411	A	C	0.240557	1006
6	rs6909753	C	T	0.260437	1006
6	rs1515792	C	G	0.535785	1006
6	rs80135979	T	C	0.0188867	1006
6	rs4235854	C	A	0.217694	1006
6	rs6911118	G	C	0.497018	1006
6	rs77713398	A	G	0.178926	1006
6	rs9345283	G	A	0.202783	1006
6	rs141829791	C	G	0.0168986	1006
6	rs9353945	T	C	0.714712	1006
6	rs147496483	C	T	0.0109344	1006
6	rs12195172	C	T	0.496024	1006
6	rs149474423	T	C	0.0168986	1006
6	rs1554156	T	C	0.714712	1006
6	rs72914939	C	G	0.185885	1006
6	rs1554155	A	G	0.714712	1006
6	rs117874193	T	G	0.0168986	1006
6	rs13207002	C	T	0.0934394	1006
6	rs12210304	A	G	0.714712	1006
6	rs77211289	T	C	0.0129225	1006
6	rs12196902	C	A	0.714712	1006
6	rs1319822	A	C	0.714712	1006
6	rs12210424	A	G	0.497018	1006
6	rs77954818	C	T	0.0188867	1006
6	rs1399951	T	G	0.218688	1006
6	rs1399950	C	T	0.217694	1006
6	rs1399949	G	A	0.714712	1006
6	rs1399948	G	A	0.714712	1006
6	rs11964346	G	T	0.497018	1006
6	rs1913828	T	C	0.714712	1006
6	rs16870329	T	C	0.0516899	1006
6	rs9353946	G	C	0.714712	1006
6	rs62416170	G	T	0.0616302	1006
6	rs10944619	T	C	0.497018	1006
6	rs9359995	A	G	0.795229	1006
6	rs1040155	C	T	0.714712	1006
6	rs11961936	C	A	0.318091	1006
6	rs72914953	C	T	0.498012	1006
6	rs1399952	G	A	0.0616302	1006
6	rs2325466	T	C	0.795229	1006
6	rs1606923	T	C	0.715706	1006
6	rs1606922	A	G	0.713718	1006
6	rs12194385	G	T	0.318091	1006
6	rs12194281	C	T	0.714712	1006
6	rs12194329	C	A	0.714712	1006
6	rs12201409	T	G	0.497018	1006
6	rs1018309	C	A	0.497018	1006
6	rs1018308	T	C	0.497018	1006
6	rs1546614	G	A	0.714712	1006
6	rs117177528	A	G	0.028827	1006
6	rs1546613	T	G	0.714712	1006
6	rs4298308	A	G	0.217694	1006
6	rs4269341	C	T	0.714712	1006
6	rs144740086	T	C	0.0119284	1006
6	rs4599596	T	C	0.714712	1006
6	rs9345285	C	T	0.714712	1006
6	rs11968306	A	G	0.497018	1006
6	rs9452146	A	T	0.0636183	1006
6	rs9345286	G	T	0.757455	1006
6	rs4707760	A	G	0.393638	1006
6	rs9294541	G	A	0.757455	1006
6	rs1515801	C	T	0.757455	1006
6	rs2875639	A	G	0.301193	1006
6	rs1515800	G	A	0.757455	1006
6	rs2325467	C	G	0.757455	1006
6	rs2875640	C	T	0.757455	1006
6	rs2325468	A	T	0.757455	1006
6	rs6932111	C	T	0.757455	1006
6	rs7767505	A	G	0.753479	1006
6	rs7767912	G	C	0.757455	1006
6	rs7767962	C	G	0.755467	1006
6	rs185185011	A	G	0.0129225	1006
6	rs7768441	C	G	0.755467	1006
6	rs9342338	T	C	0.755467	1006
6	rs9353947	G	A	0.755467	1006
6	rs9351333	C	G	0.755467	1006
6	rs78744928	G	A	0.0109344	1006
6	rs62416171	G	A	0.0487078	1006
6	rs9294542	T	G	0.755467	1006
6	rs9294543	G	T	0.392644	1006
6	rs9294544	G	A	0.755467	1006
6	rs9294546	A	G	0.755467	1006
6	rs9294547	T	C	0.755467	1006
6	rs9294548	G	A	0.755467	1006
6	rs9294549	T	C	0.753479	1006
6	rs4363006	A	T	0.755467	1006
6	rs4560613	C	T	0.755467	1006
6	rs141694376	C	T	0.0188867	1006
6	rs4509090	C	T	0.755467	1006
6	rs4288173	G	A	0.755467	1006
6	rs2138338	A	G	0.755467	1006
6	rs1829010	T	C	0.754473	1006
6	rs113109178	A	G	0.17992	1006
6	rs117545193	A	C	0.0188867	1006
6	rs2138339	T	C	0.754473	1006
6	rs62416190	T	C	0.0735586	1006
6	rs9363005	T	C	0.22664	1006
6	rs9353948	A	G	0.227634	1006
6	rs9445032	T	C	0.367793	1006
6	rs1850016	C	A	0.33002	1006
6	rs9363006	C	T	0.464215	1006
6	rs9353949	C	G	0.477137	1006
6	rs9363007	G	A	0.478131	1006
6	rs17686649	C	T	0.223658	1006
6	rs9345288	A	G	0.498012	1006
6	rs9359996	C	T	0.689861	1006
6	rs9353950	T	C	0.498012	1006
6	rs16870350	G	A	0.0149105	1006
6	rs73523873	C	T	0.191849	1006
6	rs9353951	C	A	0.689861	1006
6	rs17686747	G	A	0.191849	1006
6	rs1515782	G	A	0.770378	1006
6	rs59972925	T	C	0.0178926	1006
6	rs17686790	A	C	0.191849	1006
6	rs981156	C	T	0.737575	1006
6	rs9445033	A	T	0.688867	1006
6	rs9452147	A	G	0.482107	1006
6	rs73523885	T	C	0.191849	1006
6	rs9351334	T	C	0.497018	1006
6	rs140230009	C	T	0.0944334	1006
6	rs9359998	A	C	0.497018	1006
6	rs9351335	G	A	0.497018	1006
6	rs73758316	C	A	0.0178926	1006
6	rs10806463	T	A	0.126243	1006
6	rs10455542	C	T	0.688867	1006
6	rs10455543	T	C	0.482107	1006
6	rs10455544	A	G	0.497018	1006
6	rs1515783	G	A	0.497018	1006
6	rs1515784	G	A	0.497018	1006
6	rs17738088	C	A	0.191849	1006
6	rs10944620	C	T	0.497018	1006
6	rs10944621	T	C	0.497018	1006
6	rs9294550	T	C	0.497018	1006
6	rs56131153	G	A	0.192843	1006
6	rs10485365	T	A	0.191849	1006
6	rs9363008	C	T	0.484095	1006
6	rs76453189	A	G	0.0308151	1006
6	rs9345289	A	G	0.688867	1006
6	rs4707761	C	T	0.497018	1006
6	rs4707762	C	T	0.484095	1006
6	rs874423	C	T	0.688867	1006
6	rs9345290	C	T	0.484095	1006
6	rs60938011	C	T	0.0129225	1006
6	rs1810303	C	T	0.191849	1006
6	rs76282783	C	A	0.0417495	1006
6	rs9345291	C	T	0.497018	1006
6	rs16870356	C	T	0.0178926	1006
6	rs9353952	T	A	0.688867	1006
6	rs17526893	C	G	0.191849	1006
6	rs17526948	T	G	0.191849	1006
6	rs1515790	T	A	0.498012	1006
6	rs10485366	T	A	0.128231	1006
6	rs9445034	G	A	0.498012	1006
```
