## Supplementary material for "Characterization of shared and ancestry-specific signals driving complex traits using multi-ancestry fine-mapping": s1_ref.bim

```
6	rs13201078	0	92578108	G	C
6	rs6914317	0	92578323	C	T
6	rs6899509	0	92578832	T	G
6	rs12524257	0	92580056	G	A
6	rs6454884	0	92582448	G	T
6	rs6920127	0	92582660	C	T
6	rs79290913	0	92582973	T	A
6	rs4707700	0	92583178	G	A
6	rs12205220	0	92583818	T	A
6	rs7766876	0	92584086	G	A
6	rs78928946	0	92584200	C	G
6	rs7766782	0	92584221	C	A
6	rs4707701	0	92584877	T	C
6	rs4707702	0	92585109	G	A
6	rs4707703	0	92585210	C	T
6	rs9345184	0	92585537	A	G
6	rs9353870	0	92585948	A	C
6	rs117428619	0	92586000	C	A
6	rs6901571	0	92586742	A	G
6	rs6929093	0	92587006	T	G
6	rs6929276	0	92587093	T	G
6	rs4145211	0	92587370	C	T
6	rs112157193	0	92587635	A	G
6	rs1032632	0	92588241	G	A
6	rs1032631	0	92588333	A	G
6	rs1498246	0	92588543	T	A
6	rs117222587	0	92589105	T	C
6	rs76266576	0	92589179	T	A
6	rs77316070	0	92589278	G	A
6	rs17558788	0	92589316	C	T
6	rs80265249	0	92589469	T	G
6	rs79880300	0	92589731	A	T
6	rs9359960	0	92589873	A	T
6	rs4318847	0	92590109	A	G
6	rs9345185	0	92590637	T	C
6	rs9342303	0	92590647	C	A
6	rs117771067	0	92590924	C	T
6	rs146913678	0	92591647	G	A
6	rs2018019	0	92591904	G	A
6	rs13210308	0	92591941	T	A
6	rs144050017	0	92592179	C	T
6	rs77914787	0	92592386	G	C
6	rs9451850	0	92592437	A	G
6	rs9362921	0	92593021	T	A
6	rs1391500	0	92593313	A	G
6	rs1391501	0	92593515	T	C
6	rs10944558	0	92594847	A	G
6	rs80165497	0	92594852	C	T
6	rs12523920	0	92595066	T	C
6	rs9345186	0	92595284	G	A
6	rs9353871	0	92595344	T	C
6	rs34524284	0	92596170	C	T
6	rs4707704	0	92596344	C	T
6	rs9444918	0	92596627	G	A
6	rs9345187	0	92598369	A	G
6	rs112830944	0	92598747	A	G
6	rs6899854	0	92598818	G	A
6	rs78395571	0	92599475	C	G
6	rs9353872	0	92599727	G	A
6	rs79291330	0	92600101	T	C
6	rs16885053	0	92600540	G	A
6	rs9451851	0	92600614	T	G
6	rs9444920	0	92600947	G	A
6	rs61530509	0	92601437	C	A
6	rs7746039	0	92601636	T	C
6	rs7769492	0	92602542	G	A
6	rs12526472	0	92602785	A	G
6	rs9451852	0	92603229	T	C
6	rs9451853	0	92603412	G	A
6	rs7742254	0	92604703	G	A
6	rs76378537	0	92604758	C	A
6	rs9451854	0	92605714	T	C
6	rs9451855	0	92606067	T	C
6	rs35577352	0	92606180	G	A
6	rs34924049	0	92608041	C	A
6	rs73516496	0	92608391	A	G
6	rs34182416	0	92609769	A	G
6	rs75080752	0	92610508	A	T
6	rs7745992	0	92610764	C	G
6	rs72921113	0	92611113	C	G
6	rs117147607	0	92611242	C	T
6	rs1498258	0	92611525	T	C
6	rs1498259	0	92611795	G	C
6	rs9351292	0	92612461	C	A
6	rs16885061	0	92612745	A	G
6	rs4706402	0	92612975	T	C
6	rs56310448	0	92613279	T	C
6	rs77738891	0	92613549	C	T
6	rs144777446	0	92613796	G	A
6	rs62418465	0	92614115	G	A
6	rs73516500	0	92614361	C	G
6	rs9351293	0	92614485	C	T
6	rs16885062	0	92615191	C	T
6	rs1391502	0	92615457	A	C
6	rs2101979	0	92616100	C	T
6	rs9451856	0	92616418	A	G
6	rs1587321	0	92617060	G	A
6	rs1603728	0	92617115	A	G
6	rs12193718	0	92618158	A	G
6	rs79447891	0	92618654	T	A
6	rs2325411	0	92619872	C	T
6	rs4588661	0	92620353	C	A
6	rs991879	0	92620551	C	A
6	rs991880	0	92620641	G	T
6	rs991881	0	92620795	C	T
6	rs16885076	0	92620913	A	G
6	rs2088495	0	92621160	C	T
6	rs118006910	0	92621232	A	G
6	rs143263519	0	92621515	G	A
6	rs7758545	0	92621557	T	C
6	rs7738337	0	92621714	C	A
6	rs16885081	0	92622649	A	G
6	rs6933355	0	92623049	T	C
6	rs78975005	0	92623335	C	A
6	rs994749	0	92624665	A	G
6	rs1010643	0	92624837	A	T
6	rs1010642	0	92624964	C	G
6	rs1010641	0	92625305	G	C
6	rs9342305	0	92626107	A	G
6	rs4707708	0	92626343	C	G
6	rs4707709	0	92626431	T	C
6	rs76567979	0	92626620	T	C
6	rs78500347	0	92626621	G	A
6	rs73754240	0	92626751	T	G
6	rs17639833	0	92626806	T	A
6	rs9345190	0	92627046	C	T
6	rs1391506	0	92627546	A	G
6	rs1391505	0	92627621	C	T
6	rs1498260	0	92627946	G	T
6	rs73754241	0	92628402	A	G
6	rs9342306	0	92628931	T	C
6	rs77132754	0	92628982	G	A
6	rs2325412	0	92629355	C	T
6	rs9353873	0	92630669	C	T
6	rs58706060	0	92630735	G	T
6	rs4310024	0	92630841	G	A
6	rs2047423	0	92630853	A	G
6	rs74648379	0	92631639	G	T
6	rs73522722	0	92632231	C	T
6	rs4305696	0	92632591	A	T
6	rs75358619	0	92633051	G	A
6	rs79996534	0	92633083	T	C
6	rs74998120	0	92633266	G	A
6	rs1498263	0	92634158	A	G
6	rs1498262	0	92634258	C	T
6	rs9353874	0	92634693	C	A
6	rs73754243	0	92635596	C	T
6	rs73754244	0	92635865	G	A
6	rs77529766	0	92636241	C	T
6	rs111325056	0	92636657	A	G
6	rs1566218	0	92636804	T	C
6	rs9294516	0	92636994	C	T
6	rs12196342	0	92637289	C	A
6	rs12664872	0	92638783	A	G
6	rs9362923	0	92638995	C	T
6	rs9362924	0	92639072	A	G
6	rs62418484	0	92639443	T	C
6	rs2173365	0	92639580	C	A
6	rs73522733	0	92640753	A	C
6	rs77039634	0	92641176	A	G
6	rs9345191	0	92641182	A	G
6	rs11757108	0	92641324	A	G
6	rs1995145	0	92641939	T	C
6	rs78306023	0	92642188	A	G
6	rs9359961	0	92642969	A	G
6	rs9342307	0	92643232	C	T
6	rs73522742	0	92643417	T	C
6	rs76433896	0	92643627	A	G
6	rs1498257	0	92644059	A	G
6	rs1498256	0	92644598	A	G
6	rs1498255	0	92644612	C	G
6	rs58185772	0	92644806	A	G
6	rs9362925	0	92645076	C	T
6	rs9351294	0	92645170	A	G
6	rs1498254	0	92645346	G	A
6	rs1532499	0	92645552	A	T
6	rs76970341	0	92646322	T	C
6	rs9294517	0	92646964	T	A
6	rs9294518	0	92647023	A	G
6	rs2030055	0	92647085	C	T
6	rs2030054	0	92647269	G	A
6	rs2325410	0	92648832	T	C
6	rs2325409	0	92648903	T	A
6	rs12664226	0	92649191	C	T
6	rs192716644	0	92649585	T	C
6	rs1498253	0	92649851	A	C
6	rs1498252	0	92650235	T	G
6	rs2201837	0	92650924	C	A
6	rs113208616	0	92650949	G	A
6	rs4707710	0	92651015	C	G
6	rs4707711	0	92651367	G	A
6	rs113042230	0	92651846	A	G
6	rs12204561	0	92651953	C	T
6	rs9353875	0	92651983	A	G
6	rs117016893	0	92652363	G	C
6	rs62418775	0	92653134	C	T
6	rs117736983	0	92654127	C	T
6	rs9451862	0	92654395	C	T
6	rs9444923	0	92654483	G	A
6	rs9345192	0	92654534	A	G
6	rs4419651	0	92655184	C	A
6	rs117361053	0	92656547	G	A
6	rs9451864	0	92657740	A	G
6	rs11759625	0	92657803	G	T
6	rs9451866	0	92659027	A	G
6	rs148464784	0	92659100	C	T
6	rs72921160	0	92660361	A	G
6	rs4398699	0	92660588	C	T
6	rs4398700	0	92660599	C	T
6	rs111758648	0	92660927	C	T
6	rs9451868	0	92661280	C	A
6	rs9444924	0	92661513	C	T
6	rs9444925	0	92661534	G	A
6	rs9294519	0	92662341	G	A
6	rs12195867	0	92663340	T	C
6	rs9294520	0	92663499	A	G
6	rs11751285	0	92664105	C	A
6	rs9353876	0	92664279	C	T
6	rs9353877	0	92664359	G	A
6	rs9451871	0	92665303	C	T
6	rs143447874	0	92665793	C	T
6	rs75775550	0	92666341	G	T
6	rs142799425	0	92666627	A	G
6	rs4337673	0	92666755	T	C
6	rs34045173	0	92667108	G	A
6	rs9362926	0	92668031	T	C
6	rs111677854	0	92668586	C	G
6	rs7767736	0	92669122	C	T
6	rs12526373	0	92669376	C	T
6	rs12526402	0	92669488	G	A
6	rs79004406	0	92669536	C	T
6	rs4432695	0	92670118	A	G
6	rs12200714	0	92670905	T	C
6	rs12528129	0	92671338	A	G
6	rs12528172	0	92671641	A	C
6	rs79455867	0	92672052	T	C
6	rs72624554	0	92672454	G	C
6	rs9451872	0	92672765	T	C
6	rs34940009	0	92673660	G	T
6	rs60862803	0	92674258	G	A
6	rs62418783	0	92674865	T	C
6	rs1586944	0	92675576	T	C
6	rs2087938	0	92675967	G	T
6	rs6900276	0	92676245	C	T
6	rs138831395	0	92677130	G	A
6	rs1493554	0	92677362	C	T
6	rs143347729	0	92677849	A	G
6	rs6415035	0	92677936	A	T
6	rs6911897	0	92678101	A	G
6	rs6935225	0	92678248	T	A
6	rs1493555	0	92678332	C	T
6	rs9444926	0	92679086	G	T
6	rs1493556	0	92679225	T	C
6	rs4618495	0	92679824	T	C
6	rs4295453	0	92679838	C	T
6	rs9451873	0	92680675	G	A
6	rs9353878	0	92680760	G	C
6	rs147549064	0	92681997	C	G
6	rs376172410	0	92682602	G	A
6	rs146691943	0	92682964	A	G
6	rs9767372	0	92683124	A	G
6	rs141602887	0	92683975	G	C
6	rs6930061	0	92684455	C	T
6	rs4707714	0	92684466	G	A
6	rs6930755	0	92684706	G	A
6	rs6935102	0	92684992	A	C
6	rs9342309	0	92685067	G	A
6	rs4340973	0	92685426	A	G
6	rs77689006	0	92685562	C	G
6	rs116809246	0	92685581	A	G
6	rs9451875	0	92685630	T	A
6	rs1493557	0	92685822	C	A
6	rs72624555	0	92685840	G	A
6	rs78546328	0	92686279	A	G
6	rs35435127	0	92686661	A	G
6	rs1493558	0	92686777	G	A
6	rs13194228	0	92687036	A	G
6	rs13194247	0	92687070	A	G
6	rs61388461	0	92687267	T	C
6	rs72624556	0	92687311	C	T
6	rs138497773	0	92687758	G	C
6	rs2201302	0	92687857	G	A
6	rs72624557	0	92688193	C	T
6	rs72624558	0	92688378	C	T
6	rs9351296	0	92688620	T	C
6	rs2452969	0	92689195	C	A
6	rs77688546	0	92689762	A	C
6	rs1493559	0	92689765	T	A
6	rs1493560	0	92689878	G	A
6	rs10214753	0	92689940	T	C
6	rs78544802	0	92690020	G	T
6	rs2452970	0	92690033	C	T
6	rs72624559	0	92690664	A	G
6	rs72624560	0	92691073	T	C
6	rs145964089	0	92691134	G	A
6	rs2201303	0	92691553	C	A
6	rs62418785	0	92691890	A	G
6	rs9451876	0	92691976	T	C
6	rs116921325	0	92692264	G	A
6	rs72624561	0	92692518	C	G
6	rs72624562	0	92692690	C	T
6	rs1493561	0	92692706	G	A
6	rs1389349	0	92693528	C	T
6	rs9362929	0	92693574	C	G
6	rs35547023	0	92693626	C	A
6	rs143346501	0	92693951	C	T
6	rs72624563	0	92694085	G	A
6	rs2325426	0	92694843	A	G
6	rs1493562	0	92694972	C	G
6	rs12660222	0	92695433	T	C
6	rs149261265	0	92695442	A	G
6	rs76589853	0	92695634	T	A
6	rs11759275	0	92697024	C	T
6	rs13214955	0	92697303	G	A
6	rs34375234	0	92697817	G	A
6	rs145826429	0	92699017	C	T
6	rs13204710	0	92700176	C	T
6	rs2503636	0	92700458	A	G
6	rs9359963	0	92701398	C	A
6	rs7761780	0	92701428	A	T
6	rs9451877	0	92701566	A	G
6	rs34884755	0	92701725	C	T
6	rs9688927	0	92701926	A	T
6	rs62418789	0	92702395	C	T
6	rs112578849	0	92702417	C	T
6	rs7771994	0	92702980	C	G
6	rs72921188	0	92703227	T	C
6	rs11759782	0	92703231	G	A
6	rs2325425	0	92703480	C	A
6	rs78395499	0	92703833	G	A
6	rs72921191	0	92703948	C	A
6	rs13192112	0	92704433	C	T
6	rs75411706	0	92704601	A	G
6	rs7740353	0	92704622	G	A
6	rs35973054	0	92704819	A	G
6	rs72624564	0	92704828	C	T
6	rs2452988	0	92704843	G	C
6	rs72624565	0	92704909	T	C
6	rs13195902	0	92705325	A	G
6	rs2503633	0	92706027	A	G
6	rs72624567	0	92706164	C	T
6	rs140118683	0	92706388	T	C
6	rs4706405	0	92706961	T	A
6	rs7755518	0	92707054	C	T
6	rs113792017	0	92707203	A	G
6	rs7755711	0	92707244	A	C
6	rs72624568	0	92707681	C	T
6	rs34740349	0	92708248	C	T
6	rs34583085	0	92708373	T	G
6	rs62418790	0	92708630	G	A
6	rs2503632	0	92708633	C	T
6	rs2452989	0	92708756	C	T
6	rs2503631	0	92708801	C	T
6	rs72624569	0	92708968	G	A
6	rs72624570	0	92709521	T	C
6	rs72624571	0	92709801	G	A
6	rs12660471	0	92710237	G	A
6	rs12661992	0	92710274	T	A
6	rs12663346	0	92710348	A	T
6	rs9345194	0	92710499	T	C
6	rs62418792	0	92711008	T	C
6	rs72921200	0	92711396	T	C
6	rs74962086	0	92711649	A	G
6	rs2503630	0	92712049	C	T
6	rs12661246	0	92712201	C	T
6	rs72624572	0	92712245	A	T
6	rs12664140	0	92712303	A	G
6	rs12664150	0	92712327	A	G
6	rs34677288	0	92712440	C	T
6	rs79102072	0	92712489	G	A
6	rs12664176	0	92712552	A	C
6	rs12661313	0	92712609	G	A
6	rs113234457	0	92712686	G	A
6	rs72624573	0	92713531	C	A
6	rs7760149	0	92713668	A	C
6	rs72624574	0	92713692	T	A
6	rs72624575	0	92713700	C	G
6	rs77944865	0	92714565	T	A
6	rs77154231	0	92714634	G	C
6	rs2131612	0	92714851	T	C
6	rs72624576	0	92714929	C	T
6	rs72624577	0	92715269	T	C
6	rs13216475	0	92715572	A	G
6	rs72624578	0	92717275	A	T
6	rs2875623	0	92717635	C	T
6	rs62418793	0	92717808	G	A
6	rs142549855	0	92717848	G	A
6	rs74435698	0	92717883	T	C
6	rs117640292	0	92719059	G	A
6	rs116864718	0	92720499	A	T
6	rs75513113	0	92720928	G	A
6	rs13219286	0	92721137	G	T
6	rs2503628	0	92721497	G	A
6	rs118110018	0	92721688	C	T
6	rs3003857	0	92721689	G	A
6	rs78534720	0	92722011	G	A
6	rs11756064	0	92722509	C	T
6	rs11756114	0	92722564	G	A
6	rs6903724	0	92722662	C	G
6	rs62418794	0	92722788	A	G
6	rs59648858	0	92722937	A	G
6	rs2452935	0	92723063	G	T
6	rs2452936	0	92723223	C	G
6	rs2452937	0	92723820	C	A
6	rs2452938	0	92723822	A	G
6	rs2503627	0	92724492	T	C
6	rs6454886	0	92724755	T	A
6	rs139729446	0	92725085	C	T
6	rs78315432	0	92725100	T	A
6	rs139280319	0	92725246	A	C
6	rs4631240	0	92725327	G	A
6	rs36042253	0	92725399	G	A
6	rs2452987	0	92725708	A	G
6	rs12664905	0	92726640	G	C
6	rs2452990	0	92727088	C	A
6	rs2503626	0	92727168	G	C
6	rs6454887	0	92727453	C	T
6	rs7768785	0	92727458	C	G
6	rs12213945	0	92727686	C	T
6	rs141672975	0	92727792	T	C
6	rs1552848	0	92728746	T	C
6	rs1353116	0	92729116	C	T
6	rs6942324	0	92730285	T	G
6	rs2503625	0	92730691	C	T
6	rs35731980	0	92732274	G	C
6	rs1948453	0	92732571	C	A
6	rs9451881	0	92733499	T	C
6	rs7740176	0	92734566	G	A
6	rs11755860	0	92734730	A	G
6	rs13195705	0	92735140	C	T
6	rs12192153	0	92735490	C	G
6	rs2172549	0	92736292	A	T
6	rs2172550	0	92736318	T	G
6	rs7755478	0	92736987	G	A
6	rs75143136	0	92737522	C	T
6	rs2452966	0	92737578	C	T
6	rs6924283	0	92737959	A	G
6	rs62418813	0	92738094	T	C
6	rs12662197	0	92739066	G	A
6	rs3103910	0	92740860	G	A
6	rs117517408	0	92741318	A	G
6	rs7769253	0	92741487	T	G
6	rs2452967	0	92741786	A	G
6	rs34505373	0	92741869	G	T
6	rs1552849	0	92742333	G	T
6	rs1552850	0	92742755	A	C
6	rs113220456	0	92743082	G	A
6	rs61060113	0	92743092	G	A
6	rs2452968	0	92743118	G	A
6	rs2503623	0	92743644	C	T
6	rs2503622	0	92743685	C	G
6	rs7765028	0	92744251	G	C
6	rs2250520	0	92744380	A	C
6	rs78671517	0	92744999	C	T
6	rs2503620	0	92745020	A	T
6	rs4706406	0	92745415	G	A
6	rs77150509	0	92746045	G	A
6	rs62418815	0	92746054	C	A
6	rs2503619	0	92746638	A	G
6	rs13209828	0	92746910	T	C
6	rs9451884	0	92747744	T	C
6	rs148910264	0	92748624	C	T
6	rs12193411	0	92748731	A	T
6	rs12206896	0	92748810	C	G
6	rs10944560	0	92749256	A	G
6	rs61710119	0	92749464	A	T
6	rs73754262	0	92749512	C	A
6	rs1389350	0	92749573	C	T
6	rs9451885	0	92749801	A	G
6	rs7768172	0	92749950	C	G
6	rs7768178	0	92749974	C	G
6	rs2249818	0	92750174	A	G
6	rs2201304	0	92750397	G	T
6	rs2201305	0	92750417	C	T
6	rs12213860	0	92750444	A	G
6	rs2201306	0	92750490	G	A
6	rs9969095	0	92750918	A	T
6	rs2249785	0	92751043	G	A
6	rs73526319	0	92751077	G	T
6	rs4707715	0	92751129	T	C
6	rs4707716	0	92751145	T	C
6	rs2452972	0	92751321	G	T
6	rs2503667	0	92751605	G	C
6	rs2452973	0	92751723	A	T
6	rs9294523	0	92752068	T	C
6	rs117251579	0	92752624	C	T
6	rs2503666	0	92752625	C	T
6	rs2452974	0	92752666	C	T
6	rs10447342	0	92752708	G	A
6	rs2503665	0	92753251	T	G
6	rs1873935	0	92753336	C	T
6	rs1389351	0	92753723	A	T
6	rs2503663	0	92754386	A	T
6	rs1463751	0	92754507	G	A
6	rs2452975	0	92755089	G	T
6	rs10944561	0	92755341	G	A
6	rs75582667	0	92756332	T	A
6	rs2503662	0	92756602	C	A
6	rs871260	0	92758415	A	T
6	rs871261	0	92758485	T	C
6	rs72923364	0	92759364	T	C
6	rs12175601	0	92759990	C	T
6	rs12174074	0	92760031	A	G
6	rs12175629	0	92760136	G	A
6	rs2503661	0	92760362	T	C
6	rs2503660	0	92760587	G	C
6	rs9353880	0	92760762	T	G
6	rs2452977	0	92762070	G	A
6	rs2503659	0	92762213	C	T
6	rs2503658	0	92762453	G	C
6	rs2503657	0	92763382	G	C
6	rs1493565	0	92763518	C	T
6	rs2503656	0	92764256	A	C
6	rs187435014	0	92764623	A	G
6	rs2452978	0	92764708	G	A
6	rs1493569	0	92765367	T	G
6	rs1493570	0	92765513	C	A
6	rs2503655	0	92765796	A	G
6	rs113677935	0	92765831	G	A
6	rs2503654	0	92766359	C	T
6	rs66733790	0	92766437	C	A
6	rs2452981	0	92767099	T	C
6	rs2503653	0	92767377	A	C
6	rs117955037	0	92767597	G	A
6	rs2452982	0	92767828	T	A
6	rs2452983	0	92768032	C	A
6	rs2452984	0	92768468	C	A
6	rs2452985	0	92768828	T	C
6	rs13213016	0	92769353	C	T
6	rs13213048	0	92769450	A	G
6	rs13213178	0	92769484	C	T
6	rs13213185	0	92769501	C	T
6	rs6931677	0	92769631	C	T
6	rs13213770	0	92769802	G	C
6	rs2452965	0	92770197	A	G
6	rs2503652	0	92770284	A	C
6	rs2503651	0	92770466	G	T
6	rs12660466	0	92770589	C	A
6	rs2503650	0	92770801	A	G
6	rs17641284	0	92771121	G	A
6	rs2452964	0	92771183	T	C
6	rs138601065	0	92773049	C	T
6	rs1353117	0	92773056	C	T
6	rs2503649	0	92773670	G	A
6	rs2452961	0	92773778	C	A
6	rs2503648	0	92774170	A	G
6	rs118136818	0	92774769	T	G
6	rs116969159	0	92774842	C	T
6	rs9451891	0	92775205	C	T
6	rs12528285	0	92775210	T	C
6	rs9451892	0	92775611	T	C
6	rs9451893	0	92775898	G	A
6	rs73519515	0	92776216	T	A
6	rs2452959	0	92776521	T	G
6	rs9451895	0	92776687	G	A
6	rs7742014	0	92776841	C	T
6	rs6454888	0	92777062	A	G
6	rs6454889	0	92777420	T	C
6	rs4707717	0	92777487	A	C
6	rs13194517	0	92777618	A	G
6	rs146597859	0	92779173	A	G
6	rs184466326	0	92779640	C	A
6	rs72925407	0	92779843	T	C
6	rs77645863	0	92779856	C	T
6	rs1318685	0	92779952	G	A
6	rs117202994	0	92780462	A	G
6	rs1994875	0	92780518	A	T
6	rs76712292	0	92780799	T	C
6	rs2452956	0	92781133	G	C
6	rs74929085	0	92781948	G	T
6	rs112966206	0	92782471	C	A
6	rs11967744	0	92782588	A	T
6	rs2131610	0	92782593	T	C
6	rs9451899	0	92782985	G	T
6	rs149352084	0	92783440	A	C
6	rs11966720	0	92784006	T	C
6	rs146133385	0	92784059	G	A
6	rs9451901	0	92784225	C	G
6	rs1493552	0	92785456	A	G
6	rs13215199	0	92785477	C	A
6	rs1493551	0	92785635	C	T
6	rs7769400	0	92785667	A	T
6	rs2875624	0	92785928	C	T
6	rs2875625	0	92785995	A	G
6	rs2503647	0	92786021	C	T
6	rs2452955	0	92786498	G	A
6	rs72925415	0	92787467	G	A
6	rs9451904	0	92787839	A	G
6	rs13197245	0	92788159	C	G
6	rs1845304	0	92788194	A	G
6	rs9451905	0	92789567	C	A
6	rs148098965	0	92789619	C	T
6	rs2452953	0	92789775	G	A
6	rs2503646	0	92790108	A	G
6	rs7767419	0	92790210	G	A
6	rs149651374	0	92790366	C	T
6	rs10455531	0	92790610	G	T
6	rs9444934	0	92790722	G	A
6	rs59629902	0	92790785	G	A
6	rs7772856	0	92791379	C	A
6	rs11965470	0	92791722	G	T
6	rs11966776	0	92793412	C	A
6	rs149916540	0	92793613	C	A
6	rs13437067	0	92794191	A	G
6	rs2201301	0	92794838	G	A
6	rs2452952	0	92796236	G	C
6	rs74855105	0	92796603	T	C
6	rs2201300	0	92797968	A	G
6	rs2220790	0	92798163	G	A
6	rs2503644	0	92798550	C	T
6	rs9444936	0	92799194	C	T
6	rs7759880	0	92799364	T	G
6	rs2452951	0	92799703	T	G
6	rs7774499	0	92800042	T	G
6	rs62418443	0	92800228	G	T
6	rs2452950	0	92801288	T	C
6	rs117282862	0	92801414	C	T
6	rs76533354	0	92804965	C	G
6	rs11964076	0	92804976	T	A
6	rs2503643	0	92805184	A	G
6	rs117414746	0	92805380	C	T
6	rs76726390	0	92805753	G	A
6	rs111723902	0	92806166	G	C
6	rs9968820	0	92806792	G	A
6	rs1602870	0	92806908	C	A
6	rs2503642	0	92808609	C	T
6	rs78408786	0	92810268	A	G
6	rs75639902	0	92811005	C	T
6	rs76669512	0	92811489	G	A
6	rs138415791	0	92812570	T	C
6	rs72925426	0	92812679	C	T
6	rs2452949	0	92813341	C	T
6	rs2452948	0	92813960	G	C
6	rs113293454	0	92814901	C	T
6	rs79169536	0	92814917	A	C
6	rs7768073	0	92814956	A	G
6	rs2087936	0	92815561	G	T
6	rs2101726	0	92815714	T	A
6	rs2452946	0	92817549	T	C
6	rs2452945	0	92817560	T	C
6	rs11961411	0	92817698	A	G
6	rs72925500	0	92817921	A	G
6	rs74369993	0	92818071	T	A
6	rs141425526	0	92818241	G	T
6	rs1353115	0	92819108	C	T
6	rs78071338	0	92819178	G	T
6	rs2452944	0	92819644	C	A
6	rs2503640	0	92819732	A	G
6	rs2503639	0	92819879	C	T
6	rs2452943	0	92820001	G	A
6	rs955389	0	92820533	G	A
6	rs13217394	0	92820925	C	A
6	rs2503638	0	92821213	A	G
6	rs2503637	0	92821415	T	C
6	rs2452942	0	92821543	C	A
6	rs72927411	0	92821830	G	A
6	rs2452941	0	92822555	G	A
6	rs2934227	0	92822578	C	A
6	rs2452940	0	92822870	G	A
6	rs2452939	0	92823170	G	T
6	rs10944562	0	92823967	G	A
6	rs10944563	0	92824041	T	A
6	rs9342313	0	92824700	G	T
6	rs4437190	0	92825428	G	A
6	rs74316489	0	92825891	C	T
6	rs13208601	0	92826073	A	T
6	rs11963863	0	92826304	A	G
6	rs140394153	0	92826589	A	G
6	rs7453507	0	92827009	C	T
6	rs9451924	0	92827234	G	A
6	rs3923495	0	92827291	T	G
6	rs76716818	0	92827937	A	G
6	rs9451925	0	92827954	G	A
6	rs77871794	0	92828138	G	A
6	rs4571541	0	92828724	G	A
6	rs4343898	0	92828771	C	T
6	rs12174227	0	92829297	T	C
6	rs4446534	0	92829488	G	A
6	rs4467750	0	92830136	A	G
6	rs4613795	0	92830197	T	C
6	rs4334953	0	92830228	C	T
6	rs113145300	0	92830899	A	G
6	rs67873921	0	92832331	G	C
6	rs4129880	0	92832364	C	T
6	rs4707719	0	92832538	A	G
6	rs4706408	0	92832792	T	C
6	rs4706409	0	92832830	G	A
6	rs4707720	0	92832831	C	A
6	rs4707721	0	92832959	G	A
6	rs9444950	0	92833145	C	T
6	rs9451927	0	92833269	A	C
6	rs35602444	0	92833385	G	C
6	rs34453221	0	92833395	A	G
6	rs139289232	0	92833616	T	C
6	rs9451928	0	92833732	C	T
6	rs9451929	0	92833800	G	A
6	rs9451930	0	92833886	C	T
6	rs112107113	0	92833949	G	A
6	rs9451931	0	92834103	C	G
6	rs9451932	0	92834121	A	C
6	rs113165271	0	92834137	C	G
6	rs7775734	0	92834197	A	C
6	rs7776134	0	92834203	G	A
6	rs7758036	0	92834289	T	C
6	rs7758700	0	92834690	T	A
6	rs7738591	0	92834715	G	A
6	rs7738449	0	92834762	C	T
6	rs11753991	0	92835154	T	C
6	rs11751556	0	92835169	C	G
6	rs6927509	0	92835268	T	C
6	rs6904965	0	92835394	A	G
6	rs6927742	0	92835422	T	C
6	rs6905304	0	92835507	C	G
6	rs35636642	0	92835524	G	A
6	rs6905798	0	92835541	G	C
6	rs6905515	0	92835589	C	G
6	rs6928325	0	92835723	T	C
6	rs9444953	0	92835975	A	T
6	rs9451933	0	92836161	C	T
6	rs4073532	0	92836208	C	T
6	rs75961164	0	92836695	G	A
6	rs75238844	0	92837195	A	T
6	rs55921239	0	92837860	G	T
6	rs9362945	0	92838254	A	C
6	rs7759851	0	92838614	C	T
6	rs66679463	0	92838880	G	A
6	rs76358743	0	92839640	T	C
6	rs3924791	0	92840374	A	G
6	rs4339428	0	92840519	T	C
6	rs62420174	0	92840728	A	G
6	rs6908539	0	92840842	C	T
6	rs62420175	0	92841156	T	C
6	rs7747255	0	92841275	G	T
6	rs4706411	0	92841389	T	C
6	rs113301255	0	92842090	A	G
6	rs77861409	0	92842585	A	G
6	rs13192548	0	92843692	T	C
6	rs72931229	0	92844212	C	T
6	rs9345201	0	92844213	G	A
6	rs72931231	0	92844399	A	G
6	rs55956352	0	92844875	A	T
6	rs9362946	0	92845917	C	T
6	rs77586835	0	92846315	T	C
6	rs4130143	0	92846768	G	A
6	rs9451936	0	92846950	A	G
6	rs77442915	0	92847167	G	A
6	rs74962412	0	92847650	G	C
6	rs4275036	0	92848338	A	G
6	rs62420176	0	92848953	A	G
6	rs7773056	0	92849774	T	C
6	rs72931239	0	92850231	A	G
6	rs62420177	0	92850249	T	C
6	rs9345202	0	92850811	G	A
6	rs11757545	0	92851096	T	C
6	rs9353887	0	92852873	C	T
6	rs7745179	0	92853369	C	A
6	rs9351305	0	92853639	G	A
6	rs9345203	0	92854067	A	G
6	rs9351306	0	92854420	G	A
6	rs11759661	0	92854806	T	A
6	rs4145931	0	92855026	C	T
6	rs13204822	0	92855338	G	A
6	rs12332937	0	92856004	A	T
6	rs78702246	0	92856466	A	G
6	rs139988739	0	92856765	A	G
6	rs9362948	0	92857005	C	T
6	rs143949887	0	92857157	G	T
6	rs9362949	0	92857171	G	A
6	rs9362950	0	92857389	C	T
6	rs9359971	0	92857990	C	G
6	rs73527644	0	92858815	A	G
6	rs9351307	0	92858897	A	G
6	rs12189768	0	92859041	C	T
6	rs12189893	0	92859115	G	T
6	rs13202708	0	92859874	C	A
6	rs9353888	0	92859978	T	G
6	rs7754717	0	92860620	C	T
6	rs4640866	0	92860714	A	T
6	rs7754897	0	92860726	C	A
6	rs12210464	0	92861154	C	A
6	rs12190919	0	92861348	T	C
6	rs72624579	0	92861702	C	T
6	rs9444955	0	92862097	C	T
6	rs115149158	0	92862269	C	T
6	rs59546143	0	92862611	G	T
6	rs9345205	0	92862863	C	A
6	rs9451940	0	92863294	C	T
6	rs75183391	0	92863774	G	A
6	rs4593339	0	92864049	C	T
6	rs183065071	0	92864468	T	C
6	rs4524579	0	92865084	T	A
6	rs4527673	0	92865327	C	A
6	rs9353889	0	92866064	C	T
6	rs4707722	0	92866175	A	G
6	rs73527656	0	92866294	T	A
6	rs4354114	0	92866755	A	G
6	rs117478393	0	92866758	A	G
6	rs9351308	0	92866777	T	C
6	rs9353890	0	92866783	A	C
6	rs9451945	0	92866937	A	C
6	rs4502906	0	92867219	G	A
6	rs5000878	0	92867299	A	C
6	rs59154276	0	92867399	T	C
6	rs4289619	0	92867823	T	C
6	rs34670243	0	92868691	C	G
6	rs77490209	0	92868776	C	T
6	rs4077476	0	92869454	C	T
6	rs9451947	0	92870189	T	G
6	rs4707723	0	92870729	T	C
6	rs12192914	0	92871449	G	T
6	rs9362955	0	92872879	T	G
6	rs57968067	0	92873123	C	A
6	rs9359972	0	92873161	A	G
6	rs12203656	0	92873341	T	C
6	rs144475025	0	92873844	T	C
6	rs62420192	0	92873896	G	A
6	rs113744310	0	92874412	G	A
6	rs6932881	0	92874922	G	T
6	rs72931275	0	92874979	G	A
6	rs28786521	0	92875107	G	C
6	rs35656834	0	92875947	T	G
6	rs4415138	0	92876314	A	T
6	rs75265623	0	92877100	T	C
6	rs55678528	0	92877460	G	A
6	rs13193426	0	92877508	G	A
6	rs73527675	0	92878370	A	T
6	rs61369182	0	92878389	C	T
6	rs9353892	0	92879953	C	T
6	rs72912713	0	92880557	T	C
6	rs72912716	0	92880799	C	T
6	rs67278738	0	92880929	A	G
6	rs72912719	0	92882191	G	A
6	rs59572125	0	92883107	G	A
6	rs10455532	0	92883361	A	G
6	rs72912725	0	92883534	C	T
6	rs76284766	0	92883684	T	A
6	rs112562295	0	92883780	T	C
6	rs11753774	0	92883828	G	T
6	rs117250810	0	92885245	G	T
6	rs4256405	0	92885622	T	C
6	rs35576462	0	92886340	A	G
6	rs72912732	0	92887019	C	T
6	rs9362956	0	92887027	C	G
6	rs111874201	0	92887334	C	T
6	rs12210937	0	92887657	T	A
6	rs75284135	0	92888100	A	G
6	rs10944564	0	92888250	A	G
6	rs2068713	0	92888575	G	A
6	rs113595122	0	92889819	T	C
6	rs12212424	0	92889890	A	C
6	rs12206155	0	92889914	T	G
6	rs1373376	0	92890665	C	T
6	rs111974248	0	92890749	A	G
6	rs78870258	0	92890836	T	C
6	rs950360	0	92891312	A	G
6	rs958411	0	92891418	T	C
6	rs77744860	0	92891505	A	T
6	rs12208484	0	92891687	T	A
6	rs12203203	0	92892532	C	T
6	rs16885411	0	92892567	C	T
6	rs12210302	0	92892600	T	C
6	rs965616	0	92893446	G	A
6	rs965615	0	92893571	A	C
6	rs72912740	0	92893830	T	G
6	rs12213803	0	92893979	T	C
6	rs79183395	0	92894228	A	G
6	rs10498976	0	92894503	G	C
6	rs10498977	0	92894580	C	T
6	rs12207019	0	92894613	C	A
6	rs10944565	0	92894656	G	A
6	rs10498978	0	92895021	T	G
6	rs1444140	0	92895450	T	G
6	rs1444139	0	92895664	A	G
6	rs12196878	0	92895912	A	G
6	rs10944566	0	92896174	T	C
6	rs35511673	0	92896293	T	A
6	rs4707724	0	92896347	C	A
6	rs4707725	0	92896429	C	T
6	rs12212333	0	92896882	C	T
6	rs4145134	0	92897109	C	T
6	rs12212610	0	92897335	C	T
6	rs9359974	0	92897624	C	T
6	rs34368492	0	92897685	A	G
6	rs10944567	0	92898135	T	C
6	rs143805231	0	92898157	C	G
6	rs12524945	0	92898423	T	C
6	rs9342317	0	92898462	C	G
6	rs72624580	0	92898920	C	T
6	rs72624581	0	92898977	G	A
6	rs10447345	0	92899136	C	T
6	rs2197346	0	92899530	A	G
6	rs2197345	0	92899605	T	C
6	rs2197344	0	92899617	G	C
6	rs141285447	0	92899760	G	A
6	rs2218419	0	92899840	T	C
6	rs78731418	0	92899843	C	T
6	rs12194468	0	92899861	A	T
6	rs12194591	0	92900064	A	T
6	rs13218466	0	92900446	T	A
6	rs149566267	0	92900620	A	C
6	rs34254301	0	92900779	C	T
6	rs13206215	0	92901180	C	T
6	rs12210066	0	92901185	G	T
6	rs9451953	0	92901504	T	A
6	rs10944568	0	92901522	A	C
6	rs34843161	0	92901800	G	A
6	rs10944569	0	92901920	C	A
6	rs12192247	0	92902168	T	C
6	rs192892932	0	92902217	A	G
6	rs117807123	0	92902504	A	G
6	rs60722066	0	92902673	G	T
6	rs1812824	0	92903265	C	G
6	rs1960463	0	92903409	C	A
6	rs13215653	0	92903532	G	T
6	rs4707726	0	92904059	G	C
6	rs12215949	0	92904513	C	G
6	rs7774821	0	92904521	C	A
6	rs7775509	0	92904760	G	C
6	rs10944570	0	92904799	T	C
6	rs7740722	0	92904874	A	G
6	rs62420196	0	92905005	T	C
6	rs72912768	0	92905049	A	G
6	rs62420197	0	92905623	T	G
6	rs112379521	0	92905709	C	A
6	rs145282272	0	92905851	C	T
6	rs9353894	0	92906086	C	T
6	rs62420198	0	92907220	C	A
6	rs9451954	0	92907422	G	A
6	rs4707727	0	92907718	T	A
6	rs13205666	0	92907950	C	A
6	rs13191594	0	92907954	T	A
6	rs12196376	0	92908117	C	T
6	rs2166051	0	92908135	C	T
6	rs9345214	0	92908577	C	G
6	rs9444963	0	92908943	T	C
6	rs13209995	0	92908945	C	G
6	rs11753963	0	92909189	C	A
6	rs11758677	0	92909400	A	G
6	rs10455533	0	92909442	G	A
6	rs72912775	0	92909721	G	A
6	rs72624582	0	92910133	G	A
6	rs9359976	0	92910452	A	T
6	rs62420200	0	92910484	T	C
6	rs190263928	0	92911007	A	G
6	rs6907336	0	92911192	C	T
6	rs6908288	0	92911724	C	T
6	rs62420202	0	92911828	T	C
6	rs55898101	0	92912381	A	T
6	rs12194210	0	92912546	C	G
6	rs72624583	0	92912611	G	A
6	rs10944571	0	92912627	A	T
6	rs56987852	0	92912709	T	C
6	rs60861193	0	92912786	A	C
6	rs9359977	0	92912828	A	G
6	rs61056626	0	92912857	C	T
6	rs62420205	0	92912957	A	G
6	rs58601517	0	92912989	A	G
6	rs9345216	0	92913083	C	T
6	rs41458144	0	92913129	A	G
6	rs118077375	0	92913151	T	G
6	rs9444964	0	92913222	A	C
6	rs62420207	0	92913307	A	G
6	rs62420208	0	92913457	T	C
6	rs77204368	0	92913478	C	A
6	rs80072355	0	92913509	A	G
6	rs62420209	0	92913599	A	G
6	rs9294527	0	92913645	T	C
6	rs62420210	0	92913846	C	T
6	rs9444965	0	92913948	A	C
6	rs7761080	0	92914030	A	G
6	rs1444138	0	92914128	A	G
6	rs7761628	0	92914404	A	G
6	rs111377032	0	92914453	C	G
6	rs7744087	0	92914566	T	C
6	rs71558410	0	92914849	G	A
6	rs1596489	0	92915192	G	T
6	rs2166050	0	92915444	A	G
6	rs4524580	0	92915548	G	T
6	rs59080901	0	92915971	T	C
6	rs13203271	0	92916152	T	C
6	rs12201607	0	92916255	C	T
6	rs7754767	0	92916455	T	C
6	rs1444137	0	92916899	T	C
6	rs7739553	0	92917378	A	C
6	rs117916999	0	92917384	A	G
6	rs7740007	0	92917417	G	A
6	rs1444136	0	92917469	A	G
6	rs1550708	0	92917672	A	T
6	rs10944572	0	92917737	G	A
6	rs12212351	0	92917834	T	A
6	rs7744502	0	92917957	C	A
6	rs1444134	0	92918248	T	C
6	rs1444133	0	92918288	G	A
6	rs1444132	0	92918457	T	C
6	rs996731	0	92918990	C	T
6	rs996730	0	92919082	A	G
6	rs12193871	0	92919277	A	T
6	rs2120546	0	92919416	C	T
6	rs12193981	0	92919470	A	G
6	rs12207640	0	92919666	G	T
6	rs12207608	0	92919804	C	T
6	rs12198969	0	92919958	C	T
6	rs2197343	0	92919964	G	A
6	rs10944574	0	92920109	C	T
6	rs10806453	0	92920163	A	T
6	rs10944575	0	92920498	T	C
6	rs79218831	0	92921087	G	A
6	rs80126499	0	92921923	G	C
6	rs12210356	0	92922779	T	C
6	rs1444131	0	92922807	G	A
6	rs62418475	0	92923033	A	G
6	rs79183428	0	92923120	T	C
6	rs1470359	0	92923205	A	G
6	rs2218418	0	92923600	A	G
6	rs10455534	0	92923952	G	T
6	rs1154604	0	92923980	G	T
6	rs12206808	0	92924279	C	T
6	rs112871152	0	92924355	A	G
6	rs77536005	0	92924390	A	C
6	rs12215664	0	92924973	T	A
6	rs2166049	0	92925548	C	T
6	rs76461745	0	92926201	G	A
6	rs79545717	0	92926308	G	C
6	rs9444966	0	92926498	G	T
6	rs9444967	0	92926528	A	G
6	rs62418476	0	92926811	G	A
6	rs62418477	0	92926942	C	T
6	rs11758885	0	92927290	C	T
6	rs4329086	0	92927654	A	G
6	rs12216110	0	92928891	C	T
6	rs7775910	0	92929307	C	T
6	rs12209740	0	92930840	C	A
6	rs9294528	0	92930861	C	A
6	rs12209892	0	92930951	G	A
6	rs75205904	0	92931111	A	G
6	rs12664525	0	92931557	G	C
6	rs3943616	0	92931627	T	G
6	rs77707371	0	92931797	G	A
6	rs77071586	0	92931845	T	A
6	rs72914604	0	92932113	C	G
6	rs72914609	0	92932313	T	G
6	rs67708912	0	92932478	C	T
6	rs12196114	0	92934540	T	C
6	rs66632728	0	92934773	T	A
6	rs55736437	0	92934948	G	T
6	rs149701248	0	92935190	T	A
6	rs57162324	0	92935456	C	T
6	rs6903554	0	92935636	A	G
6	rs7747110	0	92936252	G	C
6	rs118108408	0	92936933	T	C
6	rs7751618	0	92936952	A	G
6	rs72914624	0	92937418	A	G
6	rs9294529	0	92938341	A	G
6	rs77650683	0	92938651	T	G
6	rs75091329	0	92938905	A	G
6	rs116990410	0	92938969	T	A
6	rs1838321	0	92939866	T	C
6	rs12203495	0	92940090	A	C
6	rs56394332	0	92940213	A	G
6	rs7740008	0	92940520	A	G
6	rs117116273	0	92940557	C	G
6	rs73514544	0	92941163	C	T
6	rs74784937	0	92941336	G	A
6	rs9451963	0	92941472	G	A
6	rs67201361	0	92941484	G	A
6	rs12192424	0	92941551	G	A
6	rs10944577	0	92942037	T	C
6	rs2197347	0	92942144	A	G
6	rs7451266	0	92942423	C	T
6	rs2325434	0	92942447	T	C
6	rs13200932	0	92942813	A	G
6	rs34096804	0	92942867	T	C
6	rs6920232	0	92943745	C	G
6	rs73514551	0	92943884	A	G
6	rs73514555	0	92943943	C	G
6	rs68054022	0	92944806	C	A
6	rs74668641	0	92944944	C	A
6	rs78190491	0	92945531	C	T
6	rs74821090	0	92945895	T	C
6	rs111831196	0	92946046	A	G
6	rs12214994	0	92946240	A	T
6	rs62418479	0	92946740	A	T
6	rs79910497	0	92947092	T	A
6	rs9345218	0	92947194	C	G
6	rs9444969	0	92947755	A	C
6	rs12527736	0	92948728	G	T
6	rs58128599	0	92950031	A	G
6	rs7746984	0	92950087	T	C
6	rs7765501	0	92950534	A	G
6	rs80095767	0	92950610	A	G
6	rs62418481	0	92951298	C	T
6	rs55660130	0	92951807	A	G
6	rs117957887	0	92951827	G	A
6	rs1444142	0	92953536	C	G
6	rs1444144	0	92953767	C	T
6	rs75635219	0	92953831	C	T
6	rs67515520	0	92954134	T	C
6	rs10944578	0	92954254	A	G
6	rs12206841	0	92954264	G	A
6	rs10944579	0	92955125	C	T
6	rs4145131	0	92956282	C	T
6	rs60239189	0	92956835	T	G
6	rs62418483	0	92956845	T	C
6	rs1444145	0	92957813	A	T
6	rs56202301	0	92957868	C	T
6	rs56062416	0	92958298	C	T
6	rs75488548	0	92958500	A	G
6	rs80262708	0	92958748	C	T
6	rs11963376	0	92958861	T	C
6	rs11963394	0	92958943	T	C
6	rs12189672	0	92959742	G	T
6	rs61192147	0	92960232	G	A
6	rs72916632	0	92960615	C	T
6	rs13205488	0	92960855	A	G
6	rs150312078	0	92960940	G	A
6	rs1444146	0	92961385	C	T
6	rs116884476	0	92961429	A	T
6	rs72916636	0	92961770	C	G
6	rs9353899	0	92961858	T	C
6	rs930564	0	92962597	A	G
6	rs930565	0	92962665	G	C
6	rs55932450	0	92962803	G	A
6	rs9345219	0	92963401	G	C
6	rs9362961	0	92964208	A	G
6	rs11963364	0	92964801	T	G
6	rs7757006	0	92964812	T	A
6	rs7775003	0	92964823	C	T
6	rs7760814	0	92964880	T	C
6	rs7740572	0	92965004	A	G
6	rs1822589	0	92965297	T	C
6	rs118191145	0	92965678	C	T
6	rs1470357	0	92965688	G	T
6	rs1470358	0	92965711	T	G
6	rs72916650	0	92966200	A	C
6	rs7747017	0	92966484	C	T
6	rs7767268	0	92966508	T	C
6	rs6937033	0	92966839	T	C
6	rs35747635	0	92967187	G	A
6	rs983542	0	92967808	T	C
6	rs7753136	0	92967813	G	A
6	rs9353900	0	92967990	A	G
6	rs17648292	0	92969243	T	C
6	rs9362962	0	92969395	T	C
6	rs150172202	0	92969542	C	T
6	rs1348496	0	92970917	T	C
6	rs35454785	0	92971376	G	A
6	rs72916668	0	92971481	T	A
6	rs10944580	0	92971587	G	A
6	rs12193872	0	92971988	G	A
6	rs9351312	0	92972031	C	T
6	rs9342319	0	92972059	A	G
6	rs72916673	0	92972388	T	A
6	rs35108990	0	92972448	G	C
6	rs4707730	0	92972891	G	C
6	rs13204161	0	92972984	C	T
6	rs9362963	0	92973242	T	C
6	rs9353901	0	92973406	C	A
6	rs147624575	0	92973683	C	T
6	rs1899808	0	92975188	C	A
6	rs9451966	0	92975310	T	C
6	rs1899810	0	92975433	C	T
6	rs139436399	0	92975596	T	A
6	rs55851359	0	92975724	G	A
6	rs1978972	0	92975825	A	T
6	rs6937171	0	92976132	A	C
6	rs6937530	0	92976287	C	T
6	rs1816850	0	92977362	G	A
6	rs77769239	0	92977449	G	A
6	rs9362964	0	92977759	G	A
6	rs9353902	0	92977807	C	T
6	rs9444971	0	92978388	T	C
6	rs140457259	0	92979213	G	A
6	rs6921896	0	92980067	T	C
6	rs9451968	0	92980139	C	G
6	rs10944581	0	92980210	G	C
6	rs79097628	0	92980708	T	C
6	rs6900683	0	92980712	G	A
6	rs6905866	0	92981212	G	A
6	rs13195759	0	92981669	G	C
6	rs9444973	0	92981705	G	A
6	rs9351314	0	92983291	G	A
6	rs12661678	0	92983870	C	T
6	rs12210701	0	92984331	A	C
6	rs62418496	0	92984372	G	A
6	rs6454896	0	92984403	T	C
6	rs9345221	0	92984418	T	C
6	rs6925015	0	92984809	G	A
6	rs6930450	0	92985361	G	A
6	rs12662478	0	92985913	C	T
6	rs10944582	0	92986363	C	A
6	rs75216638	0	92986772	C	T
6	rs4707731	0	92987191	A	G
6	rs12663329	0	92988226	C	T
6	rs180906952	0	92988533	G	A
6	rs10498975	0	92988656	G	A
6	rs76007068	0	92988702	A	G
6	rs116661954	0	92988963	G	A
6	rs9345222	0	92990880	T	A
6	rs11961419	0	92993419	A	T
6	rs9353904	0	92993679	A	G
6	rs9359980	0	92993728	T	C
6	rs2053625	0	92994660	G	A
6	rs76367326	0	92994965	C	T
6	rs9444975	0	92995314	T	C
6	rs76083288	0	92995985	G	C
6	rs150853323	0	92995991	A	C
6	rs9353905	0	92996311	A	G
6	rs75337191	0	92996464	G	A
6	rs6908554	0	92997767	T	C
6	rs118002022	0	92997864	T	C
6	rs187036378	0	92998016	A	G
6	rs6913542	0	92998284	T	C
6	rs1025933	0	92998916	G	A
6	rs1963461	0	92998990	G	A
6	rs1020321	0	92999570	A	G
6	rs1020322	0	92999847	G	A
6	rs1020323	0	93000302	G	C
6	rs112321855	0	93000877	A	C
6	rs62418513	0	93000963	A	G
6	rs7757348	0	93001774	C	T
6	rs12191794	0	93002521	T	G
6	rs9345224	0	93003545	T	C
6	rs12526784	0	93004625	A	T
6	rs74431226	0	93005573	G	A
6	rs117595567	0	93005832	A	G
6	rs1015455	0	93005995	A	C
6	rs62418514	0	93007459	T	C
6	rs72918638	0	93008486	A	T
6	rs2034154	0	93009109	G	A
6	rs9342320	0	93009210	A	C
6	rs12525836	0	93009729	G	C
6	rs7758380	0	93010132	T	C
6	rs72918644	0	93010198	T	C
6	rs148949385	0	93010702	C	T
6	rs79257717	0	93010932	A	T
6	rs1584078	0	93011499	G	C
6	rs1947048	0	93012151	A	G
6	rs9362966	0	93013065	A	G
6	rs12195418	0	93013237	G	A
6	rs11963079	0	93013333	G	C
6	rs9362967	0	93014024	A	C
6	rs150004647	0	93014173	C	T
6	rs12197506	0	93014723	G	T
6	rs9342321	0	93015449	T	A
6	rs1596491	0	93015896	A	T
6	rs12201166	0	93016344	G	C
6	rs1899806	0	93017419	T	C
6	rs1899807	0	93017512	C	T
6	rs71558412	0	93018859	A	G
6	rs12527695	0	93020104	T	C
6	rs78364167	0	93020841	G	C
6	rs150098461	0	93022343	C	T
6	rs56869819	0	93022649	A	T
6	rs72918656	0	93022911	C	T
6	rs12204545	0	93023584	G	A
6	rs61333997	0	93025519	T	A
6	rs2588041	0	93026285	C	T
6	rs12210106	0	93026575	C	T
6	rs72918660	0	93026806	G	A
6	rs2818137	0	93026954	G	A
6	rs72918661	0	93027763	A	G
6	rs13211323	0	93027786	G	T
6	rs2588042	0	93027959	A	G
6	rs2588043	0	93028089	A	T
6	rs2818133	0	93028571	C	G
6	rs2120549	0	93029027	G	C
6	rs2053623	0	93029174	C	T
6	rs77295789	0	93029277	A	G
6	rs117816773	0	93029345	C	A
6	rs72918669	0	93030479	A	G
6	rs66899146	0	93030568	A	C
6	rs144118891	0	93031094	G	C
6	rs148772230	0	93031224	C	A
6	rs1899805	0	93031636	T	C
6	rs10944585	0	93032111	A	T
6	rs10944586	0	93032377	A	G
6	rs996553	0	93032736	A	C
6	rs7772779	0	93034267	G	T
6	rs2818130	0	93034458	G	A
6	rs56149682	0	93035126	C	G
6	rs2818129	0	93035916	G	A
6	rs151221484	0	93036198	G	A
6	rs142340307	0	93036791	A	G
6	rs12207107	0	93036907	A	T
6	rs4342397	0	93038149	T	C
6	rs4304134	0	93038298	C	T
6	rs142468603	0	93039379	G	A
6	rs3004310	0	93039983	T	C
6	rs11967170	0	93042079	A	T
6	rs72918686	0	93042311	A	G
6	rs6912585	0	93042820	G	A
6	rs6917458	0	93043276	C	A
6	rs3011815	0	93043666	C	T
6	rs10214545	0	93043712	G	C
6	rs3004312	0	93043999	A	G
6	rs12197276	0	93044338	G	T
6	rs77781440	0	93044694	T	C
6	rs3004313	0	93044712	A	G
6	rs72918692	0	93044855	C	T
6	rs3000469	0	93044978	T	C
6	rs12198930	0	93045059	C	A
6	rs9451977	0	93045160	C	T
6	rs10944587	0	93045430	G	A
6	rs78396538	0	93045432	A	G
6	rs10214613	0	93045581	C	A
6	rs10214871	0	93045853	A	G
6	rs16885662	0	93046088	C	T
6	rs76392554	0	93046174	A	G
6	rs76918494	0	93046453	G	T
6	rs3000470	0	93047105	C	T
6	rs4512196	0	93047883	G	A
6	rs4621609	0	93047916	C	G
6	rs10944588	0	93047987	T	C
6	rs17649743	0	93048056	T	A
6	rs4562111	0	93048195	A	G
6	rs7748567	0	93049265	C	T
6	rs16885673	0	93049399	T	C
6	rs2757037	0	93049770	A	C
6	rs7744917	0	93049841	T	G
6	rs2757036	0	93049929	C	T
6	rs7764079	0	93050686	C	T
6	rs2067050	0	93050990	T	G
6	rs9451978	0	93051466	T	C
6	rs68043342	0	93053034	A	G
6	rs2325436	0	93053579	A	G
6	rs61034709	0	93053805	C	A
6	rs7752452	0	93055147	G	A
6	rs12111166	0	93055239	C	A
6	rs2818126	0	93055357	C	T
6	rs6915378	0	93055409	C	A
6	rs2757035	0	93055517	T	G
6	rs10944589	0	93056667	A	G
6	rs72920816	0	93058412	T	C
6	rs67975551	0	93058562	C	T
6	rs72920819	0	93058563	T	C
6	rs2757034	0	93058636	G	A
6	rs72920821	0	93058675	C	T
6	rs6454898	0	93058881	G	A
6	rs79193241	0	93059146	C	T
6	rs72920824	0	93059537	G	A
6	rs2818124	0	93059553	T	C
6	rs140865935	0	93059958	T	C
6	rs12663890	0	93060031	G	C
6	rs12207654	0	93060474	G	T
6	rs13204413	0	93061104	A	G
6	rs72920828	0	93061292	C	T
6	rs117881253	0	93061892	A	G
6	rs12191471	0	93062083	T	C
6	rs12211170	0	93062175	C	T
6	rs9451980	0	93062702	T	C
6	rs11969489	0	93063027	C	T
6	rs11964502	0	93063077	A	G
6	rs13198951	0	93063180	T	C
6	rs7749224	0	93063371	T	C
6	rs2325437	0	93064006	C	G
6	rs55871834	0	93064322	C	A
6	rs4383783	0	93064470	A	T
6	rs7739625	0	93065336	C	T
6	rs12199318	0	93066707	T	G
6	rs142946458	0	93067478	A	G
6	rs10944590	0	93067628	T	A
6	rs679421	0	93067915	T	C
6	rs685774	0	93067918	G	A
6	rs140376360	0	93067967	G	A
6	rs1570258	0	93068305	G	A
6	rs16885721	0	93068572	A	G
6	rs56327433	0	93069066	C	T
6	rs67579384	0	93069194	C	T
6	rs66502204	0	93069270	C	A
6	rs78582046	0	93070722	G	T
6	rs6927251	0	93071015	T	C
6	rs6904804	0	93071096	C	T
6	rs111704893	0	93071885	G	C
6	rs626653	0	93071914	C	A
6	rs142122294	0	93071921	T	G
6	rs930028	0	93072061	A	G
6	rs11967212	0	93072394	A	G
6	rs7769347	0	93072504	T	C
6	rs16885728	0	93072547	A	T
6	rs16885729	0	93072687	T	C
6	rs609578	0	93073425	G	A
6	rs10806455	0	93074574	T	C
6	rs34285065	0	93074961	A	C
6	rs666691	0	93075047	C	T
6	rs664900	0	93075422	T	C
6	rs658341	0	93075987	A	G
6	rs658250	0	93076054	A	G
6	rs650556	0	93076386	T	C
6	rs649194	0	93076683	C	T
6	rs72920862	0	93076793	C	T
6	rs634940	0	93077500	G	T
6	rs641264	0	93077532	A	G
6	rs621744	0	93078230	C	T
6	rs621715	0	93078243	C	T
6	rs627023	0	93078433	C	A
6	rs627007	0	93078446	A	G
6	rs619820	0	93078677	G	T
6	rs589818	0	93079355	A	G
6	rs35472810	0	93079838	C	G
6	rs599787	0	93079868	T	A
6	rs685118	0	93079889	T	C
6	rs10485151	0	93079959	G	A
6	rs683850	0	93080120	A	T
6	rs76441787	0	93081102	A	G
6	rs668833	0	93081161	T	G
6	rs582993	0	93081335	G	A
6	rs678394	0	93081794	A	G
6	rs678303	0	93081848	T	A
6	rs72920874	0	93082423	T	A
6	rs72920877	0	93082436	A	G
6	rs2818157	0	93083349	G	A
6	rs72920882	0	93084512	C	A
6	rs2757031	0	93084601	T	A
6	rs11966890	0	93085668	T	A
6	rs603275	0	93085735	C	A
6	rs603244	0	93085765	A	T
6	rs596025	0	93085919	T	C
6	rs189759288	0	93086237	G	A
6	rs35442480	0	93086694	T	A
6	rs11965616	0	93087213	G	A
6	rs674194	0	93087905	C	T
6	rs679642	0	93088111	G	A
6	rs672749	0	93088277	C	T
6	rs678804	0	93088300	A	C
6	rs678340	0	93088385	A	T
6	rs72920893	0	93088508	A	G
6	rs670889	0	93088664	T	C
6	rs666621	0	93088670	G	C
6	rs641961	0	93089140	C	T
6	rs641530	0	93089247	T	C
6	rs664276	0	93089263	A	G
6	rs639759	0	93089653	T	C
6	rs648757	0	93090367	A	G
6	rs613786	0	93090863	C	T
6	rs633887	0	93091430	A	G
6	rs596849	0	93092366	T	C
6	rs112884769	0	93093098	C	T
6	rs72922607	0	93093117	C	A
6	rs2555763	0	93093442	G	A
6	rs2757029	0	93093861	G	T
6	rs56293068	0	93094535	G	C
6	rs673613	0	93094616	T	C
6	rs72922612	0	93094668	T	G
6	rs2818156	0	93094746	A	G
6	rs142094351	0	93094870	T	C
6	rs1896233	0	93094898	G	A
6	rs12207428	0	93095007	G	A
6	rs660680	0	93095242	T	C
6	rs647693	0	93095796	T	C
6	rs647677	0	93095804	T	G
6	rs72922629	0	93096959	T	G
6	rs711290	0	93097176	C	G
6	rs147725201	0	93098424	G	A
6	rs586883	0	93098846	T	G
6	rs141146824	0	93098905	C	T
6	rs2875626	0	93099270	A	G
6	rs621104	0	93099603	A	T
6	rs582808	0	93099728	C	A
6	rs11962272	0	93099906	A	G
6	rs2818153	0	93100161	A	C
6	rs634303	0	93100298	T	G
6	rs9451989	0	93101256	G	A
6	rs17230633	0	93101471	C	T
6	rs650849	0	93101639	G	T
6	rs112723150	0	93101664	T	A
6	rs648927	0	93102165	C	A
6	rs2818152	0	93103294	A	T
6	rs585549	0	93104240	A	G
6	rs587798	0	93104704	G	A
6	rs606153	0	93104823	G	A
6	rs600466	0	93105260	A	G
6	rs600874	0	93105312	A	C
6	rs602548	0	93105629	C	T
6	rs11961610	0	93106075	G	C
6	rs138272310	0	93106573	T	C
6	rs12193330	0	93106944	G	A
6	rs2757027	0	93108691	A	T
6	rs2757026	0	93109029	C	T
6	rs636804	0	93109113	T	G
6	rs676341	0	93109317	C	T
6	rs2555753	0	93109691	A	T
6	rs586095	0	93110970	T	A
6	rs71558418	0	93111756	A	G
6	rs604680	0	93111788	A	G
6	rs1090070	0	93112191	A	G
6	rs2555755	0	93112511	C	T
6	rs4541721	0	93112922	C	G
6	rs685687	0	93113119	G	A
6	rs1593657	0	93114025	C	T
6	rs1427128	0	93115327	T	A
6	rs2757024	0	93115902	C	T
6	rs2757023	0	93115912	C	T
6	rs2757022	0	93116047	C	T
6	rs672875	0	93116525	A	T
6	rs2757021	0	93116785	C	G
6	rs611748	0	93118092	A	G
6	rs12190975	0	93118605	A	G
6	rs613959	0	93119172	T	C
6	rs2555757	0	93119314	G	A
6	rs1365709	0	93119551	G	A
6	rs670317	0	93122601	A	G
6	rs671982	0	93122936	A	G
6	rs593037	0	93124768	C	G
6	rs2555759	0	93124908	T	C
6	rs12214544	0	93125133	T	C
6	rs599595	0	93125145	C	T
6	rs2730854	0	93125263	G	T
6	rs606503	0	93125454	C	T
6	rs111548503	0	93125494	G	A
6	rs2730853	0	93125582	G	T
6	rs608703	0	93125927	C	G
6	rs609590	0	93126143	C	A
6	rs584294	0	93126212	A	T
6	rs6919658	0	93126363	C	A
6	rs13205064	0	93126584	A	G
6	rs72922677	0	93126765	C	T
6	rs663809	0	93127953	A	G
6	rs632559	0	93128962	G	A
6	rs682551	0	93129548	A	G
6	rs2818149	0	93130169	G	A
6	rs72922682	0	93130280	T	G
6	rs116845003	0	93130661	G	A
6	rs2555760	0	93131267	A	G
6	rs601377	0	93131338	G	A
6	rs117532877	0	93131379	T	C
6	rs142115373	0	93132461	T	A
6	rs2265934	0	93132651	C	T
6	rs2265935	0	93132666	C	T
6	rs2265936	0	93132671	G	A
6	rs1090075	0	93133406	C	T
6	rs2730851	0	93134196	C	T
6	rs2262409	0	93134407	C	G
6	rs7757801	0	93135021	T	G
6	rs9452004	0	93135314	T	C
6	rs141662690	0	93135333	C	T
6	rs2555761	0	93135486	A	C
6	rs60571412	0	93136291	A	C
6	rs77904222	0	93136555	T	A
6	rs12662044	0	93136766	T	C
6	rs10806456	0	93137794	G	A
6	rs9359984	0	93138005	T	G
6	rs7759530	0	93139067	G	A
6	rs2818147	0	93139205	A	T
6	rs9294530	0	93141883	C	T
6	rs117178079	0	93142390	T	G
6	rs111582045	0	93142441	G	C
6	rs10944592	0	93143270	G	A
6	rs9294531	0	93143776	G	A
6	rs2818144	0	93144058	A	G
6	rs9353909	0	93144551	C	T
6	rs9345231	0	93144865	C	T
6	rs2818143	0	93146770	A	G
6	rs2730849	0	93147302	C	T
6	rs77805852	0	93147341	A	G
6	rs2033135	0	93147503	T	G
6	rs2033134	0	93147632	T	C
6	rs2818142	0	93147787	A	G
6	rs2818141	0	93148018	A	G
6	rs2818140	0	93148051	G	A
6	rs2730847	0	93148063	C	T
6	rs12190758	0	93148341	A	G
6	rs1427130	0	93149542	T	C
6	rs117186535	0	93150324	C	T
6	rs2730846	0	93150800	C	T
6	rs13213220	0	93150955	C	A
6	rs9452010	0	93151127	C	A
6	rs12663795	0	93151361	T	C
6	rs1365712	0	93151479	C	T
6	rs2730845	0	93151767	C	A
6	rs1365710	0	93152431	C	T
6	rs58563607	0	93152701	C	G
6	rs2555758	0	93152782	A	G
6	rs2555754	0	93153726	A	T
6	rs2730843	0	93153912	C	T
6	rs2555752	0	93153927	G	A
6	rs2730842	0	93154154	C	T
6	rs2555751	0	93154249	A	G
6	rs2730841	0	93154636	G	A
6	rs17571761	0	93155435	C	T
6	rs2555747	0	93155869	C	T
6	rs74687415	0	93156019	T	C
6	rs4275037	0	93156379	G	A
6	rs1427124	0	93156439	C	T
6	rs2730840	0	93156452	T	C
6	rs10944593	0	93156507	C	A
6	rs117458127	0	93156630	T	C
6	rs9345232	0	93156788	A	C
6	rs2052791	0	93157233	A	G
6	rs1427121	0	93157239	G	A
6	rs6925696	0	93157441	C	A
6	rs9362971	0	93157567	C	T
6	rs58658500	0	93157761	C	T
6	rs879174	0	93157828	C	T
6	rs79443439	0	93158036	C	T
6	rs1317895	0	93158142	A	G
6	rs9362972	0	93158179	C	A
6	rs879175	0	93158358	C	T
6	rs878519	0	93158975	C	T
6	rs890560	0	93159149	G	C
6	rs1346298	0	93159419	A	G
6	rs1346297	0	93159532	T	G
6	rs2730839	0	93159757	T	C
6	rs9444992	0	93159771	C	T
6	rs141218898	0	93159772	G	A
6	rs2730838	0	93160250	T	C
6	rs9353910	0	93160725	G	T
6	rs1593660	0	93160900	A	C
6	rs2730836	0	93162296	G	T
6	rs9345234	0	93162639	A	C
6	rs72924621	0	93162990	C	T
6	rs1427138	0	93163594	G	A
6	rs6930466	0	93163649	C	T
6	rs1427135	0	93164083	A	G
6	rs62418545	0	93164242	G	A
6	rs1427134	0	93164827	T	C
6	rs1427133	0	93164914	C	T
6	rs1427132	0	93165203	C	T
6	rs11970730	0	93165206	C	T
6	rs13190750	0	93165351	G	A
6	rs12525956	0	93166439	T	C
6	rs1946407	0	93166729	A	G
6	rs12524154	0	93166766	C	T
6	rs1946406	0	93166870	A	G
6	rs1863660	0	93167170	C	G
6	rs2875634	0	93167215	G	C
6	rs1863659	0	93167380	A	C
6	rs113356616	0	93167571	T	A
6	rs2555762	0	93167753	G	A
6	rs9452013	0	93169095	T	C
6	rs1427147	0	93169587	C	T
6	rs6923840	0	93169629	C	T
6	rs1427146	0	93169661	G	C
6	rs2555781	0	93169983	A	G
6	rs1427145	0	93170001	C	A
6	rs2730862	0	93170211	C	T
6	rs2555780	0	93170590	A	G
6	rs139424213	0	93171433	G	A
6	rs9342322	0	93171488	A	T
6	rs2730870	0	93171745	G	A
6	rs2555779	0	93172063	T	C
6	rs2555778	0	93172161	G	C
6	rs6909485	0	93172371	C	T
6	rs9351319	0	93173496	T	C
6	rs9353911	0	93173508	G	A
6	rs2730879	0	93173866	C	A
6	rs190464802	0	93174345	C	T
6	rs9353912	0	93174537	C	A
6	rs6926698	0	93174919	C	A
6	rs9351320	0	93175437	C	T
6	rs13210926	0	93175651	C	G
6	rs970880	0	93176159	G	A
6	rs6913119	0	93176175	T	C
6	rs6934079	0	93176408	G	A
6	rs6934359	0	93176713	C	T
6	rs12202177	0	93177233	C	A
6	rs60758380	0	93177270	A	C
6	rs1820537	0	93177301	C	G
6	rs12215940	0	93177747	A	T
6	rs112278033	0	93177907	A	C
6	rs7740559	0	93178019	A	G
6	rs9351321	0	93178566	T	A
6	rs1427144	0	93178604	G	A
6	rs72924652	0	93178825	A	T
6	rs10944594	0	93179624	A	G
6	rs9452022	0	93179847	T	C
6	rs17572444	0	93179849	A	G
6	rs13217208	0	93180244	A	C
6	rs13217209	0	93180245	A	T
6	rs9351322	0	93180850	G	A
6	rs116895288	0	93180931	T	G
6	rs9353913	0	93181386	A	G
6	rs144128409	0	93181423	G	A
6	rs112418585	0	93181572	G	A
6	rs2730848	0	93181859	A	G
6	rs56213646	0	93181882	A	G
6	rs9444993	0	93182048	C	T
6	rs9362974	0	93182137	C	A
6	rs2730850	0	93182233	T	C
6	rs1427143	0	93183034	T	C
6	rs1427142	0	93183255	C	T
6	rs72924662	0	93183872	T	C
6	rs2555773	0	93183933	A	G
6	rs4707739	0	93184881	A	G
6	rs2730856	0	93185340	C	T
6	rs4707740	0	93185410	A	C
6	rs12191492	0	93185657	T	C
6	rs2555772	0	93185955	A	G
6	rs12199197	0	93186068	A	G
6	rs111685429	0	93186501	G	A
6	rs2555770	0	93186659	A	G
6	rs117301895	0	93187812	T	C
6	rs12189879	0	93188401	G	A
6	rs146446108	0	93189074	T	A
6	rs4707741	0	93190374	A	G
6	rs9353916	0	93190634	T	C
6	rs1365713	0	93190806	T	C
6	rs116977592	0	93191186	A	G
6	rs1118090	0	93192094	T	A
6	rs3919620	0	93192265	C	G
6	rs2262410	0	93192789	A	G
6	rs57766106	0	93194033	A	G
6	rs2730864	0	93194999	T	C
6	rs114119236	0	93195089	G	A
6	rs115283204	0	93195139	A	T
6	rs2730865	0	93195162	T	A
6	rs1120793	0	93195430	A	T
6	rs112573205	0	93195485	G	C
6	rs2730866	0	93196290	G	A
6	rs6939388	0	93196424	T	G
6	rs4706413	0	93196575	C	T
6	rs1582821	0	93197211	A	G
6	rs13207034	0	93197300	G	A
6	rs2730867	0	93197329	C	T
6	rs12196804	0	93197388	C	T
6	rs2730868	0	93197966	A	T
6	rs62418761	0	93198689	C	T
6	rs73514227	0	93198877	A	C
6	rs75048539	0	93199173	C	T
6	rs991527	0	93199210	C	T
6	rs6914944	0	93199648	T	C
6	rs6935299	0	93199724	C	T
6	rs77228222	0	93200021	A	G
6	rs4479902	0	93200633	G	A
6	rs1963854	0	93201217	C	T
6	rs2555766	0	93201831	A	G
6	rs73514238	0	93201941	G	C
6	rs12203379	0	93202258	T	C
6	rs73757024	0	93202321	C	A
6	rs12196491	0	93202569	G	A
6	rs2730869	0	93202900	T	C
6	rs79497847	0	93203669	A	G
6	rs117403703	0	93203850	T	C
6	rs10944597	0	93204050	A	G
6	rs9767133	0	93204244	T	C
6	rs1030428	0	93206366	T	G
6	rs12206097	0	93207666	G	A
6	rs2555737	0	93208564	A	G
6	rs2052792	0	93208866	A	C
6	rs13190735	0	93208991	T	C
6	rs1427117	0	93209263	C	T
6	rs1427118	0	93209853	T	A
6	rs148175877	0	93210313	A	C
6	rs12201421	0	93210400	C	T
6	rs6905514	0	93211954	A	G
6	rs958847	0	93212002	C	T
6	rs9294532	0	93212782	A	G
6	rs118040071	0	93212879	G	A
6	rs2217138	0	93212934	G	A
6	rs72924678	0	93213943	C	T
6	rs12216111	0	93214205	T	C
6	rs2555738	0	93214590	G	A
6	rs7760559	0	93215150	G	A
6	rs2730872	0	93215183	T	C
6	rs78396219	0	93215391	C	T
6	rs75809864	0	93215525	G	C
6	rs2875635	0	93216200	C	T
6	rs1427122	0	93216512	G	A
6	rs76561781	0	93216621	T	C
6	rs9345237	0	93216706	T	A
6	rs112824363	0	93216958	G	A
6	rs79964229	0	93217277	G	A
6	rs75234032	0	93217374	G	A
6	rs79316300	0	93218137	G	A
6	rs2555739	0	93218349	G	T
6	rs2555740	0	93218350	A	C
6	rs62418762	0	93218698	C	T
6	rs2555741	0	93219188	C	G
6	rs2555742	0	93219487	G	A
6	rs2730873	0	93219787	A	C
6	rs2730874	0	93220607	G	T
6	rs9452037	0	93221047	A	C
6	rs12212308	0	93221343	C	T
6	rs1593650	0	93221374	T	C
6	rs1593651	0	93221442	C	G
6	rs4707744	0	93221892	G	C
6	rs12214277	0	93222462	C	T
6	rs1593652	0	93222475	T	A
6	rs146267602	0	93222498	G	T
6	rs117553011	0	93222807	G	A
6	rs12194684	0	93222808	T	C
6	rs1834729	0	93223227	A	T
6	rs2195060	0	93223547	T	C
6	rs2325445	0	93223708	G	A
6	rs12191045	0	93224202	C	A
6	rs2730878	0	93224916	G	A
6	rs12192960	0	93225183	C	T
6	rs2555744	0	93226136	C	T
6	rs2730880	0	93226798	A	G
6	rs9362979	0	93227128	T	C
6	rs35293037	0	93227620	A	G
6	rs11966248	0	93227685	T	C
6	rs2433652	0	93227766	C	G
6	rs2730881	0	93227942	G	C
6	rs2081683	0	93228599	T	C
6	rs746964	0	93230927	C	T
6	rs10455535	0	93231065	A	G
6	rs890559	0	93231307	G	T
6	rs6919563	0	93231867	C	T
6	rs1427123	0	93232001	A	G
6	rs2098958	0	93232160	A	C
6	rs117053018	0	93232516	G	A
6	rs73516187	0	93232789	C	T
6	rs144756782	0	93232867	G	A
6	rs72924699	0	93233492	T	A
6	rs10455178	0	93233526	G	A
6	rs2730884	0	93233626	G	A
6	rs78628358	0	93233694	G	A
6	rs2555745	0	93233909	A	T
6	rs1427125	0	93234582	T	G
6	rs10498979	0	93234738	T	C
6	rs2730885	0	93234956	C	A
6	rs12209108	0	93235509	T	C
6	rs1365708	0	93235886	G	C
6	rs113221385	0	93236624	C	T
6	rs77545119	0	93236840	T	C
6	rs1092520	0	93237679	G	C
6	rs1084815	0	93238064	A	G
6	rs75291127	0	93238188	G	C
6	rs78125441	0	93238189	G	A
6	rs784060	0	93239403	T	C
6	rs12209531	0	93239405	C	G
6	rs1084816	0	93239623	G	A
6	rs1084817	0	93240014	A	T
6	rs1084818	0	93240093	G	A
6	rs784061	0	93241026	A	C
6	rs77341623	0	93241108	C	G
6	rs1593655	0	93241878	G	A
6	rs784062	0	93242266	T	C
6	rs117200536	0	93242416	C	T
6	rs145043726	0	93243077	T	A
6	rs803985	0	93243216	C	T
6	rs784063	0	93243236	T	A
6	rs796730	0	93243328	G	A
6	rs784064	0	93243383	G	A
6	rs783857	0	93243816	C	G
6	rs784065	0	93243960	T	C
6	rs783858	0	93244105	A	C
6	rs809183	0	93244178	C	A
6	rs784066	0	93244203	T	C
6	rs12216303	0	93244557	T	C
6	rs12216313	0	93244623	T	A
6	rs9345243	0	93244727	A	C
6	rs78510803	0	93245457	G	A
6	rs12192943	0	93246108	T	G
6	rs6899325	0	93248208	C	T
6	rs6899969	0	93248343	G	A
6	rs17573173	0	93249010	A	G
6	rs1328490	0	93251839	G	A
6	rs10498981	0	93252267	T	C
6	rs12194334	0	93252285	T	C
6	rs2730889	0	93253725	T	C
6	rs12197889	0	93253938	T	C
6	rs12191014	0	93254033	G	C
6	rs12206185	0	93255038	A	G
6	rs77366551	0	93255238	T	A
6	rs783856	0	93255714	A	G
6	rs78770847	0	93256037	A	G
6	rs10455536	0	93256202	G	T
6	rs138473309	0	93256467	G	C
6	rs783855	0	93256597	T	C
6	rs1927875	0	93256943	C	T
6	rs141126768	0	93257088	G	C
6	rs7758537	0	93257337	C	T
6	rs9345244	0	93258136	C	T
6	rs9345245	0	93258191	C	T
6	rs77817805	0	93258317	G	T
6	rs783854	0	93258907	T	C
6	rs41474650	0	93259503	G	A
6	rs9353921	0	93259842	G	A
6	rs9362981	0	93260948	T	C
6	rs9345246	0	93261185	T	C
6	rs1927874	0	93261429	T	C
6	rs9362983	0	93261629	T	C
6	rs4266475	0	93262056	A	T
6	rs114231619	0	93262597	T	C
6	rs4707745	0	93263250	G	T
6	rs7762559	0	93263363	G	A
6	rs77814179	0	93263827	G	T
6	rs6454900	0	93263939	A	G
6	rs6454901	0	93263964	C	T
6	rs77048324	0	93264135	C	T
6	rs2246016	0	93264306	A	G
6	rs75136292	0	93264563	G	A
6	rs2149339	0	93265738	C	T
6	rs1359985	0	93266194	T	C
6	rs9353922	0	93266431	A	T
6	rs79766596	0	93266745	C	T
6	rs9362984	0	93266829	T	C
6	rs2770130	0	93266934	C	T
6	rs1328488	0	93267530	T	C
6	rs1999063	0	93267755	A	G
6	rs1328489	0	93267791	T	C
6	rs76430521	0	93268348	T	G
6	rs2183001	0	93268997	A	G
6	rs76097848	0	93269309	T	C
6	rs783863	0	93269448	G	A
6	rs117653972	0	93269864	G	C
6	rs2795079	0	93269993	C	A
6	rs7771681	0	93270250	G	A
6	rs7753396	0	93270271	T	G
6	rs783864	0	93270571	C	T
6	rs1084765	0	93271464	T	A
6	rs1084766	0	93271609	T	C
6	rs1084767	0	93271818	T	C
6	rs1084768	0	93272035	C	T
6	rs78458696	0	93272037	G	A
6	rs1084769	0	93272153	G	A
6	rs10755497	0	93272327	T	C
6	rs9351324	0	93273534	G	A
6	rs9362985	0	93274584	C	T
6	rs118134495	0	93275362	C	T
6	rs73517119	0	93275529	A	T
6	rs783853	0	93275887	A	T
6	rs783852	0	93276093	G	A
6	rs146161168	0	93276236	T	A
6	rs783851	0	93276681	A	G
6	rs9294533	0	93276760	A	G
6	rs140122149	0	93276803	T	G
6	rs783850	0	93277077	G	A
6	rs783849	0	93277553	C	T
6	rs79599138	0	93277791	T	C
6	rs12216384	0	93277987	C	T
6	rs117633983	0	93278118	C	T
6	rs77378953	0	93278381	A	C
6	rs1328491	0	93278702	C	A
6	rs141301907	0	93279022	C	T
6	rs2730835	0	93279039	T	C
6	rs1341998	0	93279129	A	T
6	rs117232185	0	93279668	A	G
6	rs7349849	0	93279669	C	T
6	rs2770127	0	93279801	A	G
6	rs2770128	0	93279905	A	G
6	rs148315246	0	93279918	C	T
6	rs1341999	0	93280339	T	C
6	rs146143056	0	93280523	G	C
6	rs78014521	0	93280671	G	A
6	rs1342000	0	93280897	C	T
6	rs1342001	0	93280928	C	T
6	rs1328492	0	93280994	C	A
6	rs1927879	0	93281110	T	C
6	rs1328493	0	93281287	T	C
6	rs73517144	0	93281521	A	G
6	rs1342002	0	93281544	C	T
6	rs2770129	0	93281766	C	A
6	rs1342003	0	93282405	G	C
6	rs74462805	0	93282991	C	A
6	rs9353924	0	93283003	A	G
6	rs9353925	0	93283037	A	G
6	rs1410526	0	93283520	A	G
6	rs9345248	0	93283781	A	T
6	rs9294534	0	93283828	C	A
6	rs783846	0	93284141	C	T
6	rs12661202	0	93284388	A	T
6	rs118106984	0	93284518	T	C
6	rs75949886	0	93284576	G	A
6	rs783847	0	93285014	T	C
6	rs76344220	0	93286064	G	C
6	rs117755632	0	93286155	C	A
6	rs6454902	0	93286249	C	A
6	rs783848	0	93286524	C	T
6	rs1590771	0	93287540	C	G
6	rs1590772	0	93287566	A	C
6	rs1576216	0	93288748	C	T
6	rs117144360	0	93289796	T	A
6	rs111775756	0	93290442	C	T
6	rs1084761	0	93290547	T	C
6	rs117123168	0	93290760	G	A
6	rs1084762	0	93291153	G	C
6	rs1084763	0	93291170	G	A
6	rs72926646	0	93291617	C	A
6	rs9362986	0	93291763	C	T
6	rs1084764	0	93291769	T	C
6	rs150403158	0	93292400	C	T
6	rs6934001	0	93292634	G	A
6	rs783844	0	93293303	A	G
6	rs1341997	0	93294058	A	G
6	rs1341996	0	93294098	T	C
6	rs12524302	0	93294842	G	T
6	rs4632871	0	93295224	G	A
6	rs77117625	0	93295856	G	A
6	rs9452048	0	93296004	T	C
6	rs2730857	0	93296268	T	C
6	rs118108871	0	93296323	G	A
6	rs117071970	0	93296366	A	C
6	rs2730858	0	93296431	C	T
6	rs9362987	0	93296450	A	G
6	rs783845	0	93296511	T	G
6	rs12203198	0	93297033	T	C
6	rs62418796	0	93297602	A	G
6	rs78028622	0	93299260	A	C
6	rs12213523	0	93299459	A	C
6	rs111507974	0	93299924	G	C
6	rs1927872	0	93300589	A	C
6	rs2730859	0	93300646	T	C
6	rs72926654	0	93300676	T	C
6	rs813656	0	93300862	G	A
6	rs62418797	0	93301917	T	C
6	rs708018	0	93302347	C	T
6	rs75771502	0	93302585	T	C
6	rs12664281	0	93302682	A	G
6	rs332955	0	93303449	C	G
6	rs117058290	0	93303460	T	G
6	rs332954	0	93304048	T	C
6	rs12529529	0	93304268	A	G
6	rs117626188	0	93305197	A	G
6	rs9342325	0	93305282	T	G
6	rs332953	0	93305456	G	A
6	rs62418798	0	93305743	T	C
6	rs167980	0	93305816	G	A
6	rs332952	0	93305980	A	T
6	rs711292	0	93305987	G	C
6	rs79781533	0	93306243	G	A
6	rs117998078	0	93306513	G	A
6	rs150158713	0	93306758	T	C
6	rs332951	0	93306808	C	T
6	rs72926662	0	93308290	A	C
6	rs6935450	0	93308536	T	C
6	rs62418799	0	93308542	T	C
6	rs62418800	0	93308694	G	T
6	rs1580233	0	93310009	G	C
6	rs9345250	0	93310423	C	G
6	rs57698791	0	93311390	T	C
6	rs57599339	0	93311622	A	T
6	rs783611	0	93313383	C	A
6	rs114108850	0	93313598	G	C
6	rs1576217	0	93313812	T	C
6	rs72926667	0	93313869	T	A
6	rs138396537	0	93314306	C	T
6	rs9362988	0	93314752	C	T
6	rs117579476	0	93315365	T	C
6	rs58941969	0	93316030	G	A
6	rs55638146	0	93317170	T	A
6	rs9342327	0	93317346	G	C
6	rs2611646	0	93317354	C	G
6	rs1857062	0	93317412	T	A
6	rs138868771	0	93317670	T	C
6	rs77888001	0	93320829	T	C
6	rs332947	0	93320915	T	C
6	rs117125303	0	93320936	T	C
6	rs332948	0	93321217	C	T
6	rs147817709	0	93321680	C	T
6	rs116962767	0	93321850	T	C
6	rs55683174	0	93322141	T	C
6	rs117875568	0	93323026	G	A
6	rs9345252	0	93323089	T	C
6	rs1067026	0	93323300	T	C
6	rs12215581	0	93323459	C	T
6	rs6939736	0	93323509	G	C
6	rs149408491	0	93323752	G	C
6	rs116885996	0	93323758	G	C
6	rs6925011	0	93324450	T	A
6	rs9353929	0	93324913	G	C
6	rs76412908	0	93324967	T	C
6	rs9345254	0	93326101	G	C
6	rs79013550	0	93326184	T	C
6	rs332949	0	93326460	T	C
6	rs11752719	0	93326776	G	A
6	rs9345255	0	93327380	G	A
6	rs141499529	0	93327581	C	G
6	rs62418818	0	93327992	C	A
6	rs7762001	0	93328194	C	T
6	rs332950	0	93328680	G	C
6	rs332945	0	93329561	A	T
6	rs72926676	0	93329609	A	G
6	rs78885643	0	93330473	C	G
6	rs138744033	0	93330800	T	C
6	rs75962959	0	93330815	G	A
6	rs332946	0	93331134	T	C
6	rs783609	0	93332403	C	A
6	rs150716893	0	93332529	C	T
6	rs783610	0	93333339	A	C
6	rs79270043	0	93333363	A	G
6	rs6925094	0	93333499	G	A
6	rs711291	0	93333551	C	G
6	rs58832941	0	93333985	C	A
6	rs140072234	0	93334134	T	C
6	rs1067025	0	93334302	T	C
6	rs142488731	0	93334648	C	A
6	rs142751187	0	93335107	G	T
6	rs332941	0	93336377	T	C
6	rs142630700	0	93336562	T	C
6	rs147924997	0	93336590	C	T
6	rs73754333	0	93339285	C	T
6	rs1084730	0	93339295	C	T
6	rs1084729	0	93339415	C	T
6	rs117367289	0	93339446	T	G
6	rs117658185	0	93339469	A	T
6	rs783619	0	93340208	A	T
6	rs783618	0	93340373	T	C
6	rs783617	0	93340546	G	A
6	rs783616	0	93341099	T	C
6	rs117820730	0	93341501	A	G
6	rs117122436	0	93341556	C	T
6	rs60986862	0	93341601	C	T
6	rs803946	0	93341663	A	G
6	rs117891012	0	93344131	A	G
6	rs783615	0	93344153	C	A
6	rs783614	0	93344279	T	C
6	rs783613	0	93344455	C	T
6	rs783612	0	93345213	C	T
6	rs17575208	0	93345551	A	C
6	rs182891932	0	93346077	G	A
6	rs2125782	0	93347011	A	T
6	rs4707752	0	93347239	G	A
6	rs1574819	0	93347344	T	G
6	rs10944602	0	93347451	A	G
6	rs117791333	0	93347707	C	A
6	rs79281511	0	93348011	T	C
6	rs10498982	0	93348842	G	A
6	rs2770125	0	93348991	T	A
6	rs2770126	0	93349035	T	C
6	rs118067955	0	93349185	G	A
6	rs2125781	0	93349430	C	T
6	rs1969966	0	93349521	C	T
6	rs114855026	0	93349544	G	A
6	rs1841258	0	93349763	C	T
6	rs72926690	0	93349871	C	T
6	rs1841257	0	93349973	A	G
6	rs1841256	0	93350026	A	G
6	rs1841255	0	93350066	C	T
6	rs143798901	0	93350154	G	A
6	rs6454905	0	93350866	T	C
6	rs144882410	0	93350909	C	G
6	rs4644012	0	93350978	G	T
6	rs4587135	0	93351164	G	A
6	rs9353932	0	93351244	T	C
6	rs6926880	0	93351530	A	G
6	rs6927300	0	93351581	G	A
6	rs9342329	0	93352194	A	G
6	rs332960	0	93352428	G	C
6	rs17653732	0	93352496	T	C
6	rs2261248	0	93353185	T	C
6	rs2261247	0	93353188	T	C
6	rs12665626	0	93353320	C	A
6	rs73521311	0	93354319	G	A
6	rs146363410	0	93355164	G	A
6	rs7766895	0	93355772	T	G
6	rs12206006	0	93355800	A	C
6	rs17653790	0	93355919	G	T
6	rs332957	0	93356761	T	G
6	rs332956	0	93356847	G	T
6	rs142222262	0	93356920	C	T
6	rs117431537	0	93358090	C	T
6	rs112897135	0	93358340	C	G
6	rs7762219	0	93358526	A	G
6	rs10944604	0	93358717	G	C
6	rs2153766	0	93359014	A	G
6	rs13199202	0	93359069	T	G
6	rs9345259	0	93359457	T	C
6	rs6905761	0	93359904	G	A
6	rs113548610	0	93360309	T	C
6	rs117679067	0	93360744	A	T
6	rs1459811	0	93360780	C	T
6	rs2199221	0	93361011	T	A
6	rs9345260	0	93361190	G	A
6	rs10944605	0	93361273	G	A
6	rs145643621	0	93361466	C	G
6	rs149218311	0	93362004	C	T
6	rs9342331	0	93362172	T	A
6	rs184523070	0	93362316	T	A
6	rs9345261	0	93362495	C	T
6	rs9351326	0	93362723	C	A
6	rs111841088	0	93362936	T	G
6	rs6924075	0	93363141	C	T
6	rs62418842	0	93363561	G	A
6	rs6930177	0	93364001	G	A
6	rs145899422	0	93364195	G	A
6	rs9362993	0	93364258	G	T
6	rs9362994	0	93364271	G	A
6	rs13212723	0	93364310	G	A
6	rs144295327	0	93364658	C	G
6	rs9362995	0	93365011	A	C
6	rs2199220	0	93365056	C	A
6	rs9345264	0	93365122	A	G
6	rs4706421	0	93365560	A	G
6	rs6937801	0	93365803	G	A
6	rs148813479	0	93365818	G	A
6	rs4707755	0	93365847	C	A
6	rs138645643	0	93366156	G	A
6	rs117703677	0	93366640	A	G
6	rs964287	0	93366692	C	T
6	rs2020324	0	93367007	C	T
6	rs6927935	0	93367075	T	C
6	rs6928136	0	93367142	T	C
6	rs1380489	0	93367267	A	G
6	rs75045776	0	93368136	C	G
6	rs13203066	0	93368951	A	C
6	rs6918777	0	93369655	G	T
6	rs62418843	0	93371096	G	C
6	rs12175910	0	93372070	T	C
6	rs9353937	0	93372452	A	T
6	rs12527921	0	93373305	G	A
6	rs61044822	0	93374199	T	C
6	rs7739761	0	93374829	T	A
6	rs7757982	0	93374936	C	T
6	rs7758146	0	93375043	C	T
6	rs12523871	0	93375422	T	C
6	rs72928716	0	93375464	T	G
6	rs10944606	0	93375672	T	G
6	rs74860560	0	93376549	A	G
6	rs6913450	0	93376967	T	C
6	rs1418168	0	93377625	G	A
6	rs77959815	0	93377661	T	C
6	rs9345265	0	93378241	T	C
6	rs111691306	0	93378559	T	A
6	rs112731687	0	93378563	A	T
6	rs1459810	0	93378969	T	C
6	rs1459809	0	93379109	A	C
6	rs62418845	0	93379364	A	G
6	rs1342005	0	93379507	C	T
6	rs72928719	0	93379713	T	C
6	rs72928721	0	93380886	T	C
6	rs72928722	0	93380904	A	C
6	rs73521366	0	93381046	A	C
6	rs111252572	0	93381540	G	A
6	rs2125780	0	93381954	T	G
6	rs13192490	0	93382023	A	G
6	rs9359989	0	93382207	T	C
6	rs7740931	0	93382356	A	T
6	rs1599185	0	93383361	C	T
6	rs1599184	0	93383474	T	G
6	rs117878039	0	93383648	C	T
6	rs9345267	0	93383775	C	T
6	rs75985815	0	93384497	C	G
6	rs12661085	0	93384606	A	C
6	rs2211357	0	93385117	C	A
6	rs72928727	0	93385670	T	C
6	rs111631648	0	93385810	A	G
6	rs75780449	0	93385889	G	A
6	rs1841253	0	93386245	T	C
6	rs72928728	0	93386973	A	G
6	rs59307495	0	93387013	T	G
6	rs10806461	0	93387355	A	G
6	rs77955918	0	93387488	G	C
6	rs10944608	0	93387541	A	G
6	rs9452078	0	93388520	T	A
6	rs191448458	0	93389344	C	T
6	rs7755156	0	93389978	C	T
6	rs117969642	0	93392046	T	G
6	rs72928732	0	93392369	G	A
6	rs7766756	0	93392492	C	G
6	rs77010243	0	93392717	A	T
6	rs113781742	0	93392975	A	G
6	rs76855378	0	93393006	C	T
6	rs112841159	0	93393239	C	T
6	rs6937258	0	93393323	C	T
6	rs9342333	0	93393443	C	T
6	rs116885807	0	93393505	T	C
6	rs113362878	0	93393634	C	T
6	rs2325461	0	93393689	T	A
6	rs71558432	0	93394115	T	G
6	rs117318609	0	93394279	G	A
6	rs12189859	0	93394322	C	T
6	rs6923871	0	93394801	T	C
6	rs72928734	0	93395531	T	A
6	rs72928738	0	93395884	C	T
6	rs12528064	0	93396190	A	C
6	rs1342007	0	93396506	C	T
6	rs117704920	0	93396719	C	G
6	rs6904002	0	93398108	T	C
6	rs62418859	0	93398326	C	G
6	rs72928746	0	93398422	T	C
6	rs62420860	0	93398606	A	G
6	rs117894472	0	93399506	C	A
6	rs1824422	0	93399677	G	A
6	rs1341994	0	93400020	C	T
6	rs17595511	0	93400088	C	A
6	rs1341995	0	93400233	A	T
6	rs9342334	0	93400553	A	G
6	rs77235303	0	93400636	T	C
6	rs62420861	0	93400802	C	A
6	rs74523776	0	93400938	T	C
6	rs77960938	0	93401400	C	G
6	rs9345268	0	93402547	C	T
6	rs17654546	0	93403758	G	A
6	rs1380491	0	93405335	A	G
6	rs144775695	0	93405341	G	C
6	rs17654701	0	93406188	C	T
6	rs73516286	0	93406390	A	C
6	rs2045591	0	93408386	G	A
6	rs191458676	0	93408703	C	T
6	rs7773729	0	93409378	T	C
6	rs9345269	0	93409510	A	G
6	rs77158370	0	93409988	T	C
6	rs72928754	0	93410093	T	C
6	rs6939249	0	93411037	G	A
6	rs148322056	0	93411140	G	C
6	rs11965606	0	93411666	G	A
6	rs6903288	0	93412825	C	T
6	rs78529134	0	93413536	G	A
6	rs117000821	0	93413691	T	C
6	rs9359990	0	93414261	C	T
6	rs62420862	0	93414565	A	G
6	rs57258531	0	93414781	G	C
6	rs140413692	0	93414796	A	G
6	rs75762447	0	93415074	T	C
6	rs7757624	0	93415597	C	T
6	rs62420863	0	93415660	T	C
6	rs17654809	0	93415667	G	A
6	rs12528802	0	93415688	C	T
6	rs9345270	0	93415978	A	T
6	rs148374690	0	93416096	G	A
6	rs9452095	0	93416453	T	C
6	rs77385986	0	93417113	G	A
6	rs62420864	0	93417658	C	T
6	rs62420865	0	93417701	T	C
6	rs117290935	0	93418004	T	C
6	rs76185920	0	93418108	C	T
6	rs116844362	0	93418109	G	A
6	rs9445016	0	93418594	C	T
6	rs112590871	0	93419185	G	C
6	rs2169100	0	93420422	G	A
6	rs12193201	0	93422283	T	G
6	rs74899983	0	93423396	T	C
6	rs13195141	0	93424869	G	T
6	rs6905474	0	93424897	C	T
6	rs1380490	0	93425595	G	C
6	rs72928760	0	93426162	G	A
6	rs72928761	0	93426186	C	T
6	rs332491	0	93429548	A	G
6	rs1824423	0	93429797	G	A
6	rs12206260	0	93430871	A	G
6	rs34727914	0	93432056	T	C
6	rs73754359	0	93432325	G	A
6	rs117683676	0	93432473	C	A
6	rs2496107	0	93433349	G	A
6	rs13211465	0	93434323	G	A
6	rs13215170	0	93434963	C	T
6	rs113211784	0	93435282	G	A
6	rs2496110	0	93435564	C	T
6	rs73754360	0	93437809	T	G
6	rs80042003	0	93437869	A	G
6	rs150168131	0	93438242	G	A
6	rs141763434	0	93438793	C	A
6	rs332501	0	93439651	A	G
6	rs12207015	0	93439851	T	C
6	rs332500	0	93439872	G	A
6	rs56148073	0	93440009	C	T
6	rs143167392	0	93440191	G	A
6	rs10944609	0	93441259	G	A
6	rs231330	0	93442073	A	G
6	rs112484315	0	93442556	C	G
6	rs76625617	0	93443033	A	G
6	rs6908465	0	93443329	C	T
6	rs9452103	0	93443475	G	A
6	rs332505	0	93444119	A	T
6	rs332504	0	93445356	G	A
6	rs4706423	0	93445417	T	C
6	rs332503	0	93446161	C	T
6	rs148637335	0	93446281	T	C
6	rs75451398	0	93446838	T	G
6	rs75414280	0	93447295	T	G
6	rs332502	0	93447631	A	G
6	rs142033590	0	93449705	C	T
6	rs332499	0	93450630	A	G
6	rs12210700	0	93450859	C	G
6	rs332498	0	93451541	T	C
6	rs118050088	0	93452127	T	G
6	rs72928771	0	93452220	C	T
6	rs142226724	0	93452434	T	C
6	rs12199478	0	93452526	A	G
6	rs79587069	0	93453105	C	G
6	rs71558437	0	93454223	A	C
6	rs77908562	0	93454710	T	G
6	rs1563798	0	93455495	G	T
6	rs332496	0	93455875	C	A
6	rs145644127	0	93457236	A	G
6	rs72928777	0	93457686	T	C
6	rs111703046	0	93458234	T	G
6	rs10944610	0	93458814	G	A
6	rs332492	0	93459000	G	A
6	rs332493	0	93459439	A	G
6	rs74735994	0	93459441	T	C
6	rs76439562	0	93461616	C	A
6	rs6933723	0	93461641	T	C
6	rs332494	0	93462866	C	T
6	rs2492343	0	93463158	A	G
6	rs56263914	0	93463363	G	A
6	rs1515804	0	93464651	G	A
6	rs2674399	0	93465857	A	G
6	rs2812133	0	93466169	A	G
6	rs143340521	0	93466285	G	A
6	rs10081161	0	93466614	A	G
6	rs12211463	0	93467158	T	G
6	rs77336667	0	93467170	T	C
6	rs12190941	0	93467224	A	G
6	rs73754363	0	93468116	T	C
6	rs1515781	0	93468529	T	A
6	rs2674356	0	93469398	T	C
6	rs2674357	0	93469885	G	C
6	rs2037155	0	93471082	T	G
6	rs62413996	0	93471245	G	T
6	rs17596465	0	93471818	G	C
6	rs2812128	0	93473197	G	C
6	rs6454911	0	93473885	T	G
6	rs979892	0	93474393	G	A
6	rs1515785	0	93474482	G	A
6	rs75302395	0	93474970	A	C
6	rs1850017	0	93475306	T	C
6	rs1515786	0	93475558	C	T
6	rs1878071	0	93476681	C	A
6	rs7766921	0	93476923	C	G
6	rs2812127	0	93477598	T	G
6	rs2812126	0	93478598	G	A
6	rs2674358	0	93479247	A	C
6	rs2492342	0	93480461	C	G
6	rs2492341	0	93480579	G	A
6	rs2496108	0	93480823	G	T
6	rs2496109	0	93480953	A	C
6	rs2812125	0	93481833	G	T
6	rs2068889	0	93483758	T	A
6	rs146751363	0	93483958	G	A
6	rs7749942	0	93484140	C	T
6	rs73522114	0	93484508	T	C
6	rs2812124	0	93485371	T	G
6	rs112030155	0	93485623	C	T
6	rs73522116	0	93485678	C	T
6	rs117279464	0	93485766	A	T
6	rs62413997	0	93486045	G	T
6	rs149476787	0	93486063	G	T
6	rs1996267	0	93486257	G	A
6	rs74927039	0	93486616	G	A
6	rs78272815	0	93487227	C	T
6	rs2674382	0	93487376	A	T
6	rs2674381	0	93487547	G	A
6	rs36105216	0	93487870	C	T
6	rs9445018	0	93487941	G	A
6	rs112471013	0	93488257	A	G
6	rs16870237	0	93488364	C	A
6	rs116156826	0	93488516	A	G
6	rs62413998	0	93488550	A	T
6	rs16870241	0	93489560	T	C
6	rs2674380	0	93489917	G	T
6	rs2674379	0	93490110	G	A
6	rs2812123	0	93490353	C	T
6	rs2674378	0	93490727	T	C
6	rs2176145	0	93490769	T	A
6	rs2176144	0	93490846	T	C
6	rs2138342	0	93490980	C	A
6	rs2138341	0	93491019	G	A
6	rs12190936	0	93491572	T	C
6	rs2674377	0	93492604	A	G
6	rs62413999	0	93492659	A	G
6	rs2325469	0	93492677	C	T
6	rs72928792	0	93493095	G	A
6	rs2674376	0	93493224	T	C
6	rs2674375	0	93493228	G	A
6	rs9452113	0	93493278	G	A
6	rs2674374	0	93493452	A	T
6	rs9452114	0	93494267	C	A
6	rs2674373	0	93494355	A	G
6	rs7454934	0	93494372	C	T
6	rs2496111	0	93495705	T	C
6	rs2812122	0	93496075	A	G
6	rs2812121	0	93496196	A	C
6	rs2674372	0	93496360	A	G
6	rs7453939	0	93496742	T	C
6	rs2812120	0	93496853	A	C
6	rs117994418	0	93496905	C	T
6	rs2674371	0	93496998	T	C
6	rs2674370	0	93497240	C	T
6	rs62414000	0	93497782	T	C
6	rs2674369	0	93497958	T	C
6	rs72928795	0	93498331	C	T
6	rs2674368	0	93498467	C	T
6	rs2674367	0	93498789	G	A
6	rs2674366	0	93498928	G	T
6	rs2674365	0	93498951	G	C
6	rs2674364	0	93499177	A	G
6	rs9362998	0	93499278	G	A
6	rs9345273	0	93499279	C	A
6	rs2812119	0	93499606	G	A
6	rs2674363	0	93500155	A	T
6	rs2674362	0	93500377	A	G
6	rs2674361	0	93500419	A	G
6	rs2674360	0	93500889	C	T
6	rs145147161	0	93501469	T	C
6	rs2812118	0	93501563	A	C
6	rs2812117	0	93501619	G	A
6	rs2674359	0	93501782	A	G
6	rs80202729	0	93502647	A	G
6	rs62414001	0	93502651	A	G
6	rs1515789	0	93502732	G	A
6	rs2812116	0	93502998	T	C
6	rs2812115	0	93503019	C	A
6	rs62414002	0	93503215	C	A
6	rs117415193	0	93503364	T	C
6	rs2492340	0	93503809	C	T
6	rs117914545	0	93504060	G	A
6	rs2812114	0	93504553	A	G
6	rs2674398	0	93504757	A	G
6	rs2674397	0	93504815	C	T
6	rs2674396	0	93504914	A	G
6	rs2812113	0	93505226	T	C
6	rs78868094	0	93505536	T	C
6	rs34097161	0	93506161	C	T
6	rs2674395	0	93506254	C	T
6	rs2674394	0	93506409	C	A
6	rs150062818	0	93506717	G	T
6	rs62414003	0	93506936	C	A
6	rs2674393	0	93508169	A	C
6	rs12192414	0	93508235	A	G
6	rs78450825	0	93508299	G	A
6	rs62414004	0	93508900	A	C
6	rs2674392	0	93508925	C	T
6	rs2674391	0	93509044	G	A
6	rs2674390	0	93509281	G	C
6	rs2812112	0	93509396	C	A
6	rs2812111	0	93509584	C	A
6	rs2812110	0	93509665	T	C
6	rs2812109	0	93509724	G	A
6	rs9445020	0	93509887	A	G
6	rs74659377	0	93510237	C	A
6	rs2492339	0	93510252	G	A
6	rs2674389	0	93510469	T	C
6	rs2674388	0	93510554	A	G
6	rs6911528	0	93510578	T	G
6	rs117258828	0	93510654	G	C
6	rs2674387	0	93510830	C	T
6	rs2674386	0	93510856	C	T
6	rs117550573	0	93511065	G	A
6	rs79252905	0	93511110	G	A
6	rs9452116	0	93511175	G	T
6	rs9353940	0	93511266	T	C
6	rs2812107	0	93511275	A	C
6	rs2674385	0	93511280	C	A
6	rs76587384	0	93511912	G	C
6	rs2812106	0	93511938	G	T
6	rs2674384	0	93512266	C	T
6	rs9345274	0	93512325	G	A
6	rs144821724	0	93512796	C	G
6	rs2492338	0	93513323	G	C
6	rs2496112	0	93513431	T	A
6	rs2496114	0	93513802	T	C
6	rs2496115	0	93513951	C	T
6	rs77767468	0	93514122	A	G
6	rs2812105	0	93514240	T	A
6	rs13200052	0	93514257	G	C
6	rs72930809	0	93514585	A	C
6	rs1473994	0	93515485	C	G
6	rs72930874	0	93515595	T	C
6	rs2812104	0	93515983	T	C
6	rs2037156	0	93516501	G	A
6	rs1913827	0	93516703	A	G
6	rs1913826	0	93516854	T	C
6	rs16870254	0	93516864	C	T
6	rs17597879	0	93517312	A	G
6	rs13213089	0	93517339	G	A
6	rs11962323	0	93517801	T	C
6	rs11964555	0	93517819	A	G
6	rs11970040	0	93517852	C	A
6	rs111407861	0	93517951	C	T
6	rs138139460	0	93518676	A	T
6	rs6917362	0	93518722	T	C
6	rs6899693	0	93518927	G	A
6	rs16870257	0	93519118	C	G
6	rs16870260	0	93519149	A	G
6	rs6900067	0	93519210	G	A
6	rs6899658	0	93519219	A	G
6	rs12660126	0	93519430	C	T
6	rs9452120	0	93519455	G	C
6	rs12661708	0	93519754	T	C
6	rs9452121	0	93519839	T	G
6	rs9294536	0	93520257	C	A
6	rs1515788	0	93520363	C	T
6	rs9294537	0	93520592	C	G
6	rs1399941	0	93520886	G	T
6	rs6902337	0	93521119	T	G
6	rs6922609	0	93521148	C	A
6	rs62414006	0	93521232	A	G
6	rs6922656	0	93521276	A	C
6	rs6922978	0	93521371	C	T
6	rs9452123	0	93521724	A	T
6	rs9445023	0	93522134	G	T
6	rs117168576	0	93522354	G	A
6	rs76082640	0	93522477	A	T
6	rs9294538	0	93522485	G	T
6	rs9452124	0	93522671	A	G
6	rs9452125	0	93522749	A	G
6	rs79950849	0	93522816	T	C
6	rs1515787	0	93522920	G	A
6	rs72912820	0	93522921	T	C
6	rs117291166	0	93522975	C	T
6	rs13215884	0	93523152	G	C
6	rs11964900	0	93523153	A	T
6	rs9452126	0	93523631	C	T
6	rs73754374	0	93523655	T	C
6	rs116880867	0	93523678	G	T
6	rs9452127	0	93523870	T	A
6	rs117706411	0	93524151	C	T
6	rs112383551	0	93524195	A	C
6	rs9452128	0	93524274	C	A
6	rs9452129	0	93524336	C	A
6	rs13205868	0	93524382	T	C
6	rs112305454	0	93524476	G	A
6	rs188126701	0	93524530	A	T
6	rs13193833	0	93524919	G	A
6	rs13194802	0	93525687	G	C
6	rs9452130	0	93525880	A	G
6	rs9452131	0	93525925	A	T
6	rs9445024	0	93525986	T	C
6	rs58145329	0	93526052	T	C
6	rs13197967	0	93526158	A	T
6	rs62414007	0	93526448	G	C
6	rs13214640	0	93526470	T	G
6	rs13214784	0	93526601	T	C
6	rs13198769	0	93526697	C	T
6	rs9345275	0	93526832	G	A
6	rs13218286	0	93527017	T	C
6	rs13202541	0	93527122	G	A
6	rs13203186	0	93527779	C	T
6	rs13206427	0	93527994	C	A
6	rs139952102	0	93528787	T	A
6	rs9452133	0	93529045	A	G
6	rs77875994	0	93529152	T	C
6	rs12198678	0	93529277	C	A
6	rs16870280	0	93529352	C	T
6	rs76991092	0	93529469	A	G
6	rs12199022	0	93529683	G	A
6	rs7764559	0	93529704	A	C
6	rs1515799	0	93529936	G	A
6	rs59686176	0	93529981	A	G
6	rs4706424	0	93530287	A	G
6	rs9452134	0	93530700	T	C
6	rs9445025	0	93530757	T	C
6	rs9452135	0	93531024	T	C
6	rs76059336	0	93531052	G	T
6	rs17736308	0	93531325	T	C
6	rs148386043	0	93531440	A	G
6	rs4426973	0	93531443	T	C
6	rs150890656	0	93531529	G	A
6	rs9452136	0	93531613	T	C
6	rs80179348	0	93531665	A	T
6	rs9445026	0	93532022	A	C
6	rs116685762	0	93532032	C	T
6	rs9452137	0	93532036	C	G
6	rs9452138	0	93532039	T	C
6	rs149735795	0	93532177	C	T
6	rs16870295	0	93532277	A	G
6	rs16870296	0	93532328	T	C
6	rs78147259	0	93532412	G	A
6	rs16870298	0	93532719	A	G
6	rs77953998	0	93532860	T	G
6	rs79073060	0	93533248	A	G
6	rs9353942	0	93533250	C	T
6	rs77700903	0	93533300	C	T
6	rs75612164	0	93533353	A	G
6	rs12211313	0	93533889	A	G
6	rs6926613	0	93534231	C	A
6	rs6926828	0	93534383	C	T
6	rs111824441	0	93534512	G	A
6	rs12198355	0	93534536	G	A
6	rs6907534	0	93534800	T	C
6	rs62414008	0	93534938	G	A
6	rs77805549	0	93535146	T	G
6	rs58280006	0	93535375	G	A
6	rs9452140	0	93535525	G	T
6	rs9452141	0	93535577	A	G
6	rs6913263	0	93535651	T	C
6	rs57350905	0	93535690	C	T
6	rs61254548	0	93535749	T	C
6	rs117140531	0	93535819	G	A
6	rs72912851	0	93535864	C	A
6	rs112044903	0	93535960	T	A
6	rs60944065	0	93536042	T	A
6	rs13218366	0	93536194	C	T
6	rs75914122	0	93536235	A	G
6	rs1399946	0	93536259	T	C
6	rs1829011	0	93536298	A	G
6	rs1829012	0	93536425	T	C
6	rs1829013	0	93536433	A	G
6	rs12202173	0	93536687	C	G
6	rs10455537	0	93536901	T	C
6	rs10455538	0	93536948	G	A
6	rs10455539	0	93537111	C	T
6	rs10944614	0	93537685	C	T
6	rs10944615	0	93537727	T	A
6	rs62414037	0	93537784	T	G
6	rs67355862	0	93537895	C	T
6	rs9351328	0	93538013	G	A
6	rs9359993	0	93538020	C	T
6	rs111576954	0	93538201	C	T
6	rs149281462	0	93538202	G	A
6	rs144420902	0	93538210	C	T
6	rs6908130	0	93538254	C	T
6	rs6930855	0	93538318	T	C
6	rs6908967	0	93538535	G	A
6	rs6909017	0	93538614	G	A
6	rs6454912	0	93538688	C	T
6	rs1606921	0	93538975	G	A
6	rs1850018	0	93539325	G	A
6	rs6914770	0	93539524	G	T
6	rs6914627	0	93539635	A	G
6	rs6937715	0	93539670	T	G
6	rs6915140	0	93539709	G	A
6	rs6915278	0	93539766	G	A
6	rs72912865	0	93539776	C	T
6	rs111535535	0	93539852	C	A
6	rs72912869	0	93540269	G	T
6	rs72912870	0	93540359	C	T
6	rs577115368	0	93540629	T	C
6	rs9345276	0	93540636	C	T
6	rs28824593	0	93540702	A	T
6	rs146628887	0	93540785	G	A
6	rs9363001	0	93541127	G	A
6	rs6917241	0	93541461	T	C
6	rs58900232	0	93541559	A	G
6	rs9345277	0	93541573	T	C
6	rs6937896	0	93541668	C	T
6	rs114150606	0	93541771	T	C
6	rs112120457	0	93542316	A	G
6	rs62414038	0	93542442	T	C
6	rs10455540	0	93542671	C	T
6	rs6901255	0	93542694	G	T
6	rs6901141	0	93542754	C	T
6	rs6928593	0	93543060	T	A
6	rs1399947	0	93543184	G	A
6	rs4634419	0	93543240	A	G
6	rs9351330	0	93543278	T	C
6	rs143904141	0	93543460	G	A
6	rs9353943	0	93543547	A	G
6	rs12192037	0	93543631	A	C
6	rs55681471	0	93543660	A	T
6	rs9452143	0	93543673	A	C
6	rs78144477	0	93544026	T	C
6	rs55925703	0	93544089	C	T
6	rs56224735	0	93544104	T	G
6	rs62414039	0	93544196	G	A
6	rs1515802	0	93544595	A	T
6	rs12193930	0	93544801	A	G
6	rs62414040	0	93545179	A	G
6	rs7775322	0	93545210	T	A
6	rs6919358	0	93545700	G	A
6	rs7760258	0	93546150	A	G
6	rs7382779	0	93546769	G	T
6	rs4706426	0	93546856	A	G
6	rs9445029	0	93546957	G	A
6	rs76797688	0	93547481	T	C
6	rs1515803	0	93547529	T	G
6	rs9351331	0	93547719	C	T
6	rs9345279	0	93547759	G	T
6	rs9345280	0	93547769	A	T
6	rs6936745	0	93548292	C	T
6	rs6936761	0	93548360	A	G
6	rs76411028	0	93548378	C	A
6	rs9351332	0	93548619	C	T
6	rs9345281	0	93548682	T	C
6	rs6899829	0	93549426	A	G
6	rs6900163	0	93549571	A	G
6	rs868805	0	93549658	A	G
6	rs868806	0	93549826	G	A
6	rs868807	0	93549878	T	C
6	rs77786393	0	93549977	G	A
6	rs78305296	0	93549994	G	T
6	rs9452144	0	93550135	G	A
6	rs74578118	0	93550328	A	G
6	rs181547113	0	93550776	G	A
6	rs115248953	0	93550894	C	T
6	rs2325464	0	93551099	A	C
6	rs2325465	0	93551151	T	C
6	rs1515795	0	93551286	C	T
6	rs1515797	0	93551501	C	T
6	rs9353944	0	93551621	T	C
6	rs77578804	0	93551891	G	A
6	rs12212390	0	93552430	C	T
6	rs952179	0	93552524	T	A
6	rs112672504	0	93552678	A	G
6	rs951554	0	93553297	C	A
6	rs951555	0	93553379	C	A
6	rs951556	0	93553425	C	A
6	rs6935730	0	93553537	G	T
6	rs12661096	0	93553618	T	C
6	rs1399945	0	93553749	A	T
6	rs1399944	0	93553857	A	G
6	rs1399942	0	93554128	T	C
6	rs2037157	0	93554351	G	A
6	rs79429805	0	93554533	G	T
6	rs10944617	0	93554917	A	T
6	rs6454913	0	93554977	A	G
6	rs80151566	0	93555154	T	C
6	rs10944618	0	93555459	T	C
6	rs79604970	0	93555594	A	T
6	rs1515794	0	93555694	C	T
6	rs1515793	0	93555753	A	T
6	rs12199848	0	93555851	T	C
6	rs12206164	0	93555888	A	G
6	rs75959696	0	93555939	C	T
6	rs6909411	0	93555944	A	C
6	rs6909753	0	93556066	C	T
6	rs1515792	0	93556079	C	G
6	rs80135979	0	93556267	T	C
6	rs4235854	0	93556456	C	A
6	rs6911118	0	93556648	G	C
6	rs77713398	0	93556741	A	G
6	rs9345283	0	93556913	G	A
6	rs141829791	0	93557290	C	G
6	rs9353945	0	93557338	T	C
6	rs147496483	0	93557373	C	T
6	rs12195172	0	93557749	C	T
6	rs149474423	0	93557841	T	C
6	rs1554156	0	93558110	T	C
6	rs72914939	0	93558148	C	G
6	rs1554155	0	93558194	A	G
6	rs117874193	0	93558251	T	G
6	rs13207002	0	93558433	C	T
6	rs12210304	0	93558544	A	G
6	rs77211289	0	93558573	T	C
6	rs12196902	0	93558584	C	A
6	rs1319822	0	93558770	A	C
6	rs12210424	0	93558806	A	G
6	rs77954818	0	93559152	C	T
6	rs1399951	0	93559278	T	G
6	rs1399950	0	93559320	C	T
6	rs1399949	0	93559373	G	A
6	rs1399948	0	93559375	G	A
6	rs11964346	0	93559775	G	T
6	rs1913828	0	93559883	T	C
6	rs16870329	0	93560296	T	C
6	rs9353946	0	93560747	G	C
6	rs62416170	0	93560878	G	T
6	rs10944619	0	93560991	T	C
6	rs9359995	0	93561006	A	G
6	rs1040155	0	93561150	C	T
6	rs11961936	0	93561210	C	A
6	rs72914953	0	93561324	C	T
6	rs1399952	0	93561510	G	A
6	rs2325466	0	93561744	T	C
6	rs1606923	0	93561871	T	C
6	rs1606922	0	93561900	A	G
6	rs12194385	0	93562188	G	T
6	rs12194281	0	93562197	C	T
6	rs12194329	0	93562235	C	A
6	rs12201409	0	93562246	T	G
6	rs1018309	0	93562781	C	A
6	rs1018308	0	93562872	T	C
6	rs1546614	0	93562934	G	A
6	rs117177528	0	93562947	A	G
6	rs1546613	0	93562958	T	G
6	rs4298308	0	93563045	A	G
6	rs4269341	0	93563154	C	T
6	rs144740086	0	93563201	T	C
6	rs4599596	0	93563248	T	C
6	rs9345285	0	93563392	C	T
6	rs11968306	0	93563593	A	G
6	rs9452146	0	93563662	A	T
6	rs9345286	0	93563986	G	T
6	rs4707760	0	93564082	A	G
6	rs9294541	0	93564260	G	A
6	rs1515801	0	93564505	C	T
6	rs2875639	0	93564681	A	G
6	rs1515800	0	93564696	G	A
6	rs2325467	0	93564782	C	G
6	rs2875640	0	93564814	C	T
6	rs2325468	0	93564986	A	T
6	rs6932111	0	93565013	C	T
6	rs7767505	0	93565154	A	G
6	rs7767912	0	93565186	G	C
6	rs7767962	0	93565366	C	G
6	rs185185011	0	93565661	A	G
6	rs7768441	0	93565685	C	G
6	rs9342338	0	93565749	T	C
6	rs9353947	0	93565750	G	A
6	rs9351333	0	93565821	C	G
6	rs78744928	0	93565839	G	A
6	rs62416171	0	93565863	G	A
6	rs9294542	0	93566035	T	G
6	rs9294543	0	93566103	G	T
6	rs9294544	0	93566127	G	A
6	rs9294546	0	93566212	A	G
6	rs9294547	0	93566214	T	C
6	rs9294548	0	93566361	G	A
6	rs9294549	0	93566438	T	C
6	rs4363006	0	93566519	A	T
6	rs4560613	0	93566684	C	T
6	rs141694376	0	93566780	C	T
6	rs4509090	0	93567213	C	T
6	rs4288173	0	93567262	G	A
6	rs2138338	0	93567320	A	G
6	rs1829010	0	93567452	T	C
6	rs113109178	0	93567478	A	G
6	rs117545193	0	93567646	A	C
6	rs2138339	0	93567742	T	C
6	rs62416190	0	93567779	T	C
6	rs9363005	0	93568052	T	C
6	rs9353948	0	93568083	A	G
6	rs9445032	0	93568141	T	C
6	rs1850016	0	93568246	C	A
6	rs9363006	0	93568349	C	T
6	rs9353949	0	93568351	C	G
6	rs9363007	0	93568486	G	A
6	rs17686649	0	93568527	C	T
6	rs9345288	0	93568858	A	G
6	rs9359996	0	93568929	C	T
6	rs9353950	0	93568960	T	C
6	rs16870350	0	93568995	G	A
6	rs73523873	0	93569086	C	T
6	rs9353951	0	93569141	C	A
6	rs17686747	0	93569180	G	A
6	rs1515782	0	93570222	G	A
6	rs59972925	0	93570326	T	C
6	rs17686790	0	93570375	A	C
6	rs981156	0	93570432	C	T
6	rs9445033	0	93570574	A	T
6	rs9452147	0	93570660	A	G
6	rs73523885	0	93570831	T	C
6	rs9351334	0	93571314	T	C
6	rs140230009	0	93571405	C	T
6	rs9359998	0	93571508	A	C
6	rs9351335	0	93571654	G	A
6	rs73758316	0	93571939	C	A
6	rs10806463	0	93571986	T	A
6	rs10455542	0	93572081	C	T
6	rs10455543	0	93572173	T	C
6	rs10455544	0	93572356	A	G
6	rs1515783	0	93572569	G	A
6	rs1515784	0	93572579	G	A
6	rs17738088	0	93573240	C	A
6	rs10944620	0	93573416	C	T
6	rs10944621	0	93573614	T	C
6	rs9294550	0	93573896	T	C
6	rs56131153	0	93574053	G	A
6	rs10485365	0	93574113	T	A
6	rs9363008	0	93574269	C	T
6	rs76453189	0	93574273	A	G
6	rs9345289	0	93574696	A	G
6	rs4707761	0	93574953	C	T
6	rs4707762	0	93575149	C	T
6	rs874423	0	93575330	C	T
6	rs9345290	0	93575781	C	T
6	rs60938011	0	93575969	C	T
6	rs1810303	0	93576022	C	T
6	rs76282783	0	93576050	C	A
6	rs9345291	0	93576077	C	T
6	rs16870356	0	93576083	C	T
6	rs9353952	0	93576577	T	A
6	rs17526893	0	93576721	C	G
6	rs17526948	0	93577248	T	G
6	rs1515790	0	93577417	T	A
6	rs10485366	0	93577470	T	A
6	rs9445034	0	93577492	G	A
```
