## Supplementary material for "Characterization of shared and ancestry-specific signals driving complex traits using multi-ancestry fine-mapping": s2.afreq

```
#CHROM	ID	REF	ALT	ALT_FREQS	OBS_CT
6	rs13201078	G	C	0.753968	1008
6	rs6914317	C	T	0.753968	1008
6	rs6899509	T	G	0.753968	1008
6	rs9362919	C	T	0.135913	1008
6	rs150859575	T	C	0.031746	1008
6	rs12524257	G	A	0.753968	1008
6	rs6454884	G	T	0.753968	1008
6	rs6920127	C	T	0.756944	1008
6	rs117734539	G	C	0.0198413	1008
6	rs4707700	G	A	0.753968	1008
6	rs12205220	T	A	0.785714	1008
6	rs7766876	G	A	0.753968	1008
6	rs7766782	C	A	0.753968	1008
6	rs4707701	T	C	0.840278	1008
6	rs4707702	G	A	0.756944	1008
6	rs77957705	T	C	0.0138889	1008
6	rs4707703	C	T	0.753968	1008
6	rs9345184	A	G	0.755952	1008
6	rs9353870	A	C	0.753968	1008
6	rs6901571	A	G	0.75496	1008
6	rs6929093	T	G	0.75496	1008
6	rs6929276	T	G	0.750992	1008
6	rs143263784	T	G	0.0168651	1008
6	rs4145211	C	T	0.75496	1008
6	rs1032632	G	A	0.75496	1008
6	rs1032631	A	G	0.75496	1008
6	rs1498246	T	A	0.75496	1008
6	rs116985842	G	A	0.047619	1008
6	rs17558788	C	T	0.0287698	1008
6	rs79880300	A	T	0.0595238	1008
6	rs9359960	A	T	0.761905	1008
6	rs4318847	A	G	0.484127	1008
6	rs9345185	T	C	0.486111	1008
6	rs9342303	C	A	0.309524	1008
6	rs2018019	G	A	0.486111	1008
6	rs13210308	T	A	0.309524	1008
6	rs9451850	A	G	0.309524	1008
6	rs9444917	G	A	0.0357143	1008
6	rs9362921	T	A	0.311508	1008
6	rs1391500	A	G	0.309524	1008
6	rs1391501	T	C	0.309524	1008
6	rs10944558	A	G	0.487103	1008
6	rs117449546	G	A	0.00892857	1008
6	rs9345186	G	A	0.309524	1008
6	rs9353871	T	C	0.798611	1008
6	rs34524284	C	T	0.309524	1008
6	rs4707704	C	T	0.422619	1008
6	rs9444918	G	A	0.311508	1008
6	rs9345187	A	G	0.311508	1008
6	rs6899854	G	A	0.798611	1008
6	rs372432221	G	A	0.0188492	1008
6	rs9353872	G	A	0.311508	1008
6	rs16885053	G	A	0.309524	1008
6	rs9451851	T	G	0.309524	1008
6	rs9444920	G	A	0.310516	1008
6	rs7746039	T	C	0.3125	1008
6	rs7769492	G	A	0.311508	1008
6	rs12526472	A	G	0.486111	1008
6	rs9451852	T	C	0.311508	1008
6	rs9451853	G	A	0.3125	1008
6	rs146304671	T	A	0.00992063	1008
6	rs9444921	C	T	0.0357143	1008
6	rs7742254	G	A	0.798611	1008
6	rs9451854	T	C	0.309524	1008
6	rs9451855	T	C	0.797619	1008
6	rs35577352	G	A	0.308532	1008
6	rs73754233	A	G	0.0327381	1008
6	rs79896219	C	A	0.0327381	1008
6	rs34924049	C	A	0.343254	1008
6	rs34182416	A	G	0.309524	1008
6	rs7745992	C	G	0.487103	1008
6	rs1498258	T	C	0.310516	1008
6	rs9351292	C	A	0.71131	1008
6	rs16885061	A	G	0.0277778	1008
6	rs4706402	T	C	0.710317	1008
6	rs56310448	T	C	0.0277778	1008
6	rs77738891	C	T	0.0277778	1008
6	rs62418465	G	A	0.0634921	1008
6	rs9351293	C	T	0.71131	1008
6	rs16885062	C	T	0.0277778	1008
6	rs1391502	A	C	0.71131	1008
6	rs2101979	C	T	0.71131	1008
6	rs9451856	A	G	0.770833	1008
6	rs1587321	G	A	0.0277778	1008
6	rs1603728	A	G	0.741071	1008
6	rs12193718	A	G	0.0664683	1008
6	rs139340106	T	C	0.00892857	1008
6	rs79447891	T	A	0.0287698	1008
6	rs555132037	C	A	0.0416667	1008
6	rs2325411	C	T	0.71131	1008
6	rs4588661	C	A	0.713294	1008
6	rs991879	C	A	0.712302	1008
6	rs991880	G	T	0.707341	1008
6	rs991881	C	T	0.6875	1008
6	rs16885076	A	G	0.0277778	1008
6	rs2088495	C	T	0.69246	1008
6	rs143263519	G	A	0.0287698	1008
6	rs7758545	T	C	0.838294	1008
6	rs7738337	C	A	0.69246	1008
6	rs16885081	A	G	0.0267857	1008
6	rs6933355	T	C	0.0297619	1008
6	rs78975005	C	A	0.0267857	1008
6	rs994749	A	G	0.72123	1008
6	rs1010643	A	T	0.69246	1008
6	rs1010642	C	G	0.69246	1008
6	rs1010641	G	C	0.69246	1008
6	rs9342305	A	G	0.69246	1008
6	rs4707708	C	G	0.750992	1008
6	rs4707709	T	C	0.69246	1008
6	rs76567979	T	C	0.0287698	1008
6	rs78500347	G	A	0.0287698	1008
6	rs73754240	T	G	0.0267857	1008
6	rs17639833	T	A	0.0873016	1008
6	rs9345190	C	T	0.72123	1008
6	rs1391506	A	G	0.0287698	1008
6	rs1391505	C	T	0.0267857	1008
6	rs16885098	G	A	0.0267857	1008
6	rs1498260	G	T	0.69246	1008
6	rs73754241	A	G	0.0287698	1008
6	rs9342306	T	C	0.44246	1008
6	rs2325412	C	T	0.69246	1008
6	rs9353873	C	T	0.69246	1008
6	rs4310024	G	A	0.838294	1008
6	rs2047423	A	G	0.838294	1008
6	rs117403200	G	A	0.0168651	1008
6	rs74648379	G	T	0.0267857	1008
6	rs4305696	A	T	0.839286	1008
6	rs75358619	G	A	0.0287698	1008
6	rs79996534	T	C	0.0287698	1008
6	rs74998120	G	A	0.0287698	1008
6	rs149045627	T	C	0.0426587	1008
6	rs1498263	A	G	0.69246	1008
6	rs1498262	C	T	0.69246	1008
6	rs9353874	C	A	0.69246	1008
6	rs146811369	C	G	0.0128968	1008
6	rs73754243	C	T	0.0287698	1008
6	rs73754244	G	A	0.0287698	1008
6	rs9294516	C	T	0.0585317	1008
6	rs12196342	C	A	0.0873016	1008
6	rs187247446	T	C	0.00297619	1008
6	rs12664872	A	G	0.69246	1008
6	rs9362923	C	T	0.722222	1008
6	rs9362924	A	G	0.69246	1008
6	rs2173365	C	A	0.69246	1008
6	rs73522733	A	C	0.0297619	1008
6	rs77039634	A	G	0.0297619	1008
6	rs9345191	A	G	0.722222	1008
6	rs1995145	T	C	0.0882937	1008
6	rs78306023	A	G	0.0287698	1008
6	rs142619106	C	T	0.00694444	1008
6	rs9359961	A	G	0.69246	1008
6	rs9342307	C	T	0.72123	1008
6	rs1498257	A	G	0.0267857	1008
6	rs1498256	A	G	0.691468	1008
6	rs1498255	C	G	0.691468	1008
6	rs58185772	A	G	0.0267857	1008
6	rs9362925	C	T	0.720238	1008
6	rs9351294	A	G	0.720238	1008
6	rs1498254	G	A	0.771825	1008
6	rs1532499	A	T	0.804563	1008
6	rs76970341	T	C	0.0168651	1008
6	rs9294517	T	A	0.31746	1008
6	rs9294518	A	G	0.149802	1008
6	rs2030055	C	T	0.112103	1008
6	rs2030054	G	A	0.112103	1008
6	rs2325410	T	C	0.684524	1008
6	rs2325409	T	A	0.149802	1008
6	rs12664226	C	T	0.366071	1008
6	rs375766755	G	C	0.00992063	1008
6	rs1498253	A	C	0.114087	1008
6	rs1498252	T	G	0.683532	1008
6	rs2201837	C	A	0.149802	1008
6	rs4707710	C	G	0.113095	1008
6	rs4707711	G	A	0.149802	1008
6	rs76123938	C	A	0.0545635	1008
6	rs9353875	A	G	0.113095	1008
6	rs117016893	G	C	0.0168651	1008
6	rs144058163	G	A	0.0168651	1008
6	rs62418775	C	T	0.364087	1008
6	rs139939067	C	G	0.00694444	1008
6	rs117736983	C	T	0.0178571	1008
6	rs9451862	C	T	0.149802	1008
6	rs9444923	G	A	0.68254	1008
6	rs9345192	A	G	0.113095	1008
6	rs143888739	G	A	0.0545635	1008
6	rs4419651	C	A	0.683532	1008
6	rs145076224	A	T	0.00892857	1008
6	rs78450339	A	G	0.0972222	1008
6	rs9451864	A	G	0.149802	1008
6	rs11759625	G	T	0.00297619	1008
6	rs191293979	C	G	0.0119048	1008
6	rs9451866	A	G	0.686508	1008
6	rs142612451	A	C	0.00992063	1008
6	rs9451867	C	T	0.0972222	1008
6	rs4398699	C	T	0.14881	1008
6	rs4398700	C	T	0.151786	1008
6	rs9451868	C	A	0.12996	1008
6	rs9444924	C	T	0.329365	1008
6	rs9444925	G	A	0.151786	1008
6	rs9294519	G	A	0.151786	1008
6	rs75342170	G	C	0.0416667	1008
6	rs74764154	T	A	0.046627	1008
6	rs12195867	T	C	0.116071	1008
6	rs9294520	A	G	0.151786	1008
6	rs11751285	C	A	0.0138889	1008
6	rs9353876	C	T	0.116071	1008
6	rs9353877	G	A	0.116071	1008
6	rs76350083	G	A	0.0605159	1008
6	rs9451871	C	T	0.151786	1008
6	rs143447874	C	T	0.343254	1008
6	rs187922262	A	G	0.00992063	1008
6	rs75775550	G	T	0.0535714	1008
6	rs142799425	A	G	0.0535714	1008
6	rs4337673	T	C	0.130952	1008
6	rs34045173	G	A	0.357143	1008
6	rs117902649	G	T	0.0605159	1008
6	rs9362926	T	C	0.176587	1008
6	rs111677854	C	G	0.151786	1008
6	rs7767736	C	T	0.176587	1008
6	rs12526373	C	T	0.15377	1008
6	rs12526402	G	A	0.151786	1008
6	rs79004406	C	T	0.0545635	1008
6	rs4432695	A	G	0.151786	1008
6	rs148025753	A	G	0.0188492	1008
6	rs12200714	T	C	0.176587	1008
6	rs12528129	A	G	0.151786	1008
6	rs9362928	T	A	0.0138889	1008
6	rs12528172	A	C	0.151786	1008
6	rs79747656	T	C	0.0446429	1008
6	rs79455867	T	C	0.00198413	1008
6	rs72624554	G	C	0.335317	1008
6	rs9451872	T	C	0.151786	1008
6	rs60996337	A	G	0.0615079	1008
6	rs58844235	T	C	0.0615079	1008
6	rs34940009	G	T	0.014881	1008
6	rs61597305	A	G	0.0605159	1008
6	rs60862803	G	A	0.335317	1008
6	rs181364435	C	T	0.00992063	1008
6	rs62418783	T	C	0.350198	1008
6	rs1586944	T	C	0.335317	1008
6	rs145168807	T	C	0.0208333	1008
6	rs2087938	G	T	0.119048	1008
6	rs150141693	G	A	0.0615079	1008
6	rs6900276	C	T	0.151786	1008
6	rs1493554	C	T	0.119048	1008
6	rs6415035	A	T	0.681548	1008
6	rs6911897	A	G	0.151786	1008
6	rs6935225	T	A	0.14881	1008
6	rs1493555	C	T	0.681548	1008
6	rs201398558	G	C	0.335317	1008
6	rs9444926	G	T	0.151786	1008
6	rs79423473	C	T	0.0615079	1008
6	rs1493556	T	C	0.681548	1008
6	rs4618495	T	C	0.151786	1008
6	rs4295453	C	T	0.150794	1008
6	rs9451873	G	A	0.151786	1008
6	rs9353878	G	C	0.119048	1008
6	rs117763309	C	T	0.0138889	1008
6	rs9767372	A	G	0.151786	1008
6	rs192792316	A	G	0.0615079	1008
6	rs141602887	G	C	0.0138889	1008
6	rs6930061	C	T	0.349206	1008
6	rs4707714	G	A	0.151786	1008
6	rs6930755	G	A	0.0138889	1008
6	rs6935102	A	C	0.151786	1008
6	rs9342309	G	A	0.119048	1008
6	rs4340973	A	G	0.151786	1008
6	rs141148704	C	T	0.0168651	1008
6	rs77689006	C	G	0.334325	1008
6	rs116809246	A	G	0.0535714	1008
6	rs9451875	T	A	0.151786	1008
6	rs1493557	C	A	0.151786	1008
6	rs72624555	G	A	0.334325	1008
6	rs35435127	A	G	0.500992	1008
6	rs1493558	G	A	0.119048	1008
6	rs13194228	A	G	0.482143	1008
6	rs13194247	A	G	0.482143	1008
6	rs61388461	T	C	0.132937	1008
6	rs72624556	C	T	0.335317	1008
6	rs2201302	G	A	0.118056	1008
6	rs59495860	G	A	0.0793651	1008
6	rs72624557	C	T	0.335317	1008
6	rs72624558	C	T	0.335317	1008
6	rs116906442	C	T	0.0615079	1008
6	rs9351296	T	C	0.119048	1008
6	rs2452969	C	A	0.662698	1008
6	rs77688546	A	C	0.335317	1008
6	rs1493559	T	A	0.335317	1008
6	rs1493560	G	A	0.335317	1008
6	rs10214753	T	C	0.132937	1008
6	rs2452970	C	T	0.133929	1008
6	rs72624559	A	G	0.335317	1008
6	rs72624560	T	C	0.335317	1008
6	rs2201303	C	A	0.337302	1008
6	rs62418785	A	G	0.0138889	1008
6	rs9451876	T	C	0.132937	1008
6	rs72624561	C	G	0.33631	1008
6	rs72624562	C	T	0.397817	1008
6	rs1389349	C	T	0.337302	1008
6	rs9362929	C	G	0.119048	1008
6	rs35547023	C	A	0.0138889	1008
6	rs72624563	G	A	0.335317	1008
6	rs2325426	A	G	0.335317	1008
6	rs1493562	C	G	0.0992063	1008
6	rs12660222	T	C	0.335317	1008
6	rs76589853	T	A	0.132937	1008
6	rs11759275	C	T	0.014881	1008
6	rs13214955	G	A	0.0138889	1008
6	rs34375234	G	A	0.0138889	1008
6	rs57571657	C	G	0.0625	1008
6	rs61350292	C	T	0.0615079	1008
6	rs59012298	C	T	0.0615079	1008
6	rs13204710	C	T	0.0138889	1008
6	rs2503636	A	G	0.867063	1008
6	rs9359963	C	A	0.119048	1008
6	rs7761780	A	T	0.335317	1008
6	rs9451877	A	G	0.132937	1008
6	rs74539034	C	T	0.0615079	1008
6	rs184599068	G	A	0.00694444	1008
6	rs34884755	C	T	0.0138889	1008
6	rs139731520	A	G	0.0615079	1008
6	rs9688927	A	T	0.334325	1008
6	rs62418789	C	T	0.0138889	1008
6	rs112578849	C	T	0.335317	1008
6	rs7771994	C	G	0.335317	1008
6	rs11759782	G	A	0.0138889	1008
6	rs9444928	C	G	0.0793651	1008
6	rs75932301	T	G	0.0615079	1008
6	rs2325425	C	A	0.0535714	1008
6	rs78395499	G	A	0.0882937	1008
6	rs72921191	C	A	0.0138889	1008
6	rs13192112	C	T	0.0138889	1008
6	rs75411706	A	G	0.00198413	1008
6	rs7740353	G	A	0.132937	1008
6	rs35973054	A	G	0.0138889	1008
6	rs72624564	C	T	0.335317	1008
6	rs2452988	G	C	0.337302	1008
6	rs72624565	T	C	0.335317	1008
6	rs76878469	T	A	0.0615079	1008
6	rs201523318	C	A	0.00892857	1008
6	rs13195902	A	G	0.0138889	1008
6	rs117712128	A	T	0.0615079	1008
6	rs2503633	A	G	0.337302	1008
6	rs72624567	C	T	0.335317	1008
6	rs117809335	G	T	0.0615079	1008
6	rs4706405	T	A	0.0535714	1008
6	rs7755518	C	T	0.119048	1008
6	rs7755711	A	C	0.396825	1008
6	rs140142006	T	C	0.0615079	1008
6	rs78372337	G	A	0.031746	1008
6	rs72624568	C	T	0.335317	1008
6	rs34740349	C	T	0.0138889	1008
6	rs34583085	T	G	0.0128968	1008
6	rs62418790	G	A	0.0138889	1008
6	rs2503632	C	T	0.470238	1008
6	rs2452989	C	T	0.470238	1008
6	rs2503631	C	T	0.470238	1008
6	rs72624569	G	A	0.335317	1008
6	rs72624570	T	C	0.335317	1008
6	rs72624571	G	A	0.335317	1008
6	rs12660471	G	A	0.335317	1008
6	rs12661992	T	A	0.335317	1008
6	rs12663346	A	T	0.335317	1008
6	rs9345194	T	C	0.12004	1008
6	rs74659548	T	C	0.0615079	1008
6	rs62418792	T	C	0.0138889	1008
6	rs74962086	A	G	0.335317	1008
6	rs2503630	C	T	0.867063	1008
6	rs12661246	C	T	0.335317	1008
6	rs72624572	A	T	0.335317	1008
6	rs78792491	G	A	0.0615079	1008
6	rs12664140	A	G	0.335317	1008
6	rs12664150	A	G	0.335317	1008
6	rs34677288	C	T	0.119048	1008
6	rs12664176	A	C	0.335317	1008
6	rs12661313	G	A	0.335317	1008
6	rs72624573	C	A	0.33631	1008
6	rs57675448	C	G	0.0615079	1008
6	rs7760149	A	C	0.12004	1008
6	rs72624574	T	A	0.335317	1008
6	rs72624575	C	G	0.335317	1008
6	rs9345195	T	G	0.015873	1008
6	rs77154231	G	C	0.0535714	1008
6	rs2131612	T	C	0.0138889	1008
6	rs72624576	C	T	0.335317	1008
6	rs72624577	T	C	0.335317	1008
6	rs117098550	C	G	0.0615079	1008
6	rs13216475	A	G	0.0138889	1008
6	rs72624578	A	T	0.335317	1008
6	rs2875623	C	T	0.132937	1008
6	rs74624029	G	A	0.077381	1008
6	rs76393889	A	G	0.0615079	1008
6	rs77303251	T	C	0.0615079	1008
6	rs112789779	C	T	0.078373	1008
6	rs112665842	G	A	0.0625	1008
6	rs191209765	C	T	0.0615079	1008
6	rs77960439	A	T	0.0615079	1008
6	rs80248299	G	A	0.0615079	1008
6	rs150724813	A	T	0.0615079	1008
6	rs146714516	G	A	0.0615079	1008
6	rs75513113	G	A	0.0128968	1008
6	rs13219286	G	T	0.121032	1008
6	rs117318536	C	T	0.0615079	1008
6	rs2503628	G	A	0.33631	1008
6	rs146799607	C	T	0.0625	1008
6	rs118110018	C	T	0.33631	1008
6	rs3003857	G	A	0.33631	1008
6	rs58331960	T	C	0.0625	1008
6	rs11756064	C	T	0.015873	1008
6	rs11756114	G	A	0.015873	1008
6	rs60421300	A	T	0.0615079	1008
6	rs6903724	C	G	0.121032	1008
6	rs59648858	A	G	0.337302	1008
6	rs2452935	G	T	0.869048	1008
6	rs75171986	T	C	0.0238095	1008
6	rs2452936	C	G	0.496032	1008
6	rs9451880	C	A	0.0793651	1008
6	rs2452937	C	A	0.869048	1008
6	rs2452938	A	G	0.869048	1008
6	rs2503627	T	C	0.433532	1008
6	rs6454886	T	A	0.49504	1008
6	rs139729446	C	T	0.358135	1008
6	rs78315432	T	A	0.0198413	1008
6	rs4631240	G	A	0.49504	1008
6	rs36042253	G	A	0.015873	1008
6	rs2452987	A	G	0.433532	1008
6	rs80088045	C	G	0.0396825	1008
6	rs12664905	G	C	0.358135	1008
6	rs2452990	C	A	0.869048	1008
6	rs2503626	G	C	0.433532	1008
6	rs6454887	C	T	0.49504	1008
6	rs7768785	C	G	0.0505952	1008
6	rs12213945	C	T	0.10119	1008
6	rs117394976	A	T	0.00793651	1008
6	rs1552848	T	C	0.37996	1008
6	rs1353116	C	T	0.87004	1008
6	rs6942324	T	G	0.399802	1008
6	rs2503625	C	T	0.47619	1008
6	rs143769877	G	A	0.0644841	1008
6	rs80281378	G	A	0.0644841	1008
6	rs137940700	A	G	0.0644841	1008
6	rs35731980	G	C	0.015873	1008
6	rs1948453	C	A	0.866071	1008
6	rs77037707	T	C	0.0605159	1008
6	rs9444929	C	T	0.078373	1008
6	rs9451881	T	C	0.0515873	1008
6	rs191453730	T	A	0.0109127	1008
6	rs7740176	G	A	0.392857	1008
6	rs11755860	A	G	0.392857	1008
6	rs13195705	C	T	0.389881	1008
6	rs12192153	C	G	0.10119	1008
6	rs2172549	A	T	0.385913	1008
6	rs2172550	T	G	0.389881	1008
6	rs74996654	A	G	0.0119048	1008
6	rs74487706	G	A	0.0208333	1008
6	rs7755478	G	A	0.389881	1008
6	rs75143136	C	T	0.0505952	1008
6	rs2452966	C	T	0.47619	1008
6	rs6924283	A	G	0.392857	1008
6	rs75386019	C	T	0.0803571	1008
6	rs12662197	G	A	0.390873	1008
6	rs149562634	C	T	0.0833333	1008
6	rs3103910	G	A	0.412698	1008
6	rs7769253	T	G	0.390873	1008
6	rs2452967	A	G	0.412698	1008
6	rs34505373	G	T	0.015873	1008
6	rs1552849	G	T	0.0505952	1008
6	rs9451882	T	C	0.0833333	1008
6	rs1552850	A	C	0.0515873	1008
6	rs61060113	G	A	0.390873	1008
6	rs2452968	G	A	0.410714	1008
6	rs77469050	G	T	0.0496032	1008
6	rs9444930	T	A	0.0823413	1008
6	rs2503623	C	T	0.866071	1008
6	rs2503622	C	G	0.407738	1008
6	rs28484706	G	A	0.031746	1008
6	rs7765028	G	C	0.417659	1008
6	rs2250520	A	C	0.708333	1008
6	rs77876925	G	T	0.106151	1008
6	rs78671517	C	T	0.0704365	1008
6	rs2503620	A	T	0.907738	1008
6	rs4706406	G	A	0.300595	1008
6	rs77150509	G	A	0.140873	1008
6	rs62418815	C	A	0.298611	1008
6	rs2503619	A	G	0.376984	1008
6	rs13209828	T	C	0.0972222	1008
6	rs142017828	G	A	0.0109127	1008
6	rs9451884	T	C	0.287698	1008
6	rs12193411	A	T	0.160714	1008
6	rs12206896	C	G	0.259921	1008
6	rs10944560	A	G	0.193452	1008
6	rs75116056	C	G	0.0119048	1008
6	rs1389350	C	T	0.259921	1008
6	rs9451885	A	G	0.114087	1008
6	rs7768172	C	G	0.159722	1008
6	rs7768178	C	G	0.160714	1008
6	rs2249818	A	G	0.474206	1008
6	rs117405648	C	G	0.046627	1008
6	rs2201304	G	T	0.472222	1008
6	rs2201305	C	T	0.472222	1008
6	rs12213860	A	G	0.233135	1008
6	rs2201306	G	A	0.40377	1008
6	rs140138719	G	A	0.0446429	1008
6	rs9969095	A	T	0.210317	1008
6	rs2249785	G	A	0.433532	1008
6	rs4707715	T	C	0.40377	1008
6	rs4707716	T	C	0.125	1008
6	rs2452972	G	T	0.472222	1008
6	rs117515250	T	C	0.015873	1008
6	rs2503667	G	C	0.473214	1008
6	rs2452973	A	T	0.472222	1008
6	rs78019649	G	A	0.0248016	1008
6	rs117348823	A	G	0.046627	1008
6	rs2503666	C	T	0.433532	1008
6	rs2452974	C	T	0.43254	1008
6	rs10447342	G	A	0.00297619	1008
6	rs2503665	T	G	0.837302	1008
6	rs1873935	C	T	0.43254	1008
6	rs2503663	A	T	0.474206	1008
6	rs1463751	G	A	0.0714286	1008
6	rs2452975	G	T	0.558532	1008
6	rs10944561	G	A	0.231151	1008
6	rs2503662	C	A	0.840278	1008
6	rs871260	A	T	0.762897	1008
6	rs871261	T	C	0.674603	1008
6	rs9362933	G	T	0.0446429	1008
6	rs79035314	C	T	0.0208333	1008
6	rs12175601	C	T	0.0882937	1008
6	rs12174074	A	G	0.0882937	1008
6	rs12175629	G	A	0.0882937	1008
6	rs2503661	T	C	0.763889	1008
6	rs2503660	G	C	0.762897	1008
6	rs9353880	T	G	0.0882937	1008
6	rs74721544	A	G	0.0168651	1008
6	rs2452977	G	A	0.668651	1008
6	rs2503659	C	T	0.669643	1008
6	rs2503658	G	C	0.671627	1008
6	rs139911131	C	T	0.00595238	1008
6	rs2503657	G	C	0.669643	1008
6	rs1493565	C	T	0.669643	1008
6	rs9351299	C	G	0.0456349	1008
6	rs2503656	A	C	0.669643	1008
6	rs2452978	G	A	0.669643	1008
6	rs1493569	T	G	0.669643	1008
6	rs1493570	C	A	0.878968	1008
6	rs2503655	A	G	0.669643	1008
6	rs2503654	C	T	0.669643	1008
6	rs66733790	C	A	0.274802	1008
6	rs2452981	T	C	0.669643	1008
6	rs80299846	A	T	0.12004	1008
6	rs2503653	A	C	0.669643	1008
6	rs2452982	T	A	0.669643	1008
6	rs2452983	C	A	0.669643	1008
6	rs9362935	T	C	0.0456349	1008
6	rs2452984	C	A	0.657738	1008
6	rs2452985	T	C	0.674603	1008
6	rs139210704	T	C	0.0456349	1008
6	rs13213016	C	T	0.674603	1008
6	rs13213048	A	G	0.674603	1008
6	rs13213178	C	T	0.39881	1008
6	rs117091129	G	A	0.014881	1008
6	rs13213185	C	T	0.674603	1008
6	rs151293417	G	A	0.0168651	1008
6	rs13213770	G	C	0.673611	1008
6	rs2452965	A	G	0.674603	1008
6	rs2503652	A	C	0.673611	1008
6	rs2503651	G	T	0.673611	1008
6	rs12660466	C	A	0.195437	1008
6	rs9353881	G	A	0.0456349	1008
6	rs2503650	A	G	0.670635	1008
6	rs2452964	T	C	0.670635	1008
6	rs1353117	C	T	0.669643	1008
6	rs2503649	G	A	0.661706	1008
6	rs2452961	C	A	0.878968	1008
6	rs2503648	A	G	0.666667	1008
6	rs9451891	C	T	0.0416667	1008
6	rs9362936	G	A	0.0456349	1008
6	rs12528285	T	C	0.0386905	1008
6	rs2452959	T	G	0.718254	1008
6	rs13194517	A	G	0.193452	1008
6	rs9362937	T	G	0.0575397	1008
6	rs150038956	G	A	0.0406746	1008
6	rs146597859	A	G	0.0188492	1008
6	rs72925407	T	C	0.0178571	1008
6	rs1318685	G	A	0.670635	1008
6	rs181402379	T	A	0.0188492	1008
6	rs1994875	A	T	0.878968	1008
6	rs9353882	A	C	0.0456349	1008
6	rs187216965	G	A	0.0119048	1008
6	rs2452956	G	C	0.670635	1008
6	rs9362939	A	C	0.0456349	1008
6	rs146133385	G	A	0.0188492	1008
6	rs78284717	G	A	0.0962302	1008
6	rs9362940	A	G	0.0456349	1008
6	rs1493552	A	G	0.670635	1008
6	rs13215199	C	A	0.193452	1008
6	rs1493551	C	T	0.670635	1008
6	rs2503647	C	T	0.718254	1008
6	rs183052766	T	C	0.0456349	1008
6	rs2452955	G	A	0.672619	1008
6	rs13197245	C	G	0.193452	1008
6	rs1845304	A	G	0.87996	1008
6	rs2452953	G	A	0.277778	1008
6	rs2503646	A	G	0.718254	1008
6	rs149651374	C	T	0.0178571	1008
6	rs11965470	G	T	0.0376984	1008
6	rs9353883	T	C	0.0456349	1008
6	rs9342311	G	C	0.0456349	1008
6	rs143704679	A	G	0.0248016	1008
6	rs185300521	C	T	0.0128968	1008
6	rs9359967	G	A	0.0456349	1008
6	rs11966776	C	A	0.0386905	1008
6	rs148626993	G	A	0.0416667	1008
6	rs2201301	G	A	0.0386905	1008
6	rs75964771	A	C	0.124008	1008
6	rs2452952	G	C	0.756944	1008
6	rs117034567	G	C	0.0327381	1008
6	rs183202337	C	A	0.0327381	1008
6	rs9342312	A	T	0.0456349	1008
6	rs2220790	G	A	0.670635	1008
6	rs2503644	C	T	0.670635	1008
6	rs9362942	A	C	0.0456349	1008
6	rs2452951	T	G	0.670635	1008
6	rs75176773	C	T	0.0456349	1008
6	rs2452950	T	C	0.672619	1008
6	rs9359968	G	T	0.0456349	1008
6	rs9351301	T	A	0.0456349	1008
6	rs9362944	T	C	0.0456349	1008
6	rs9968820	G	A	0.0178571	1008
6	rs2503642	C	T	0.670635	1008
6	rs145362227	G	A	0.00892857	1008
6	rs76669512	G	A	0.185516	1008
6	rs72925426	C	T	0.0208333	1008
6	rs139989534	T	C	0.0119048	1008
6	rs2452949	C	T	0.764881	1008
6	rs2452948	G	C	0.694444	1008
6	rs77558928	T	G	0.046627	1008
6	rs80144276	G	A	0.0803571	1008
6	rs7768073	A	G	0.382937	1008
6	rs117785047	G	A	0.0357143	1008
6	rs2087936	G	T	0.694444	1008
6	rs2101726	T	A	0.694444	1008
6	rs117172132	T	C	0.046627	1008
6	rs189165911	G	A	0.0337302	1008
6	rs2452946	T	C	0.764881	1008
6	rs2452945	T	C	0.676587	1008
6	rs11961411	A	G	0.0208333	1008
6	rs118095354	C	G	0.0436508	1008
6	rs1353115	C	T	0.694444	1008
6	rs9359970	G	T	0.046627	1008
6	rs2452944	C	A	0.694444	1008
6	rs2503640	A	G	0.718254	1008
6	rs2503639	C	T	0.764881	1008
6	rs2452943	G	A	0.676587	1008
6	rs9345200	C	T	0.046627	1008
6	rs955389	G	A	0.718254	1008
6	rs13217394	C	A	0.382937	1008
6	rs2503638	A	G	0.304563	1008
6	rs2503637	T	C	0.764881	1008
6	rs2452942	C	A	0.764881	1008
6	rs72927411	G	A	0.0386905	1008
6	rs2452941	G	A	0.676587	1008
6	rs2934227	C	A	0.764881	1008
6	rs2452940	G	A	0.679563	1008
6	rs2452939	G	T	0.764881	1008
6	rs10944562	G	A	0.763889	1008
6	rs10944563	T	A	0.0853175	1008
6	rs9342313	G	T	0.0853175	1008
6	rs61602470	C	G	0.107143	1008
6	rs4437190	G	A	0.195437	1008
6	rs13208601	A	T	0.0337302	1008
6	rs9451924	G	A	0.656746	1008
6	rs4571541	G	A	0.269841	1008
6	rs4343898	C	T	0.667659	1008
6	rs12174227	T	C	0.0515873	1008
6	rs4446534	G	A	0.666667	1008
6	rs183936362	A	C	0.0347222	1008
6	rs4467750	A	G	0.66369	1008
6	rs4613795	T	C	0.664683	1008
6	rs4334953	C	T	0.765873	1008
6	rs61243707	C	T	0.0188492	1008
6	rs67873921	G	C	0.394841	1008
6	rs190292986	G	A	0.0347222	1008
6	rs143948909	G	T	0.0218254	1008
6	rs4706408	T	C	0.768849	1008
6	rs9444950	C	T	0.664683	1008
6	rs35602444	G	C	0.0496032	1008
6	rs34453221	A	G	0.0208333	1008
6	rs187486699	C	T	0.0347222	1008
6	rs11753991	T	C	0.767857	1008
6	rs11751556	C	G	0.767857	1008
6	rs4073532	C	T	0.665675	1008
6	rs75238844	A	T	0.164683	1008
6	rs55921239	G	T	0.712302	1008
6	rs9362945	A	C	0.0515873	1008
6	rs7759851	C	T	0.712302	1008
6	rs66679463	G	A	0.395833	1008
6	rs76358743	T	C	0.16369	1008
6	rs3924791	A	G	0.66369	1008
6	rs4339428	T	C	0.766865	1008
6	rs6908539	C	T	0.0486111	1008
6	rs7747255	G	T	0.66369	1008
6	rs75176064	T	C	0.0724206	1008
6	rs13192548	T	C	0.0486111	1008
6	rs9345201	G	A	0.0545635	1008
6	rs186712612	A	G	0.00992063	1008
6	rs55956352	A	T	0.391865	1008
6	rs9362946	C	T	0.0525794	1008
6	rs77586835	T	C	0.172619	1008
6	rs4130143	G	A	0.279762	1008
6	rs9451936	A	G	0.624008	1008
6	rs77442915	G	A	0.0525794	1008
6	rs74962412	G	C	0.172619	1008
6	rs4275036	A	G	0.593254	1008
6	rs9353886	A	G	0.0525794	1008
6	rs7773056	T	C	0.645833	1008
6	rs62420177	T	C	0.277778	1008
6	rs9345202	G	A	0.0535714	1008
6	rs11757545	T	C	0.294643	1008
6	rs9353887	C	T	0.0525794	1008
6	rs7745179	C	A	0.724206	1008
6	rs9351305	G	A	0.0525794	1008
6	rs9345203	A	G	0.0525794	1008
6	rs138652337	A	C	0.0218254	1008
6	rs9351306	G	A	0.0525794	1008
6	rs77959922	T	C	0.031746	1008
6	rs11759661	T	A	0.295635	1008
6	rs557484937	G	T	0.00694444	1008
6	rs4145931	C	T	0.0525794	1008
6	rs13204822	G	A	0.276786	1008
6	rs147490806	G	A	0.0178571	1008
6	rs12332937	A	T	0.0208333	1008
6	rs78702246	A	G	0.172619	1008
6	rs9362948	C	T	0.0525794	1008
6	rs9362949	G	A	0.0525794	1008
6	rs9362950	C	T	0.0525794	1008
6	rs9359971	C	G	0.0525794	1008
6	rs9351307	A	G	0.0525794	1008
6	rs12189768	C	T	0.355159	1008
6	rs12189893	G	T	0.355159	1008
6	rs13202708	C	A	0.277778	1008
6	rs9353888	T	G	0.0525794	1008
6	rs4640866	A	T	0.671627	1008
6	rs12210464	C	A	0.375992	1008
6	rs12190919	T	C	0.355159	1008
6	rs72624579	C	T	0.355159	1008
6	rs9444955	C	T	0.428571	1008
6	rs192915796	A	G	0.00694444	1008
6	rs9362951	C	T	0.030754	1008
6	rs9345205	C	A	0.0525794	1008
6	rs9451940	C	T	0.375992	1008
6	rs4593339	C	T	0.375992	1008
6	rs4524579	T	A	0.724206	1008
6	rs4527673	C	A	0.724206	1008
6	rs9353889	C	T	0.0525794	1008
6	rs4707722	A	G	0.375992	1008
6	rs4354114	A	G	0.729167	1008
6	rs9351308	T	C	0.72619	1008
6	rs9353890	A	C	0.72619	1008
6	rs9451945	A	C	0.728175	1008
6	rs4502906	G	A	0.375992	1008
6	rs5000878	A	C	0.375992	1008
6	rs59154276	T	C	0.0525794	1008
6	rs4289619	T	C	0.375992	1008
6	rs34670243	C	G	0.297619	1008
6	rs77490209	C	T	0.0634921	1008
6	rs4077476	C	T	0.349206	1008
6	rs4707723	T	C	0.708333	1008
6	rs12192914	G	T	0.543651	1008
6	rs9362954	T	G	0.0376984	1008
6	rs9362955	T	G	0.201389	1008
6	rs182983619	G	A	0.0367063	1008
6	rs57968067	C	A	0.201389	1008
6	rs9359972	A	G	0.201389	1008
6	rs12203656	T	C	0.410714	1008
6	rs117616278	G	C	0.0168651	1008
6	rs113744310	G	A	0.164683	1008
6	rs6932881	G	T	0.542659	1008
6	rs72931275	G	A	0.16369	1008
6	rs28786521	G	C	0.201389	1008
6	rs35656834	T	G	0.205357	1008
6	rs55678528	G	A	0.201389	1008
6	rs13193426	G	A	0.0119048	1008
6	rs117994808	T	A	0.0257937	1008
6	rs117753876	C	T	0.0376984	1008
6	rs73527675	A	T	0.133929	1008
6	rs61369182	C	T	0.205357	1008
6	rs9353891	A	C	0.0376984	1008
6	rs139935074	A	T	0.0208333	1008
6	rs144266218	T	C	0.0565476	1008
6	rs9353892	C	T	0.201389	1008
6	rs72912713	T	C	0.16369	1008
6	rs72912716	C	T	0.202381	1008
6	rs67278738	A	G	0.542659	1008
6	rs72912719	G	A	0.16369	1008
6	rs76582237	A	G	0.12996	1008
6	rs10455532	A	G	0.748016	1008
6	rs72912725	C	T	0.16369	1008
6	rs76284766	T	A	0.131944	1008
6	rs9345206	C	T	0.0367063	1008
6	rs4256405	T	C	0.613095	1008
6	rs35576462	A	G	0.206349	1008
6	rs9342315	A	T	0.0367063	1008
6	rs72912732	C	T	0.166667	1008
6	rs9362956	C	G	0.950397	1008
6	rs9362957	T	A	0.0367063	1008
6	rs145355196	C	T	0.0257937	1008
6	rs12210937	T	A	0.409722	1008
6	rs75284135	A	G	0.132937	1008
6	rs10944564	A	G	0.409722	1008
6	rs9342316	T	C	0.0367063	1008
6	rs2068713	G	A	0.167659	1008
6	rs75769030	A	C	0.0238095	1008
6	rs9345207	A	C	0.0367063	1008
6	rs12212424	A	C	0.409722	1008
6	rs12206155	T	G	0.409722	1008
6	rs187051409	A	T	0.0297619	1008
6	rs79790892	A	C	0.0238095	1008
6	rs1373376	C	T	0.409722	1008
6	rs78870258	T	C	0.131944	1008
6	rs9362958	G	A	0.0367063	1008
6	rs950360	A	G	0.409722	1008
6	rs958411	T	C	0.409722	1008
6	rs9359973	T	C	0.0367063	1008
6	rs12208484	T	A	0.409722	1008
6	rs182892578	A	G	0.0367063	1008
6	rs12203203	C	T	0.409722	1008
6	rs16885411	C	T	0.409722	1008
6	rs12210302	T	C	0.409722	1008
6	rs965616	G	A	0.409722	1008
6	rs965615	A	C	0.409722	1008
6	rs72912740	T	G	0.167659	1008
6	rs12213803	T	C	0.40873	1008
6	rs79183395	A	G	0.131944	1008
6	rs10498976	G	C	0.40873	1008
6	rs10498977	C	T	0.406746	1008
6	rs12207019	C	A	0.406746	1008
6	rs10944565	G	A	0.443452	1008
6	rs10498978	T	G	0.0119048	1008
6	rs1444140	T	G	0.965278	1008
6	rs1444139	A	G	0.950397	1008
6	rs12196878	A	G	0.409722	1008
6	rs10944566	T	C	0.409722	1008
6	rs35511673	T	A	0.205357	1008
6	rs4707724	C	A	0.409722	1008
6	rs4707725	C	T	0.409722	1008
6	rs77395073	A	C	0.0922619	1008
6	rs12212333	C	T	0.409722	1008
6	rs4145134	C	T	0.409722	1008
6	rs12212610	C	T	0.409722	1008
6	rs9359974	C	T	0.965278	1008
6	rs34368492	A	G	0.014881	1008
6	rs9351310	T	C	0.0357143	1008
6	rs10944567	T	C	0.409722	1008
6	rs12524945	T	C	0.409722	1008
6	rs9342317	C	G	0.446429	1008
6	rs72624580	C	T	0.409722	1008
6	rs72624581	G	A	0.409722	1008
6	rs10447345	C	T	0.409722	1008
6	rs2197346	A	G	0.409722	1008
6	rs2197345	T	C	0.409722	1008
6	rs2197344	G	C	0.950397	1008
6	rs2218419	T	C	0.409722	1008
6	rs78731418	C	T	0.131944	1008
6	rs12194468	A	T	0.409722	1008
6	rs12194591	A	T	0.409722	1008
6	rs9345210	A	G	0.0367063	1008
6	rs13218466	T	A	0.205357	1008
6	rs9345211	A	G	0.0367063	1008
6	rs34254301	C	T	0.205357	1008
6	rs9345212	G	T	0.0367063	1008
6	rs13206215	C	T	0.205357	1008
6	rs12210066	G	T	0.409722	1008
6	rs9353893	T	C	0.0367063	1008
6	rs10944568	A	C	0.409722	1008
6	rs10944569	C	A	0.409722	1008
6	rs12192247	T	C	0.409722	1008
6	rs60722066	G	T	0.166667	1008
6	rs1812824	C	G	0.409722	1008
6	rs187321942	C	A	0.0367063	1008
6	rs1960463	C	A	0.409722	1008
6	rs13215653	G	T	0.205357	1008
6	rs9362959	C	T	0.0367063	1008
6	rs117378575	C	T	0.0446429	1008
6	rs9359975	C	A	0.0367063	1008
6	rs4707726	G	C	0.448413	1008
6	rs12215949	C	G	0.140873	1008
6	rs7775509	G	C	0.671627	1008
6	rs10944570	T	C	0.142857	1008
6	rs7740722	A	G	0.675595	1008
6	rs62420196	T	C	0.362103	1008
6	rs9353894	C	T	0.677579	1008
6	rs146780502	A	G	0.0218254	1008
6	rs62420198	C	A	0.362103	1008
6	rs9451954	G	A	0.123016	1008
6	rs4707727	T	A	0.362103	1008
6	rs13205666	C	A	0.22123	1008
6	rs13191594	T	A	0.222222	1008
6	rs12196376	C	T	0.140873	1008
6	rs2166051	C	T	0.677579	1008
6	rs9345214	C	G	0.315476	1008
6	rs9345215	G	A	0.094246	1008
6	rs9444963	T	C	0.122024	1008
6	rs13209995	C	G	0.678571	1008
6	rs11753963	C	A	0.362103	1008
6	rs11758677	A	G	0.362103	1008
6	rs10455533	G	A	0.140873	1008
6	rs72624582	G	A	0.362103	1008
6	rs9359976	A	T	0.941468	1008
6	rs62420200	T	C	0.362103	1008
6	rs6907336	C	T	0.941468	1008
6	rs6908288	C	T	0.123016	1008
6	rs62420202	T	C	0.362103	1008
6	rs55898101	A	T	0.22123	1008
6	rs12194210	C	G	0.941468	1008
6	rs72624583	G	A	0.362103	1008
6	rs10944571	A	T	0.140873	1008
6	rs56987852	T	C	0.361111	1008
6	rs60861193	A	C	0.361111	1008
6	rs9359977	A	G	0.677579	1008
6	rs61056626	C	T	0.361111	1008
6	rs58601517	A	G	0.361111	1008
6	rs9345216	C	T	0.939484	1008
6	rs41458144	A	G	0.395833	1008
6	rs9444964	A	C	0.123016	1008
6	rs62420207	A	G	0.399802	1008
6	rs9353896	C	T	0.094246	1008
6	rs62420208	T	C	0.22619	1008
6	rs77204368	C	A	0.22619	1008
6	rs80072355	A	G	0.130952	1008
6	rs62420209	A	G	0.229167	1008
6	rs9294527	T	C	0.524802	1008
6	rs62420210	C	T	0.225198	1008
6	rs9444965	A	C	0.469246	1008
6	rs7761080	A	G	0.282738	1008
6	rs1444138	A	G	0.96627	1008
6	rs7761628	A	G	0.963294	1008
6	rs7744087	T	C	0.402778	1008
6	rs1596489	G	T	0.289683	1008
6	rs575642750	G	C	0.015873	1008
6	rs2166050	A	G	0.293651	1008
6	rs4524580	G	T	0.0833333	1008
6	rs59080901	T	C	0.293651	1008
6	rs147960001	A	G	0.0287698	1008
6	rs13203271	T	C	0.218254	1008
6	rs12201607	C	T	0.402778	1008
6	rs7754767	T	C	0.293651	1008
6	rs1444137	T	C	0.963294	1008
6	rs7739553	A	C	0.293651	1008
6	rs7740007	G	A	0.290675	1008
6	rs1444136	A	G	0.405754	1008
6	rs1550708	A	T	0.696429	1008
6	rs10944572	G	A	0.290675	1008
6	rs12212351	T	A	0.290675	1008
6	rs7744502	C	A	0.290675	1008
6	rs1444135	G	A	0.266865	1008
6	rs1444134	T	C	0.291667	1008
6	rs1444133	G	A	0.291667	1008
6	rs1016462	G	A	0.266865	1008
6	rs1444132	T	C	0.291667	1008
6	rs12665361	T	C	0.266865	1008
6	rs996731	C	T	0.291667	1008
6	rs996730	A	G	0.291667	1008
6	rs12193871	A	T	0.291667	1008
6	rs2120546	C	T	0.696429	1008
6	rs77195787	T	G	0.0515873	1008
6	rs12193981	A	G	0.290675	1008
6	rs12207640	G	T	0.291667	1008
6	rs12207608	C	T	0.291667	1008
6	rs12198969	C	T	0.291667	1008
6	rs2197343	G	A	0.0843254	1008
6	rs10944574	C	T	0.291667	1008
6	rs10806453	A	T	0.696429	1008
6	rs1838320	G	A	0.266865	1008
6	rs10944575	T	C	0.404762	1008
6	rs2325431	G	A	0.265873	1008
6	rs12210356	T	C	0.291667	1008
6	rs1444131	G	A	0.743056	1008
6	rs1470359	A	G	0.294643	1008
6	rs2218418	A	G	0.290675	1008
6	rs1154604	G	T	0.292659	1008
6	rs12206808	C	T	0.078373	1008
6	rs77536005	A	C	0.0992063	1008
6	rs9342318	C	A	0.269841	1008
6	rs143149994	G	A	0.0327381	1008
6	rs12215664	T	A	0.177579	1008
6	rs2166049	C	T	0.290675	1008
6	rs9444966	G	T	0.291667	1008
6	rs9444967	A	G	0.291667	1008
6	rs59375330	T	C	0.0753968	1008
6	rs62418476	G	A	0.290675	1008
6	rs62418477	C	T	0.290675	1008
6	rs4329086	A	G	0.742063	1008
6	rs12216110	C	T	0.176587	1008
6	rs7775910	C	T	0.176587	1008
6	rs12209740	C	A	0.290675	1008
6	rs12209892	G	A	0.290675	1008
6	rs75205904	A	G	0.078373	1008
6	rs12664525	G	C	0.078373	1008
6	rs77071586	T	A	0.0218254	1008
6	rs72914604	C	G	0.0287698	1008
6	rs72914609	T	G	0.0287698	1008
6	rs67708912	C	T	0.0297619	1008
6	rs192984931	C	T	0.014881	1008
6	rs12196114	T	C	0.304563	1008
6	rs66632728	T	A	0.12996	1008
6	rs55736437	G	T	0.0287698	1008
6	rs148408201	T	A	0.0218254	1008
6	rs57162324	C	T	0.12996	1008
6	rs6903554	A	G	0.478175	1008
6	rs7747110	G	C	0.478175	1008
6	rs118108408	T	C	0.0287698	1008
6	rs7751618	A	G	0.208333	1008
6	rs145947840	T	C	0.015873	1008
6	rs72914624	A	G	0.12996	1008
6	rs9345217	G	A	0.269841	1008
6	rs9294529	A	G	0.208333	1008
6	rs77650683	T	G	0.100198	1008
6	rs10944576	A	G	0.269841	1008
6	rs1838321	T	C	0.208333	1008
6	rs12203495	A	C	0.179563	1008
6	rs56394332	A	G	0.12996	1008
6	rs7740008	A	G	0.078373	1008
6	rs73514544	C	T	0.100198	1008
6	rs9451963	G	A	0.208333	1008
6	rs67201361	G	A	0.131944	1008
6	rs12192424	G	A	0.078373	1008
6	rs10944577	T	C	0.078373	1008
6	rs2197347	A	G	0.12996	1008
6	rs7451266	C	T	0.100198	1008
6	rs2325434	T	C	0.785714	1008
6	rs13200932	A	G	0.212302	1008
6	rs34096804	T	C	0.078373	1008
6	rs9353898	T	C	0.269841	1008
6	rs6920232	C	G	0.078373	1008
6	rs73514551	A	G	0.100198	1008
6	rs73514555	C	G	0.10119	1008
6	rs68054022	C	A	0.128968	1008
6	rs74668641	C	A	0.078373	1008
6	rs74821090	T	C	0.0287698	1008
6	rs111831196	A	G	0.10119	1008
6	rs12214994	A	T	0.078373	1008
6	rs62418479	A	T	0.304563	1008
6	rs79910497	T	A	0.12996	1008
6	rs9345218	C	G	0.478175	1008
6	rs9444969	A	C	0.30754	1008
6	rs12527736	G	T	0.304563	1008
6	rs58128599	A	G	0.12996	1008
6	rs7746984	T	C	0.304563	1008
6	rs7765501	A	G	0.784722	1008
6	rs80095767	A	G	0.100198	1008
6	rs143833800	A	T	0.0248016	1008
6	rs76050486	A	G	0.0337302	1008
6	rs55660130	A	G	0.12996	1008
6	rs1444142	C	G	0.786706	1008
6	rs1444144	C	T	0.12996	1008
6	rs67515520	T	C	0.12996	1008
6	rs10944578	A	G	0.180556	1008
6	rs12206841	G	A	0.0793651	1008
6	rs10944579	C	T	0.304563	1008
6	rs4145131	C	T	0.0793651	1008
6	rs60239189	T	G	0.12996	1008
6	rs62418483	T	C	0.18254	1008
6	rs1444145	A	T	0.0793651	1008
6	rs56202301	C	T	0.0297619	1008
6	rs56062416	C	T	0.12996	1008
6	rs75488548	A	G	0.100198	1008
6	rs80262708	C	T	0.100198	1008
6	rs77177482	G	A	0.15873	1008
6	rs11963376	T	C	0.12996	1008
6	rs11963394	T	C	0.12996	1008
6	rs12189672	G	T	0.304563	1008
6	rs61192147	G	A	0.130952	1008
6	rs72916632	C	T	0.0287698	1008
6	rs13205488	A	G	0.499008	1008
6	rs1444146	C	T	0.934524	1008
6	rs9353899	T	C	0.339286	1008
6	rs9359979	C	T	0.818452	1008
6	rs150575177	T	C	0.00793651	1008
6	rs930564	A	G	0.808532	1008
6	rs930565	G	C	0.80754	1008
6	rs9345219	G	C	0.339286	1008
6	rs9362961	A	G	0.743056	1008
6	rs77873313	A	G	0.0833333	1008
6	rs7757006	T	A	0.743056	1008
6	rs7775003	C	T	0.743056	1008
6	rs7760814	T	C	0.743056	1008
6	rs7740572	A	G	0.742063	1008
6	rs1822589	T	C	0.133929	1008
6	rs78356423	T	C	0.178571	1008
6	rs1470357	G	T	0.80754	1008
6	rs1470358	T	G	0.743056	1008
6	rs143124192	T	C	0.00198413	1008
6	rs7747017	C	T	0.404762	1008
6	rs7767268	T	C	0.40377	1008
6	rs6937033	T	C	0.104167	1008
6	rs35747635	G	A	0.401786	1008
6	rs7753136	G	A	0.401786	1008
6	rs9353900	A	G	0.339286	1008
6	rs9362962	T	C	0.339286	1008
6	rs1348496	T	C	0.339286	1008
6	rs35454785	G	A	0.0644841	1008
6	rs10944580	G	A	0.467262	1008
6	rs12193872	G	A	0.0644841	1008
6	rs9351312	C	T	0.335317	1008
6	rs9342319	A	G	0.802579	1008
6	rs35108990	G	C	0.402778	1008
6	rs4707730	G	C	0.0644841	1008
6	rs13204161	C	T	0.467262	1008
6	rs9353901	C	A	0.299603	1008
6	rs142281884	C	T	0.0109127	1008
6	rs76164119	G	C	0.18254	1008
6	rs74526779	C	T	0.178571	1008
6	rs75115349	G	A	0.178571	1008
6	rs76783219	C	G	0.178571	1008
6	rs1899808	C	A	0.339286	1008
6	rs9451966	T	C	0.468254	1008
6	rs145313013	T	A	0.0188492	1008
6	rs6937171	A	C	0.520833	1008
6	rs77552878	A	C	0.181548	1008
6	rs1816850	G	A	0.531746	1008
6	rs9362964	G	A	0.340278	1008
6	rs9353902	C	T	0.531746	1008
6	rs9444971	T	C	0.467262	1008
6	rs6921896	T	C	0.340278	1008
6	rs9451968	C	G	0.467262	1008
6	rs10944581	G	C	0.0644841	1008
6	rs138475674	T	C	0.181548	1008
6	rs6900683	G	A	0.340278	1008
6	rs6905866	G	A	0.350198	1008
6	rs13195759	G	C	0.0644841	1008
6	rs9444973	G	A	0.46627	1008
6	rs117455514	A	C	0.0376984	1008
6	rs80210432	C	T	0.0634921	1008
6	rs9351314	G	A	0.327381	1008
6	rs12661678	C	T	0.40873	1008
6	rs12210701	A	C	0.0644841	1008
6	rs62418496	G	A	0.137897	1008
6	rs12662138	G	A	0.189484	1008
6	rs6930450	G	A	0.472222	1008
6	rs78977280	C	T	0.0892857	1008
6	rs12662478	C	T	0.407738	1008
6	rs148442706	C	G	0.0376984	1008
6	rs10944582	C	A	0.472222	1008
6	rs78423985	T	C	0.188492	1008
6	rs12663329	C	T	0.369048	1008
6	rs78102045	A	G	0.189484	1008
6	rs9353904	A	G	0.799603	1008
6	rs9359980	T	C	0.799603	1008
6	rs180884403	G	T	0.0109127	1008
6	rs76083288	G	C	0.272817	1008
6	rs74625939	G	A	0.191468	1008
6	rs75579887	A	G	0.191468	1008
6	rs76967627	G	C	0.1875	1008
6	rs75142614	T	C	0.186508	1008
6	rs6908554	T	C	0.318452	1008
6	rs6913542	T	C	0.318452	1008
6	rs1025933	G	A	0.77877	1008
6	rs1963461	G	A	0.460317	1008
6	rs1020322	G	A	0.460317	1008
6	rs62418513	A	G	0.139881	1008
6	rs7757348	C	T	0.77877	1008
6	rs12191794	T	G	0.0555556	1008
6	rs139858233	A	G	0.0347222	1008
6	rs77253696	T	G	0.21131	1008
6	rs148405013	A	T	0.200397	1008
6	rs76658145	C	T	0.208333	1008
6	rs12526784	A	T	0.400794	1008
6	rs77454199	G	A	0.21131	1008
6	rs77094681	T	C	0.0109127	1008
6	rs1015455	A	C	0.779762	1008
6	rs76929212	G	T	0.0525794	1008
6	rs78818265	T	C	0.207341	1008
6	rs145167026	A	G	0.015873	1008
6	rs77622036	G	T	0.208333	1008
6	rs139469891	T	C	0.00892857	1008
6	rs2034152	T	A	0.208333	1008
6	rs2034153	G	A	0.208333	1008
6	rs2034155	C	T	0.21131	1008
6	rs9342320	A	C	0.782738	1008
6	rs12525836	G	C	0.401786	1008
6	rs76426032	G	A	0.208333	1008
6	rs148181834	C	T	0.0228175	1008
6	rs12660866	C	T	0.21131	1008
6	rs9362966	A	G	0.77877	1008
6	rs12195418	G	A	0.0585317	1008
6	rs9362967	A	C	0.316468	1008
6	rs9342321	T	A	0.318452	1008
6	rs118115605	A	G	0.21131	1008
6	rs12201166	G	C	0.0585317	1008
6	rs80286755	A	G	0.21131	1008
6	rs150780471	T	C	0.21131	1008
6	rs71558412	A	G	0.282738	1008
6	rs193028674	G	A	0.0347222	1008
6	rs12527695	T	C	0.318452	1008
6	rs74205703	G	A	0.21131	1008
6	rs4707734	T	C	0.208333	1008
6	rs56869819	A	T	0.401786	1008
6	rs79520877	C	G	0.21131	1008
6	rs12204545	G	A	0.318452	1008
6	rs78839270	G	A	0.186508	1008
6	rs61333997	T	A	0.400794	1008
6	rs57197162	G	A	0.0347222	1008
6	rs12210106	C	T	0.0585317	1008
6	rs2818137	G	A	0.77877	1008
6	rs142557054	T	C	0.0128968	1008
6	rs13211323	G	T	0.460317	1008
6	rs184934582	G	T	0.208333	1008
6	rs189687232	C	G	0.208333	1008
6	rs2588043	A	T	0.77877	1008
6	rs74297060	C	A	0.208333	1008
6	rs34307280	T	C	0.0515873	1008
6	rs2120549	G	C	0.460317	1008
6	rs77295789	A	G	0.0486111	1008
6	rs66899146	A	C	0.401786	1008
6	rs4235851	G	A	0.208333	1008
6	rs183915144	T	C	0.0109127	1008
6	rs12664340	C	T	0.21131	1008
6	rs74422401	T	A	0.212302	1008
6	rs10944586	A	G	0.0595238	1008
6	rs996553	A	C	0.460317	1008
6	rs12665165	G	A	0.212302	1008
6	rs12662252	A	T	0.208333	1008
6	rs74904050	T	C	0.210317	1008
6	rs151221484	G	A	0.00992063	1008
6	rs12207107	A	T	0.467262	1008
6	rs150870681	T	C	0.0327381	1008
6	rs4304134	C	T	0.21627	1008
6	rs77147699	A	T	0.203373	1008
6	rs3004310	T	C	0.315476	1008
6	rs117015660	G	A	0.203373	1008
6	rs117349394	G	A	0.203373	1008
6	rs3011815	C	T	0.531746	1008
6	rs3004312	A	G	0.529762	1008
6	rs12197276	G	T	0.0615079	1008
6	rs3004313	A	G	0.531746	1008
6	rs72918692	C	T	0.0515873	1008
6	rs3000469	T	C	0.315476	1008
6	rs12198930	C	A	0.00793651	1008
6	rs6909295	T	C	0.206349	1008
6	rs10944587	G	A	0.409722	1008
6	rs4304135	C	A	0.203373	1008
6	rs76392554	A	G	0.21627	1008
6	rs139152483	T	G	0.0248016	1008
6	rs3000470	C	T	0.315476	1008
6	rs10944588	T	C	0.468254	1008
6	rs16885670	A	G	0.206349	1008
6	rs149491036	A	C	0.0178571	1008
6	rs2757037	A	C	0.139881	1008
6	rs2757036	C	T	0.316468	1008
6	rs68043342	A	G	0.468254	1008
6	rs2325436	A	G	0.21627	1008
6	rs61034709	C	A	0.21627	1008
6	rs7752452	G	A	0.477183	1008
6	rs2818126	C	T	0.996032	1008
6	rs6915378	C	A	0.477183	1008
6	rs2757035	T	G	0.684524	1008
6	rs10944589	A	G	0.40873	1008
6	rs67975551	C	T	0.0585317	1008
6	rs72920819	T	C	0.0585317	1008
6	rs16885700	A	T	0.207341	1008
6	rs6454898	G	A	0.684524	1008
6	rs2818124	T	C	0.684524	1008
6	rs12663890	G	C	0.418651	1008
6	rs12207654	G	T	0.407738	1008
6	rs7382391	G	A	0.243056	1008
6	rs13204413	A	G	0.0585317	1008
6	rs12191471	T	C	0.37004	1008
6	rs12211170	C	T	0.37996	1008
6	rs9451980	T	C	0.37996	1008
6	rs11969489	C	T	0.37996	1008
6	rs13198951	T	C	0.0585317	1008
6	rs7749224	T	C	0.37996	1008
6	rs2325437	C	G	0.0585317	1008
6	rs80019151	C	T	0.0634921	1008
6	rs4383783	A	T	0.0585317	1008
6	rs7739625	C	T	0.37996	1008
6	rs138244446	C	T	0.0257937	1008
6	rs12199318	T	G	0.37996	1008
6	rs10944590	T	A	0.371032	1008
6	rs4707735	A	T	0.243056	1008
6	rs679421	T	C	0.246032	1008
6	rs685774	G	A	0.684524	1008
6	rs1570258	G	A	0.429563	1008
6	rs67579384	C	T	0.0585317	1008
6	rs66502204	C	A	0.0585317	1008
6	rs6927251	T	C	0.37996	1008
6	rs6904804	C	T	0.37996	1008
6	rs146170648	G	A	0.00892857	1008
6	rs930028	A	G	0.37996	1008
6	rs7769347	T	C	0.37996	1008
6	rs16885728	A	T	0.272817	1008
6	rs16885729	T	C	0.272817	1008
6	rs146514795	T	C	0.0228175	1008
6	rs77787516	T	A	0.243056	1008
6	rs609578	G	A	0.683532	1008
6	rs10806455	T	C	0.378968	1008
6	rs34285065	A	C	0.0585317	1008
6	rs666691	C	T	0.378968	1008
6	rs664900	T	C	0.378968	1008
6	rs1427140	T	C	0.244048	1008
6	rs658341	A	G	0.681548	1008
6	rs658250	A	G	0.378968	1008
6	rs650556	T	C	0.378968	1008
6	rs649194	C	T	0.681548	1008
6	rs634940	G	T	0.0138889	1008
6	rs641264	A	G	0.378968	1008
6	rs621744	C	T	0.681548	1008
6	rs621715	C	T	0.681548	1008
6	rs627023	C	A	0.378968	1008
6	rs627007	A	G	0.378968	1008
6	rs619820	G	T	0.681548	1008
6	rs589818	A	G	0.378968	1008
6	rs35472810	C	G	0.0585317	1008
6	rs599787	T	A	0.378968	1008
6	rs685118	T	C	0.378968	1008
6	rs10485151	G	A	0.0585317	1008
6	rs683850	A	T	0.378968	1008
6	rs76441787	A	G	0.0208333	1008
6	rs668833	T	G	0.369048	1008
6	rs582993	G	A	0.369048	1008
6	rs678394	A	G	0.378968	1008
6	rs678303	T	A	0.378968	1008
6	rs73754447	C	T	0.244048	1008
6	rs16885740	G	C	0.241071	1008
6	rs11966890	T	A	0.0585317	1008
6	rs603275	C	A	0.378968	1008
6	rs603244	A	T	0.378968	1008
6	rs596025	T	C	0.681548	1008
6	rs35442480	T	A	0.0585317	1008
6	rs11965616	G	A	0.0585317	1008
6	rs674194	C	T	0.378968	1008
6	rs679642	G	A	0.378968	1008
6	rs672749	C	T	0.378968	1008
6	rs678804	A	C	0.320437	1008
6	rs678340	A	T	0.378968	1008
6	rs670889	T	C	0.378968	1008
6	rs666621	G	C	0.371032	1008
6	rs641961	C	T	0.378968	1008
6	rs641530	T	C	0.378968	1008
6	rs664276	A	G	0.681548	1008
6	rs2007378	C	T	0.241071	1008
6	rs639759	T	C	0.378968	1008
6	rs648757	A	G	0.378968	1008
6	rs613786	C	T	0.378968	1008
6	rs633887	A	G	0.681548	1008
6	rs596849	T	C	0.378968	1008
6	rs192411391	A	G	0.015873	1008
6	rs673613	T	C	0.378968	1008
6	rs2818156	A	G	0.378968	1008
6	rs1896233	G	A	0.681548	1008
6	rs181977297	T	C	0.00992063	1008
6	rs660680	T	C	0.378968	1008
6	rs647693	T	C	0.681548	1008
6	rs647677	T	G	0.378968	1008
6	rs72922629	T	G	0.124008	1008
6	rs711290	C	G	0.485119	1008
6	rs1834731	G	A	0.237103	1008
6	rs147725201	G	A	0.00892857	1008
6	rs586883	T	G	0.378968	1008
6	rs2875626	A	G	0.0585317	1008
6	rs621104	A	T	0.4375	1008
6	rs138845203	T	G	0.00992063	1008
6	rs582808	C	A	0.378968	1008
6	rs11962272	A	G	0.0585317	1008
6	rs2818153	A	C	0.0128968	1008
6	rs634303	T	G	0.680556	1008
6	rs139113298	G	A	0.0188492	1008
6	rs6917686	G	A	0.242063	1008
6	rs6940316	T	C	0.243056	1008
6	rs9451989	G	A	0.543651	1008
6	rs650849	G	T	0.639881	1008
6	rs2818152	A	T	0.388889	1008
6	rs606153	G	A	0.641865	1008
6	rs600874	A	C	0.641865	1008
6	rs11961610	G	C	0.301587	1008
6	rs12193330	G	A	0.301587	1008
6	rs12661238	C	T	0.0505952	1008
6	rs76966057	A	C	0.0515873	1008
6	rs2757027	A	T	0.388889	1008
6	rs2757026	C	T	0.388889	1008
6	rs636804	T	G	0.641865	1008
6	rs676341	C	T	0.641865	1008
6	rs60410914	T	C	0.241071	1008
6	rs2555753	A	T	0.388889	1008
6	rs148177298	G	A	0.0218254	1008
6	rs586095	T	A	0.641865	1008
6	rs71558418	A	G	0.301587	1008
6	rs1090070	A	G	0.640873	1008
6	rs2555755	C	T	0.0882937	1008
6	rs4541721	C	G	0.301587	1008
6	rs1593657	C	T	0.301587	1008
6	rs1427128	T	A	0.632937	1008
6	rs2757024	C	T	0.0873016	1008
6	rs2757023	C	T	0.0873016	1008
6	rs2757022	C	T	0.0843254	1008
6	rs74695348	T	C	0.241071	1008
6	rs78817810	T	C	0.241071	1008
6	rs2757021	C	G	0.0873016	1008
6	rs184862659	G	T	0.00694444	1008
6	rs613959	T	C	0.642857	1008
6	rs2555757	G	A	0.633929	1008
6	rs1365709	G	A	0.301587	1008
6	rs1582820	C	T	0.241071	1008
6	rs78155269	A	T	0.107143	1008
6	rs593037	C	G	0.642857	1008
6	rs2555759	T	C	0.389881	1008
6	rs12214544	T	C	0.301587	1008
6	rs599595	C	T	0.250992	1008
6	rs2730854	G	T	0.0892857	1008
6	rs606503	C	T	0.640873	1008
6	rs2730853	G	T	0.0873016	1008
6	rs608703	C	G	0.33631	1008
6	rs609590	C	A	0.639881	1008
6	rs584294	A	T	0.0952381	1008
6	rs74844625	G	T	0.241071	1008
6	rs6919658	C	A	0.300595	1008
6	rs13205064	A	G	0.284722	1008
6	rs4235852	A	G	0.241071	1008
6	rs4235853	A	G	0.241071	1008
6	rs1365711	C	T	0.241071	1008
6	rs663809	A	G	0.33631	1008
6	rs190461524	T	C	0.0178571	1008
6	rs632559	G	A	0.669643	1008
6	rs78007110	G	C	0.270833	1008
6	rs78838337	G	A	0.269841	1008
6	rs77345983	C	A	0.269841	1008
6	rs78168762	T	C	0.269841	1008
6	rs79978847	C	A	0.269841	1008
6	rs16885809	C	G	0.270833	1008
6	rs141578009	A	G	0.030754	1008
6	rs114340105	G	A	0.270833	1008
6	rs79982092	C	G	0.270833	1008
6	rs2818149	G	A	0.0873016	1008
6	rs75294390	C	A	0.270833	1008
6	rs75061247	C	T	0.0496032	1008
6	rs2555760	A	G	0.0882937	1008
6	rs601377	G	A	0.094246	1008
6	rs57670627	A	G	0.270833	1008
6	rs56996572	T	C	0.270833	1008
6	rs143975153	T	A	0.0545635	1008
6	rs142115373	T	A	0.300595	1008
6	rs2265934	C	T	0.0882937	1008
6	rs2265935	C	T	0.0882937	1008
6	rs2265936	G	A	0.0853175	1008
6	rs7453327	A	G	0.269841	1008
6	rs143348695	C	T	0.00892857	1008
6	rs117156875	G	A	0.270833	1008
6	rs149154311	T	G	0.270833	1008
6	rs1090075	C	T	0.668651	1008
6	rs2730851	C	T	0.911706	1008
6	rs142317988	G	A	0.270833	1008
6	rs75270823	G	C	0.270833	1008
6	rs79731536	T	C	0.270833	1008
6	rs7757801	T	G	0.905754	1008
6	rs9452004	T	C	0.331349	1008
6	rs2555761	A	C	0.912698	1008
6	rs60571412	A	C	0.330357	1008
6	rs12662044	T	C	0.574405	1008
6	rs78577960	C	T	0.270833	1008
6	rs10806456	G	A	0.300595	1008
6	rs9359984	T	G	0.635913	1008
6	rs78513734	T	C	0.270833	1008
6	rs7759530	G	A	0.300595	1008
6	rs4707737	G	A	0.269841	1008
6	rs958459	C	G	0.270833	1008
6	rs75690210	C	T	0.269841	1008
6	rs9294530	C	T	0.905754	1008
6	rs149536957	C	T	0.269841	1008
6	rs140495619	G	A	0.0287698	1008
6	rs59394501	C	T	0.269841	1008
6	rs10944592	G	A	0.257937	1008
6	rs9294531	G	A	0.37996	1008
6	rs2818144	A	G	0.669643	1008
6	rs9353909	C	T	0.362103	1008
6	rs9345231	C	T	0.363095	1008
6	rs2818143	A	G	0.296627	1008
6	rs2730849	C	T	0.0297619	1008
6	rs76968334	C	T	0.265873	1008
6	rs2033135	T	G	0.365079	1008
6	rs2033134	T	C	0.0297619	1008
6	rs2818142	A	G	0.665675	1008
6	rs2818141	A	G	0.0297619	1008
6	rs2818140	G	A	0.0297619	1008
6	rs2730847	C	T	0.661706	1008
6	rs76076957	G	A	0.265873	1008
6	rs12190758	A	G	0.015873	1008
6	rs79273516	C	T	0.272817	1008
6	rs1427130	T	C	0.310516	1008
6	rs116897378	T	A	0.0376984	1008
6	rs58138830	A	C	0.280754	1008
6	rs2730846	C	T	0.310516	1008
6	rs13213220	C	A	0.290675	1008
6	rs12663795	T	C	0.290675	1008
6	rs1365712	C	T	0.939484	1008
6	rs142913151	G	T	0.0248016	1008
6	rs2730845	C	A	0.64881	1008
6	rs2325444	A	G	0.280754	1008
6	rs1365710	C	T	0.291667	1008
6	rs2555758	A	G	0.310516	1008
6	rs77139193	A	C	0.0724206	1008
6	rs2555754	A	T	0.64881	1008
6	rs2730843	C	T	0.310516	1008
6	rs2555752	G	A	0.0287698	1008
6	rs2730842	C	T	0.310516	1008
6	rs2555751	A	G	0.310516	1008
6	rs75113204	A	C	0.281746	1008
6	rs2730841	G	A	0.0287698	1008
6	rs2555747	C	T	0.646825	1008
6	rs1427124	C	T	0.33631	1008
6	rs2730840	T	C	0.936508	1008
6	rs9345232	A	C	0.646825	1008
6	rs2052791	A	G	0.310516	1008
6	rs1427121	G	A	0.310516	1008
6	rs9362971	C	T	0.33631	1008
6	rs58658500	C	T	0.33631	1008
6	rs879174	C	T	0.337302	1008
6	rs1317895	A	G	0.337302	1008
6	rs9362972	C	A	0.327381	1008
6	rs879175	C	T	0.337302	1008
6	rs12665143	G	A	0.186508	1008
6	rs890560	G	C	0.0287698	1008
6	rs1346298	A	G	0.337302	1008
6	rs1346297	T	G	0.337302	1008
6	rs74297063	T	G	0.240079	1008
6	rs2730839	T	C	0.646825	1008
6	rs2730838	T	C	0.646825	1008
6	rs9353910	G	T	0.33631	1008
6	rs1593660	A	C	0.0287698	1008
6	rs117216030	G	T	0.280754	1008
6	rs2730836	G	T	0.936508	1008
6	rs9345234	A	C	0.33631	1008
6	rs1427138	G	A	0.0287698	1008
6	rs73754478	C	T	0.0436508	1008
6	rs1427135	A	G	0.309524	1008
6	rs1427134	T	C	0.335317	1008
6	rs76744751	C	G	0.281746	1008
6	rs1427133	C	T	0.335317	1008
6	rs1427132	C	T	0.0277778	1008
6	rs13190750	G	A	0.289683	1008
6	rs78269074	T	A	0.280754	1008
6	rs12525956	T	C	0.326389	1008
6	rs1946407	A	G	0.310516	1008
6	rs12524154	C	T	0.325397	1008
6	rs1946406	A	G	0.335317	1008
6	rs1365706	A	G	0.281746	1008
6	rs1863660	C	G	0.645833	1008
6	rs2875634	G	C	0.335317	1008
6	rs1863659	A	C	0.645833	1008
6	rs2555762	G	A	0.645833	1008
6	rs1427147	C	T	0.289683	1008
6	rs6923840	C	T	0.338294	1008
6	rs1427146	G	C	0.0287698	1008
6	rs2555781	A	G	0.030754	1008
6	rs1427145	C	A	0.310516	1008
6	rs2730862	C	T	0.645833	1008
6	rs2555780	A	G	0.646825	1008
6	rs9342322	A	T	0.325397	1008
6	rs2730870	G	A	0.645833	1008
6	rs117266991	A	G	0.0297619	1008
6	rs2555779	T	C	0.935516	1008
6	rs2555778	G	C	0.310516	1008
6	rs6909485	C	T	0.335317	1008
6	rs9351319	T	C	0.335317	1008
6	rs9353911	G	A	0.335317	1008
6	rs16885896	C	A	0.281746	1008
6	rs2730879	C	A	0.935516	1008
6	rs9353912	C	A	0.325397	1008
6	rs6926698	C	A	0.337302	1008
6	rs9351320	C	T	0.33631	1008
6	rs13210926	C	G	0.281746	1008
6	rs970880	G	A	0.0297619	1008
6	rs6913119	T	C	0.00992063	1008
6	rs6934079	G	A	0.335317	1008
6	rs6934359	C	T	0.335317	1008
6	rs60758380	A	C	0.00892857	1008
6	rs1820537	C	G	0.314484	1008
6	rs12215940	A	T	0.33631	1008
6	rs7740559	A	G	0.33631	1008
6	rs9351321	T	A	0.33631	1008
6	rs1427144	G	A	0.649802	1008
6	rs10944594	A	G	0.27877	1008
6	rs9452022	T	C	0.338294	1008
6	rs13217208	A	C	0.286706	1008
6	rs13217209	A	T	0.285714	1008
6	rs9351322	G	A	0.337302	1008
6	rs79197769	T	G	0.0367063	1008
6	rs9353913	A	G	0.337302	1008
6	rs2730848	A	G	0.0287698	1008
6	rs56213646	A	G	0.33631	1008
6	rs9444993	C	T	0.337302	1008
6	rs9362974	C	A	0.327381	1008
6	rs2730850	T	C	0.652778	1008
6	rs1896234	C	T	0.264881	1008
6	rs1427143	T	C	0.0277778	1008
6	rs1427142	C	T	0.681548	1008
6	rs2555773	A	G	0.426587	1008
6	rs4707739	A	G	0.393849	1008
6	rs2730856	C	T	0.0277778	1008
6	rs4707740	A	C	0.393849	1008
6	rs2555772	A	G	0.679563	1008
6	rs12199197	A	G	0.0337302	1008
6	rs2555770	A	G	0.425595	1008
6	rs12189879	G	A	0.0337302	1008
6	rs78842961	G	A	0.253968	1008
6	rs76806523	T	C	0.253968	1008
6	rs150370963	C	T	0.00793651	1008
6	rs4707741	A	G	0.387897	1008
6	rs9353916	T	C	0.386905	1008
6	rs1365713	T	C	0.258929	1008
6	rs78709736	C	T	0.0138889	1008
6	rs1118090	T	A	0.0277778	1008
6	rs3919620	C	G	0.258929	1008
6	rs2262410	A	G	0.0277778	1008
6	rs57766106	A	G	0.258929	1008
6	rs2730864	T	C	0.677579	1008
6	rs2730865	T	A	0.677579	1008
6	rs1120793	A	T	0.418651	1008
6	rs116863060	A	T	0.0287698	1008
6	rs2730866	G	A	0.0277778	1008
6	rs6939388	T	G	0.258929	1008
6	rs4706413	C	T	0.258929	1008
6	rs1582821	A	G	0.386905	1008
6	rs13207034	G	A	0.281746	1008
6	rs2730867	C	T	0.418651	1008
6	rs76224427	C	G	0.253968	1008
6	rs2730868	A	T	0.673611	1008
6	rs80172839	G	A	0.253968	1008
6	rs991527	C	T	0.28869	1008
6	rs991526	C	A	0.25496	1008
6	rs6914944	T	C	0.28869	1008
6	rs6935299	C	T	0.28869	1008
6	rs77228222	A	G	0.0337302	1008
6	rs4479902	G	A	0.0178571	1008
6	rs1963854	C	T	0.0277778	1008
6	rs78979519	G	A	0.25496	1008
6	rs76092100	G	A	0.25496	1008
6	rs2555766	A	G	0.710317	1008
6	rs4707743	T	A	0.25496	1008
6	rs12203379	T	C	0.0337302	1008
6	rs12196491	G	A	0.0337302	1008
6	rs34903557	G	A	0.25496	1008
6	rs2730869	T	C	0.0267857	1008
6	rs76616991	A	G	0.25496	1008
6	rs142730584	A	G	0.0525794	1008
6	rs9766465	C	T	0.25496	1008
6	rs9766466	C	T	0.25496	1008
6	rs79497847	A	G	0.0109127	1008
6	rs9766481	G	A	0.25496	1008
6	rs9767479	A	G	0.25496	1008
6	rs77871993	T	C	0.25496	1008
6	rs10944597	A	G	0.385913	1008
6	rs9767133	T	C	0.640873	1008
6	rs56217224	A	G	0.25496	1008
6	rs79582226	A	G	0.25496	1008
6	rs1030428	T	G	0.327381	1008
6	rs12206097	G	A	0.0347222	1008
6	rs2555737	A	G	0.0376984	1008
6	rs2052792	A	C	0.324405	1008
6	rs13190735	T	C	0.311508	1008
6	rs75139293	G	T	0.252976	1008
6	rs1427117	C	T	0.361111	1008
6	rs1427118	T	A	0.0376984	1008
6	rs12201421	C	T	0.0337302	1008
6	rs76806781	C	G	0.252976	1008
6	rs6905514	A	G	0.203373	1008
6	rs958847	C	T	0.521825	1008
6	rs9294532	A	G	0.16369	1008
6	rs2217138	G	A	0.521825	1008
6	rs186274864	A	T	0.0297619	1008
6	rs12216111	T	C	0.0337302	1008
6	rs2555738	G	A	0.0327381	1008
6	rs7760559	G	A	0.0337302	1008
6	rs2730872	T	C	0.235119	1008
6	rs78812886	A	C	0.0525794	1008
6	rs75809864	G	C	0.0347222	1008
6	rs2875635	C	T	0.286706	1008
6	rs1427122	G	A	0.521825	1008
6	rs76561781	T	C	0.0337302	1008
6	rs9345237	T	A	0.16369	1008
6	rs112824363	G	A	0.0337302	1008
6	rs79964229	G	A	0.0337302	1008
6	rs75234032	G	A	0.0337302	1008
6	rs141615429	A	T	0.0238095	1008
6	rs2555739	G	T	0.52381	1008
6	rs2555740	A	C	0.52381	1008
6	rs62418762	C	T	0.165675	1008
6	rs2555741	C	G	0.235119	1008
6	rs2730873	A	C	0.235119	1008
6	rs2730874	G	T	0.235119	1008
6	rs9452037	A	C	0.16369	1008
6	rs12212308	C	T	0.0337302	1008
6	rs1593650	T	C	0.286706	1008
6	rs1593651	C	G	0.286706	1008
6	rs138525369	A	C	0.0347222	1008
6	rs4707744	G	C	0.285714	1008
6	rs12214277	C	T	0.0337302	1008
6	rs1593652	T	A	0.516865	1008
6	rs117210932	G	A	0.252976	1008
6	rs12194684	T	C	0.0337302	1008
6	rs1834729	A	T	0.235119	1008
6	rs2195060	T	C	0.235119	1008
6	rs2325445	G	A	0.311508	1008
6	rs76272727	G	C	0.251984	1008
6	rs12191045	C	A	0.285714	1008
6	rs12192960	C	T	0.0337302	1008
6	rs75795211	A	G	0.252976	1008
6	rs2730880	A	G	0.235119	1008
6	rs9362979	T	C	0.16369	1008
6	rs35293037	A	G	0.286706	1008
6	rs11966248	T	C	0.311508	1008
6	rs2730881	G	C	0.235119	1008
6	rs1582818	A	G	0.251984	1008
6	rs2081683	T	C	0.311508	1008
6	rs78005394	T	C	0.0396825	1008
6	rs78836639	A	C	0.251984	1008
6	rs77023797	A	G	0.0128968	1008
6	rs746964	C	T	0.313492	1008
6	rs117563032	T	G	0.0515873	1008
6	rs890559	G	T	0.239087	1008
6	rs77345030	C	T	0.250992	1008
6	rs6919563	C	T	0.160714	1008
6	rs1427123	A	G	0.239087	1008
6	rs1834730	T	G	0.250992	1008
6	rs2098958	A	C	0.306548	1008
6	rs10455178	G	A	0.0327381	1008
6	rs74825893	A	G	0.25	1008
6	rs1427125	T	G	0.160714	1008
6	rs77069974	T	C	0.249008	1008
6	rs10498979	T	C	0.313492	1008
6	rs2730885	C	A	0.240079	1008
6	rs1365708	G	C	0.240079	1008
6	rs113221385	C	T	0.0327381	1008
6	rs77545119	T	C	0.0327381	1008
6	rs1092520	G	C	0.240079	1008
6	rs1084815	A	G	0.521825	1008
6	rs75291127	G	C	0.281746	1008
6	rs78125441	G	A	0.0327381	1008
6	rs76302282	T	A	0.249008	1008
6	rs784060	T	C	0.0357143	1008
6	rs12209531	C	G	0.0327381	1008
6	rs74978634	T	C	0.0386905	1008
6	rs1084816	G	A	0.521825	1008
6	rs1084817	A	T	0.240079	1008
6	rs1084818	G	A	0.240079	1008
6	rs117248386	T	C	0.25	1008
6	rs784061	A	C	0.522817	1008
6	rs77341623	C	G	0.031746	1008
6	rs80158960	T	C	0.25	1008
6	rs1593655	G	A	0.313492	1008
6	rs1593656	C	A	0.25	1008
6	rs784062	T	C	0.522817	1008
6	rs16869967	A	C	0.25	1008
6	rs784063	T	A	0.240079	1008
6	rs147633421	C	T	0.00496032	1008
6	rs784064	G	A	0.240079	1008
6	rs16869969	T	C	0.25	1008
6	rs142276771	C	G	0.0248016	1008
6	rs150129474	T	C	0.0248016	1008
6	rs784065	T	C	0.522817	1008
6	rs809183	C	A	0.522817	1008
6	rs784066	T	C	0.241071	1008
6	rs12216313	T	A	0.0327381	1008
6	rs9345243	A	C	0.206349	1008
6	rs78510803	G	A	0.0327381	1008
6	rs6904770	T	A	0.25	1008
6	rs72495305	C	A	0.25	1008
6	rs72495306	G	A	0.25	1008
6	rs118004710	A	G	0.0406746	1008
6	rs12192943	T	G	0.0327381	1008
6	rs6937226	A	C	0.25	1008
6	rs6899325	C	T	0.522817	1008
6	rs6899969	G	A	0.522817	1008
6	rs77781041	C	A	0.0734127	1008
6	rs16869979	T	C	0.25	1008
6	rs4706416	T	C	0.25	1008
6	rs58290198	G	A	0.25	1008
6	rs1328490	G	A	0.240079	1008
6	rs10498980	A	G	0.25	1008
6	rs56018944	G	A	0.25	1008
6	rs10498981	T	C	0.240079	1008
6	rs12194334	T	C	0.0327381	1008
6	rs16869986	A	G	0.25	1008
6	rs73754313	C	A	0.25	1008
6	rs2730889	T	C	0.308532	1008
6	rs12197889	T	C	0.0337302	1008
6	rs12191014	G	C	0.534722	1008
6	rs146483965	C	A	0.0347222	1008
6	rs16869990	T	C	0.250992	1008
6	rs12206185	A	G	0.215278	1008
6	rs77366551	T	A	0.0327381	1008
6	rs783856	A	G	0.310516	1008
6	rs10455536	G	T	0.250992	1008
6	rs78387873	G	A	0.0337302	1008
6	rs138473309	G	C	0.0327381	1008
6	rs79513023	G	A	0.251984	1008
6	rs783855	T	C	0.310516	1008
6	rs1927875	C	T	0.534722	1008
6	rs7758537	C	T	0.250992	1008
6	rs118104991	T	C	0.0833333	1008
6	rs9345244	C	T	0.215278	1008
6	rs9345245	C	T	0.21627	1008
6	rs77817805	G	T	0.282738	1008
6	rs783854	T	C	0.3125	1008
6	rs151245285	T	G	0.0367063	1008
6	rs41474650	G	A	0.530754	1008
6	rs41339346	A	T	0.247024	1008
6	rs9353921	G	A	0.256944	1008
6	rs9362981	T	C	0.256944	1008
6	rs9345246	T	C	0.256944	1008
6	rs150773602	T	C	0.00595238	1008
6	rs1927874	T	C	0.311508	1008
6	rs9362983	T	C	0.220238	1008
6	rs4266475	A	T	0.147817	1008
6	rs4707745	G	T	0.272817	1008
6	rs7762559	G	A	0.256944	1008
6	rs77048324	C	T	0.320437	1008
6	rs2246016	A	G	0.3125	1008
6	rs76926419	C	T	0.242063	1008
6	rs1359985	T	C	0.140873	1008
6	rs9353922	A	T	0.258929	1008
6	rs9362984	T	C	0.222222	1008
6	rs1999063	A	G	0.140873	1008
6	rs16869995	A	G	0.242063	1008
6	rs77573169	T	C	0.0396825	1008
6	rs2183001	A	G	0.140873	1008
6	rs783863	G	A	0.752976	1008
6	rs117653972	G	C	0.0119048	1008
6	rs2795079	C	A	0.752976	1008
6	rs79001407	T	C	0.242063	1008
6	rs7771681	G	A	0.258929	1008
6	rs7753396	T	G	0.258929	1008
6	rs2860136	G	A	0.242063	1008
6	rs143912951	C	T	0.00595238	1008
6	rs1084766	T	C	0.342262	1008
6	rs10755497	T	C	0.258929	1008
6	rs74297072	A	G	0.0416667	1008
6	rs9362985	C	T	0.217262	1008
6	rs783853	A	T	0.983135	1008
6	rs783852	G	A	0.983135	1008
6	rs783851	A	G	0.744048	1008
6	rs9294533	A	G	0.260913	1008
6	rs140122149	T	G	0.0119048	1008
6	rs76551526	A	T	0.128968	1008
6	rs783850	G	A	0.483135	1008
6	rs783849	C	T	0.755952	1008
6	rs79599138	T	C	0.0119048	1008
6	rs12216384	C	T	0.259921	1008
6	rs1328491	C	A	0.145833	1008
6	rs16870004	C	T	0.239087	1008
6	rs2730835	T	C	0.744048	1008
6	rs1341998	A	T	0.983135	1008
6	rs7349849	C	T	0.983135	1008
6	rs148315246	C	T	0.0119048	1008
6	rs16870007	T	C	0.240079	1008
6	rs78014521	G	A	0.0119048	1008
6	rs1342000	C	T	0.983135	1008
6	rs1342001	C	T	0.983135	1008
6	rs1328492	C	A	0.481151	1008
6	rs1927879	T	C	0.0119048	1008
6	rs1328493	T	C	0.744048	1008
6	rs2770129	C	A	0.983135	1008
6	rs1342003	G	C	0.983135	1008
6	rs74462805	C	A	0.0119048	1008
6	rs9353924	A	G	0.983135	1008
6	rs9353925	A	G	0.983135	1008
6	rs1410526	A	G	0.260913	1008
6	rs9345248	A	T	0.260913	1008
6	rs9791367	T	C	0.239087	1008
6	rs783846	C	T	0.983135	1008
6	rs12661202	A	T	0.144841	1008
6	rs149618385	G	A	0.0128968	1008
6	rs1328494	G	T	0.240079	1008
6	rs76344220	G	C	0.0119048	1008
6	rs117755632	C	A	0.0119048	1008
6	rs6454902	C	A	0.260913	1008
6	rs138800955	C	T	0.0277778	1008
6	rs2183002	G	T	0.240079	1008
6	rs1590771	C	G	0.260913	1008
6	rs1590772	A	C	0.260913	1008
6	rs1576215	C	T	0.239087	1008
6	rs1576216	C	T	0.260913	1008
6	rs117144360	T	A	0.0119048	1008
6	rs1084761	T	C	0.755952	1008
6	rs117123168	G	A	0.0119048	1008
6	rs9362986	C	T	0.260913	1008
6	rs150403158	C	T	0.0119048	1008
6	rs6934001	G	A	0.260913	1008
6	rs139223955	C	G	0.0119048	1008
6	rs783844	A	G	0.337302	1008
6	rs1341997	A	G	0.251984	1008
6	rs1341996	T	C	0.251984	1008
6	rs12524302	G	T	0.144841	1008
6	rs4632871	G	A	0.482143	1008
6	rs79248140	G	C	0.240079	1008
6	rs9452048	T	C	0.482143	1008
6	rs148956941	C	G	0.0119048	1008
6	rs2730857	T	C	0.330357	1008
6	rs118108871	G	A	0.0119048	1008
6	rs117071970	A	C	0.0138889	1008
6	rs9362987	A	G	0.260913	1008
6	rs783845	T	G	0.337302	1008
6	rs16870037	T	C	0.240079	1008
6	rs12203198	T	C	0.223214	1008
6	rs78028622	A	C	0.0119048	1008
6	rs12213523	A	C	0.262897	1008
6	rs4706417	A	C	0.238095	1008
6	rs1927872	A	C	0.262897	1008
6	rs2730859	T	C	0.335317	1008
6	rs813656	G	A	0.743056	1008
6	rs77602454	T	C	0.0426587	1008
6	rs16870040	A	G	0.238095	1008
6	rs708018	C	T	0.326389	1008
6	rs75771502	T	C	0.0119048	1008
6	rs12664281	A	G	0.146825	1008
6	rs117058290	T	G	0.0119048	1008
6	rs332954	T	C	0.492063	1008
6	rs12529529	A	G	0.145833	1008
6	rs77234378	T	C	0.238095	1008
6	rs117626188	A	G	0.0119048	1008
6	rs9342325	T	G	0.262897	1008
6	rs4707747	G	C	0.238095	1008
6	rs332953	G	A	0.334325	1008
6	rs16870046	A	G	0.238095	1008
6	rs167980	G	A	0.334325	1008
6	rs332952	A	T	0.715278	1008
6	rs77955219	G	A	0.238095	1008
6	rs137870219	T	C	0.0119048	1008
6	rs79781533	G	A	0.0119048	1008
6	rs150158713	T	C	0.0119048	1008
6	rs332951	C	T	0.046627	1008
6	rs72926662	A	C	0.145833	1008
6	rs6935450	T	C	0.225198	1008
6	rs62418799	T	C	0.00297619	1008
6	rs62418800	G	T	0.145833	1008
6	rs80082569	G	T	0.238095	1008
6	rs1580233	G	C	0.0119048	1008
6	rs9345250	C	G	0.225198	1008
6	rs57698791	T	C	0.25	1008
6	rs57599339	A	T	0.25	1008
6	rs80193780	T	A	0.0367063	1008
6	rs16870050	A	G	0.238095	1008
6	rs61164389	T	C	0.237103	1008
6	rs78307927	G	C	0.237103	1008
6	rs140389043	C	T	0.0337302	1008
6	rs1576217	T	C	0.249008	1008
6	rs77975559	C	T	0.0873016	1008
6	rs138396537	C	T	0.0119048	1008
6	rs149551681	T	C	0.0119048	1008
6	rs9362988	C	T	0.511905	1008
6	rs78654348	T	C	0.237103	1008
6	rs56687272	G	C	0.237103	1008
6	rs117891993	T	G	0.238095	1008
6	rs58941969	G	A	0.146825	1008
6	rs55638146	T	A	0.249008	1008
6	rs9342327	G	C	0.261905	1008
6	rs142918021	T	C	0.0198413	1008
6	rs332947	T	C	0.335317	1008
6	rs118017987	A	C	0.238095	1008
6	rs117875568	G	A	0.0119048	1008
6	rs9345252	T	C	0.262897	1008
6	rs1067026	T	C	0.481151	1008
6	rs12215581	C	T	0.262897	1008
6	rs6939736	G	C	0.146825	1008
6	rs117036413	T	G	0.237103	1008
6	rs6925011	T	A	0.0376984	1008
6	rs140322520	T	C	0.237103	1008
6	rs9353929	G	C	0.262897	1008
6	rs149932474	G	A	0.237103	1008
6	rs9345254	G	C	0.262897	1008
6	rs9345255	G	A	0.275794	1008
6	rs75306026	T	C	0.237103	1008
6	rs141499529	C	G	0.0119048	1008
6	rs62418818	C	A	0.145833	1008
6	rs7762001	C	T	0.224206	1008
6	rs77129208	T	C	0.238095	1008
6	rs78187350	C	T	0.0128968	1008
6	rs332945	A	T	0.344246	1008
6	rs77844976	A	G	0.237103	1008
6	rs138744033	T	C	0.0119048	1008
6	rs78678822	G	C	0.239087	1008
6	rs76835739	G	A	0.0843254	1008
6	rs4707750	G	T	0.0257937	1008
6	rs783609	C	A	0.345238	1008
6	rs150716893	C	T	0.0119048	1008
6	rs783610	A	C	0.730159	1008
6	rs79270043	A	G	0.0119048	1008
6	rs79511839	A	G	0.238095	1008
6	rs6925094	G	A	0.135913	1008
6	rs58832941	C	A	0.135913	1008
6	rs142488731	C	A	0.0376984	1008
6	rs146777553	G	A	0.237103	1008
6	rs142751187	G	T	0.0119048	1008
6	rs375090444	C	T	0.00694444	1008
6	rs147924997	C	T	0.0376984	1008
6	rs117928696	A	G	0.238095	1008
6	rs80170774	C	T	0.235119	1008
6	rs73754333	C	T	0.247024	1008
6	rs1084730	C	T	0.74504	1008
6	rs1084729	C	T	0.74504	1008
6	rs1576212	T	C	0.237103	1008
6	rs783616	T	C	0.339286	1008
6	rs60986862	C	T	0.134921	1008
6	rs803946	A	G	0.742063	1008
6	rs783615	C	A	0.744048	1008
6	rs783613	C	T	0.744048	1008
6	rs144640810	G	A	0.0287698	1008
6	rs783612	C	T	0.345238	1008
6	rs80161076	A	T	0.0138889	1008
6	rs2125782	A	T	0.261905	1008
6	rs10944602	A	G	0.136905	1008
6	rs79281511	T	C	0.0119048	1008
6	rs10498982	G	A	0.260913	1008
6	rs1969966	C	T	0.260913	1008
6	rs1841258	C	T	0.742063	1008
6	rs1841255	C	T	0.742063	1008
6	rs150696789	G	T	0.0218254	1008
6	rs143798901	G	A	0.250992	1008
6	rs144882410	C	G	0.0376984	1008
6	rs4644012	G	T	0.742063	1008
6	rs9353932	T	C	0.34623	1008
6	rs16870083	T	C	0.239087	1008
6	rs6926880	A	G	0.262897	1008
6	rs16870086	T	G	0.240079	1008
6	rs9342329	A	G	0.347222	1008
6	rs332960	G	C	0.742063	1008
6	rs2261248	T	C	0.743056	1008
6	rs2261247	T	C	0.743056	1008
6	rs12665626	C	A	0.135913	1008
6	rs185078304	T	C	0.0119048	1008
6	rs7766895	T	G	0.261905	1008
6	rs12206006	A	C	0.224206	1008
6	rs143694725	T	C	0.0119048	1008
6	rs332957	T	G	0.764881	1008
6	rs142222262	C	T	0.0119048	1008
6	rs146403981	A	G	0.219246	1008
6	rs16870107	T	C	0.219246	1008
6	rs10944604	G	C	0.742063	1008
6	rs13199202	T	G	0.345238	1008
6	rs74606437	A	C	0.240079	1008
6	rs73754345	T	C	0.240079	1008
6	rs6905761	G	A	0.741071	1008
6	rs1459811	C	T	0.741071	1008
6	rs2199221	T	A	0.741071	1008
6	rs148688188	A	C	0.240079	1008
6	rs10944605	G	A	0.335317	1008
6	rs145643621	C	G	0.0119048	1008
6	rs9342331	T	A	0.743056	1008
6	rs143408794	T	C	0.238095	1008
6	rs9345261	C	T	0.743056	1008
6	rs62418842	G	A	0.134921	1008
6	rs557463665	G	C	0.0218254	1008
6	rs570888276	C	T	0.0218254	1008
6	rs6930177	G	A	0.742063	1008
6	rs9362994	G	A	0.742063	1008
6	rs13212723	G	A	0.338294	1008
6	rs116994324	T	A	0.238095	1008
6	rs9362995	A	C	0.338294	1008
6	rs2199220	C	A	0.743056	1008
6	rs6937801	G	A	0.0376984	1008
6	rs4707755	C	A	0.338294	1008
6	rs117703677	A	G	0.0376984	1008
6	rs6927935	T	C	0.743056	1008
6	rs6928136	T	C	0.743056	1008
6	rs79543605	T	C	0.077381	1008
6	rs16870117	A	G	0.237103	1008
6	rs13203066	A	C	0.349206	1008
6	rs6918777	G	T	0.69246	1008
6	rs57476489	A	G	0.236111	1008
6	rs62418843	G	C	0.104167	1008
6	rs12175910	T	C	0.388889	1008
6	rs9353937	A	T	0.223214	1008
6	rs12527921	G	A	0.105159	1008
6	rs7739761	T	A	0.720238	1008
6	rs7757982	C	T	0.389881	1008
6	rs7758146	C	T	0.72123	1008
6	rs12523871	T	C	0.72123	1008
6	rs10944606	T	G	0.72123	1008
6	rs76930708	A	G	0.227183	1008
6	rs6913450	T	C	0.962302	1008
6	rs181740160	C	G	0.0327381	1008
6	rs1418168	G	A	0.72123	1008
6	rs9452076	T	C	0.22619	1008
6	rs9345265	T	C	0.49504	1008
6	rs1459810	T	C	0.390873	1008
6	rs1459809	A	C	0.722222	1008
6	rs1342005	C	T	0.962302	1008
6	rs72928719	T	C	0.105159	1008
6	rs147820177	G	T	0.0198413	1008
6	rs79818454	T	A	0.227183	1008
6	rs74324367	C	T	0.227183	1008
6	rs143040902	T	C	0.0178571	1008
6	rs2125780	T	G	0.722222	1008
6	rs9359989	T	C	0.722222	1008
6	rs7740931	A	T	0.222222	1008
6	rs139481218	A	T	0.0109127	1008
6	rs77953074	C	T	0.227183	1008
6	rs1599185	C	T	0.727183	1008
6	rs1599184	T	G	0.962302	1008
6	rs9345267	C	T	0.962302	1008
6	rs12661085	A	C	0.0605159	1008
6	rs2211357	C	A	0.540675	1008
6	rs75780449	G	A	0.00793651	1008
6	rs72928728	A	G	0.0873016	1008
6	rs59307495	T	G	0.0873016	1008
6	rs10806461	A	G	0.219246	1008
6	rs77955918	G	C	0.0248016	1008
6	rs10944608	A	G	0.219246	1008
6	rs9452078	T	A	0.0248016	1008
6	rs7755156	C	T	0.354167	1008
6	rs59122508	G	A	0.22123	1008
6	rs73516243	A	G	0.22123	1008
6	rs9452079	T	G	0.22123	1008
6	rs7766756	C	G	0.0873016	1008
6	rs77010243	A	T	0.00793651	1008
6	rs59717399	G	A	0.220238	1008
6	rs112841159	C	T	0.0406746	1008
6	rs6937258	C	T	0.427579	1008
6	rs9342333	C	T	0.219246	1008
6	rs2325461	T	A	0.572421	1008
6	rs117318609	G	A	0.00793651	1008
6	rs6923871	T	C	0.354167	1008
6	rs76361591	T	C	0.00992063	1008
6	rs75599943	G	A	0.0178571	1008
6	rs12528064	A	C	0.0873016	1008
6	rs9452082	G	A	0.22123	1008
6	rs1342007	C	T	0.573413	1008
6	rs4707756	A	G	0.223214	1008
6	rs4707757	C	T	0.22123	1008
6	rs6904002	T	C	0.0873016	1008
6	rs72928746	T	C	0.0873016	1008
6	rs80099808	C	A	0.220238	1008
6	rs62420860	A	G	0.0873016	1008
6	rs116726533	C	G	0.22123	1008
6	rs1824422	G	A	0.0952381	1008
6	rs1341994	C	T	0.0248016	1008
6	rs1341995	A	T	0.0257937	1008
6	rs9342334	A	G	0.220238	1008
6	rs9452084	G	C	0.222222	1008
6	rs9445012	T	C	0.222222	1008
6	rs9452085	A	G	0.222222	1008
6	rs9452086	G	A	0.22123	1008
6	rs9452087	G	A	0.22123	1008
6	rs1459812	T	G	0.222222	1008
6	rs9345268	C	T	0.220238	1008
6	rs9445013	C	T	0.22123	1008
6	rs9452088	G	A	0.222222	1008
6	rs9445014	A	T	0.22123	1008
6	rs140246537	T	C	0.0218254	1008
6	rs9452089	A	G	0.222222	1008
6	rs9452090	C	T	0.222222	1008
6	rs9452092	T	C	0.222222	1008
6	rs73516286	A	C	0.0248016	1008
6	rs9452093	G	A	0.220238	1008
6	rs2045591	G	A	0.425595	1008
6	rs7773729	T	C	0.575397	1008
6	rs9345269	A	G	0.219246	1008
6	rs967279	T	C	0.222222	1008
6	rs75025516	T	G	0.0694444	1008
6	rs77158370	T	C	0.00793651	1008
6	rs73518253	G	A	0.220238	1008
6	rs6939249	G	A	0.0873016	1008
6	rs78090046	G	A	0.220238	1008
6	rs368832953	G	A	0.0357143	1008
6	rs11965606	G	A	0.0873016	1008
6	rs6903288	C	T	0.22123	1008
6	rs79652521	T	A	0.220238	1008
6	rs78529134	G	A	0.00793651	1008
6	rs16870182	C	A	0.220238	1008
6	rs9359990	C	T	0.220238	1008
6	rs57258531	G	C	0.0376984	1008
6	rs75762447	T	C	0.00793651	1008
6	rs7757624	C	T	0.220238	1008
6	rs73754351	A	C	0.22123	1008
6	rs12528802	C	T	0.0873016	1008
6	rs9452094	G	A	0.220238	1008
6	rs9345270	A	T	0.573413	1008
6	rs9452095	T	C	0.574405	1008
6	rs9452096	G	A	0.22123	1008
6	rs77385986	G	A	0.00793651	1008
6	rs144025519	T	C	0.0178571	1008
6	rs76185920	C	T	0.00892857	1008
6	rs9359991	G	A	0.209325	1008
6	rs9445016	C	T	0.0248016	1008
6	rs112590871	G	C	0.00793651	1008
6	rs16870197	T	C	0.222222	1008
6	rs2169100	G	A	0.573413	1008
6	rs9445017	C	T	0.22123	1008
6	rs12193201	T	G	0.22123	1008
6	rs74899983	T	C	0.0128968	1008
6	rs73518298	T	A	0.22123	1008
6	rs13195141	G	T	0.382937	1008
6	rs6905474	C	T	0.354167	1008
6	rs79588982	T	C	0.030754	1008
6	rs1380490	G	C	0.573413	1008
6	rs73518301	A	G	0.223214	1008
6	rs997596	T	C	0.223214	1008
6	rs997595	T	C	0.223214	1008
6	rs2325462	C	T	0.223214	1008
6	rs76650794	T	G	0.219246	1008
6	rs332491	A	G	0.992063	1008
6	rs1824423	G	A	0.0515873	1008
6	rs12206260	A	G	0.0833333	1008
6	rs117505703	C	T	0.0555556	1008
6	rs73754359	G	A	0.014881	1008
6	rs114470756	G	A	0.0555556	1008
6	rs143873356	C	G	0.0555556	1008
6	rs145874000	C	G	0.0267857	1008
6	rs13211465	G	A	0.046627	1008
6	rs138076660	T	A	0.0555556	1008
6	rs6929027	A	G	0.0555556	1008
6	rs13215170	C	T	0.00992063	1008
6	rs76077573	C	T	0.0555556	1008
6	rs113211784	G	A	0.0138889	1008
6	rs78518993	C	G	0.0565476	1008
6	rs145302562	G	A	0.0555556	1008
6	rs73754360	T	G	0.014881	1008
6	rs76041208	A	C	0.0565476	1008
6	rs332501	A	G	0.21131	1008
6	rs112968929	C	T	0.0555556	1008
6	rs332500	G	A	0.21131	1008
6	rs140189099	G	A	0.0555556	1008
6	rs56148073	C	T	0.0287698	1008
6	rs143167392	G	A	0.0138889	1008
6	rs10944609	G	A	0.0803571	1008
6	rs147919770	C	A	0.0555556	1008
6	rs184736140	T	G	0.0555556	1008
6	rs231330	A	G	0.21131	1008
6	rs112484315	C	G	0.0287698	1008
6	rs138008717	C	T	0.0555556	1008
6	rs6908465	C	T	0.0287698	1008
6	rs9452103	G	A	0.0486111	1008
6	rs75610653	T	G	0.0555556	1008
6	rs6936570	T	G	0.0555556	1008
6	rs332505	A	T	0.21131	1008
6	rs16870199	A	T	0.0277778	1008
6	rs116153809	G	C	0.0555556	1008
6	rs4706423	T	C	0.0803571	1008
6	rs74366793	C	T	0.0555556	1008
6	rs332503	C	T	0.212302	1008
6	rs115784089	T	C	0.0555556	1008
6	rs75414280	T	G	0.014881	1008
6	rs332502	A	G	0.212302	1008
6	rs117914787	A	T	0.0555556	1008
6	rs117481302	G	A	0.0555556	1008
6	rs76668755	A	G	0.0555556	1008
6	rs12210700	C	G	0.0803571	1008
6	rs117133696	C	G	0.0555556	1008
6	rs332498	T	C	0.156746	1008
6	rs12199478	A	G	0.047619	1008
6	rs56944980	A	T	0.0555556	1008
6	rs141676153	T	G	0.0555556	1008
6	rs80056774	G	A	0.0555556	1008
6	rs76709054	G	A	0.0555556	1008
6	rs76862348	T	C	0.0555556	1008
6	rs1563798	G	T	0.047619	1008
6	rs9362997	T	G	0.126984	1008
6	rs332496	C	A	0.156746	1008
6	rs117622705	A	T	0.0545635	1008
6	rs75111965	G	A	0.0555556	1008
6	rs79201622	C	A	0.0555556	1008
6	rs10944610	G	A	0.0287698	1008
6	rs332492	G	A	0.212302	1008
6	rs332493	A	G	0.212302	1008
6	rs78796094	T	C	0.0555556	1008
6	rs78850725	T	A	0.0555556	1008
6	rs115932315	T	G	0.0555556	1008
6	rs77626789	T	C	0.0555556	1008
6	rs141143497	T	A	0.0555556	1008
6	rs6933723	T	C	0.0803571	1008
6	rs183594655	G	T	0.00198413	1008
6	rs12110665	G	A	0.0555556	1008
6	rs332494	C	T	0.212302	1008
6	rs2492343	A	G	0.212302	1008
6	rs6923569	G	A	0.0555556	1008
6	rs6454910	C	T	0.0555556	1008
6	rs1515804	G	A	0.156746	1008
6	rs75549233	A	G	0.0555556	1008
6	rs2674399	A	G	0.212302	1008
6	rs79313594	A	G	0.0555556	1008
6	rs2812133	A	G	0.212302	1008
6	rs78175705	A	G	0.0803571	1008
6	rs10081161	A	G	0.047619	1008
6	rs12211463	T	G	0.0813492	1008
6	rs12190941	A	G	0.00198413	1008
6	rs79199659	G	A	0.0436508	1008
6	rs73754363	T	C	0.014881	1008
6	rs118189939	T	A	0.0555556	1008
6	rs1515781	T	A	0.0753968	1008
6	rs117148991	T	C	0.0555556	1008
6	rs2674356	T	C	0.212302	1008
6	rs116926137	C	T	0.0555556	1008
6	rs117141512	T	G	0.0555556	1008
6	rs79724341	G	A	0.0277778	1008
6	rs2674357	G	C	0.212302	1008
6	rs116854155	G	A	0.0555556	1008
6	rs2037155	T	G	0.0525794	1008
6	rs74940295	T	C	0.104167	1008
6	rs62413996	G	T	0.0525794	1008
6	rs7773392	A	G	0.0833333	1008
6	rs2812128	G	C	0.0515873	1008
6	rs78657923	T	G	0.0555556	1008
6	rs6454911	T	G	0.0376984	1008
6	rs76478128	C	T	0.0555556	1008
6	rs142442671	A	G	0.0555556	1008
6	rs140227547	C	G	0.0555556	1008
6	rs1515785	G	A	0.0287698	1008
6	rs16870223	G	T	0.0833333	1008
6	rs79836136	T	C	0.0555556	1008
6	rs6899823	T	C	0.0565476	1008
6	rs113258847	A	C	0.0277778	1008
6	rs1850017	T	C	0.0287698	1008
6	rs77860543	T	C	0.0277778	1008
6	rs1515786	C	T	0.047619	1008
6	rs6920774	C	T	0.0555556	1008
6	rs1878071	C	A	0.212302	1008
6	rs115212262	A	G	0.0555556	1008
6	rs7766921	C	G	0.0287698	1008
6	rs10498983	G	A	0.0277778	1008
6	rs75828694	G	A	0.0555556	1008
6	rs79220352	G	A	0.0555556	1008
6	rs77568133	C	T	0.0555556	1008
6	rs117562334	G	T	0.0555556	1008
6	rs118191162	T	C	0.0555556	1008
6	rs6933544	G	A	0.0555556	1008
6	rs111611885	T	C	0.0277778	1008
6	rs7773139	A	G	0.0555556	1008
6	rs7773633	G	A	0.0555556	1008
6	rs2674358	A	C	0.0525794	1008
6	rs116891171	T	G	0.0555556	1008
6	rs149878192	C	A	0.0277778	1008
6	rs118019735	G	T	0.0545635	1008
6	rs114359389	T	C	0.0555556	1008
6	rs117930382	C	A	0.0555556	1008
6	rs189459818	A	G	0.00892857	1008
6	rs79931797	G	A	0.0555556	1008
6	rs117679273	C	T	0.0555556	1008
6	rs2492342	C	G	0.212302	1008
6	rs2496109	A	C	0.212302	1008
6	rs117846112	T	C	0.0555556	1008
6	rs2812125	G	T	0.212302	1008
6	rs77371648	A	G	0.0277778	1008
6	rs76945425	G	C	0.0555556	1008
6	rs2068889	T	A	0.047619	1008
6	rs78266170	G	A	0.0218254	1008
6	rs7749942	C	T	0.0287698	1008
6	rs73522114	T	C	0.0138889	1008
6	rs75455691	G	A	0.0823413	1008
6	rs73522116	C	T	0.0376984	1008
6	rs149476787	G	T	0.0386905	1008
6	rs1996267	G	A	0.0337302	1008
6	rs77785623	A	C	0.0644841	1008
6	rs74927039	G	A	0.0386905	1008
6	rs75257789	C	A	0.0644841	1008
6	rs16870232	A	G	0.0644841	1008
6	rs78272815	C	T	0.0357143	1008
6	rs2674381	G	A	0.0367063	1008
6	rs9445018	G	A	0.703373	1008
6	rs16870236	A	T	0.0654762	1008
6	rs16870237	C	A	0.123016	1008
6	rs116156826	A	G	0.0347222	1008
6	rs16870241	T	C	0.0347222	1008
6	rs2674380	G	T	0.0357143	1008
6	rs2812123	C	T	0.121032	1008
6	rs2674378	T	C	0.10119	1008
6	rs2176145	T	A	0.0357143	1008
6	rs2176144	T	C	0.140873	1008
6	rs2138342	C	A	0.0357143	1008
6	rs2138341	G	A	0.0347222	1008
6	rs16870244	T	A	0.0347222	1008
6	rs12190936	T	C	0.0803571	1008
6	rs16870247	C	G	0.0644841	1008
6	rs2674377	A	G	0.0357143	1008
6	rs62413999	A	G	0.0367063	1008
6	rs2325469	C	T	0.706349	1008
6	rs2674376	T	C	0.0357143	1008
6	rs2674375	G	A	0.0357143	1008
6	rs9452113	G	A	0.0198413	1008
6	rs2674374	A	T	0.0357143	1008
6	rs76779337	G	A	0.0198413	1008
6	rs9452114	C	A	0.0198413	1008
6	rs2674373	A	G	0.0357143	1008
6	rs7454934	C	T	0.706349	1008
6	rs78676743	G	A	0.0208333	1008
6	rs2496111	T	C	0.0357143	1008
6	rs2812122	A	G	0.0357143	1008
6	rs2812121	A	C	0.0357143	1008
6	rs2674372	A	G	0.0357143	1008
6	rs7453939	T	C	0.706349	1008
6	rs2812120	A	C	0.0357143	1008
6	rs2674371	T	C	0.0357143	1008
6	rs74564168	G	A	0.0654762	1008
6	rs2674370	C	T	0.0357143	1008
6	rs117575922	A	C	0.0654762	1008
6	rs62414000	T	C	0.0367063	1008
6	rs2674369	T	C	0.0357143	1008
6	rs2674368	C	T	0.0357143	1008
6	rs2674366	G	T	0.907738	1008
6	rs2674365	G	C	0.0357143	1008
6	rs2674364	A	G	0.10119	1008
6	rs9362998	G	A	0.705357	1008
6	rs9345273	C	A	0.705357	1008
6	rs2812119	G	A	0.0357143	1008
6	rs2674363	A	T	0.0357143	1008
6	rs77617502	A	G	0.0654762	1008
6	rs2674362	A	G	0.949405	1008
6	rs2674361	A	G	0.0357143	1008
6	rs2674360	C	T	0.121032	1008
6	rs58889334	A	G	0.0654762	1008
6	rs145147161	T	C	0.0347222	1008
6	rs2812117	G	A	0.0357143	1008
6	rs2674359	A	G	0.0357143	1008
6	rs1515789	G	A	0.0198413	1008
6	rs76304368	A	G	0.0605159	1008
6	rs2812116	T	C	0.0357143	1008
6	rs2812115	C	A	0.0357143	1008
6	rs62414002	C	A	0.0367063	1008
6	rs117415193	T	C	0.0347222	1008
6	rs117982198	T	C	0.0654762	1008
6	rs2492340	C	T	0.121032	1008
6	rs60063460	A	T	0.0654762	1008
6	rs2812114	A	G	0.0357143	1008
6	rs190383869	C	T	0.00992063	1008
6	rs2674398	A	G	0.986111	1008
6	rs2674397	C	T	0.121032	1008
6	rs2674396	A	G	0.0357143	1008
6	rs2812113	T	C	0.0357143	1008
6	rs78868094	T	C	0.0347222	1008
6	rs34097161	C	T	0.0198413	1008
6	rs75183366	C	T	0.0198413	1008
6	rs2674395	C	T	0.986111	1008
6	rs2674394	C	A	0.0357143	1008
6	rs78719515	T	C	0.0654762	1008
6	rs62414003	C	A	0.0803571	1008
6	rs137915467	A	T	0.0228175	1008
6	rs2674393	A	C	0.0357143	1008
6	rs12192414	A	G	0.0803571	1008
6	rs78450825	G	A	0.0347222	1008
6	rs2674391	G	A	0.0357143	1008
6	rs2674390	G	C	0.0357143	1008
6	rs2812112	C	A	0.0357143	1008
6	rs2812111	C	A	0.0357143	1008
6	rs2812110	T	C	0.0357143	1008
6	rs2812109	G	A	0.0357143	1008
6	rs9445020	A	G	0.728175	1008
6	rs74659377	C	A	0.0664683	1008
6	rs2492339	G	A	0.986111	1008
6	rs2674388	A	G	0.121032	1008
6	rs6911528	T	G	0.0376984	1008
6	rs117258828	G	C	0.0664683	1008
6	rs2674387	C	T	0.0357143	1008
6	rs2674386	C	T	0.0357143	1008
6	rs117550573	G	A	0.0664683	1008
6	rs79252905	G	A	0.0853175	1008
6	rs9452116	G	T	0.0198413	1008
6	rs9353940	T	C	0.728175	1008
6	rs2812107	A	C	0.0357143	1008
6	rs2674385	C	A	0.0357143	1008
6	rs142079971	G	C	0.0357143	1008
6	rs76587384	G	C	0.0664683	1008
6	rs2812106	G	T	0.0357143	1008
6	rs2674384	C	T	0.0357143	1008
6	rs9345274	G	A	0.728175	1008
6	rs80047696	C	T	0.0347222	1008
6	rs2492338	G	C	0.0357143	1008
6	rs2496112	T	A	0.986111	1008
6	rs2496114	T	C	0.0357143	1008
6	rs2496115	C	T	0.10119	1008
6	rs2812105	T	A	0.0357143	1008
6	rs13200052	G	C	0.0198413	1008
6	rs1473994	C	G	0.138889	1008
6	rs2037156	G	A	0.986111	1008
6	rs1913827	A	G	0.0357143	1008
6	rs1913826	T	C	0.0357143	1008
6	rs16870254	C	T	0.0654762	1008
6	rs13213089	G	A	0.103175	1008
6	rs11962323	T	C	0.138889	1008
6	rs11964555	A	G	0.138889	1008
6	rs11970040	C	A	0.138889	1008
6	rs111407861	C	T	0.0347222	1008
6	rs6917362	T	C	0.138889	1008
6	rs6899693	G	A	0.138889	1008
6	rs16870257	C	G	0.0347222	1008
6	rs16870260	A	G	0.0347222	1008
6	rs6900067	G	A	0.138889	1008
6	rs6899658	A	G	0.138889	1008
6	rs12660126	C	T	0.0357143	1008
6	rs9452120	G	C	0.138889	1008
6	rs12661708	T	C	0.0357143	1008
6	rs9452121	T	G	0.0198413	1008
6	rs9294536	C	A	0.140873	1008
6	rs1515788	C	T	0.860119	1008
6	rs9294537	C	G	0.105159	1008
6	rs1399941	G	T	0.105159	1008
6	rs6902337	T	G	0.105159	1008
6	rs6922609	C	A	0.105159	1008
6	rs62414006	A	G	0.0426587	1008
6	rs6922656	A	C	0.105159	1008
6	rs6922978	C	T	0.105159	1008
6	rs9452123	A	T	0.109127	1008
6	rs9445023	G	T	0.108135	1008
6	rs76082640	A	T	0.0674603	1008
6	rs9294538	G	T	0.0188492	1008
6	rs9452124	A	G	0.108135	1008
6	rs9452125	A	G	0.107143	1008
6	rs79950849	T	C	0.0674603	1008
6	rs1515787	G	A	0.0386905	1008
6	rs72912820	T	C	0.00496032	1008
6	rs13215884	G	C	0.108135	1008
6	rs11964900	A	T	0.0386905	1008
6	rs9452126	C	T	0.108135	1008
6	rs73754374	T	C	0.0892857	1008
6	rs116880867	G	T	0.0674603	1008
6	rs9452127	T	A	0.108135	1008
6	rs117706411	C	T	0.0674603	1008
6	rs9452128	C	A	0.108135	1008
6	rs9452129	C	A	0.108135	1008
6	rs13205868	T	C	0.108135	1008
6	rs13193833	G	A	0.0188492	1008
6	rs13194802	G	C	0.108135	1008
6	rs9452130	A	G	0.108135	1008
6	rs9452131	A	T	0.108135	1008
6	rs9445024	T	C	0.108135	1008
6	rs58145329	T	C	0.0892857	1008
6	rs13197967	A	T	0.0188492	1008
6	rs62414007	G	C	0.078373	1008
6	rs13214640	T	G	0.108135	1008
6	rs13214784	T	C	0.108135	1008
6	rs13198769	C	T	0.108135	1008
6	rs9345275	G	A	0.987103	1008
6	rs13218286	T	C	0.108135	1008
6	rs13202541	G	A	0.0188492	1008
6	rs13203186	C	T	0.108135	1008
6	rs13206427	C	A	0.108135	1008
6	rs9452133	A	G	0.108135	1008
6	rs12198678	C	A	0.146825	1008
6	rs16870280	C	T	0.0674603	1008
6	rs7764559	A	C	0.108135	1008
6	rs1515799	G	A	0.723214	1008
6	rs79512742	A	C	0.251984	1008
6	rs4706424	A	G	0.078373	1008
6	rs9452134	T	C	0.0863095	1008
6	rs9445025	T	C	0.108135	1008
6	rs9452135	T	C	0.108135	1008
6	rs17736308	T	C	0.0386905	1008
6	rs4426973	T	C	0.987103	1008
6	rs9452136	T	C	0.108135	1008
6	rs80179348	A	T	0.0674603	1008
6	rs9445026	A	C	0.0188492	1008
6	rs116685762	C	T	0.0238095	1008
6	rs9452137	C	G	0.109127	1008
6	rs9452138	T	C	0.109127	1008
6	rs16870295	A	G	0.0892857	1008
6	rs16870296	T	C	0.0892857	1008
6	rs78147259	G	A	0.0892857	1008
6	rs16870298	A	G	0.0674603	1008
6	rs77953998	T	G	0.0892857	1008
6	rs79073060	A	G	0.0892857	1008
6	rs9353942	C	T	0.723214	1008
6	rs77700903	C	T	0.0892857	1008
6	rs75612164	A	G	0.0892857	1008
6	rs12211313	A	G	0.723214	1008
6	rs6926613	C	A	0.0882937	1008
6	rs12198355	G	A	0.0386905	1008
6	rs62414008	G	A	0.0367063	1008
6	rs77805549	T	G	0.0892857	1008
6	rs58280006	G	A	0.0912698	1008
6	rs9452140	G	T	0.0188492	1008
6	rs9452141	A	G	0.0188492	1008
6	rs6913263	T	C	0.14881	1008
6	rs57350905	C	T	0.0922619	1008
6	rs61254548	T	C	0.0922619	1008
6	rs60944065	T	A	0.0922619	1008
6	rs13218366	C	T	0.014881	1008
6	rs75914122	A	G	0.077381	1008
6	rs1399946	T	C	0.0992063	1008
6	rs1829011	A	G	0.0218254	1008
6	rs1829012	T	C	0.119048	1008
6	rs1829013	A	G	0.116071	1008
6	rs12202173	C	G	0.139881	1008
6	rs10455537	T	C	0.810516	1008
6	rs10455538	G	A	0.810516	1008
6	rs10455539	C	T	0.808532	1008
6	rs10944614	C	T	0.85119	1008
6	rs10944615	T	A	0.85119	1008
6	rs62414037	T	G	0.0406746	1008
6	rs67355862	C	T	0.809524	1008
6	rs9351328	G	A	0.809524	1008
6	rs9359993	C	T	0.809524	1008
6	rs111576954	C	T	0.015873	1008
6	rs149281462	G	A	0.0763889	1008
6	rs6908130	C	T	0.0416667	1008
6	rs6908967	G	A	0.809524	1008
6	rs6909017	G	A	0.809524	1008
6	rs6454912	C	T	0.85119	1008
6	rs1606921	G	A	0.809524	1008
6	rs1850018	G	A	0.809524	1008
6	rs6914770	G	T	0.85119	1008
6	rs6914627	A	G	0.85119	1008
6	rs6937715	T	G	0.984127	1008
6	rs6915140	G	A	0.984127	1008
6	rs6915278	G	A	0.85119	1008
6	rs72912865	C	T	0.0416667	1008
6	rs111535535	C	A	0.015873	1008
6	rs72912869	G	T	0.0416667	1008
6	rs72912870	C	T	0.0416667	1008
6	rs9345276	C	T	0.85119	1008
6	rs28824593	A	T	0.0416667	1008
6	rs146628887	G	A	0.0416667	1008
6	rs9363001	G	A	0.809524	1008
6	rs6917241	T	C	0.0416667	1008
6	rs58900232	A	G	0.0763889	1008
6	rs9345277	T	C	0.809524	1008
6	rs6937896	C	T	0.984127	1008
6	rs112120457	A	G	0.015873	1008
6	rs62414038	T	C	0.0406746	1008
6	rs10455540	C	T	0.00396825	1008
6	rs6901255	G	T	0.809524	1008
6	rs6901141	C	T	0.0416667	1008
6	rs6928593	T	A	0.809524	1008
6	rs1399947	G	A	0.0406746	1008
6	rs4634419	A	G	0.0406746	1008
6	rs9351330	T	C	0.809524	1008
6	rs9353943	A	G	0.809524	1008
6	rs12192037	A	C	0.0416667	1008
6	rs55681471	A	T	0.0416667	1008
6	rs9452143	A	C	0.0565476	1008
6	rs55925703	C	T	0.0416667	1008
6	rs56224735	T	G	0.0416667	1008
6	rs142865600	G	C	0.00892857	1008
6	rs138107241	C	G	0.0128968	1008
6	rs1515802	A	T	0.0416667	1008
6	rs12193930	A	G	0.0416667	1008
6	rs62414040	A	G	0.0406746	1008
6	rs7775322	T	A	0.809524	1008
6	rs6919358	G	A	0.0416667	1008
6	rs7760258	A	G	0.809524	1008
6	rs7382779	G	T	0.809524	1008
6	rs4706426	A	G	0.809524	1008
6	rs9445029	G	A	0.0406746	1008
6	rs76797688	T	C	0.077381	1008
6	rs1515803	T	G	0.85119	1008
6	rs9351331	C	T	0.809524	1008
6	rs9345279	G	T	0.714286	1008
6	rs9345280	A	T	0.809524	1008
6	rs6936745	C	T	0.0684524	1008
6	rs6936761	A	G	0.927579	1008
6	rs76411028	C	A	0.0763889	1008
6	rs9351332	C	T	0.809524	1008
6	rs9345281	T	C	0.809524	1008
6	rs6899829	A	G	0.0416667	1008
6	rs6900163	A	G	0.0416667	1008
6	rs868805	A	G	0.809524	1008
6	rs868806	G	A	0.810516	1008
6	rs868807	T	C	0.852183	1008
6	rs77786393	G	A	0.0763889	1008
6	rs78305296	G	T	0.0763889	1008
6	rs9452144	G	A	0.0565476	1008
6	rs2325464	A	C	0.809524	1008
6	rs2325465	T	C	0.809524	1008
6	rs1515795	C	T	0.809524	1008
6	rs1515797	C	T	0.809524	1008
6	rs9353944	T	C	0.809524	1008
6	rs12212390	C	T	0.0416667	1008
6	rs952179	T	A	0.0416667	1008
6	rs951554	C	A	0.809524	1008
6	rs951555	C	A	0.85119	1008
6	rs951556	C	A	0.85119	1008
6	rs6935730	G	T	0.85119	1008
6	rs12661096	T	C	0.0367063	1008
6	rs1399945	A	T	0.85119	1008
6	rs1399944	A	G	0.809524	1008
6	rs1399942	T	C	0.809524	1008
6	rs2037157	G	A	0.85119	1008
6	rs79429805	G	T	0.0376984	1008
6	rs10944617	A	T	0.0416667	1008
6	rs6454913	A	G	0.984127	1008
6	rs80151566	T	C	0.0763889	1008
6	rs10944618	T	C	0.809524	1008
6	rs79604970	A	T	0.015873	1008
6	rs1515794	C	T	0.741071	1008
6	rs1515793	A	T	0.782738	1008
6	rs12199848	T	C	0.0416667	1008
6	rs12206164	A	G	0.0416667	1008
6	rs6909411	A	C	0.0565476	1008
6	rs6909753	C	T	0.132937	1008
6	rs1515792	C	G	0.85119	1008
6	rs80135979	T	C	0.0763889	1008
6	rs4235854	C	A	0.810516	1008
6	rs6911118	G	C	0.0575397	1008
6	rs77713398	A	G	0.015873	1008
6	rs9345283	G	A	0.785714	1008
6	rs9353945	T	C	0.867063	1008
6	rs12195172	C	T	0.0575397	1008
6	rs1554156	T	C	0.867063	1008
6	rs1554155	A	G	0.867063	1008
6	rs144162104	G	T	0.00892857	1008
6	rs12210304	A	G	0.867063	1008
6	rs12196902	C	A	0.867063	1008
6	rs1319822	A	C	0.867063	1008
6	rs12210424	A	G	0.0575397	1008
6	rs77954818	C	T	0.0763889	1008
6	rs1399951	T	G	0.809524	1008
6	rs1399950	C	T	0.809524	1008
6	rs1399949	G	A	0.867063	1008
6	rs1399948	G	A	0.867063	1008
6	rs11964346	G	T	0.0575397	1008
6	rs1913828	T	C	0.867063	1008
6	rs16870329	T	C	0.0684524	1008
6	rs9353946	G	C	0.867063	1008
6	rs62416170	G	T	0.0406746	1008
6	rs10944619	T	C	0.0575397	1008
6	rs9359995	A	G	0.984127	1008
6	rs1040155	C	T	0.867063	1008
6	rs11961936	C	A	0.0416667	1008
6	rs72914953	C	T	0.0565476	1008
6	rs1399952	G	A	0.0406746	1008
6	rs2325466	T	C	0.984127	1008
6	rs1606923	T	C	0.868056	1008
6	rs1606922	A	G	0.868056	1008
6	rs12194385	G	T	0.0416667	1008
6	rs12194281	C	T	0.867063	1008
6	rs12194329	C	A	0.867063	1008
6	rs12201409	T	G	0.0575397	1008
6	rs1018309	C	A	0.0575397	1008
6	rs1018308	T	C	0.0575397	1008
6	rs1546614	G	A	0.867063	1008
6	rs1546613	T	G	0.867063	1008
6	rs4298308	A	G	0.809524	1008
6	rs4269341	C	T	0.87004	1008
6	rs4599596	T	C	0.867063	1008
6	rs9345285	C	T	0.866071	1008
6	rs11968306	A	G	0.0575397	1008
6	rs9452146	A	T	0.0406746	1008
6	rs9345286	G	T	0.905754	1008
6	rs4707760	A	G	0.823413	1008
6	rs9294541	G	A	0.901786	1008
6	rs1515801	C	T	0.902778	1008
6	rs2875639	A	G	0.0416667	1008
6	rs1515800	G	A	0.902778	1008
6	rs2325467	C	G	0.902778	1008
6	rs2875640	C	T	0.902778	1008
6	rs2325468	A	T	0.902778	1008
6	rs6932111	C	T	0.902778	1008
6	rs7767505	A	G	0.901786	1008
6	rs7767912	G	C	0.902778	1008
6	rs7767962	C	G	0.902778	1008
6	rs7768441	C	G	0.902778	1008
6	rs9342338	T	C	0.902778	1008
6	rs9353947	G	A	0.902778	1008
6	rs9351333	C	G	0.902778	1008
6	rs62416171	G	A	0.0674603	1008
6	rs9294542	T	G	0.902778	1008
6	rs9294543	G	T	0.823413	1008
6	rs9294544	G	A	0.902778	1008
6	rs9294546	A	G	0.90377	1008
6	rs9294547	T	C	0.90377	1008
6	rs9294548	G	A	0.902778	1008
6	rs9294549	T	C	0.902778	1008
6	rs4363006	A	T	0.902778	1008
6	rs4560613	C	T	0.902778	1008
6	rs4509090	C	T	0.902778	1008
6	rs4288173	G	A	0.902778	1008
6	rs2138338	A	G	0.902778	1008
6	rs1829010	T	C	0.902778	1008
6	rs113109178	A	G	0.015873	1008
6	rs117545193	A	C	0.0793651	1008
6	rs2138339	T	C	0.901786	1008
6	rs62416190	T	C	0.0615079	1008
6	rs9363005	T	C	0.875992	1008
6	rs9353948	A	G	0.874008	1008
6	rs9445032	T	C	0.0446429	1008
6	rs1850016	C	A	0.124008	1008
6	rs9363006	C	T	0.856151	1008
6	rs9353949	C	G	0.856151	1008
6	rs9363007	G	A	0.861111	1008
6	rs17686649	C	T	0.0376984	1008
6	rs9345288	A	G	0.901786	1008
6	rs9359996	C	T	0.91369	1008
6	rs9353950	T	C	0.901786	1008
6	rs16870350	G	A	0.078373	1008
6	rs75552353	G	A	0.0625	1008
6	rs73523873	C	T	0.0119048	1008
6	rs9353951	C	A	0.900794	1008
6	rs17686747	G	A	0.0119048	1008
6	rs184334055	C	T	0.015873	1008
6	rs1515782	G	A	0.972222	1008
6	rs17686790	A	C	0.0119048	1008
6	rs981156	C	T	0.946429	1008
6	rs9445033	A	T	0.900794	1008
6	rs9452147	A	G	0.810516	1008
6	rs73523885	T	C	0.0119048	1008
6	rs9351334	T	C	0.888889	1008
6	rs140230009	C	T	0.00198413	1008
6	rs9359998	A	C	0.888889	1008
6	rs9351335	G	A	0.888889	1008
6	rs10806463	T	A	0.730159	1008
6	rs10455542	C	T	0.900794	1008
6	rs10455543	T	C	0.811508	1008
6	rs10455544	A	G	0.888889	1008
6	rs1515783	G	A	0.888889	1008
6	rs1515784	G	A	0.888889	1008
6	rs78456629	G	C	0.0119048	1008
6	rs146942888	G	A	0.015873	1008
6	rs17738088	C	A	0.0119048	1008
6	rs10944620	C	T	0.888889	1008
6	rs10944621	T	C	0.888889	1008
6	rs9294550	T	C	0.888889	1008
6	rs56131153	G	A	0.0119048	1008
6	rs10485365	T	A	0.0119048	1008
6	rs9363008	C	T	0.810516	1008
6	rs76453189	A	G	0.0456349	1008
6	rs9345289	A	G	0.900794	1008
6	rs4707761	C	T	0.888889	1008
6	rs4707762	C	T	0.810516	1008
6	rs874423	C	T	0.900794	1008
6	rs117131932	G	C	0.0128968	1008
6	rs9345290	C	T	0.810516	1008
6	rs60938011	C	T	0.078373	1008
6	rs1810303	C	T	0.0119048	1008
6	rs9345291	C	T	0.888889	1008
6	rs9353952	T	A	0.900794	1008
6	rs17526893	C	G	0.0119048	1008
6	rs16870360	T	C	0.0515873	1008
6	rs17526948	T	G	0.0119048	1008
6	rs1515790	T	A	0.888889	1008
6	rs10485366	T	A	0.730159	1008
6	rs9445034	G	A	0.888889	1008
```
