## Supplementary material for "Characterization of shared and ancestry-specific signals driving complex traits using multi-ancestry fine-mapping": s2_snps.txt

```
rs13201078
rs6914317
rs6899509
rs9362919
rs150859575
rs12524257
rs6454884
rs6920127
rs117734539
rs4707700
rs12205220
rs7766876
rs7766782
rs4707701
rs4707702
rs77957705
rs4707703
rs9345184
rs9353870
rs6901571
rs6929093
rs6929276
rs143263784
rs4145211
rs1032632
rs1032631
rs1498246
rs116985842
rs17558788
rs79880300
rs9359960
rs4318847
rs9345185
rs9342303
rs2018019
rs13210308
rs9451850
rs9444917
rs9362921
rs1391500
rs1391501
rs10944558
rs117449546
rs9345186
rs9353871
rs34524284
rs4707704
rs9444918
rs9345187
rs6899854
rs372432221
rs9353872
rs16885053
rs9451851
rs9444920
rs7746039
rs7769492
rs12526472
rs9451852
rs9451853
rs146304671
rs9444921
rs7742254
rs9451854
rs9451855
rs35577352
rs73754233
rs79896219
rs34924049
rs34182416
rs7745992
rs1498258
rs9351292
rs16885061
rs4706402
rs56310448
rs77738891
rs62418465
rs9351293
rs16885062
rs1391502
rs2101979
rs9451856
rs1587321
rs1603728
rs12193718
rs139340106
rs79447891
rs555132037
rs2325411
rs4588661
rs991879
rs991880
rs991881
rs16885076
rs2088495
rs143263519
rs7758545
rs7738337
rs16885081
rs6933355
rs78975005
rs994749
rs1010643
rs1010642
rs1010641
rs9342305
rs4707708
rs4707709
rs76567979
rs78500347
rs73754240
rs17639833
rs9345190
rs1391506
rs1391505
rs16885098
rs1498260
rs73754241
rs9342306
rs2325412
rs9353873
rs4310024
rs2047423
rs117403200
rs74648379
rs4305696
rs75358619
rs79996534
rs74998120
rs149045627
rs1498263
rs1498262
rs9353874
rs146811369
rs73754243
rs73754244
rs9294516
rs12196342
rs187247446
rs12664872
rs9362923
rs9362924
rs2173365
rs73522733
rs77039634
rs9345191
rs1995145
rs78306023
rs142619106
rs9359961
rs9342307
rs1498257
rs1498256
rs1498255
rs58185772
rs9362925
rs9351294
rs1498254
rs1532499
rs76970341
rs9294517
rs9294518
rs2030055
rs2030054
rs2325410
rs2325409
rs12664226
rs375766755
rs1498253
rs1498252
rs2201837
rs4707710
rs4707711
rs76123938
rs9353875
rs117016893
rs144058163
rs62418775
rs139939067
rs117736983
rs9451862
rs9444923
rs9345192
rs143888739
rs4419651
rs145076224
rs78450339
rs9451864
rs11759625
rs191293979
rs9451866
rs142612451
rs9451867
rs4398699
rs4398700
rs9451868
rs9444924
rs9444925
rs9294519
rs75342170
rs74764154
rs12195867
rs9294520
rs11751285
rs9353876
rs9353877
rs76350083
rs9451871
rs143447874
rs187922262
rs75775550
rs142799425
rs4337673
rs34045173
rs117902649
rs9362926
rs111677854
rs7767736
rs12526373
rs12526402
rs79004406
rs4432695
rs148025753
rs12200714
rs12528129
rs9362928
rs12528172
rs79747656
rs79455867
rs72624554
rs9451872
rs60996337
rs58844235
rs34940009
rs61597305
rs60862803
rs181364435
rs62418783
rs1586944
rs145168807
rs2087938
rs150141693
rs6900276
rs1493554
rs6415035
rs6911897
rs6935225
rs1493555
rs201398558
rs9444926
rs79423473
rs1493556
rs4618495
rs4295453
rs9451873
rs9353878
rs117763309
rs9767372
rs192792316
rs141602887
rs6930061
rs4707714
rs6930755
rs6935102
rs9342309
rs4340973
rs141148704
rs77689006
rs116809246
rs9451875
rs1493557
rs72624555
rs35435127
rs1493558
rs13194228
rs13194247
rs61388461
rs72624556
rs2201302
rs59495860
rs72624557
rs72624558
rs116906442
rs9351296
rs2452969
rs77688546
rs1493559
rs1493560
rs10214753
rs2452970
rs72624559
rs72624560
rs2201303
rs62418785
rs9451876
rs72624561
rs72624562
rs1389349
rs9362929
rs35547023
rs72624563
rs2325426
rs1493562
rs12660222
rs76589853
rs11759275
rs13214955
rs34375234
rs57571657
rs61350292
rs59012298
rs13204710
rs2503636
rs9359963
rs7761780
rs9451877
rs74539034
rs184599068
rs34884755
rs139731520
rs9688927
rs62418789
rs112578849
rs7771994
rs11759782
rs9444928
rs75932301
rs2325425
rs78395499
rs72921191
rs13192112
rs75411706
rs7740353
rs35973054
rs72624564
rs2452988
rs72624565
rs76878469
rs201523318
rs13195902
rs117712128
rs2503633
rs72624567
rs117809335
rs4706405
rs7755518
rs7755711
rs140142006
rs78372337
rs72624568
rs34740349
rs34583085
rs62418790
rs2503632
rs2452989
rs2503631
rs72624569
rs72624570
rs72624571
rs12660471
rs12661992
rs12663346
rs9345194
rs74659548
rs62418792
rs74962086
rs2503630
rs12661246
rs72624572
rs78792491
rs12664140
rs12664150
rs34677288
rs12664176
rs12661313
rs72624573
rs57675448
rs7760149
rs72624574
rs72624575
rs9345195
rs77154231
rs2131612
rs72624576
rs72624577
rs117098550
rs13216475
rs72624578
rs2875623
rs74624029
rs76393889
rs77303251
rs112789779
rs112665842
rs191209765
rs77960439
rs80248299
rs150724813
rs146714516
rs75513113
rs13219286
rs117318536
rs2503628
rs146799607
rs118110018
rs3003857
rs58331960
rs11756064
rs11756114
rs60421300
rs6903724
rs59648858
rs2452935
rs75171986
rs2452936
rs9451880
rs2452937
rs2452938
rs2503627
rs6454886
rs139729446
rs78315432
rs4631240
rs36042253
rs2452987
rs80088045
rs12664905
rs2452990
rs2503626
rs6454887
rs7768785
rs12213945
rs117394976
rs1552848
rs1353116
rs6942324
rs2503625
rs143769877
rs80281378
rs137940700
rs35731980
rs1948453
rs77037707
rs9444929
rs9451881
rs191453730
rs7740176
rs11755860
rs13195705
rs12192153
rs2172549
rs2172550
rs74996654
rs74487706
rs7755478
rs75143136
rs2452966
rs6924283
rs75386019
rs12662197
rs149562634
rs3103910
rs7769253
rs2452967
rs34505373
rs1552849
rs9451882
rs1552850
rs61060113
rs2452968
rs77469050
rs9444930
rs2503623
rs2503622
rs28484706
rs7765028
rs2250520
rs77876925
rs78671517
rs2503620
rs4706406
rs77150509
rs62418815
rs2503619
rs13209828
rs142017828
rs9451884
rs12193411
rs12206896
rs10944560
rs75116056
rs1389350
rs9451885
rs7768172
rs7768178
rs2249818
rs117405648
rs2201304
rs2201305
rs12213860
rs2201306
rs140138719
rs9969095
rs2249785
rs4707715
rs4707716
rs2452972
rs117515250
rs2503667
rs2452973
rs78019649
rs117348823
rs2503666
rs2452974
rs10447342
rs2503665
rs1873935
rs2503663
rs1463751
rs2452975
rs10944561
rs2503662
rs871260
rs871261
rs9362933
rs79035314
rs12175601
rs12174074
rs12175629
rs2503661
rs2503660
rs9353880
rs74721544
rs2452977
rs2503659
rs2503658
rs139911131
rs2503657
rs1493565
rs9351299
rs2503656
rs2452978
rs1493569
rs1493570
rs2503655
rs2503654
rs66733790
rs2452981
rs80299846
rs2503653
rs2452982
rs2452983
rs9362935
rs2452984
rs2452985
rs139210704
rs13213016
rs13213048
rs13213178
rs117091129
rs13213185
rs151293417
rs13213770
rs2452965
rs2503652
rs2503651
rs12660466
rs9353881
rs2503650
rs2452964
rs1353117
rs2503649
rs2452961
rs2503648
rs9451891
rs9362936
rs12528285
rs2452959
rs13194517
rs9362937
rs150038956
rs146597859
rs72925407
rs1318685
rs181402379
rs1994875
rs9353882
rs187216965
rs2452956
rs9362939
rs146133385
rs78284717
rs9362940
rs1493552
rs13215199
rs1493551
rs2503647
rs183052766
rs2452955
rs13197245
rs1845304
rs2452953
rs2503646
rs149651374
rs11965470
rs9353883
rs9342311
rs143704679
rs185300521
rs9359967
rs11966776
rs148626993
rs2201301
rs75964771
rs2452952
rs117034567
rs183202337
rs9342312
rs2220790
rs2503644
rs9362942
rs2452951
rs75176773
rs2452950
rs9359968
rs9351301
rs9362944
rs9968820
rs2503642
rs145362227
rs76669512
rs72925426
rs139989534
rs2452949
rs2452948
rs77558928
rs80144276
rs7768073
rs117785047
rs2087936
rs2101726
rs117172132
rs189165911
rs2452946
rs2452945
rs11961411
rs118095354
rs1353115
rs9359970
rs2452944
rs2503640
rs2503639
rs2452943
rs9345200
rs955389
rs13217394
rs2503638
rs2503637
rs2452942
rs72927411
rs2452941
rs2934227
rs2452940
rs2452939
rs10944562
rs10944563
rs9342313
rs61602470
rs4437190
rs13208601
rs9451924
rs4571541
rs4343898
rs12174227
rs4446534
rs183936362
rs4467750
rs4613795
rs4334953
rs61243707
rs67873921
rs190292986
rs143948909
rs4706408
rs9444950
rs35602444
rs34453221
rs187486699
rs11753991
rs11751556
rs4073532
rs75238844
rs55921239
rs9362945
rs7759851
rs66679463
rs76358743
rs3924791
rs4339428
rs6908539
rs7747255
rs75176064
rs13192548
rs9345201
rs186712612
rs55956352
rs9362946
rs77586835
rs4130143
rs9451936
rs77442915
rs74962412
rs4275036
rs9353886
rs7773056
rs62420177
rs9345202
rs11757545
rs9353887
rs7745179
rs9351305
rs9345203
rs138652337
rs9351306
rs77959922
rs11759661
rs557484937
rs4145931
rs13204822
rs147490806
rs12332937
rs78702246
rs9362948
rs9362949
rs9362950
rs9359971
rs9351307
rs12189768
rs12189893
rs13202708
rs9353888
rs4640866
rs12210464
rs12190919
rs72624579
rs9444955
rs192915796
rs9362951
rs9345205
rs9451940
rs4593339
rs4524579
rs4527673
rs9353889
rs4707722
rs4354114
rs9351308
rs9353890
rs9451945
rs4502906
rs5000878
rs59154276
rs4289619
rs34670243
rs77490209
rs4077476
rs4707723
rs12192914
rs9362954
rs9362955
rs182983619
rs57968067
rs9359972
rs12203656
rs117616278
rs113744310
rs6932881
rs72931275
rs28786521
rs35656834
rs55678528
rs13193426
rs117994808
rs117753876
rs73527675
rs61369182
rs9353891
rs139935074
rs144266218
rs9353892
rs72912713
rs72912716
rs67278738
rs72912719
rs76582237
rs10455532
rs72912725
rs76284766
rs9345206
rs4256405
rs35576462
rs9342315
rs72912732
rs9362956
rs9362957
rs145355196
rs12210937
rs75284135
rs10944564
rs9342316
rs2068713
rs75769030
rs9345207
rs12212424
rs12206155
rs187051409
rs79790892
rs1373376
rs78870258
rs9362958
rs950360
rs958411
rs9359973
rs12208484
rs182892578
rs12203203
rs16885411
rs12210302
rs965616
rs965615
rs72912740
rs12213803
rs79183395
rs10498976
rs10498977
rs12207019
rs10944565
rs10498978
rs1444140
rs1444139
rs12196878
rs10944566
rs35511673
rs4707724
rs4707725
rs77395073
rs12212333
rs4145134
rs12212610
rs9359974
rs34368492
rs9351310
rs10944567
rs12524945
rs9342317
rs72624580
rs72624581
rs10447345
rs2197346
rs2197345
rs2197344
rs2218419
rs78731418
rs12194468
rs12194591
rs9345210
rs13218466
rs9345211
rs34254301
rs9345212
rs13206215
rs12210066
rs9353893
rs10944568
rs10944569
rs12192247
rs60722066
rs1812824
rs187321942
rs1960463
rs13215653
rs9362959
rs117378575
rs9359975
rs4707726
rs12215949
rs7775509
rs10944570
rs7740722
rs62420196
rs9353894
rs146780502
rs62420198
rs9451954
rs4707727
rs13205666
rs13191594
rs12196376
rs2166051
rs9345214
rs9345215
rs9444963
rs13209995
rs11753963
rs11758677
rs10455533
rs72624582
rs9359976
rs62420200
rs6907336
rs6908288
rs62420202
rs55898101
rs12194210
rs72624583
rs10944571
rs56987852
rs60861193
rs9359977
rs61056626
rs58601517
rs9345216
rs41458144
rs9444964
rs62420207
rs9353896
rs62420208
rs77204368
rs80072355
rs62420209
rs9294527
rs62420210
rs9444965
rs7761080
rs1444138
rs7761628
rs7744087
rs1596489
rs575642750
rs2166050
rs4524580
rs59080901
rs147960001
rs13203271
rs12201607
rs7754767
rs1444137
rs7739553
rs7740007
rs1444136
rs1550708
rs10944572
rs12212351
rs7744502
rs1444135
rs1444134
rs1444133
rs1016462
rs1444132
rs12665361
rs996731
rs996730
rs12193871
rs2120546
rs77195787
rs12193981
rs12207640
rs12207608
rs12198969
rs2197343
rs10944574
rs10806453
rs1838320
rs10944575
rs2325431
rs12210356
rs1444131
rs1470359
rs2218418
rs1154604
rs12206808
rs77536005
rs9342318
rs143149994
rs12215664
rs2166049
rs9444966
rs9444967
rs59375330
rs62418476
rs62418477
rs4329086
rs12216110
rs7775910
rs12209740
rs12209892
rs75205904
rs12664525
rs77071586
rs72914604
rs72914609
rs67708912
rs192984931
rs12196114
rs66632728
rs55736437
rs148408201
rs57162324
rs6903554
rs7747110
rs118108408
rs7751618
rs145947840
rs72914624
rs9345217
rs9294529
rs77650683
rs10944576
rs1838321
rs12203495
rs56394332
rs7740008
rs73514544
rs9451963
rs67201361
rs12192424
rs10944577
rs2197347
rs7451266
rs2325434
rs13200932
rs34096804
rs9353898
rs6920232
rs73514551
rs73514555
rs68054022
rs74668641
rs74821090
rs111831196
rs12214994
rs62418479
rs79910497
rs9345218
rs9444969
rs12527736
rs58128599
rs7746984
rs7765501
rs80095767
rs143833800
rs76050486
rs55660130
rs1444142
rs1444144
rs67515520
rs10944578
rs12206841
rs10944579
rs4145131
rs60239189
rs62418483
rs1444145
rs56202301
rs56062416
rs75488548
rs80262708
rs77177482
rs11963376
rs11963394
rs12189672
rs61192147
rs72916632
rs13205488
rs1444146
rs9353899
rs9359979
rs150575177
rs930564
rs930565
rs9345219
rs9362961
rs77873313
rs7757006
rs7775003
rs7760814
rs7740572
rs1822589
rs78356423
rs1470357
rs1470358
rs143124192
rs7747017
rs7767268
rs6937033
rs35747635
rs7753136
rs9353900
rs9362962
rs1348496
rs35454785
rs10944580
rs12193872
rs9351312
rs9342319
rs35108990
rs4707730
rs13204161
rs9353901
rs142281884
rs76164119
rs74526779
rs75115349
rs76783219
rs1899808
rs9451966
rs145313013
rs6937171
rs77552878
rs1816850
rs9362964
rs9353902
rs9444971
rs6921896
rs9451968
rs10944581
rs138475674
rs6900683
rs6905866
rs13195759
rs9444973
rs117455514
rs80210432
rs9351314
rs12661678
rs12210701
rs62418496
rs12662138
rs6930450
rs78977280
rs12662478
rs148442706
rs10944582
rs78423985
rs12663329
rs78102045
rs9353904
rs9359980
rs180884403
rs76083288
rs74625939
rs75579887
rs76967627
rs75142614
rs6908554
rs6913542
rs1025933
rs1963461
rs1020322
rs62418513
rs7757348
rs12191794
rs139858233
rs77253696
rs148405013
rs76658145
rs12526784
rs77454199
rs77094681
rs1015455
rs76929212
rs78818265
rs145167026
rs77622036
rs139469891
rs2034152
rs2034153
rs2034155
rs9342320
rs12525836
rs76426032
rs148181834
rs12660866
rs9362966
rs12195418
rs9362967
rs9342321
rs118115605
rs12201166
rs80286755
rs150780471
rs71558412
rs193028674
rs12527695
rs74205703
rs4707734
rs56869819
rs79520877
rs12204545
rs78839270
rs61333997
rs57197162
rs12210106
rs2818137
rs142557054
rs13211323
rs184934582
rs189687232
rs2588043
rs74297060
rs34307280
rs2120549
rs77295789
rs66899146
rs4235851
rs183915144
rs12664340
rs74422401
rs10944586
rs996553
rs12665165
rs12662252
rs74904050
rs151221484
rs12207107
rs150870681
rs4304134
rs77147699
rs3004310
rs117015660
rs117349394
rs3011815
rs3004312
rs12197276
rs3004313
rs72918692
rs3000469
rs12198930
rs6909295
rs10944587
rs4304135
rs76392554
rs139152483
rs3000470
rs10944588
rs16885670
rs149491036
rs2757037
rs2757036
rs68043342
rs2325436
rs61034709
rs7752452
rs2818126
rs6915378
rs2757035
rs10944589
rs67975551
rs72920819
rs16885700
rs6454898
rs2818124
rs12663890
rs12207654
rs7382391
rs13204413
rs12191471
rs12211170
rs9451980
rs11969489
rs13198951
rs7749224
rs2325437
rs80019151
rs4383783
rs7739625
rs138244446
rs12199318
rs10944590
rs4707735
rs679421
rs685774
rs1570258
rs67579384
rs66502204
rs6927251
rs6904804
rs146170648
rs930028
rs7769347
rs16885728
rs16885729
rs146514795
rs77787516
rs609578
rs10806455
rs34285065
rs666691
rs664900
rs1427140
rs658341
rs658250
rs650556
rs649194
rs634940
rs641264
rs621744
rs621715
rs627023
rs627007
rs619820
rs589818
rs35472810
rs599787
rs685118
rs10485151
rs683850
rs76441787
rs668833
rs582993
rs678394
rs678303
rs73754447
rs16885740
rs11966890
rs603275
rs603244
rs596025
rs35442480
rs11965616
rs674194
rs679642
rs672749
rs678804
rs678340
rs670889
rs666621
rs641961
rs641530
rs664276
rs2007378
rs639759
rs648757
rs613786
rs633887
rs596849
rs192411391
rs673613
rs2818156
rs1896233
rs181977297
rs660680
rs647693
rs647677
rs72922629
rs711290
rs1834731
rs147725201
rs586883
rs2875626
rs621104
rs138845203
rs582808
rs11962272
rs2818153
rs634303
rs139113298
rs6917686
rs6940316
rs9451989
rs650849
rs2818152
rs606153
rs600874
rs11961610
rs12193330
rs12661238
rs76966057
rs2757027
rs2757026
rs636804
rs676341
rs60410914
rs2555753
rs148177298
rs586095
rs71558418
rs1090070
rs2555755
rs4541721
rs1593657
rs1427128
rs2757024
rs2757023
rs2757022
rs74695348
rs78817810
rs2757021
rs184862659
rs613959
rs2555757
rs1365709
rs1582820
rs78155269
rs593037
rs2555759
rs12214544
rs599595
rs2730854
rs606503
rs2730853
rs608703
rs609590
rs584294
rs74844625
rs6919658
rs13205064
rs4235852
rs4235853
rs1365711
rs663809
rs190461524
rs632559
rs78007110
rs78838337
rs77345983
rs78168762
rs79978847
rs16885809
rs141578009
rs114340105
rs79982092
rs2818149
rs75294390
rs75061247
rs2555760
rs601377
rs57670627
rs56996572
rs143975153
rs142115373
rs2265934
rs2265935
rs2265936
rs7453327
rs143348695
rs117156875
rs149154311
rs1090075
rs2730851
rs142317988
rs75270823
rs79731536
rs7757801
rs9452004
rs2555761
rs60571412
rs12662044
rs78577960
rs10806456
rs9359984
rs78513734
rs7759530
rs4707737
rs958459
rs75690210
rs9294530
rs149536957
rs140495619
rs59394501
rs10944592
rs9294531
rs2818144
rs9353909
rs9345231
rs2818143
rs2730849
rs76968334
rs2033135
rs2033134
rs2818142
rs2818141
rs2818140
rs2730847
rs76076957
rs12190758
rs79273516
rs1427130
rs116897378
rs58138830
rs2730846
rs13213220
rs12663795
rs1365712
rs142913151
rs2730845
rs2325444
rs1365710
rs2555758
rs77139193
rs2555754
rs2730843
rs2555752
rs2730842
rs2555751
rs75113204
rs2730841
rs2555747
rs1427124
rs2730840
rs9345232
rs2052791
rs1427121
rs9362971
rs58658500
rs879174
rs1317895
rs9362972
rs879175
rs12665143
rs890560
rs1346298
rs1346297
rs74297063
rs2730839
rs2730838
rs9353910
rs1593660
rs117216030
rs2730836
rs9345234
rs1427138
rs73754478
rs1427135
rs1427134
rs76744751
rs1427133
rs1427132
rs13190750
rs78269074
rs12525956
rs1946407
rs12524154
rs1946406
rs1365706
rs1863660
rs2875634
rs1863659
rs2555762
rs1427147
rs6923840
rs1427146
rs2555781
rs1427145
rs2730862
rs2555780
rs9342322
rs2730870
rs117266991
rs2555779
rs2555778
rs6909485
rs9351319
rs9353911
rs16885896
rs2730879
rs9353912
rs6926698
rs9351320
rs13210926
rs970880
rs6913119
rs6934079
rs6934359
rs60758380
rs1820537
rs12215940
rs7740559
rs9351321
rs1427144
rs10944594
rs9452022
rs13217208
rs13217209
rs9351322
rs79197769
rs9353913
rs2730848
rs56213646
rs9444993
rs9362974
rs2730850
rs1896234
rs1427143
rs1427142
rs2555773
rs4707739
rs2730856
rs4707740
rs2555772
rs12199197
rs2555770
rs12189879
rs78842961
rs76806523
rs150370963
rs4707741
rs9353916
rs1365713
rs78709736
rs1118090
rs3919620
rs2262410
rs57766106
rs2730864
rs2730865
rs1120793
rs116863060
rs2730866
rs6939388
rs4706413
rs1582821
rs13207034
rs2730867
rs76224427
rs2730868
rs80172839
rs991527
rs991526
rs6914944
rs6935299
rs77228222
rs4479902
rs1963854
rs78979519
rs76092100
rs2555766
rs4707743
rs12203379
rs12196491
rs34903557
rs2730869
rs76616991
rs142730584
rs9766465
rs9766466
rs79497847
rs9766481
rs9767479
rs77871993
rs10944597
rs9767133
rs56217224
rs79582226
rs1030428
rs12206097
rs2555737
rs2052792
rs13190735
rs75139293
rs1427117
rs1427118
rs12201421
rs76806781
rs6905514
rs958847
rs9294532
rs2217138
rs186274864
rs12216111
rs2555738
rs7760559
rs2730872
rs78812886
rs75809864
rs2875635
rs1427122
rs76561781
rs9345237
rs112824363
rs79964229
rs75234032
rs141615429
rs2555739
rs2555740
rs62418762
rs2555741
rs2730873
rs2730874
rs9452037
rs12212308
rs1593650
rs1593651
rs138525369
rs4707744
rs12214277
rs1593652
rs117210932
rs12194684
rs1834729
rs2195060
rs2325445
rs76272727
rs12191045
rs12192960
rs75795211
rs2730880
rs9362979
rs35293037
rs11966248
rs2730881
rs1582818
rs2081683
rs78005394
rs78836639
rs77023797
rs746964
rs117563032
rs890559
rs77345030
rs6919563
rs1427123
rs1834730
rs2098958
rs10455178
rs74825893
rs1427125
rs77069974
rs10498979
rs2730885
rs1365708
rs113221385
rs77545119
rs1092520
rs1084815
rs75291127
rs78125441
rs76302282
rs784060
rs12209531
rs74978634
rs1084816
rs1084817
rs1084818
rs117248386
rs784061
rs77341623
rs80158960
rs1593655
rs1593656
rs784062
rs16869967
rs784063
rs147633421
rs784064
rs16869969
rs142276771
rs150129474
rs784065
rs809183
rs784066
rs12216313
rs9345243
rs78510803
rs6904770
rs72495305
rs72495306
rs118004710
rs12192943
rs6937226
rs6899325
rs6899969
rs77781041
rs16869979
rs4706416
rs58290198
rs1328490
rs10498980
rs56018944
rs10498981
rs12194334
rs16869986
rs73754313
rs2730889
rs12197889
rs12191014
rs146483965
rs16869990
rs12206185
rs77366551
rs783856
rs10455536
rs78387873
rs138473309
rs79513023
rs783855
rs1927875
rs7758537
rs118104991
rs9345244
rs9345245
rs77817805
rs783854
rs151245285
rs41474650
rs41339346
rs9353921
rs9362981
rs9345246
rs150773602
rs1927874
rs9362983
rs4266475
rs4707745
rs7762559
rs77048324
rs2246016
rs76926419
rs1359985
rs9353922
rs9362984
rs1999063
rs16869995
rs77573169
rs2183001
rs783863
rs117653972
rs2795079
rs79001407
rs7771681
rs7753396
rs2860136
rs143912951
rs1084766
rs10755497
rs74297072
rs9362985
rs783853
rs783852
rs783851
rs9294533
rs140122149
rs76551526
rs783850
rs783849
rs79599138
rs12216384
rs1328491
rs16870004
rs2730835
rs1341998
rs7349849
rs148315246
rs16870007
rs78014521
rs1342000
rs1342001
rs1328492
rs1927879
rs1328493
rs2770129
rs1342003
rs74462805
rs9353924
rs9353925
rs1410526
rs9345248
rs9791367
rs783846
rs12661202
rs149618385
rs1328494
rs76344220
rs117755632
rs6454902
rs138800955
rs2183002
rs1590771
rs1590772
rs1576215
rs1576216
rs117144360
rs1084761
rs117123168
rs9362986
rs150403158
rs6934001
rs139223955
rs783844
rs1341997
rs1341996
rs12524302
rs4632871
rs79248140
rs9452048
rs148956941
rs2730857
rs118108871
rs117071970
rs9362987
rs783845
rs16870037
rs12203198
rs78028622
rs12213523
rs4706417
rs1927872
rs2730859
rs813656
rs77602454
rs16870040
rs708018
rs75771502
rs12664281
rs117058290
rs332954
rs12529529
rs77234378
rs117626188
rs9342325
rs4707747
rs332953
rs16870046
rs167980
rs332952
rs77955219
rs137870219
rs79781533
rs150158713
rs332951
rs72926662
rs6935450
rs62418799
rs62418800
rs80082569
rs1580233
rs9345250
rs57698791
rs57599339
rs80193780
rs16870050
rs61164389
rs78307927
rs140389043
rs1576217
rs77975559
rs138396537
rs149551681
rs9362988
rs78654348
rs56687272
rs117891993
rs58941969
rs55638146
rs9342327
rs142918021
rs332947
rs118017987
rs117875568
rs9345252
rs1067026
rs12215581
rs6939736
rs117036413
rs6925011
rs140322520
rs9353929
rs149932474
rs9345254
rs9345255
rs75306026
rs141499529
rs62418818
rs7762001
rs77129208
rs78187350
rs332945
rs77844976
rs138744033
rs78678822
rs76835739
rs4707750
rs783609
rs150716893
rs783610
rs79270043
rs79511839
rs6925094
rs58832941
rs142488731
rs146777553
rs142751187
rs375090444
rs147924997
rs117928696
rs80170774
rs73754333
rs1084730
rs1084729
rs1576212
rs783616
rs60986862
rs803946
rs783615
rs783613
rs144640810
rs783612
rs80161076
rs2125782
rs10944602
rs79281511
rs10498982
rs1969966
rs1841258
rs1841255
rs150696789
rs143798901
rs144882410
rs4644012
rs9353932
rs16870083
rs6926880
rs16870086
rs9342329
rs332960
rs2261248
rs2261247
rs12665626
rs185078304
rs7766895
rs12206006
rs143694725
rs332957
rs142222262
rs146403981
rs16870107
rs10944604
rs13199202
rs74606437
rs73754345
rs6905761
rs1459811
rs2199221
rs148688188
rs10944605
rs145643621
rs9342331
rs143408794
rs9345261
rs62418842
rs557463665
rs570888276
rs6930177
rs9362994
rs13212723
rs116994324
rs9362995
rs2199220
rs6937801
rs4707755
rs117703677
rs6927935
rs6928136
rs79543605
rs16870117
rs13203066
rs6918777
rs57476489
rs62418843
rs12175910
rs9353937
rs12527921
rs7739761
rs7757982
rs7758146
rs12523871
rs10944606
rs76930708
rs6913450
rs181740160
rs1418168
rs9452076
rs9345265
rs1459810
rs1459809
rs1342005
rs72928719
rs147820177
rs79818454
rs74324367
rs143040902
rs2125780
rs9359989
rs7740931
rs139481218
rs77953074
rs1599185
rs1599184
rs9345267
rs12661085
rs2211357
rs75780449
rs72928728
rs59307495
rs10806461
rs77955918
rs10944608
rs9452078
rs7755156
rs59122508
rs73516243
rs9452079
rs7766756
rs77010243
rs59717399
rs112841159
rs6937258
rs9342333
rs2325461
rs117318609
rs6923871
rs76361591
rs75599943
rs12528064
rs9452082
rs1342007
rs4707756
rs4707757
rs6904002
rs72928746
rs80099808
rs62420860
rs116726533
rs1824422
rs1341994
rs1341995
rs9342334
rs9452084
rs9445012
rs9452085
rs9452086
rs9452087
rs1459812
rs9345268
rs9445013
rs9452088
rs9445014
rs140246537
rs9452089
rs9452090
rs9452092
rs73516286
rs9452093
rs2045591
rs7773729
rs9345269
rs967279
rs75025516
rs77158370
rs73518253
rs6939249
rs78090046
rs368832953
rs11965606
rs6903288
rs79652521
rs78529134
rs16870182
rs9359990
rs57258531
rs75762447
rs7757624
rs73754351
rs12528802
rs9452094
rs9345270
rs9452095
rs9452096
rs77385986
rs144025519
rs76185920
rs9359991
rs9445016
rs112590871
rs16870197
rs2169100
rs9445017
rs12193201
rs74899983
rs73518298
rs13195141
rs6905474
rs79588982
rs1380490
rs73518301
rs997596
rs997595
rs2325462
rs76650794
rs332491
rs1824423
rs12206260
rs117505703
rs73754359
rs114470756
rs143873356
rs145874000
rs13211465
rs138076660
rs6929027
rs13215170
rs76077573
rs113211784
rs78518993
rs145302562
rs73754360
rs76041208
rs332501
rs112968929
rs332500
rs140189099
rs56148073
rs143167392
rs10944609
rs147919770
rs184736140
rs231330
rs112484315
rs138008717
rs6908465
rs9452103
rs75610653
rs6936570
rs332505
rs16870199
rs116153809
rs4706423
rs74366793
rs332503
rs115784089
rs75414280
rs332502
rs117914787
rs117481302
rs76668755
rs12210700
rs117133696
rs332498
rs12199478
rs56944980
rs141676153
rs80056774
rs76709054
rs76862348
rs1563798
rs9362997
rs332496
rs117622705
rs75111965
rs79201622
rs10944610
rs332492
rs332493
rs78796094
rs78850725
rs115932315
rs77626789
rs141143497
rs6933723
rs183594655
rs12110665
rs332494
rs2492343
rs6923569
rs6454910
rs1515804
rs75549233
rs2674399
rs79313594
rs2812133
rs78175705
rs10081161
rs12211463
rs12190941
rs79199659
rs73754363
rs118189939
rs1515781
rs117148991
rs2674356
rs116926137
rs117141512
rs79724341
rs2674357
rs116854155
rs2037155
rs74940295
rs62413996
rs7773392
rs2812128
rs78657923
rs6454911
rs76478128
rs142442671
rs140227547
rs1515785
rs16870223
rs79836136
rs6899823
rs113258847
rs1850017
rs77860543
rs1515786
rs6920774
rs1878071
rs115212262
rs7766921
rs10498983
rs75828694
rs79220352
rs77568133
rs117562334
rs118191162
rs6933544
rs111611885
rs7773139
rs7773633
rs2674358
rs116891171
rs149878192
rs118019735
rs114359389
rs117930382
rs189459818
rs79931797
rs117679273
rs2492342
rs2496109
rs117846112
rs2812125
rs77371648
rs76945425
rs2068889
rs78266170
rs7749942
rs73522114
rs75455691
rs73522116
rs149476787
rs1996267
rs77785623
rs74927039
rs75257789
rs16870232
rs78272815
rs2674381
rs9445018
rs16870236
rs16870237
rs116156826
rs16870241
rs2674380
rs2812123
rs2674378
rs2176145
rs2176144
rs2138342
rs2138341
rs16870244
rs12190936
rs16870247
rs2674377
rs62413999
rs2325469
rs2674376
rs2674375
rs9452113
rs2674374
rs76779337
rs9452114
rs2674373
rs7454934
rs78676743
rs2496111
rs2812122
rs2812121
rs2674372
rs7453939
rs2812120
rs2674371
rs74564168
rs2674370
rs117575922
rs62414000
rs2674369
rs2674368
rs2674366
rs2674365
rs2674364
rs9362998
rs9345273
rs2812119
rs2674363
rs77617502
rs2674362
rs2674361
rs2674360
rs58889334
rs145147161
rs2812117
rs2674359
rs1515789
rs76304368
rs2812116
rs2812115
rs62414002
rs117415193
rs117982198
rs2492340
rs60063460
rs2812114
rs190383869
rs2674398
rs2674397
rs2674396
rs2812113
rs78868094
rs34097161
rs75183366
rs2674395
rs2674394
rs78719515
rs62414003
rs137915467
rs2674393
rs12192414
rs78450825
rs2674391
rs2674390
rs2812112
rs2812111
rs2812110
rs2812109
rs9445020
rs74659377
rs2492339
rs2674388
rs6911528
rs117258828
rs2674387
rs2674386
rs117550573
rs79252905
rs9452116
rs9353940
rs2812107
rs2674385
rs142079971
rs76587384
rs2812106
rs2674384
rs9345274
rs80047696
rs2492338
rs2496112
rs2496114
rs2496115
rs2812105
rs13200052
rs1473994
rs2037156
rs1913827
rs1913826
rs16870254
rs13213089
rs11962323
rs11964555
rs11970040
rs111407861
rs6917362
rs6899693
rs16870257
rs16870260
rs6900067
rs6899658
rs12660126
rs9452120
rs12661708
rs9452121
rs9294536
rs1515788
rs9294537
rs1399941
rs6902337
rs6922609
rs62414006
rs6922656
rs6922978
rs9452123
rs9445023
rs76082640
rs9294538
rs9452124
rs9452125
rs79950849
rs1515787
rs72912820
rs13215884
rs11964900
rs9452126
rs73754374
rs116880867
rs9452127
rs117706411
rs9452128
rs9452129
rs13205868
rs13193833
rs13194802
rs9452130
rs9452131
rs9445024
rs58145329
rs13197967
rs62414007
rs13214640
rs13214784
rs13198769
rs9345275
rs13218286
rs13202541
rs13203186
rs13206427
rs9452133
rs12198678
rs16870280
rs7764559
rs1515799
rs79512742
rs4706424
rs9452134
rs9445025
rs9452135
rs17736308
rs4426973
rs9452136
rs80179348
rs9445026
rs116685762
rs9452137
rs9452138
rs16870295
rs16870296
rs78147259
rs16870298
rs77953998
rs79073060
rs9353942
rs77700903
rs75612164
rs12211313
rs6926613
rs12198355
rs62414008
rs77805549
rs58280006
rs9452140
rs9452141
rs6913263
rs57350905
rs61254548
rs60944065
rs13218366
rs75914122
rs1399946
rs1829011
rs1829012
rs1829013
rs12202173
rs10455537
rs10455538
rs10455539
rs10944614
rs10944615
rs62414037
rs67355862
rs9351328
rs9359993
rs111576954
rs149281462
rs6908130
rs6908967
rs6909017
rs6454912
rs1606921
rs1850018
rs6914770
rs6914627
rs6937715
rs6915140
rs6915278
rs72912865
rs111535535
rs72912869
rs72912870
rs9345276
rs28824593
rs146628887
rs9363001
rs6917241
rs58900232
rs9345277
rs6937896
rs112120457
rs62414038
rs10455540
rs6901255
rs6901141
rs6928593
rs1399947
rs4634419
rs9351330
rs9353943
rs12192037
rs55681471
rs9452143
rs55925703
rs56224735
rs142865600
rs138107241
rs1515802
rs12193930
rs62414040
rs7775322
rs6919358
rs7760258
rs7382779
rs4706426
rs9445029
rs76797688
rs1515803
rs9351331
rs9345279
rs9345280
rs6936745
rs6936761
rs76411028
rs9351332
rs9345281
rs6899829
rs6900163
rs868805
rs868806
rs868807
rs77786393
rs78305296
rs9452144
rs2325464
rs2325465
rs1515795
rs1515797
rs9353944
rs12212390
rs952179
rs951554
rs951555
rs951556
rs6935730
rs12661096
rs1399945
rs1399944
rs1399942
rs2037157
rs79429805
rs10944617
rs6454913
rs80151566
rs10944618
rs79604970
rs1515794
rs1515793
rs12199848
rs12206164
rs6909411
rs6909753
rs1515792
rs80135979
rs4235854
rs6911118
rs77713398
rs9345283
rs9353945
rs12195172
rs1554156
rs1554155
rs144162104
rs12210304
rs12196902
rs1319822
rs12210424
rs77954818
rs1399951
rs1399950
rs1399949
rs1399948
rs11964346
rs1913828
rs16870329
rs9353946
rs62416170
rs10944619
rs9359995
rs1040155
rs11961936
rs72914953
rs1399952
rs2325466
rs1606923
rs1606922
rs12194385
rs12194281
rs12194329
rs12201409
rs1018309
rs1018308
rs1546614
rs1546613
rs4298308
rs4269341
rs4599596
rs9345285
rs11968306
rs9452146
rs9345286
rs4707760
rs9294541
rs1515801
rs2875639
rs1515800
rs2325467
rs2875640
rs2325468
rs6932111
rs7767505
rs7767912
rs7767962
rs7768441
rs9342338
rs9353947
rs9351333
rs62416171
rs9294542
rs9294543
rs9294544
rs9294546
rs9294547
rs9294548
rs9294549
rs4363006
rs4560613
rs4509090
rs4288173
rs2138338
rs1829010
rs113109178
rs117545193
rs2138339
rs62416190
rs9363005
rs9353948
rs9445032
rs1850016
rs9363006
rs9353949
rs9363007
rs17686649
rs9345288
rs9359996
rs9353950
rs16870350
rs75552353
rs73523873
rs9353951
rs17686747
rs184334055
rs1515782
rs17686790
rs981156
rs9445033
rs9452147
rs73523885
rs9351334
rs140230009
rs9359998
rs9351335
rs10806463
rs10455542
rs10455543
rs10455544
rs1515783
rs1515784
rs78456629
rs146942888
rs17738088
rs10944620
rs10944621
rs9294550
rs56131153
rs10485365
rs9363008
rs76453189
rs9345289
rs4707761
rs4707762
rs874423
rs117131932
rs9345290
rs60938011
rs1810303
rs9345291
rs9353952
rs17526893
rs16870360
rs17526948
rs1515790
rs10485366
rs9445034
```
