## Supplementary material for "Characterization of shared and ancestry-specific signals driving complex traits using multi-ancestry fine-mapping": susiex_nc3.cs80.cs

```
CS_ID	SNP	BP	REF_ALLELE	ALT_ALLELE	REF_FRQ	BETA	SE	-LOG10P	CS_PIP	OVRL_PIP
1	rs634940	93077500	T,T	G,G	0.756461,0.986111	0.0308937,0.00229971	0.0046064,0.0365264	10.701,0.0223687	0.470456	0.470523
1	rs12190758	93148341	G,G	A,A	0.749503,0.984127	0.0290391,0.044499	0.00456301,0.0342017	9.70652,0.713918	0.0997799	0.0999904
1	rs666621	93088670	C,C	G,G	0.657058,0.628968	0.0251293,0.0193158	0.00416512,0.00884878	8.79408,1.53694	0.0426661	0.0428087
1	rs582993	93081335	A,A	G,G	0.656064,0.630952	0.024742,0.0187348	0.00416224,0.00885857	8.55677,1.46293	0.0235098	0.0236332
1	rs10944590	93067628	A,A	T,T	0.657058,0.628968	0.0248035,0.0181509	0.00416512,0.00884878	8.58506,1.3953	0.0233318	0.0234526
1	rs668833	93081161	G,G	T,T	0.656064,0.630952	0.0246927,0.0187348	0.00416224,0.00885857	8.5254,1.46293	0.0219952	0.0221174
1	rs10944589	93056667	G,G	A,A	0.658052,0.59127	0.0245889,0.0179389	0.00416802,0.00869545	8.43801,1.40771	0.0193867	0.0195124
1	rs142115373	93132461	A,A	T,T	0.702783,0.699405	0.0248845,0.0245289	0.00432606,0.00932283	8.05515,2.06997	0.0185886	0.0188888
1	rs12207654	93060474	T,T	G,G	0.658052,0.592262	0.024545,0.0181015	0.00416802,0.00869873	8.41028,1.42667	0.0185686	0.0186949
1	rs6919658	93126363	A,A	C,C	0.702783,0.699405	0.0249665,0.0239084	0.00432606,0.00932283	8.10394,1.9858	0.0180492	0.0183252
1	rs10806456	93137794	A,A	G,G	0.702783,0.699405	0.0247471,0.0246954	0.00432606,0.00932283	7.97375,2.09286	0.0162292	0.0165286
1	rs7759530	93139067	A,A	G,G	0.702783,0.699405	0.024698,0.0247476	0.00432606,0.00932283	7.9448,2.10005	0.0154413	0.0157401
1	rs678804	93088300	C,C	A,A	0.663022,0.679563	0.0243092,0.020192	0.00418287,0.00916045	8.20844,1.56056	0.0134746	0.0136098
2	rs74487706	92736813	NA,A	NA,G	NA,0.979167	NA,-0.107598	NA,0.0299292	NA,3.48908	0.0241072	0.0486667
2	rs112573205	93195485	C,NA	G,NA	0.988072,NA	0.0784751,NA	0.0182119,NA	4.7852,NA	0.0201311	0.0413447
2	rs117367289	93339446	G,NA	T,NA	0.988072,NA	0.0747285,NA	0.0182119,NA	4.39006,NA	0.00984979	0.0203127
2	rs117658185	93339469	T,NA	A,NA	0.988072,NA	0.0746764,NA	0.0182119,NA	4.3847,NA	0.00976317	0.0201345
2	rs75171986	92723094	NA,C	NA,T	NA,0.97619	NA,-0.0910792	NA,0.0280389	NA,2.93521	0.00860206	0.017407
2	rs2249818	92750174	G,G	A,A	0.528827,0.525794	0.00617133,-0.0279842	0.00396089,0.00856075	0.92366,2.96671	0.00775897	0.0160085
2	rs113781742	93392975	G,NA	A,NA	0.988072,NA	0.0726117,NA	0.0182119,NA	4.17458,NA	0.00692226	0.0142848
2	rs13208601	92826073	T,T	A,A	0.713718,0.96627	0.00424057,0.0862576	0.004374,0.023678	0.47847,3.56939	0.00626672	0.0126634
2	rs141126768	93257088	C,NA	G,NA	0.949304,NA	-0.0362438,NA	0.00901262,NA	4.23776,NA	0.00617424	0.0124783
2	rs2201305	92750417	T,T	C,C	0.533797,0.527778	0.0048832,-0.0284398	0.00396336,0.00856258	0.661709,3.04787	0.00591417	0.0122152
2	rs2201304	92750397	T,T	G,G	0.534791,0.527778	0.00488387,-0.0284398	0.00396391,0.00856258	0.661709,3.04787	0.00587666	0.012138
2	rs113548610	93360309	C,NA	T,NA	0.989066,NA	0.0706311,NA	0.0190121,NA	3.69218,NA	0.00484589	0.00999634
2	rs13192490	93382023	G,NA	A,NA	0.942346,NA	0.0206014,NA	0.00848241,NA	1.81952,NA	0.0048099	0.00971198
2	rs112897135	93358340	G,NA	C,NA	0.989066,NA	0.0701321,NA	0.0190121,NA	3.64724,NA	0.00449719	0.00927694
2	rs116845003	93130661	A,NA	G,NA	0.904573,NA	0.0351626,NA	0.00672948,NA	6.75944,NA	0.00426741	0.00918765
2	rs2555737	93208564	G,G	A,A	0.681909,0.962302	0.0185193,0.0610489	0.00424522,0.0224433	4.89057,2.18539	0.00421674	0.00844396
2	rs147490806	92855781	NA,A	NA,G	NA,0.982143	NA,-0.0954131	NA,0.0322783	NA,2.50626	0.004098	0.00833155
2	rs149618385	93284474	NA,A	NA,G	NA,0.987103	NA,-0.111382	NA,0.0378862	NA,2.48372	0.00404701	0.00831679
2	rs137870219	93306239	NA,C	NA,T	NA,0.988095	NA,-0.114643	NA,0.0394133	NA,2.44023	0.00391503	0.00805386
2	rs2503663	92754386	T,T	A,A	0.452286,0.525794	0.000822622,-0.0289686	0.00397243,0.00856075	0.0778223,3.14589	0.00358203	0.0074056
2	rs2452972	92751321	T,T	G,G	0.501988,0.527778	0.00197681,-0.0285439	0.00395433,0.00856258	0.209618,3.06681	0.00354715	0.00733051
2	rs78709736	93191603	NA,T	NA,C	NA,0.986111	NA,-0.104599	NA,0.0365264	NA,2.37803	0.0034724	0.00711617
2	rs2452973	92751723	T,T	A,A	0.500994,0.527778	0.0019768,-0.0283405	0.00395431,0.00856258	0.209618,3.02984	0.0033339	0.00688962
2	rs1515781	93468529	A,A	T,T	0.658052,0.924603	0.00796985,0.0528243	0.00416802,0.0161901	1.25292,2.95729	0.00306606	0.00619495
2	rs2503667	92751605	C,C	G,G	0.455268,0.526786	0.000739237,-0.0284736	0.00397022,0.00856165	0.0694119,3.05457	0.00304674	0.00629705
2	rs139223955	93292859	NA,G	NA,C	NA,0.988095	NA,-0.109884	NA,0.0394133	NA,2.27543	0.00291249	0.0059898
2	rs148956941	93296168	NA,G	NA,C	NA,0.988095	NA,-0.109762	NA,0.0394133	NA,2.27127	0.00289096	0.00594545
2	rs1427118	93209853	A,A	T,T	0.684891,0.962302	0.0182402,0.0593798	0.00425597,0.0224433	4.73972,2.08882	0.00286087	0.00573424
2	rs142557054	93027013	NA,C	NA,T	NA,0.987103	NA,0.0953758	NA,0.0378862	NA,1.92733	0.00284875	0.00575107
2	rs2555762	93167753	A,A	G,G	0.235586,0.354167	0.0184515,-0.0204176	0.00465908,0.00893797	4.12584,1.65072	0.00267728	0.0052801
2	rs62413997	93486045	T,NA	G,NA	0.975149,NA	-0.0295274,NA	0.0127009,NA	1.69722,NA	0.00266252	0.0053779
2	rs77955918	93387488	C,C	G,G	0.981113,0.975198	-0.045643,-0.031284	0.0145245,0.0274863	2.77592,0.593373	0.00265105	0.00538358
2	rs1863659	93167380	C,C	A,A	0.235586,0.354167	0.0183603,-0.0206096	0.00465908,0.00893797	4.09032,1.67533	0.00262862	0.00518269
2	rs1863660	93167170	G,G	C,C	0.235586,0.354167	0.0183603,-0.0205628	0.00465908,0.00893797	4.09032,1.66931	0.0026071	0.0051407
2	rs149735795	93532177	T,NA	C,NA	0.985089,NA	-0.0316526,NA	0.0163138,NA	1.28107,NA	0.00249915	0.00504262
2	rs4707744	93221892	C,C	G,G	0.967197,0.714286	0.0179597,-0.033294	0.0111,0.0094624	0.976066,3.36262	0.00243526	0.00456549
2	rs2730862	93170211	T,T	C,C	0.235586,0.354167	0.0182691,-0.0204644	0.00465908,0.00893797	4.05496,1.65671	0.00243404	0.00480065
2	rs76361591	93395032	NA,C	NA,T	NA,0.990079	NA,-0.115565	NA,0.0431319	NA,2.13213	0.00241584	0.00495565
2	rs2555780	93170590	G,G	A,A	0.235586,0.353175	0.0182691,-0.0204774	0.00465908,0.00894365	4.05496,1.65671	0.00241036	0.004755
2	rs2730838	93160250	C,C	T,T	0.235586,0.353175	0.0182706,-0.020379	0.00465908,0.00894365	4.05554,1.64415	0.00237173	0.00467961
2	rs2730870	93171745	A,A	G,G	0.235586,0.354167	0.0182211,-0.0204644	0.00465908,0.00893797	4.03641,1.65671	0.00236931	0.00467315
2	rs9345232	93156788	C,C	A,A	0.235586,0.353175	0.0183123,-0.0201703	0.00465908,0.00894365	4.07169,1.61769	0.00234299	0.00462451
2	rs1593651	93221442	G,G	C,C	0.967197,0.713294	0.0178113,-0.0332122	0.0111,0.00945258	0.964261,3.35443	0.00234161	0.00439084
2	rs2730839	93159757	C,C	T,T	0.235586,0.353175	0.0182231,-0.020379	0.00465908,0.00894365	4.03717,1.64415	0.00230923	0.00455646
2	rs1593650	93221374	C,C	T,T	0.967197,0.713294	0.0178113,-0.0331601	0.0111,0.00945258	0.964261,3.34543	0.0023081	0.00432866
2	rs1593652	93222475	A,A	T,T	0.651093,0.483135	0.0201838,-0.0198605	0.00414823,0.00855422	5.94277,1.69361	0.0022041	0.00435944
2	rs76412908	93324967	C,NA	T,NA	0.982107,NA	-0.0486395,NA	0.014915,NA	2.95477,NA	0.00212972	0.00431154
2	rs2555747	93155869	T,T	C,C	0.235586,0.353175	0.0181328,-0.0201237	0.00465908,0.00894365	4.00239,1.6118	0.00210197	0.00414964
2	rs75414280	93447295	G,G	T,T	0.978131,0.985119	-0.0340763,-0.0536659	0.0135185,0.0353055	1.93138,0.891096	0.00207344	0.00420675
2	rs1399946	93536259	C,C	T,T	0.941352,0.900794	-0.024318,-0.0227639	0.00841466,0.0142995	2.41421,0.953121	0.00204696	0.00410075
2	rs144775695	93405341	C,NA	G,NA	0.982107,NA	-0.0369664,NA	0.014915,NA	1.8796,NA	0.00203402	0.00411271
2	rs34903557	93202616	NA,A	NA,G	NA,0.74504	NA,-0.0304926	NA,0.00980793	NA,2.72645	0.00203321	0.00383498
2	rs991526	93199516	NA,A	NA,C	NA,0.74504	NA,-0.0304926	NA,0.00980793	NA,2.72645	0.00203321	0.00383498
2	rs77871993	93203783	NA,C	NA,T	NA,0.74504	NA,-0.03044	NA,0.00980793	NA,2.71857	0.00200884	0.00378961
2	rs76806523	93189729	NA,C	NA,T	NA,0.746032	NA,-0.0304745	NA,0.00982053	NA,2.71789	0.00200725	0.00378688
2	rs80172839	93198248	NA,A	NA,G	NA,0.746032	NA,-0.0304264	NA,0.00982053	NA,2.71069	0.0019853	0.00374603
2	rs2818144	93144058	G,G	A,A	0.236581,0.330357	0.0183343,-0.0218332	0.0046523,0.00908845	4.09057,1.78802	0.00198073	0.00391785
2	rs76616991	93202968	NA,G	NA,A	NA,0.74504	NA,-0.0302868	NA,0.00980793	NA,2.69569	0.00193985	0.0036612
2	rs4707743	93202006	NA,A	NA,T	NA,0.74504	NA,-0.0302868	NA,0.00980793	NA,2.69569	0.00193985	0.0036612
2	rs79582226	93205379	NA,G	NA,A	NA,0.74504	NA,-0.0302389	NA,0.00980793	NA,2.68856	0.00191886	0.00362213
2	rs9767479	93203750	NA,G	NA,A	NA,0.74504	NA,-0.0302389	NA,0.00980793	NA,2.68856	0.00191886	0.00362213
2	rs958847	93212002	T,T	C,C	0.652087,0.478175	0.020056,-0.0195169	0.00415099,0.00855751	5.8683,1.64651	0.0019035	0.0037652
2	rs56217224	93204797	NA,G	NA,A	NA,0.74504	NA,-0.0301862	NA,0.00980793	NA,2.68073	0.00189609	0.00357972
2	rs9766481	93203719	NA,A	NA,G	NA,0.74504	NA,-0.0301862	NA,0.00980793	NA,2.68073	0.00189609	0.00357972
2	rs76092100	93201458	NA,A	NA,G	NA,0.74504	NA,-0.0301862	NA,0.00980793	NA,2.68073	0.00189609	0.00357972
2	rs2555739	93218349	T,T	G,G	0.650099,0.47619	0.0199809,-0.0199198	0.0041455,0.00855906	5.84274,1.70012	0.00186381	0.003685
2	rs117210932	93222493	NA,A	NA,G	NA,0.747024	NA,-0.0302113	NA,0.00983323	NA,2.67291	0.00186282	0.00351758
2	rs35293037	93227620	G,G	A,A	0.969185,0.713294	0.0162846,-0.0334873	0.0114407,0.00945258	0.810721,3.40218	0.00185826	0.00348377
2	rs1824423	93429797	A,A	G,G	0.659046,0.948413	0.00884374,0.0590602	0.00417094,0.0193256	1.46879,2.64924	0.00184219	0.00372758
2	rs112672504	93552678	G,NA	A,NA	0.989066,NA	0.058613,NA	0.0190121,NA	2.68831,NA	0.00183339	0.0037627
2	rs78534720	92722011	A,NA	G,NA	0.980119,NA	0.0317643,NA	0.0141639,NA	1.60342,NA	0.00183189	0.00370786
2	rs76224427	93197786	NA,G	NA,C	NA,0.746032	NA,-0.0300692	NA,0.00982053	NA,2.65766	0.00183112	0.00345891
2	rs76272727	93224180	NA,C	NA,G	NA,0.748016	NA,-0.0300469	NA,0.00984603	NA,2.64288	0.00178862	0.00337928
2	rs1365712	93151479	T,T	C,C	0.069583,0.060516	0.0333326,0.00162083	0.0077705,0.0179276	4.74721,0.0324699	0.00177977	0.00360709
2	rs16885896	93173744	NA,A	NA,C	NA,0.718254	NA,-0.0291089	NA,0.00950244	NA,2.65975	0.00176247	0.00336394
2	rs12191045	93224202	A,A	C,C	0.970179,0.714286	0.0166502,-0.0334703	0.0116239,0.0094624	0.818079,3.39317	0.00175822	0.00329678
2	rs2730845	93151767	A,A	C,C	0.235586,0.35119	0.0181803,-0.018976	0.00465908,0.00895516	4.02067,1.46737	0.00175732	0.00347736
2	rs1593656	93242019	NA,A	NA,C	NA,0.75	NA,-0.0299724	NA,0.00987194	NA,2.62044	0.00174329	0.00329466
2	rs2860136	93271513	NA,A	NA,G	NA,0.757937	NA,-0.0301443	NA,0.00997981	NA,2.59803	0.00173569	0.00328256
2	rs2555740	93218350	C,C	A,A	0.650099,0.47619	0.0198885,-0.0198188	0.0041455,0.00855906	5.79434,1.68648	0.00173045	0.00342145
2	rs1582818	93228068	NA,G	NA,A	NA,0.748016	NA,-0.0298938	NA,0.00984603	NA,2.62044	0.00172916	0.00326876
2	rs2217138	93212934	A,A	G,G	0.651093,0.478175	0.0199016,-0.019565	0.00414823,0.00855751	5.79434,1.65293	0.00172551	0.00341219
2	rs2052792	93208866	C,C	A,A	0.652087,0.675595	0.0197299,-0.0212713	0.00415099,0.00913095	5.69819,1.70271	0.00171273	0.00333622
2	rs78979519	93201351	NA,A	NA,G	NA,0.74504	NA,-0.0297263	NA,0.00980793	NA,2.61284	0.00171032	0.00323357
2	rs75139293	93209247	NA,T	NA,G	NA,0.747024	NA,-0.029803	NA,0.00983323	NA,2.61284	0.00170062	0.00321532
2	rs79513023	93256570	NA,A	NA,G	NA,0.748016	NA,-0.0297405	NA,0.00984603	NA,2.59806	0.00169886	0.00321271
2	rs1427122	93216512	A,A	G,G	0.651093,0.478175	0.0198578,-0.019618	0.00414823,0.00855751	5.77149,1.66	0.00169603	0.00335324
2	rs1927879	93281110	C,C	T,T	0.969185,0.988095	-0.0232721,-0.11969	0.0114407,0.0394133	1.3774,2.6214	0.00169389	0.00349681
2	rs78842961	93189621	NA,A	NA,G	NA,0.746032	NA,-0.0297161	NA,0.00982053	NA,2.60576	0.0016925	0.00320053
2	rs75795211	93226307	NA,G	NA,A	NA,0.747024	NA,-0.0297545	NA,0.00983323	NA,2.60576	0.00168251	0.00318155
2	rs2555754	93153726	T,T	A,A	0.235586,0.35119	0.0181803,-0.0185895	0.00465908,0.00895516	4.02067,1.42126	0.00165702	0.00328107
2	rs72495305	93245955	NA,A	NA,C	NA,0.75	NA,-0.0297181	NA,0.00987194	NA,2.58346	0.00164836	0.00311768
2	rs72495306	93245961	NA,A	NA,G	NA,0.75	NA,-0.0297181	NA,0.00987194	NA,2.58346	0.00164836	0.00311768
2	rs6904770	93245650	NA,A	NA,T	NA,0.75	NA,-0.0297181	NA,0.00987194	NA,2.58346	0.00164836	0.00311768
2	rs140122149	93276803	G,G	T,T	0.969185,0.988095	-0.0229783,-0.119733	0.0114407,0.0394133	1.35072,2.62298	0.00164735	0.00340073
2	rs9766466	93203608	NA,T	NA,C	NA,0.74504	NA,-0.029525	NA,0.00980793	NA,2.5834	0.00163588	0.00309475
2	rs9766465	93203574	NA,T	NA,C	NA,0.74504	NA,-0.029525	NA,0.00980793	NA,2.5834	0.00163588	0.00309475
2	rs78014521	93280671	A,A	G,G	0.969185,0.988095	-0.0229317,-0.1196	0.0114407,0.0394133	1.34651,2.6181	0.0016249	0.00335433
2	rs148315246	93279918	T,T	C,C	0.969185,0.988095	-0.0229317,-0.119554	0.0114407,0.0394133	1.34651,2.61645	0.00162001	0.00334423
2	rs1427144	93178604	A,A	G,G	0.235586,0.350198	0.0178038,-0.0196853	0.00465908,0.00896099	3.877,1.55228	0.00161846	0.00319741
2	rs74462805	93282991	A,A	C,C	0.969185,0.988095	-0.0228337,-0.119645	0.0114407,0.0394133	1.33768,2.61975	0.00161346	0.00333073
2	rs79599138	93277791	C,C	T,T	0.969185,0.988095	-0.0229317,-0.119462	0.0114407,0.0394133	1.34651,2.61309	0.00161013	0.00332378
2	rs2730840	93156452	C,C	T,T	0.069583,0.063492	0.0330044,-0.00221716	0.0077705,0.0175302	4.66499,0.0460688	0.00159692	0.00323163
2	rs16870004	93278892	NA,T	NA,C	NA,0.760913	NA,-0.0298622	NA,0.0100221	NA,2.53972	0.00159465	0.00301963
2	rs74825893	93233866	NA,G	NA,A	NA,0.75	NA,-0.0295645	NA,0.00987194	NA,2.56126	0.00159403	0.00301632
2	rs76806781	93210513	NA,G	NA,C	NA,0.747024	NA,-0.0295002	NA,0.00983323	NA,2.56874	0.00159116	0.00301114
2	rs16869995	93267889	NA,G	NA,A	NA,0.757937	NA,-0.0297363	NA,0.00997981	NA,2.53972	0.00158868	0.0030082
2	rs9791367	93283839	NA,C	NA,T	NA,0.760913	NA,-0.0298091	NA,0.0100221	NA,2.53223	0.00157664	0.00298601
2	rs41339346	93259620	NA,T	NA,A	NA,0.752976	NA,-0.0295837	NA,0.00991158	NA,2.54699	0.00157081	0.00297399
2	rs1834730	93232109	NA,G	NA,T	NA,0.749008	NA,-0.0294728	NA,0.00985893	NA,2.55365	0.00156901	0.00296967
2	rs1084816	93239623	A,A	G,G	0.650099,0.478175	0.0187498,-0.0195833	0.0041455,0.00855751	5.21472,1.65537	0.00156326	0.00308152
2	rs113356616	93167571	A,NA	T,NA	0.895626,NA	0.0321765,NA	0.00646666,NA	6.18711,NA	0.00156184	0.00330966
2	rs1328494	93284733	NA,T	NA,G	NA,0.759921	NA,-0.0297187	NA,0.0100079	NA,2.52542	0.00155778	0.00295086
2	rs112044903	93535960	A,NA	T,NA	0.976143,NA	0.0313924,NA	0.0129561,NA	1.81265,NA	0.0015427	0.00312413
2	rs77069974	93234699	NA,C	NA,T	NA,0.750992	NA,-0.0294018	NA,0.00988505	NA,2.53225	0.00152884	0.00289498
2	rs34453221	92833395	G,G	A,A	0.777336,0.979167	0.00670816,0.0963613	0.00475237,0.0299292	0.801109,2.89159	0.00152792	0.00307902
2	rs117248386	93240119	NA,C	NA,T	NA,0.75	NA,-0.0293628	NA,0.00987194	NA,2.53225	0.00152592	0.0028892
2	rs80158960	93241122	NA,C	NA,T	NA,0.75	NA,-0.0293628	NA,0.00987194	NA,2.53225	0.00152592	0.0028892
2	rs76302282	93238930	NA,A	NA,T	NA,0.750992	NA,-0.0294018	NA,0.00988505	NA,2.53225	0.00152433	0.00288678
2	rs2757023	93115912	T,T	C,C	0.819085,0.912698	-0.0216759,0.0201263	0.00513615,0.0151436	4.61259,0.735567	0.00151087	0.0030266
2	rs16869969	93243467	NA,C	NA,T	NA,0.75	NA,-0.0293099	NA,0.00987194	NA,2.52468	0.00150866	0.00285698
2	rs784065	93243960	C,C	T,T	0.650099,0.477183	0.0187498,-0.0193816	0.0041455,0.00855827	5.21472,1.62832	0.00150616	0.00296974
2	rs72927411	92821830	A,A	G,G	0.902585,0.96131	0.000622763,0.0710835	0.00666778,0.0221651	0.0335828,2.87249	0.00150453	0.00304762
2	rs76926419	93265585	NA,T	NA,C	NA,0.757937	NA,-0.0294816	NA,0.00997981	NA,2.50369	0.00150451	0.002851
2	rs79001407	93270045	NA,C	NA,T	NA,0.757937	NA,-0.0294816	NA,0.00997981	NA,2.50369	0.00150451	0.002851
2	rs2875635	93216200	T,T	C,C	0.970179,0.713294	0.0161306,-0.0330607	0.0116239,0.00945258	0.781922,3.32828	0.00149365	0.00280408
2	rs16869967	93242864	NA,C	NA,A	NA,0.75	NA,-0.0292619	NA,0.00987194	NA,2.51781	0.00149317	0.00282806
2	rs16870007	93280499	NA,C	NA,T	NA,0.759921	NA,-0.0295115	NA,0.0100079	NA,2.49624	0.00149067	0.00282547
2	rs809183	93244178	A,A	C,C	0.651093,0.477183	0.0187131,-0.0193332	0.00414823,0.00855827	5.19048,1.62191	0.00148245	0.00292311
2	rs10081161	93466614	G,G	A,A	0.662028,0.952381	0.00904999,0.0586373	0.00417985,0.0200728	1.51746,2.45761	0.00147848	0.00298836
2	rs112471013	93488257	G,NA	A,NA	0.989066,NA	0.0544516,NA	0.0190121,NA	2.37856,NA	0.00147444	0.00302449
2	rs13211465	93434323	A,A	G,G	0.663022,0.953373	0.00882688,0.0597063	0.00418287,0.0202746	1.45795,2.49069	0.00147255	0.00297488
2	rs79218831	92921087	A,NA	G,NA	0.963221,NA	0.0277095,NA	0.0105045,NA	2.07869,NA	0.00146715	0.0029814
2	rs784061	93241026	C,C	A,A	0.650099,0.477183	0.0186566,-0.0195318	0.0041455,0.00855827	5.16871,1.64826	0.00146279	0.00288321
2	rs1576215	93288728	NA,T	NA,C	NA,0.760913	NA,-0.0294521	NA,0.0100221	NA,2.48205	0.00146165	0.00277116
2	rs16869990	93254813	NA,C	NA,T	NA,0.749008	NA,-0.0291212	NA,0.00985893	NA,2.50321	0.00145647	0.00275963
2	rs2555779	93172063	C,C	T,T	0.069583,0.064484	0.0327246,-0.00304375	0.0077705,0.0174041	4.59551,0.0649118	0.00145435	0.0029421
2	rs2730836	93162296	T,T	G,G	0.069583,0.063492	0.0327606,-0.00183202	0.0077705,0.0175302	4.60441,0.0377408	0.00145221	0.00293937
2	rs9452103	93443475	A,A	G,G	0.663022,0.951389	0.00896278,0.0577215	0.00418287,0.0198773	1.49303,2.43351	0.00144927	0.00293699
2	rs6899325	93248208	T,T	C,C	0.650099,0.477183	0.0187498,-0.0191296	0.0041455,0.00855827	5.21472,1.59512	0.00144216	0.00284511
2	rs6899969	93248343	A,A	G,G	0.650099,0.477183	0.0187939,-0.0189696	0.0041455,0.00855827	5.23659,1.57421	0.00144114	0.00284412
2	rs77817805	93258317	T,T	G,G	0.970179,0.717262	0.0183984,-0.0325471	0.0116239,0.00949232	0.945141,3.21733	0.00143432	0.00269702
2	rs2730879	93173866	A,A	C,C	0.069583,0.064484	0.0326846,-0.00291411	0.0077705,0.0174041	4.5856,0.0619682	0.00143045	0.00289392
2	rs78836639	93229273	NA,C	NA,A	NA,0.748016	NA,-0.0290317	NA,0.00984603	NA,2.49588	0.00143031	0.0027108
2	rs184334055	93569635	NA,T	NA,C	NA,0.984127	NA,-0.0820417	NA,0.0342017	NA,1.78381	0.00142989	0.00285264
2	rs73754313	93253551	NA,A	NA,C	NA,0.75	NA,-0.0290553	NA,0.00987194	NA,2.48836	0.0014287	0.00270766
2	rs16869986	93253281	NA,G	NA,A	NA,0.75	NA,-0.0290553	NA,0.00987194	NA,2.48836	0.0014287	0.00270766
2	rs2183002	93286994	NA,T	NA,G	NA,0.759921	NA,-0.0293091	NA,0.0100079	NA,2.4679	0.0014285	0.00270962
2	rs4706416	93251378	NA,C	NA,T	NA,0.75	NA,-0.0290553	NA,0.00987194	NA,2.48836	0.00142715	0.00270515
2	rs74297063	93159616	NA,G	NA,T	NA,0.759921	NA,-0.0289699	NA,0.0100079	NA,2.42077	0.00141487	0.00272044
2	rs6937226	93247769	NA,C	NA,A	NA,0.75	NA,-0.0290072	NA,0.00987194	NA,2.48153	0.00141419	0.00268055
2	rs16869979	93250486	NA,C	NA,T	NA,0.75	NA,-0.0289543	NA,0.00987194	NA,2.47403	0.00139844	0.00265111
2	rs77345030	93231445	NA,T	NA,C	NA,0.749008	NA,-0.0289162	NA,0.00985893	NA,2.47403	0.00139252	0.00264008
2	rs12199478	93452526	G,G	A,A	0.663022,0.952381	0.00886905,0.0585748	0.00418287,0.0200728	1.46879,2.45328	0.00138277	0.00279511
2	rs117653972	93269864	C,C	G,G	0.969185,0.988095	-0.0229783,-0.117057	0.0114407,0.0394133	1.35072,2.52607	0.00138129	0.00285059
2	rs1084815	93238064	G,G	A,A	0.650099,0.478175	0.0186566,-0.0191654	0.0041455,0.00855751	5.16871,1.60004	0.00138128	0.00272524
2	rs1515786	93475558	T,T	C,C	0.662028,0.952381	0.00877368,0.0586028	0.00417985,0.0200728	1.44596,2.45522	0.00138123	0.00279199
2	rs75291127	93238188	C,C	G,G	0.971173,0.718254	0.0169742,-0.0329541	0.0118166,0.00950244	0.821401,3.28032	0.00137913	0.00259065
2	rs1563798	93455495	T,T	G,G	0.662028,0.952381	0.00877368,0.0585693	0.00417985,0.0200728	1.44596,2.45289	0.0013751	0.00277962
2	rs76744751	93164835	NA,G	NA,C	NA,0.718254	NA,-0.0280043	NA,0.00950244	NA,2.49376	0.00137498	0.00263229
2	rs117755632	93286155	A,A	C,C	0.969185,0.988095	-0.0223926,-0.117879	0.0114407,0.0394133	1.29829,2.55563	0.00137339	0.00283452
2	rs76344220	93286064	C,C	G,G	0.969185,0.988095	-0.0223926,-0.117879	0.0114407,0.0394133	1.29829,2.55563	0.00137339	0.00283452
2	rs117144360	93289796	A,A	T,T	0.969185,0.988095	-0.0223926,-0.117833	0.0114407,0.0394133	1.29829,2.55397	0.00136926	0.00282598
2	rs117123168	93290760	A,A	G,G	0.969185,0.988095	-0.0223461,-0.117788	0.0114407,0.0394133	1.29417,2.55234	0.00135893	0.00280465
2	rs150403158	93292400	T,T	C,C	0.969185,0.988095	-0.0223461,-0.117742	0.0114407,0.0394133	1.29417,2.5507	0.00135491	0.00279632
2	rs41474650	93259503	A,A	G,G	0.636183,0.469246	0.0188648,-0.0161807	0.00410967,0.00856557	5.35407,1.22999	0.00135386	0.00268829
2	rs111703046	93458234	G,NA	T,NA	0.987078,NA	0.0510821,NA	0.0175062,NA	2.45304,NA	0.00134372	0.00275997
2	rs117071970	93296366	C,C	A,A	0.969185,0.986111	-0.0223461,-0.108949	0.0114407,0.0365264	1.29417,2.54412	0.00134083	0.00275957
2	rs118108871	93296323	A,A	G,G	0.969185,0.988095	-0.0223461,-0.117514	0.0114407,0.0394133	1.29417,2.54249	0.00133486	0.00275487
2	rs1365706	93166954	NA,G	NA,A	NA,0.718254	NA,-0.0278521	NA,0.00950244	NA,2.47132	0.00133005	0.00254732
2	rs150158713	93306758	C,C	T,T	0.969185,0.988095	-0.0224902,-0.117016	0.0114407,0.0394133	1.30696,2.52458	0.00131083	0.00270513
2	rs78028622	93299260	C,C	A,A	0.969185,0.988095	-0.0223461,-0.117198	0.0114407,0.0394133	1.29417,2.53111	0.0013076	0.00269851
2	rs79781533	93306243	A,A	G,G	0.969185,0.988095	-0.0224437,-0.117016	0.0114407,0.0394133	1.30283,2.52458	0.00130477	0.00269262
2	rs16870037	93297008	NA,C	NA,T	NA,0.759921	NA,-0.0288509	NA,0.0100079	NA,2.40435	0.00129882	0.00246665
2	rs1580233	93310009	C,C	G,G	0.969185,0.988095	-0.0224437,-0.116925	0.0114407,0.0394133	1.30283,2.52131	0.00129707	0.00267669
2	rs10498980	93252132	NA,G	NA,A	NA,0.75	NA,-0.0285455	NA,0.00987194	NA,2.41646	0.00128356	0.00243634
2	rs112305454	93524476	A,NA	G,NA	0.975149,NA	0.0292993,NA	0.0127009,NA	1.6765,NA	0.00128204	0.00259656
2	rs75306026	93327457	NA,C	NA,T	NA,0.762897	NA,-0.0288729	NA,0.0100508	NA,2.39041	0.00127318	0.00241868
2	rs112383551	93524195	C,NA	A,NA	0.975149,NA	0.0292557,NA	0.0127009,NA	1.67256,NA	0.0012717	0.00257564
2	rs58290198	93251826	NA,A	NA,G	NA,0.75	NA,-0.0284974	NA,0.00987194	NA,2.40972	0.00127081	0.00241248
2	rs56018944	93252242	NA,A	NA,G	NA,0.75	NA,-0.0284974	NA,0.00987194	NA,2.40972	0.00127081	0.00241248
2	rs73754359	93432325	A,A	G,G	0.972167,0.985119	-0.0284616,-0.0547855	0.0120196,0.0353055	1.74745,0.918216	0.00127049	0.00257754
2	rs73754333	93339285	T,T	C,C	0.959245,0.752976	-0.022635,-0.0329193	0.00999958,0.00991158	1.62711,3.04768	0.00126839	0.00239767
2	rs117216030	93162083	NA,T	NA,G	NA,0.719246	NA,-0.0276358	NA,0.00951265	NA,2.43527	0.00126246	0.00241936
2	rs78269074	93165422	NA,A	NA,T	NA,0.719246	NA,-0.0276296	NA,0.00951265	NA,2.43436	0.00126178	0.00241869
2	rs146777553	93334674	NA,A	NA,G	NA,0.762897	NA,-0.0288196	NA,0.0100508	NA,2.38313	0.00125944	0.00239295
2	rs140246537	93404583	NA,C	NA,T	NA,0.978175	NA,-0.0659605	NA,0.0292559	NA,1.61694	0.00124564	0.0025382
2	rs143798901	93350154	A,A	G,G	0.959245,0.749008	-0.0224534,-0.0327444	0.00999958,0.00985893	1.60659,3.04768	0.0012362	0.00233669
2	rs784062	93242266	C,C	T,T	0.653082,0.477183	0.0184582,-0.0197835	0.00415377,0.00855827	5.05346,1.68197	0.00123219	0.00242789
2	rs77955219	93306165	NA,A	NA,G	NA,0.761905	NA,-0.0286765	NA,0.0100364	NA,2.36924	0.00123171	0.00234108
2	rs1576212	93340143	NA,C	NA,T	NA,0.762897	NA,-0.0286159	NA,0.0100508	NA,2.3554	0.00122628	0.00233167
2	rs2812127	93477598	G,NA	T,NA	0.982107,NA	0.0333455,NA	0.014915,NA	1.59566,NA	0.00122587	0.00248279
2	rs80082569	93308987	NA,T	NA,G	NA,0.761905	NA,-0.0286233	NA,0.0100364	NA,2.36199	0.00121851	0.00231636
2	rs80170774	93338858	NA,T	NA,C	NA,0.764881	NA,-0.0287034	NA,0.01008	NA,2.35598	0.00121831	0.00231633
2	rs77844976	93329765	NA,G	NA,A	NA,0.762897	NA,-0.0286159	NA,0.0100508	NA,2.3554	0.00120862	0.00229777
2	rs16870046	93305591	NA,G	NA,A	NA,0.761905	NA,-0.0285748	NA,0.0100364	NA,2.3554	0.00120667	0.00229417
2	rs77234378	93304343	NA,C	NA,T	NA,0.761905	NA,-0.0285748	NA,0.0100364	NA,2.3554	0.00120667	0.00229417
2	rs16870040	93302271	NA,G	NA,A	NA,0.761905	NA,-0.0285748	NA,0.0100364	NA,2.3554	0.00120667	0.00229417
2	rs117891993	93316016	NA,G	NA,T	NA,0.761905	NA,-0.0285748	NA,0.0100364	NA,2.3554	0.00120667	0.00229417
2	rs191458676	93408703	T,NA	C,NA	0.982107,NA	-0.0337332,NA	0.014915,NA	1.62496,NA	0.00119915	0.00242576
2	rs78678822	93331275	NA,C	NA,G	NA,0.760913	NA,-0.0284903	NA,0.0100221	NA,2.34944	0.00119757	0.00227763
2	rs117036413	93324343	NA,G	NA,T	NA,0.762897	NA,-0.0285626	NA,0.0100508	NA,2.34816	0.00119573	0.00227361
2	rs140322520	93324473	NA,C	NA,T	NA,0.762897	NA,-0.0285626	NA,0.0100508	NA,2.34816	0.00119573	0.00227361
2	rs16870050	93312588	NA,G	NA,A	NA,0.761905	NA,-0.0285216	NA,0.0100364	NA,2.34816	0.0011938	0.00227005
2	rs2812126	93478598	A,NA	G,NA	0.982107,NA	0.033166,NA	0.014915,NA	1.58219,NA	0.0011919	0.00241403
2	rs12191014	93254033	C,C	G,G	0.650099,0.465278	0.0187939,-0.0174928	0.0041455,0.00857004	5.23659,1.38473	0.00118717	0.00235115
2	rs111824441	93534512	A,NA	G,NA	0.975149,NA	0.0288204,NA	0.0127009,NA	1.63343,NA	0.00117373	0.0023773
2	rs2249785	92751043	A,A	G,G	0.455268,0.566468	0.000685035,-0.0254797	0.00397022,0.00862591	0.0639839,2.50331	0.00117322	0.00242827
2	rs117928696	93337484	NA,G	NA,A	NA,0.761905	NA,-0.0284298	NA,0.0100364	NA,2.33573	0.00117202	0.00222924
2	rs79248140	93295863	NA,C	NA,G	NA,0.759921	NA,-0.0283391	NA,0.0100079	NA,2.33438	0.00117061	0.00222651
2	rs2452974	92752666	T,T	C,C	0.500994,0.56746	0.00202298,-0.0249888	0.00395431,0.00862824	0.215426,2.42279	0.001168	0.00241684
2	rs1873935	92753336	T,T	C,C	0.500994,0.56746	0.0019768,-0.0249888	0.00395431,0.00862824	0.209618,2.42279	0.00115919	0.00239859
2	rs77129208	93328437	NA,C	NA,T	NA,0.761905	NA,-0.0283666	NA,0.0100364	NA,2.32717	0.0011573	0.00220165
2	rs59686176	93529981	G,NA	A,NA	0.975149,NA	0.0287417,NA	0.0127009,NA	1.62641,NA	0.00115699	0.00234341
2	rs2492341	93480579	A,NA	G,NA	0.982107,NA	0.0329743,NA	0.014915,NA	1.56785,NA	0.00115684	0.00234304
2	rs1927875	93256943	T,T	C,C	0.650099,0.465278	0.0187939,-0.0172894	0.0041455,0.00857004	5.23659,1.36001	0.00115107	0.0022806
2	rs149932474	93325985	NA,A	NA,G	NA,0.762897	NA,-0.0283588	NA,0.0100508	NA,2.32063	0.00114801	0.00218417
2	rs79511839	93333383	NA,G	NA,A	NA,0.761905	NA,-0.0283181	NA,0.0100364	NA,2.32063	0.00114617	0.00218079
2	rs118017987	93322138	NA,C	NA,A	NA,0.761905	NA,-0.0283181	NA,0.0100364	NA,2.32063	0.00114617	0.00218079
2	rs78307927	93313489	NA,C	NA,G	NA,0.762897	NA,-0.0282569	NA,0.0100508	NA,2.30693	0.00112502	0.00214108
2	rs61164389	93312995	NA,C	NA,T	NA,0.762897	NA,-0.0282569	NA,0.0100508	NA,2.30693	0.00112502	0.00214108
2	rs78654348	93315679	NA,C	NA,T	NA,0.762897	NA,-0.0282569	NA,0.0100508	NA,2.30693	0.00112502	0.00214108
2	rs16870083	93351261	NA,C	NA,T	NA,0.760913	NA,-0.0281342	NA,0.0100221	NA,2.30128	0.00112376	0.00213905
2	rs56687272	93315999	NA,C	NA,G	NA,0.762897	NA,-0.0282035	NA,0.0100508	NA,2.29976	0.00111321	0.00211892
2	rs6908465	93443329	T,T	C,C	0.789264,0.97123	-0.0119844,-0.0451128	0.00484796,0.0255725	1.87178,1.1095	0.00110983	0.00226756
2	rs16870086	93352009	NA,G	NA,T	NA,0.759921	NA,-0.0279934	NA,0.0100079	NA,2.2877	0.00110823	0.00211019
2	rs73754360	93437809	G,G	T,T	0.971173,0.985119	-0.0279529,-0.0545734	0.0118166,0.0353055	1.74467,0.913049	0.00110602	0.00224409
2	rs112484315	93442556	G,G	C,C	0.789264,0.97123	-0.0118462,-0.0460282	0.00484796,0.0255725	1.83733,1.14342	0.00110563	0.00225938
2	rs979892	93474393	A,NA	G,NA	0.982107,NA	0.0326668,NA	0.014915,NA	1.545,NA	0.00110311	0.00223427
2	rs1341996	93294098	C,C	T,T	0.957256,0.748016	-0.0197271,-0.0335669	0.00977441,0.00984603	1.36086,3.18602	0.00109668	0.00206738
2	rs138845203	93099655	NA,G	NA,T	NA,0.990079	NA,0.0894527	NA,0.0431319	NA,1.41924	0.00109293	0.00221108
2	rs4707747	93305390	NA,C	NA,G	NA,0.761905	NA,-0.0280613	NA,0.0100364	NA,2.28611	0.00108935	0.00207423
2	rs4706417	93300220	NA,C	NA,A	NA,0.761905	NA,-0.0280613	NA,0.0100364	NA,2.28611	0.00108935	0.00207423
2	rs2555755	93112511	T,T	C,C	0.819085,0.911706	-0.0211939,0.0200884	0.00513615,0.0150664	4.43362,0.738909	0.00107957	0.00216268
2	rs56148073	93440009	T,T	C,C	0.789264,0.97123	-0.0116914,-0.0467149	0.00484796,0.0255725	1.79908,1.16918	0.0010787	0.00220465
2	rs2068889	93483758	A,A	T,T	0.664016,0.952381	0.00855673,0.0571141	0.00418592,0.0200728	1.38789,2.35298	0.00107845	0.00218039
2	rs77094681	93005687	NA,C	NA,T	NA,0.989087	NA,-0.0908096	NA,0.0411453	NA,1.56367	0.00107232	0.00216994
2	rs2503666	92752625	T,T	C,C	0.455268,0.566468	0.000639334,-0.0251812	0.00397022,0.00862591	0.0594497,2.45484	0.0010637	0.00220111
2	rs114119236	93195089	A,NA	G,NA	0.967197,NA	0.0223971,NA	0.0111,NA	1.36034,NA	0.00105543	0.00213713
2	rs117704920	93396719	G,NA	C,NA	0.982107,NA	-0.0328729,NA	0.014915,NA	1.5603,NA	0.00104996	0.00212415
2	rs146942888	93573101	NA,A	NA,G	NA,0.984127	NA,-0.0766554	NA,0.0342017	NA,1.60191	0.00103929	0.00207584
2	rs1341997	93294058	G,G	A,A	0.957256,0.748016	-0.0196842,-0.0333662	0.00977441,0.00984603	1.3563,3.15366	0.00103719	0.00195632
2	rs77117625	93295856	A,NA	G,NA	0.982107,NA	-0.0441268,NA	0.014915,NA	2.50992,NA	0.00102618	0.00207844
2	rs139113298	93100728	NA,A	NA,G	NA,0.981151	NA,0.0728061	NA,0.0314332	NA,1.68726	0.00102087	0.0020539
2	rs6935299	93199724	T,T	C,C	0.930418,0.71131	-0.0120443,-0.0326383	0.00777053,0.00943317	0.916703,3.26738	0.00101982	0.00192189
2	rs78284717	92784410	NA,A	NA,G	NA,0.90377	NA,-0.0329268	NA,0.014495	NA,1.63618	0.00101711	0.00205872
2	rs2757022	93116047	T,T	C,C	0.907555,0.915675	-0.0251869,0.0235379	0.00682591,0.0153834	3.64907,0.89964	0.00100807	0.00201895
2	rs6914944	93199648	C,C	T,T	0.930418,0.71131	-0.0118974,-0.0326383	0.00777053,0.00943317	0.900504,3.26738	0.00100323	0.00189059
2	rs2757024	93115902	T,T	C,C	0.819085,0.912698	-0.0210213,0.0200841	0.00513615,0.0151436	4.37041,0.733395	0.000986531	0.00197675
2	rs74996654	92736739	NA,G	NA,A	NA,0.988095	NA,-0.0860842	NA,0.0394133	NA,1.53832	0.000985772	0.00200251
2	rs117000821	93413691	C,NA	T,NA	0.981113,NA	-0.0323775,NA	0.0145245,NA	1.58833,NA	0.00097788	0.00197857
2	rs991527	93199210	T,T	C,C	0.930418,0.71131	-0.0118026,-0.0325164	0.00777053,0.00943317	0.89012,3.24658	0.000960491	0.00181066
2	rs2452940	92822870	A,A	G,G	0.357853,0.320437	-0.00219902,-0.0261025	0.00412449,0.00916045	0.226272,2.35862	0.000955026	0.00196746
2	rs58563607	93152701	G,NA	C,NA	0.723658,NA	0.00895357,NA	0.00442129,NA	1.36798,NA	0.000946858	0.00191229
2	rs1896234	93182761	NA,T	NA,C	NA,0.735119	NA,-0.0265792	NA,0.00968721	NA,2.21649	0.00093564	0.00179658
2	rs12332937	92856004	T,T	A,A	0.746521,0.979167	0.00557861,0.0893824	0.00454514,0.0299292	0.658209,2.54939	0.000929055	0.0018829
2	rs62414004	93508900	C,NA	A,NA	0.975149,NA	-0.0239891,NA	0.0127009,NA	1.22972,NA	0.000922057	0.00186443
2	rs117058290	93303460	G,G	T,T	0.969185,0.988095	-0.018058,-0.117243	0.0114407,0.0394133	0.941287,2.53275	0.000919593	0.0018973
2	rs75771502	93302585	C,C	T,T	0.969185,0.988095	-0.0182546,-0.116925	0.0114407,0.0394133	0.956312,2.52131	0.000912752	0.00188314
2	rs117626188	93305197	G,G	A,A	0.969185,0.988095	-0.0181059,-0.11697	0.0114407,0.0394133	0.944942,2.52294	0.000906294	0.0018698
2	rs150716893	93332529	T,T	C,C	0.969185,0.988095	-0.0223461,-0.111337	0.0114407,0.0394133	1.29417,2.32513	0.000902004	0.00186003
2	rs142751187	93335107	T,T	G,G	0.969185,0.988095	-0.0223461,-0.111326	0.0114407,0.0394133	1.29417,2.32476	0.000901413	0.00185881
2	rs79270043	93333363	G,G	A,A	0.969185,0.988095	-0.0223461,-0.11129	0.0114407,0.0394133	1.29417,2.32352	0.000899419	0.00185469
2	rs4343898	92828771	T,T	C,C	0.514911,0.332341	-0.00584164,-0.0232863	0.00395606,0.00907473	0.854572,1.98775	0.000892362	0.00183508
2	rs332499	93450630	G,NA	A,NA	0.981113,NA	0.0295818,NA	0.0145245,NA	1.38005,NA	0.000886369	0.00179538
2	rs62414000	93497782	C,C	T,T	0.974155,0.963294	-0.0278862,-0.0238752	0.0124606,0.0227328	1.59819,0.532239	0.000879556	0.00177673
2	rs2496107	93433349	A,NA	G,NA	0.981113,NA	0.0294444,NA	0.0145245,NA	1.37018,NA	0.000868148	0.00175848
2	rs143124192	92966422	NA,C	NA,T	NA,0.998016	NA,-0.200903	NA,0.0960615	NA,1.4378	0.000866593	0.00175016
2	rs143408794	93362209	NA,C	NA,T	NA,0.761905	NA,-0.0268124	NA,0.0100364	NA,2.122	0.000866534	0.00165589
2	rs112871152	92924355	G,NA	A,NA	0.988072,NA	0.0500956,NA	0.0182119,NA	2.22573,NA	0.00086212	0.00174426
2	rs79281511	93348011	C,C	T,T	0.969185,0.988095	-0.0221508,-0.110906	0.0114407,0.0394133	1.27694,2.31032	0.000861732	0.00177685
2	rs78977280	92985450	NA,T	NA,C	NA,0.910714	NA,-0.0285983	NA,0.0149907	NA,1.24853	0.00085753	0.00173473
2	rs57698791	93311390	C,C	T,T	0.957256,0.75	-0.0199073,-0.0325333	0.00977441,0.00987194	1.38005,3.00773	0.000847001	0.00160183
2	rs57599339	93311622	T,T	A,A	0.957256,0.75	-0.0198644,-0.0325333	0.00977441,0.00987194	1.37547,3.00773	0.000842777	0.00159384
2	rs6925011	93324450	A,A	T,T	0.927435,0.962302	0.01497,0.0459332	0.00762141,0.0224433	1.30534,1.39047	0.000842575	0.00169072
2	rs375090444	93335853	NA,T	NA,C	NA,0.993056	NA,-0.109579	NA,0.0514752	NA,1.47792	0.000840742	0.00171911
2	rs9451947	92870189	G,NA	T,NA	0.987078,NA	-0.042374,NA	0.0175062,NA	1.80972,NA	0.000840499	0.00170239
2	rs4707745	93263250	T,T	G,G	0.983101,0.727183	-0.000604035,-0.033741	0.0153396,0.00959722	0.0138602,3.35795	0.000840026	0.00157856
2	rs55638146	93317170	A,A	T,T	0.957256,0.750992	-0.0196842,-0.0326245	0.00977441,0.00988505	1.3563,3.01525	0.000836872	0.00158236
2	rs4437190	92825428	A,A	G,G	0.779324,0.804563	-0.00901437,-0.0280478	0.00476763,0.01078	1.23167,2.03279	0.000823798	0.00167976
2	rs2325444	93151791	NA,G	NA,A	NA,0.719246	NA,-0.0255326	NA,0.00951265	NA,2.13827	0.00082203	0.00158422
2	rs1576217	93313812	C,C	T,T	0.957256,0.750992	-0.0197271,-0.0325236	0.00977441,0.00988505	1.36086,2.99947	0.000820648	0.00155212
2	rs2730850	93182233	C,C	T,T	0.130219,0.347222	0.0184333,-0.0202492	0.00587486,0.00897877	2.76877,1.61764	0.000815275	0.00161152
2	rs58138830	93150573	NA,C	NA,A	NA,0.719246	NA,-0.0254327	NA,0.00951265	NA,2.12465	0.000806356	0.00155442
2	rs73754345	93359754	NA,C	NA,T	NA,0.759921	NA,-0.0262326	NA,0.0100079	NA,2.05738	0.000798102	0.00152735
2	rs74606437	93359740	NA,C	NA,A	NA,0.759921	NA,-0.0262326	NA,0.0100079	NA,2.05738	0.000798102	0.00152735
2	rs75113204	93154290	NA,C	NA,A	NA,0.718254	NA,-0.0253055	NA,0.00950244	NA,2.11106	0.000790333	0.00152401
2	rs62418761	93198689	T,NA	C,NA	0.965209,NA	0.0195074,NA	0.0107893,NA	1.15119,NA	0.000789158	0.00159685
2	rs142488731	93334648	A,A	C,C	0.929423,0.962302	0.0147907,0.0452878	0.00771974,0.0224433	1.25672,1.36048	0.000784779	0.00157422
2	rs142730584	93203283	NA,G	NA,A	NA,0.947421	NA,-0.0436996	NA,0.0191524	NA,1.64765	0.000781765	0.00154107
2	rs2452975	92755089	T,T	G,G	0.367793,0.441468	-0.0018686,-0.0240962	0.00410023,0.00860854	0.188034,2.29035	0.000781309	0.00160803
2	rs145644127	93457236	G,NA	A,NA	0.983101,NA	-0.0246694,NA	0.0153396,NA	0.96743,NA	0.000776874	0.00157332
2	rs116994324	93364344	NA,A	NA,T	NA,0.761905	NA,-0.0262062	NA,0.0100364	NA,2.04457	0.000775582	0.00148469
2	rs117563032	93230973	NA,G	NA,T	NA,0.948413	NA,-0.0438298	NA,0.0193256	NA,1.63206	0.000772621	0.00152365
2	rs141301907	93279022	T,NA	C,NA	0.986084,NA	0.0394469,NA	0.0168779,NA	1.71155,NA	0.000772406	0.00156235
2	rs1996267	93486257	A,A	G,G	0.967197,0.96627	-0.0250212,-0.0284691	0.0111,0.023678	1.61643,0.63973	0.000766008	0.00154627
2	rs148688188	93361228	NA,C	NA,A	NA,0.759921	NA,-0.0259782	NA,0.0100079	NA,2.02513	0.000762196	0.00145971
2	rs78719515	93506425	NA,C	NA,T	NA,0.934524	NA,-0.0365601	NA,0.0172809	NA,1.46375	0.000743353	0.00148167
2	rs2452945	92817560	C,C	T,T	0.487078,0.323413	0.00179272,-0.0256943	0.00395562,0.00913824	0.18682,2.30737	0.000742819	0.00152998
2	rs60063460	93504500	NA,T	NA,A	NA,0.934524	NA,-0.0364072	NA,0.0172809	NA,1.45425	0.000731731	0.00145861
2	rs147924997	93336590	T,T	C,C	0.925447,0.962302	0.0141015,0.0450493	0.00752717,0.0224433	1.21459,1.34947	0.000728999	0.00146281
2	rs117875568	93323026	A,A	G,G	0.969185,0.988095	-0.0224902,-0.107577	0.0114407,0.0394133	1.30696,2.19766	0.000728922	0.00150232
2	rs117982198	93503803	NA,C	NA,T	NA,0.934524	NA,-0.0363547	NA,0.0172809	NA,1.45099	0.000727789	0.00145079
2	rs138396537	93314306	T,T	C,C	0.969185,0.988095	-0.0225414,-0.107394	0.0114407,0.0394133	1.31151,2.19153	0.000724731	0.00149365
2	rs7453327	93133035	NA,G	NA,A	NA,0.730159	NA,-0.0248488	NA,0.00963031	NA,2.00558	0.000722984	0.00140447
2	rs183915144	93030803	NA,C	NA,T	NA,0.989087	NA,-0.0820918	NA,0.0411453	NA,1.33701	0.000721666	0.00146065
2	rs141499529	93327581	G,G	C,C	0.969185,0.988095	-0.0224437,-0.107394	0.0114407,0.0394133	1.30283,2.19153	0.000717697	0.00147914
2	rs58889334	93501227	NA,G	NA,A	NA,0.934524	NA,-0.0362018	NA,0.0172809	NA,1.44154	0.000716476	0.00142835
2	rs77617502	93500273	NA,G	NA,A	NA,0.934524	NA,-0.0362018	NA,0.0172809	NA,1.44154	0.000716476	0.00142835
2	rs2262410	93192789	G,G	A,A	0.879722,0.972222	0.0136411,0.0389068	0.00607818,0.0260119	1.6053,0.870557	0.000715561	0.00143806
2	rs1118090	93192094	A,A	T,T	0.879722,0.972222	0.0136411,0.0388575	0.00607818,0.0260119	1.6053,0.868965	0.000713763	0.00143446
2	rs149551681	93314318	NA,C	NA,T	NA,0.988095	NA,-0.0831849	NA,0.0394133	NA,1.45832	0.000712383	0.0014602
2	rs149536957	93142502	NA,T	NA,C	NA,0.730159	NA,-0.02473	NA,0.00963031	NA,1.9901	0.000709688	0.00137894
2	rs117575922	93497251	NA,C	NA,A	NA,0.934524	NA,-0.0361015	NA,0.0172809	NA,1.43535	0.000709174	0.00141386
2	rs138744033	93330800	C,C	T,T	0.969185,0.988095	-0.0223926,-0.107257	0.0114407,0.0394133	1.29829,2.18697	0.0007083	0.00145974
2	rs143912951	93271553	NA,T	NA,C	NA,0.994048	NA,0.102076	NA,0.0555718	NA,1.17891	0.000707341	0.00143357
2	rs35602444	92833385	C,C	G,G	0.745527,0.950397	0.00629095,0.0566544	0.00453928,0.0196877	0.780468,2.39724	0.00070593	0.00142321
2	rs16870117	93367556	NA,G	NA,A	NA,0.762897	NA,-0.0257375	NA,0.0100508	NA,1.98109	0.000703394	0.00134848
2	rs74564168	93497163	NA,A	NA,G	NA,0.934524	NA,-0.0359963	NA,0.0172809	NA,1.42887	0.000701626	0.00139889
2	rs1963854	93201217	T,T	C,C	0.879722,0.972222	0.0137252,0.0380394	0.00607818,0.0260119	1.62089,0.842739	0.00069893	0.00140508
2	rs140389043	93313658	NA,T	NA,C	NA,0.96627	NA,0.0437887	NA,0.023678	NA,1.19106	0.000697265	0.00140155
2	rs4707737	93139916	NA,A	NA,G	NA,0.730159	NA,-0.0246297	NA,0.00963031	NA,1.97707	0.000696823	0.00135425
2	rs78513734	93138377	NA,C	NA,T	NA,0.729167	NA,-0.0246013	NA,0.0096192	NA,1.97707	0.00069241	0.00134563
2	rs75690210	93141178	NA,T	NA,C	NA,0.730159	NA,-0.0245294	NA,0.00963031	NA,1.96409	0.000684258	0.00133014
2	rs2503642	92808609	T,T	C,C	0.497018,0.329365	0.00312813,-0.0249984	0.00395437,0.00909539	0.367633,2.22275	0.000682225	0.00140419
2	rs2452943	92820001	A,A	G,G	0.487078,0.323413	0.00174654,-0.0253877	0.00395562,0.00913824	0.181229,2.26229	0.000680361	0.00140107
2	rs79731536	93135012	NA,C	NA,T	NA,0.729167	NA,-0.0245011	NA,0.0096192	NA,1.96409	0.000679948	0.00132172
2	rs144882410	93350909	G,G	C,C	0.927435,0.962302	0.0145599,0.0445244	0.00762141,0.0224433	1.25117,1.32541	0.000678347	0.00136166
2	rs73754363	93468116	C,C	T,T	0.972167,0.985119	-0.0265878,-0.0479655	0.0120196,0.0353055	1.56922,0.758756	0.000674187	0.00136769
2	rs57670627	93131695	NA,G	NA,A	NA,0.729167	NA,-0.0244486	NA,0.0096192	NA,1.9573	0.000673537	0.00130941
2	rs75294390	93130209	NA,A	NA,C	NA,0.729167	NA,-0.0244009	NA,0.0096192	NA,1.95115	0.000667776	0.00129835
2	rs78577960	93136804	NA,T	NA,C	NA,0.729167	NA,-0.0244009	NA,0.0096192	NA,1.95115	0.000667776	0.00129835
2	rs9362951	92862443	NA,T	NA,C	NA,0.969246	NA,0.0475095	NA,0.0247591	NA,1.25963	0.000663262	0.00134193
2	rs79982092	93129962	NA,G	NA,C	NA,0.729167	NA,-0.0243484	NA,0.0096192	NA,1.94438	0.000661513	0.00128633
2	rs144162104	93558376	NA,T	NA,G	NA,0.991071	NA,0.083269	NA,0.0454422	NA,1.17464	0.000661412	0.0013355
2	rs16870247	93491573	NA,G	NA,C	NA,0.935516	NA,-0.035429	NA,0.0174041	NA,1.379	0.000649418	0.00129494
2	rs2730866	93196290	A,A	G,G	0.879722,0.972222	0.0134984,0.0378401	0.00607818,0.0260119	1.57897,0.836405	0.000643055	0.00129263
2	rs146751363	93483958	A,NA	G,NA	0.983101,NA	-0.0232496,NA	0.0153396,NA	0.887373,NA	0.000639852	0.00129589
2	rs140865935	93059958	C,NA	T,NA	0.989066,NA	0.0327191,NA	0.0190121,NA	1.06927,NA	0.000625498	0.00126521
2	rs958459	93140683	NA,G	NA,C	NA,0.729167	NA,-0.0239999	NA,0.0096192	NA,1.89978	0.000621833	0.00121014
2	rs142222262	93356920	T,T	C,C	0.969185,0.988095	-0.0219133,-0.105793	0.0114407,0.0394133	1.25614,2.13842	0.000620296	0.00127805
2	rs146403981	93357002	NA,G	NA,A	NA,0.780754	NA,-0.025578	NA,0.0103319	NA,1.87615	0.000620027	0.00119382
2	rs2730869	93202900	C,C	T,T	0.878728,0.973214	0.0134866,0.037153	0.00605664,0.0264757	1.58563,0.79444	0.000617724	0.00124237
2	rs75270823	93135003	NA,C	NA,G	NA,0.729167	NA,-0.0239474	NA,0.0096192	NA,1.8931	0.000616127	0.00119918
2	rs142317988	93134909	NA,A	NA,G	NA,0.729167	NA,-0.0239474	NA,0.0096192	NA,1.8931	0.000616127	0.00119918
2	rs72925426	92812679	T,T	C,C	0.917495,0.979167	0.00407646,0.0793343	0.00718617,0.0299292	0.243718,2.09518	0.000614935	0.00124935
2	rs59394501	93143228	NA,T	NA,C	NA,0.730159	NA,-0.0239272	NA,0.00963031	NA,1.88704	0.000614743	0.00119665
2	rs2730856	93185340	T,T	C,C	0.879722,0.972222	0.0132572,0.03879	0.00607818,0.0260119	1.53499,0.866788	0.000611513	0.00122968
2	rs149154311	93133301	NA,G	NA,T	NA,0.729167	NA,-0.0238996	NA,0.0096192	NA,1.88704	0.000610999	0.00118933
2	rs117156875	93133277	NA,A	NA,G	NA,0.729167	NA,-0.0238996	NA,0.0096192	NA,1.88704	0.000610999	0.00118933
2	rs16870107	93358071	NA,C	NA,T	NA,0.780754	NA,-0.0254769	NA,0.0103319	NA,1.86427	0.000609889	0.00117462
2	rs78838337	93129272	NA,A	NA,G	NA,0.730159	NA,-0.0238746	NA,0.00963031	NA,1.88038	0.000608938	0.00118552
2	rs56996572	93131877	NA,C	NA,T	NA,0.729167	NA,-0.0238471	NA,0.0096192	NA,1.88038	0.000605423	0.00117862
2	rs114340105	93129939	NA,A	NA,G	NA,0.729167	NA,-0.0237993	NA,0.0096192	NA,1.87434	0.000600412	0.00116899
2	rs2496110	93435564	T,NA	C,NA	0.980119,NA	0.0270369,NA	0.0141639,NA	1.24964,NA	0.000599273	0.00121386
2	rs2452941	92822555	A,A	G,G	0.489066,0.323413	0.00146947,-0.0249464	0.00395525,0.00913824	0.14859,2.19822	0.00059894	0.0012329
2	rs2812124	93485371	G,NA	T,NA	0.977137,NA	0.0251868,NA	0.0132281,NA	1.24485,NA	0.000598414	0.00121177
2	rs77345983	93129307	NA,A	NA,C	NA,0.730159	NA,-0.0237742	NA,0.00963031	NA,1.8677	0.000598397	0.00116527
2	rs79978847	93129353	NA,A	NA,C	NA,0.730159	NA,-0.0237742	NA,0.00963031	NA,1.8677	0.000598397	0.00116527
2	rs78168762	93129332	NA,C	NA,T	NA,0.730159	NA,-0.0237742	NA,0.00963031	NA,1.8677	0.000598397	0.00116527
2	rs16885809	93129845	NA,G	NA,C	NA,0.729167	NA,-0.0237468	NA,0.0096192	NA,1.8677	0.000594964	0.00115852
2	rs11961411	92817698	G,G	A,A	0.917495,0.979167	0.00449769,0.0783313	0.00718617,0.0299292	0.274584,2.05232	0.00059435	0.00120746
2	rs78007110	93129135	NA,C	NA,G	NA,0.729167	NA,-0.023699	NA,0.0096192	NA,1.86168	0.000590067	0.00114911
2	rs76582237	92883080	NA,G	NA,A	NA,0.87004	NA,0.0242793	NA,0.0127124	NA,1.25066	0.000589587	0.00119003
2	rs1365713	93190806	C,C	T,T	0.89662,0.741071	-0.0151125,-0.0306501	0.00649407,0.0097585	1.69987,2.77353	0.000588383	0.00111065
2	rs3919620	93192265	G,G	C,C	0.897614,0.741071	-0.0150615,-0.0305975	0.0065219,0.0097585	1.67938,2.76553	0.00058378	0.00110215
2	rs117703677	93366640	G,G	A,A	0.927435,0.962302	0.0145154,0.0426841	0.00762141,0.0224433	1.24536,1.24269	0.000582123	0.00116895
2	rs16870236	93488053	NA,T	NA,A	NA,0.934524	NA,-0.0341002	NA,0.0172809	NA,1.3146	0.000581938	0.00116135
2	rs6937801	93365803	A,A	G,G	0.929423,0.962302	0.014475,0.0423682	0.00771974,0.0224433	1.21621,1.22875	0.000578382	0.00116095
2	rs62418845	93379364	G,NA	A,NA	0.946322,NA	-0.0234567,NA	0.00877248,NA	2.12507,NA	0.000577658	0.00117164
2	rs57766106	93194033	G,G	A,A	0.897614,0.741071	-0.0150615,-0.0305448	0.0065219,0.0097585	1.67938,2.75755	0.000576618	0.0010888
2	rs76968334	93147441	NA,T	NA,C	NA,0.734127	NA,-0.023662	NA,0.00967566	NA,1.83969	0.000573853	0.0011172
2	rs145643621	93361466	G,G	C,C	0.969185,0.988095	-0.0217186,-0.104713	0.0114407,0.0394133	1.23921,2.103	0.000572025	0.00117839
2	rs117914545	93504060	A,NA	G,NA	0.962227,NA	0.0248462,NA	0.0103707,NA	1.78032,NA	0.000571959	0.0011573
2	rs16870232	93487199	NA,G	NA,A	NA,0.935516	NA,-0.0342367	NA,0.0174041	NA,1.30835	0.000571209	0.00113976
2	rs4706413	93196575	T,T	C,C	0.897614,0.741071	-0.01514,-0.0304443	0.0065219,0.0097585	1.69325,2.74235	0.000570448	0.00107746
2	rs116884476	92961429	T,NA	A,NA	0.981113,NA	-0.0266455,NA	0.0145245,NA	1.17668,NA	0.000569282	0.0011521
2	rs6939388	93196424	G,G	T,T	0.897614,0.741071	-0.0150615,-0.0304443	0.0065219,0.0097585	1.67938,2.74235	0.00056323	0.00106383
2	rs77785623	93486565	NA,C	NA,A	NA,0.935516	NA,-0.0340867	NA,0.0174041	NA,1.29959	0.0005632	0.00112386
2	rs1030428	93206366	G,G	T,T	0.565606,0.672619	0.0139839,-0.0221434	0.00398879,0.00910944	3.34176,1.82203	0.000558219	0.00108165
2	rs75257789	93486725	NA,A	NA,C	NA,0.935516	NA,-0.0339804	NA,0.0174041	NA,1.2934	0.000557609	0.00111277
2	rs142918021	93318673	NA,C	NA,T	NA,0.980159	NA,-0.0602492	NA,0.0306528	NA,1.30669	0.000555719	0.00110791
2	rs144420902	93538210	T,NA	C,NA	0.964215,NA	0.0264824,NA	0.0106439,NA	1.89126,NA	0.000555089	0.00112247
2	rs76430521	93268348	G,NA	T,NA	0.967197,NA	-0.0309128,NA	0.0111,NA	2.27133,NA	0.000554669	0.0011234
2	rs116854155	93470698	NA,A	NA,G	NA,0.944444	NA,-0.0331442	NA,0.0186617	NA,1.12077	0.000552086	0.001125
2	rs6911528	93510578	G,G	T,T	0.969185,0.962302	-0.0252732,-0.0216086	0.0114407,0.0224433	1.5659,0.474123	0.000550551	0.00111296
2	rs139340106	92618616	NA,C	NA,T	NA,0.991071	NA,0.0778424	NA,0.0454422	NA,1.06191	0.000545636	0.00110202
2	rs1328493	93281287	C,C	T,T	0.062624,0.255952	0.00975712,0.0324097	0.00816041,0.00979543	0.634836,3.02806	0.000544601	0.0010287
2	rs116962767	93321850	C,NA	T,NA	0.979125,NA	0.0226247,NA	0.0138296,NA	0.992049,NA	0.000541442	0.00109671
2	rs2555738	93214590	A,A	G,G	0.874751,0.967262	0.0120863,0.039994	0.00597324,0.0240217	1.36622,1.01804	0.000540134	0.00108439
2	rs62420863	93415660	C,NA	T,NA	0.937376,NA	-0.0191166,NA	0.0081604,NA	1.71784,NA	0.000539371	0.00109379
2	rs62420865	93417701	C,NA	T,NA	0.937376,NA	-0.0191166,NA	0.0081604,NA	1.71784,NA	0.000539371	0.00109379
2	rs144756782	93232867	A,NA	G,NA	0.959245,NA	-0.029809,NA	0.00999958,NA	2.54169,NA	0.000538865	0.00109307
2	rs62418859	93398326	G,NA	C,NA	0.937376,NA	-0.0190388,NA	0.0081604,NA	1.70677,NA	0.000529374	0.00107352
2	rs150870681	93037167	NA,C	NA,T	NA,0.967262	NA,0.0402718	NA,0.0240217	NA,1.02851	0.000521504	0.00105056
2	rs1427142	93183255	T,T	C,C	0.332008,0.318452	-0.0173756,-0.0181608	0.00419836,0.00917557	4.45674,1.32069	0.00052105	0.00104511
2	rs2452950	92801288	C,C	T,T	0.318091,0.327381	-0.00212234,-0.0241276	0.00424522,0.00910944	0.20963,2.09249	0.000514076	0.00105945
2	rs62414002	93503215	A,A	C,C	0.970179,0.963294	-0.0249764,-0.0215828	0.0116239,0.0227328	1.49952,0.465451	0.000513683	0.00103829
2	rs146170648	93071931	NA,A	NA,G	NA,0.991071	NA,0.0845755	NA,0.0454422	NA,1.20259	0.000512836	0.00103406
2	rs783851	93276681	G,G	A,A	0.062624,0.255952	0.00940364,0.0322568	0.00816041,0.00979543	0.60349,3.00389	0.000512716	0.000968844
2	rs2730835	93279039	C,C	T,T	0.062624,0.255952	0.00935834,0.0322568	0.00816041,0.00979543	0.599522,3.00389	0.000511305	0.000966174
2	rs78770847	93256037	G,NA	A,NA	0.958251,NA	-0.0295157,NA	0.00988495,NA	2.54864,NA	0.000510755	0.00103605
2	rs62420861	93400802	A,NA	C,NA	0.93837,NA	-0.0192306,NA	0.00822159,NA	1.71369,NA	0.000509426	0.00103305
2	rs76076957	93148096	NA,A	NA,G	NA,0.734127	NA,-0.0229106	NA,0.00967566	NA,1.74736	0.000506425	0.000987645
2	rs191293979	92658041	NA,G	NA,C	NA,0.988095	NA,0.0654848	NA,0.0394133	NA,1.01496	0.000500996	0.00101591
2	rs78266170	93484009	NA,A	NA,G	NA,0.978175	NA,-0.0512175	NA,0.0292559	NA,1.0969	0.000500048	0.00101438
2	rs60410914	93109585	NA,C	NA,T	NA,0.758929	NA,-0.0234198	NA,0.00999379	NA,1.7188	0.000499363	0.000977089
2	rs13192548	92843692	C,C	T,T	0.744533,0.951389	0.00534165,0.0555152	0.00453346,0.0198773	0.622168,2.28201	0.000496296	0.00100093
2	rs57476489	93370894	NA,G	NA,A	NA,0.763889	NA,-0.023366	NA,0.0100654	NA,1.69327	0.000494995	0.00095688
2	rs73516187	93232789	T,NA	C,NA	0.970179,NA	0.0188344,NA	0.0116239,NA	0.978135,NA	0.000491583	0.000995734
2	rs12198930	93045059	A,A	C,C	0.895626,0.992063	-0.00138762,-0.121194	0.00646666,0.0481747	0.0808724,1.92524	0.000491405	0.000993188
2	rs61602470	92825033	NA,G	NA,C	NA,0.892857	NA,-0.026407	NA,0.0138207	NA,1.25146	0.00049013	0.000987733
2	rs62420862	93414565	G,NA	A,NA	0.937376,NA	-0.0186905,NA	0.0081604,NA	1.6576,NA	0.000487347	0.000988277
2	rs79316300	93218137	A,NA	G,NA	0.959245,NA	-0.0299031,NA	0.00999958,NA	2.55505,NA	0.000485766	0.000985189
2	rs79273516	93149072	NA,T	NA,C	NA,0.727183	NA,-0.0225776	NA,0.00959722	NA,1.72939	0.000483343	0.000940091
2	rs4467750	92830136	G,G	A,A	0.65507,0.33631	-0.00272789,-0.0220465	0.0041594,0.00904796	0.290791,1.82901	0.000479506	0.000984345
2	rs150890656	93531529	A,NA	G,NA	0.977137,NA	0.0255218,NA	0.0132281,NA	1.27014,NA	0.000479282	0.000970928
2	rs78817810	93116145	NA,C	NA,T	NA,0.758929	NA,-0.0231363	NA,0.00999379	NA,1.68594	0.000477855	0.00093555
2	rs62420864	93417658	T,NA	C,NA	0.937376,NA	-0.0185986,NA	0.0081604,NA	1.64475,NA	0.000476969	0.000967228
2	rs62413999	93492659	G,G	A,A	0.970179,0.963294	-0.0243698,-0.0225133	0.0116239,0.0227328	1.44326,0.492136	0.000472581	0.000955206
2	rs1834731	93097195	NA,A	NA,G	NA,0.762897	NA,-0.0228517	NA,0.0100508	NA,1.63848	0.000466821	0.000914265
2	rs6917686	93100978	NA,A	NA,G	NA,0.757937	NA,-0.0228373	NA,0.00997981	NA,1.65527	0.000459865	0.000900693
2	rs190263928	92911007	G,NA	A,NA	0.989066,NA	0.0495335,NA	0.0190121,NA	2.03728,NA	0.000458679	0.000927906
2	rs77235303	93400636	C,NA	T,NA	0.937376,NA	-0.0184301,NA	0.0081604,NA	1.62132,NA	0.000458663	0.000930097
2	rs74695348	93116137	NA,C	NA,T	NA,0.758929	NA,-0.0228356	NA,0.00999379	NA,1.65143	0.000456429	0.000894155
2	rs9444929	92733343	NA,T	NA,C	NA,0.921627	NA,0.025489	NA,0.0159053	NA,0.962433	0.00045635	0.000926921
2	rs117168576	93522354	A,NA	G,NA	0.981113,NA	-0.0207812,NA	0.0145245,NA	0.816739,NA	0.000452709	0.000916937
2	rs1582820	93121514	NA,T	NA,C	NA,0.758929	NA,-0.0226876	NA,0.00999379	NA,1.63457	0.000446376	0.000874726
2	rs2007378	93089568	NA,T	NA,C	NA,0.758929	NA,-0.022487	NA,0.00999379	NA,1.61186	0.000444117	0.000870582
2	rs151245285	93259260	NA,G	NA,T	NA,0.963294	NA,-0.042921	NA,0.0227328	NA,1.22902	0.000442839	0.000879953
2	rs73521311	93354319	A,NA	G,NA	0.975149,NA	0.018762,NA	0.0127009,NA	0.855067,NA	0.000442732	0.00089678
2	rs74844625	93126283	NA,T	NA,G	NA,0.758929	NA,-0.0225748	NA,0.00999379	NA,1.62177	0.000441825	0.000865384
2	rs4446534	92829488	A,A	G,G	0.656064,0.333333	-0.00240322,-0.0220953	0.00416224,0.00906796	0.248968,1.82901	0.00044146	0.000905445
2	rs145168807	92675598	NA,C	NA,T	NA,0.979167	NA,-0.0473793	NA,0.0299292	NA,0.945344	0.000439071	0.00088766
2	rs6940316	93100980	NA,C	NA,T	NA,0.756944	NA,-0.0224597	NA,0.00996594	NA,1.61586	0.000436105	0.00085485
2	rs111775756	93290442	T,NA	C,NA	0.985089,NA	0.0278625,NA	0.0163138,NA	1.05723,NA	0.000431607	0.000873045
2	rs4613795	92830197	C,C	T,T	0.65507,0.335317	-0.00277383,-0.0215598	0.0041594,0.00905458	0.296841,1.76293	0.000426851	0.000876205
2	rs56263914	93463363	A,NA	G,NA	0.982107,NA	-0.0272655,NA	0.014915,NA	1.17044,NA	0.000425617	0.000861991
2	rs2201306	92750490	A,A	G,G	0.744533,0.59623	-0.0074477,0.0214547	0.00453346,0.00871223	0.998185,1.86032	0.000424981	0.000866009
2	rs117881253	93061892	G,NA	A,NA	0.983101,NA	0.0228134,NA	0.0153396,NA	0.863417,NA	0.000424002	0.000858543
2	rs2730878	93224916	A,NA	G,NA	0.06163,NA	0.0216191,NA	0.0082216,NA	2.06805,NA	0.000422345	0.000855829
2	rs1427143	93183034	C,C	T,T	0.883698,0.972222	0.0112749,0.0439923	0.00616728,0.0260119	1.17055,1.04196	0.000420973	0.000846382
2	rs189459818	93479696	NA,G	NA,A	NA,0.991071	NA,0.06982	NA,0.0454422	NA,0.905087	0.000420376	0.000852285
2	rs117994418	93496905	T,NA	C,NA	0.965209,NA	0.0167358,NA	0.0107893,NA	0.917693,NA	0.000413386	0.000836672
2	rs77378953	93278381	C,NA	A,NA	0.967197,NA	-0.0291826,NA	0.0111,NA	2.06741,NA	0.000412133	0.000834743
2	rs2555742	93219487	A,NA	G,NA	0.06163,NA	0.0214858,NA	0.0082216,NA	2.04738,NA	0.000409963	0.000830737
2	rs16870329	93560296	C,C	T,T	0.94831,0.931548	0.0114647,0.0290323	0.00893021,0.016928	0.700697,1.0638	0.000406971	0.000826052
2	rs77873313	92964714	NA,G	NA,A	NA,0.916667	NA,-0.0219631	NA,0.0154664	NA,0.808015	0.000405359	0.000821844
2	rs4235852	93127264	NA,G	NA,A	NA,0.758929	NA,-0.0219852	NA,0.00999379	NA,1.55572	0.000405285	0.000794795
2	rs117449546	92594957	NA,A	NA,G	NA,0.991071	NA,0.0687931	NA,0.0454422	NA,0.88585	0.000402776	0.000813766
2	rs9451924	92827234	A,A	G,G	0.65507,0.343254	-0.0018035,-0.0222617	0.0041594,0.00900319	0.177452,1.87251	0.000402644	0.00082593
2	rs4235853	93127269	NA,G	NA,A	NA,0.758929	NA,-0.0219374	NA,0.00999379	NA,1.55043	0.000402515	0.000789441
2	rs1365711	93127527	NA,T	NA,C	NA,0.758929	NA,-0.0219374	NA,0.00999379	NA,1.55043	0.000402515	0.000789441
2	rs16885740	93083900	NA,C	NA,G	NA,0.758929	NA,-0.0217843	NA,0.00999379	NA,1.53353	0.000400751	0.000786701
2	rs6908539	92840842	T,T	C,C	0.744533,0.951389	0.00565518,0.0533748	0.00453346,0.0198773	0.673172,2.13977	0.000400416	0.000807771
2	rs73754447	93082400	NA,T	NA,C	NA,0.755952	NA,-0.0216936	NA,0.00995218	NA,1.53353	0.000399265	0.000783731
2	rs184862659	93116876	NA,T	NA,G	NA,0.993056	NA,0.0856839	NA,0.0514752	NA,1.01773	0.000396526	0.000800717
2	rs813656	93300862	A,A	G,G	0.062624,0.256944	0.00900517,0.031246	0.00816041,0.00978302	0.568955,2.85274	0.000395331	0.000749011
2	rs9444950	92833145	T,T	C,C	0.656064,0.335317	-0.00240322,-0.0215598	0.00416224,0.00905458	0.248968,1.76293	0.000395136	0.000811171
2	rs75176064	92843064	NA,C	NA,T	NA,0.927579	NA,-0.0273407	NA,0.0164929	NA,1.01156	0.000391313	0.000795622
2	rs149261265	92695442	G,NA	A,NA	0.988072,NA	0.0390692,NA	0.0182119,NA	1.49578,NA	0.000388118	0.000785504
2	rs112278033	93177907	C,NA	A,NA	0.977137,NA	0.03746,NA	0.0132281,NA	2.33461,NA	0.000387442	0.000790278
2	rs2201301	92794838	A,A	G,G	0.905567,0.96131	-0.00413916,0.0579632	0.00676109,0.0221651	0.267282,2.04959	0.000386198	0.000786589
2	rs80047696	93513159	NA,T	NA,C	NA,0.965278	NA,-0.0347531	NA,0.0233493	NA,0.864406	0.000384263	0.000776745
2	rs332957	93356761	G,G	T,T	0.031809,0.235119	-0.0143033,0.0278087	0.0112664,0.01008	0.689851,2.23644	0.000381575	0.000732369
2	rs1084729	93339415	T,T	C,C	0.062624,0.25496	0.00856318,0.0312218	0.00816041,0.00980793	0.531631,2.83686	0.000380251	0.000720706
2	rs79512742	93530224	NA,C	NA,A	NA,0.748016	NA,0.0167605	NA,0.00984603	NA,1.05205	0.000379584	0.000763754
2	rs1084730	93339295	T,T	C,C	0.062624,0.25496	0.00847227,0.0312218	0.00816041,0.00980793	0.524083,2.83686	0.00037859	0.000717551
2	rs803946	93341663	G,G	A,A	0.062624,0.257937	0.00838139,0.0311033	0.00816041,0.00977071	0.516579,2.83686	0.000377427	0.000715267
2	rs2730880	93226798	G,G	A,A	0.683897,0.764881	0.0189736,0.0105285	0.00425236,0.01008	5.09025,0.528331	0.000376204	0.000756424
2	rs2730881	93227942	C,C	G,G	0.683897,0.764881	0.0189736,0.0105285	0.00425236,0.01008	5.09025,0.528331	0.000376204	0.000756424
2	rs111704893	93071885	C,NA	G,NA	0.985089,NA	0.0491564,NA	0.0163138,NA	2.58749,NA	0.000375377	0.000763009
2	rs2555744	93226136	T,NA	C,NA	0.06163,NA	0.0210764,NA	0.0082216,NA	1.98459,NA	0.000374779	0.000759436
2	rs7758537	93257337	T,T	C,C	0.67992,0.749008	0.017329,0.0126983	0.0042382,0.00985893	4.36283,0.703894	0.000373616	0.000747929
2	rs1841255	93350066	T,T	C,C	0.062624,0.257937	0.00838139,0.031049	0.00816041,0.00977071	0.516579,2.82852	0.000372605	0.000706233
2	rs55956352	92844875	T,T	A,A	0.932406,0.608135	0.0029137,-0.0227551	0.00787557,0.00875659	0.147882,2.02874	0.000371242	0.000759155
2	rs2818152	93103294	T,T	A,A	0.521869,0.611111	0.00846764,0.0273882	0.00395809,0.0087686	1.48933,2.74776	0.000368556	0.000721832
2	rs1841258	93349763	T,T	C,C	0.063618,0.257937	0.00827961,0.031049	0.00810071,0.00977071	0.513229,2.82852	0.000368089	0.000697653
2	rs783615	93344153	A,A	C,C	0.062624,0.255952	0.00851772,0.0310785	0.00816041,0.00979543	0.527851,2.82102	0.000367882	0.000697331
2	rs783613	93344455	T,T	C,C	0.062624,0.255952	0.00851772,0.0310785	0.00816041,0.00979543	0.527851,2.82102	0.000367882	0.000697331
2	rs117545193	93567646	C,C	A,A	0.981113,0.920635	-0.0255433,-0.035568	0.0145245,0.0158141	1.10435,1.61076	0.000367728	0.00073483
2	rs2433652	93227766	G,NA	C,NA	0.06163,NA	0.020986,NA	0.0082216,NA	1.97086,NA	0.000367546	0.000744779
2	rs2325431	92922559	NA,A	NA,G	NA,0.734127	NA,-0.0176736	NA,0.00967566	NA,1.16903	0.000366631	0.00073734
2	rs2730872	93215183	C,C	T,T	0.680915,0.764881	0.0186931,0.0107264	0.0042417,0.01008	4.97954,0.541703	0.000365563	0.000734566
2	rs1427140	93075560	NA,C	NA,T	NA,0.755952	NA,-0.0210501	NA,0.00995218	NA,1.4632	0.000364801	0.000717028
2	rs11966776	92793412	A,A	C,C	0.905567,0.96131	-0.00413916,0.0574032	0.00676109,0.0221651	0.267282,2.01759	0.000364324	0.000742003
2	rs4644012	93350978	T,T	G,G	0.062624,0.257937	0.00838139,0.0309511	0.00816041,0.00977071	0.516579,2.81354	0.000364107	0.000690309
2	rs66679463	92838880	A,A	G,G	0.932406,0.604167	0.00209434,-0.0225974	0.00787557,0.00874115	0.102211,2.01175	0.000363681	0.000743446
2	rs76930708	93376740	NA,G	NA,A	NA,0.772817	NA,-0.0213238	NA,0.0102018	NA,1.43652	0.000358235	0.000697685
2	rs1016462	92918349	NA,A	NA,G	NA,0.733135	NA,-0.0175051	NA,0.00966419	NA,1.15436	0.000357784	0.000719381
2	rs1444135	92918160	NA,A	NA,G	NA,0.733135	NA,-0.0175051	NA,0.00966419	NA,1.15436	0.000357784	0.000719381
2	rs12665361	92918908	NA,C	NA,T	NA,0.733135	NA,-0.0175051	NA,0.00966419	NA,1.15436	0.000357784	0.000719381
2	rs117140531	93535819	A,NA	G,NA	0.981113,NA	-0.0188749,NA	0.0145245,NA	0.712725,NA	0.000356769	0.000722629
2	rs2555753	93109691	T,T	A,A	0.520875,0.611111	0.00842005,0.0272424	0.00395775,0.0087686	1.47652,2.72328	0.000356749	0.00069887
2	rs140138719	92750734	NA,A	NA,G	NA,0.955357	NA,-0.0315522	NA,0.0206987	NA,0.894761	0.000356047	0.000717088
2	rs117683676	93432473	A,NA	C,NA	0.984095,NA	0.0287789,NA	0.0158037,NA	1.16365,NA	0.000355907	0.00072044
2	rs1838320	92920297	NA,A	NA,G	NA,0.733135	NA,-0.0174528	NA,0.00966419	NA,1.14917	0.000355177	0.000714158
2	rs783610	93333339	C,C	A,A	0.407555,0.269841	-0.0172044,-0.012973	0.00402367,0.00963031	4.72021,0.749709	0.000354169	0.00070986
2	rs11965470	92791722	T,T	G,G	0.905567,0.962302	-0.00423031,0.0577695	0.00676109,0.0224433	0.274479,1.99773	0.000353576	0.000720092
2	rs9345195	92713806	NA,G	NA,T	NA,0.984127	NA,0.0492526	NA,0.0342017	NA,0.824344	0.000352951	0.000715912
2	rs878519	93158975	T,NA	C,NA	0.941352,NA	0.0099575,NA	0.00841466,NA	0.625857,NA	0.00035214	0.000712818
2	rs10455536	93256202	T,T	G,G	0.678926,0.749008	0.0172221,0.0124481	0.00423473,0.00985893	4.32193,0.684607	0.000351326	0.000703462
2	rs2503644	92798550	T,T	C,C	0.464215,0.329365	0.00156539,-0.0222924	0.00396447,0.00909539	0.159298,1.84626	0.000350252	0.000721037
2	rs75599943	93395752	NA,A	NA,G	NA,0.982143	NA,-0.0493392	NA,0.0322783	NA,0.89834	0.000348698	0.000708147
2	rs2730853	93125582	T,T	G,G	0.763419,0.912698	-0.0169986,0.0221909	0.0046523,0.0151436	3.58774,0.845208	0.000348592	0.000697978
2	rs2452951	92799703	G,G	T,T	0.44831,0.329365	0.00147703,-0.0225428	0.0039756,0.00909539	0.14859,1.87962	0.000348501	0.000717465
2	rs185300521	92792907	NA,T	NA,C	NA,0.987103	NA,-0.0583954	NA,0.0378862	NA,0.909266	0.00034849	0.000707297
2	rs1834729	93223227	T,T	A,A	0.682903,0.764881	0.0188166,0.0105742	0.00424878,0.01008	5.02321,0.531404	0.000345975	0.000695545
2	rs10498983	93477038	NA,A	NA,G	NA,0.972222	NA,0.0380726	NA,0.0260119	NA,0.843798	0.000345224	0.000699122
2	rs67873921	92832331	C,C	G,G	0.926441,0.605159	0.00249295,-0.0224323	0.0075738,0.00874495	0.129573,1.98663	0.000344812	0.000704452
2	rs2220790	92798163	A,A	G,G	0.464215,0.329365	0.00151914,-0.0222452	0.00396447,0.00909539	0.153923,1.83999	0.000344202	0.000708554
2	rs2757026	93109029	T,T	C,C	0.510934,0.611111	0.00790912,0.0270915	0.00395525,0.0087686	1.34163,2.69804	0.000344032	0.000674082
2	rs113293454	92814901	T,NA	C,NA	0.991054,NA	0.0520466,NA	0.0209976,NA	1.87988,NA	0.000343015	0.000695202
2	rs2195060	93223547	C,C	T,T	0.682903,0.764881	0.0188166,0.0104778	0.00424878,0.01008	5.02321,0.524925	0.000342792	0.000689216
2	rs143975153	93132168	NA,A	NA,T	NA,0.945437	NA,-0.0328685	NA,0.0188207	NA,1.0929	0.000342279	0.000681541
2	rs9353921	93259842	A,A	G,G	0.619284,0.743056	0.0172716,0.015002	0.00407187,0.00978302	4.65393,0.902534	0.000341904	0.000683883
2	rs143833800	92951457	NA,T	NA,A	NA,0.975198	NA,-0.0363739	NA,0.0274863	NA,0.73114	0.000341701	0.000693734
2	rs9444992	93159771	T,NA	C,NA	0.941352,NA	0.00981021,NA	0.00841466,NA	0.613187,NA	0.000341609	0.000691507
2	rs79818454	93380963	NA,A	NA,T	NA,0.772817	NA,-0.0209596	NA,0.0102018	NA,1.39873	0.000341541	0.000665812
2	rs74324367	93381124	NA,T	NA,C	NA,0.772817	NA,-0.0209596	NA,0.0102018	NA,1.39873	0.000341541	0.000665812
2	rs1946407	93166729	G,G	A,A	0.868787,0.689484	0.00889411,-0.0223934	0.00585591,0.00923845	0.890064,1.8138	0.000340815	0.000662113
2	rs77953074	93382586	NA,T	NA,C	NA,0.772817	NA,-0.0209109	NA,0.0102018	NA,1.39372	0.000339398	0.00066172
2	rs1427135	93164083	G,G	A,A	0.868787,0.690476	0.00880748,-0.0225141	0.00585591,0.00924659	0.877545,1.82687	0.000338893	0.000658203
2	rs142122294	93071921	G,NA	T,NA	0.972167,NA	0.025897,NA	0.0120196,NA	1.50591,NA	0.00033887	0.000685591
2	rs142946458	93067478	G,NA	A,NA	0.972167,NA	0.025897,NA	0.0120196,NA	1.50591,NA	0.00033887	0.000685591
2	rs7747255	92841275	T,T	G,G	0.671968,0.33631	-0.00215212,-0.0207966	0.00421121,0.00904796	0.215155,1.66687	0.000337313	0.000692224
2	rs62416171	93565863	A,A	G,G	0.951292,0.93254	0.0102356,0.0315135	0.00918509,0.017043	0.576554,1.19078	0.000336925	0.000684275
2	rs2757027	93108691	T,T	A,A	0.510934,0.611111	0.00795591,0.0270446	0.00395525,0.0087686	1.35385,2.69024	0.000336682	0.000659743
2	rs2730854	93125263	T,T	G,G	0.763419,0.910714	-0.0169986,0.0215875	0.0046523,0.0149907	3.58774,0.824341	0.00033663	0.000674098
2	rs62414039	93544196	A,NA	G,NA	0.973161,NA	-0.017915,NA	0.0122339,NA	0.844389,NA	0.000336451	0.000680794
2	rs79543605	93367211	NA,C	NA,T	NA,0.922619	NA,0.0229123	NA,0.0159983	NA,0.817885	0.000336188	0.000676004
2	rs79724341	93469627	NA,A	NA,G	NA,0.972222	NA,0.037428	NA,0.0260119	NA,0.823376	0.000334144	0.000676684
2	rs2818153	93100161	C,C	A,A	0.84493,0.987103	0.00286755,0.0775638	0.00546217,0.0378862	0.222142,1.39115	0.000330973	0.000670641
2	rs3924791	92840374	G,G	A,A	0.671968,0.33631	-0.00219869,-0.0206431	0.00421121,0.00904796	0.220694,1.64747	0.000327944	0.000672927
2	rs10455535	93231065	G,NA	A,NA	0.988072,NA	0.0463049,NA	0.0182119,NA	1.95845,NA	0.000327495	0.000662111
2	rs73754374	93523655	C,C	T,T	0.973161,0.910714	-0.0204057,-0.0342937	0.0122339,0.0149907	1.02081,1.6545	0.000326544	0.000651511
2	rs180884403	92995663	NA,T	NA,G	NA,0.989087	NA,-0.0491316	NA,0.0411453	NA,0.633692	0.000325008	0.000661267
2	rs2555778	93172161	C,C	G,G	0.868787,0.689484	0.00858414,-0.0225951	0.00585591,0.00923845	0.845645,1.83999	0.000323582	0.00062834
2	rs16885700	93058829	NA,T	NA,A	NA,0.792659	NA,-0.0209357	NA,0.0105443	NA,1.32708	0.000321773	0.000635443
2	rs58145329	93526052	C,C	T,T	0.973161,0.910714	-0.0201895,-0.0343383	0.0122339,0.0149907	1.00488,1.6579	0.000321541	0.000641513
2	rs1427145	93170001	A,A	C,C	0.868787,0.689484	0.00862516,-0.0224943	0.00585591,0.00923845	0.851463,1.82687	0.00032151	0.000624472
2	rs9452010	93151127	A,NA	C,NA	0.941352,NA	0.0095052,NA	0.00841466,NA	0.587297,NA	0.000321098	0.000649997
2	rs9362981	93260948	C,C	T,T	0.617296,0.743056	0.0171137,0.0147487	0.00406782,0.00978302	4.58725,0.880544	0.000320781	0.000641692
2	rs118067955	93349185	A,NA	G,NA	0.982107,NA	-0.023933,NA	0.014915,NA	0.964265,NA	0.000320082	0.000647864
2	rs72918692	93044855	T,T	C,C	0.828032,0.948413	0.0296621,0.00310595	0.00523953,0.0193256	7.82304,0.059326	0.000318861	0.00258787
2	rs9452076	93378107	NA,C	NA,T	NA,0.77381	NA,-0.0204348	NA,0.0102176	NA,1.34195	0.000318557	0.000621892
2	rs6930466	93163649	T,NA	C,NA	0.941352,NA	0.00945994,NA	0.00841466,NA	0.583494,NA	0.000318196	0.000644124
2	rs6925696	93157441	A,NA	C,NA	0.941352,NA	0.00945994,NA	0.00841466,NA	0.583494,NA	0.000318196	0.000644124
2	rs9345246	93261185	C,C	T,T	0.617296,0.743056	0.0170652,0.0148004	0.00406782,0.00978302	4.56438,0.885011	0.000315958	0.00063198
2	rs784064	93243383	A,A	G,G	0.678926,0.759921	0.0174076,0.010308	0.00423473,0.0100079	4.40393,0.518537	0.000315899	0.000634312
2	rs2757021	93116785	G,G	C,C	0.763419,0.912698	-0.016915,0.0214364	0.0046523,0.0151436	3.55738,0.80435	0.000315167	0.000631381
2	rs4275037	93156379	A,NA	G,NA	0.941352,NA	0.0094043,NA	0.00841466,NA	0.578834,NA	0.000314676	0.000637001
2	rs2555759	93124908	C,C	T,T	0.465209,0.610119	0.00852187,0.0275178	0.00396391,0.00876455	1.50078,2.77175	0.000314644	0.000616153
2	rs12209108	93235509	C,NA	T,NA	0.988072,NA	0.0458698,NA	0.0182119,NA	1.92887,NA	0.000314533	0.000635923
2	rs12216303	93244557	C,NA	T,NA	0.988072,NA	0.0458698,NA	0.0182119,NA	1.92887,NA	0.000314533	0.000635923
2	rs115283204	93195139	T,NA	A,NA	0.989066,NA	0.0449284,NA	0.0190121,NA	1.74183,NA	0.000313368	0.000633583
2	rs9342318	92924457	NA,A	NA,C	NA,0.730159	NA,-0.0163139	NA,0.00963031	NA,1.04449	0.000311937	0.000627702
2	rs62418545	93164242	A,NA	G,NA	0.941352,NA	0.00935846,NA	0.00841466,NA	0.575006,NA	0.000311816	0.000631213
2	rs16870244	93491366	NA,A	NA,T	NA,0.965278	NA,0.0285976	NA,0.0233493	NA,0.656275	0.000310778	0.000632516
2	rs1841256	93350026	G,NA	A,NA	0.021869,NA	-0.0237955,NA	0.0135184,NA	1.10585,NA	0.000309663	0.000627338
2	rs189687232	93027817	NA,G	NA,C	NA,0.791667	NA,-0.020193	NA,0.0105257	NA,1.2592	0.00030874	0.000610666
2	rs184934582	93027816	NA,T	NA,G	NA,0.791667	NA,-0.020193	NA,0.0105257	NA,1.2592	0.00030874	0.000610666
2	rs77602454	93301694	NA,C	NA,T	NA,0.957341	NA,-0.0350868	NA,0.0211527	NA,1.01247	0.000307858	0.000613116
2	rs1328490	93251839	A,A	G,G	0.678926,0.759921	0.0173148,0.0105049	0.00423473,0.0100079	4.36283,0.531841	0.000307429	0.000617162
2	rs187247446	92637624	NA,C	NA,T	NA,0.997024	NA,-0.110974	NA,0.078473	NA,0.803242	0.000307102	0.000619597
2	rs4235851	93030761	NA,A	NA,G	NA,0.791667	NA,-0.0201446	NA,0.0105257	NA,1.25461	0.000306978	0.00060723
2	rs146304671	92603766	NA,A	NA,T	NA,0.990079	NA,-0.0558582	NA,0.0431319	NA,0.709295	0.000306648	0.000621206
2	rs117301895	93187812	C,NA	T,NA	0.942346,NA	0.0103715,NA	0.00848241,NA	0.65474,NA	0.000306635	0.000620805
2	rs332956	93356847	T,NA	G,NA	0.021869,NA	-0.0237119,NA	0.0135184,NA	1.10005,NA	0.000306489	0.000620907
2	rs4304135	93045480	NA,A	NA,C	NA,0.796627	NA,-0.0206315	NA,0.0106201	NA,1.28354	0.0003063	0.000605448
2	rs12664340	93031399	NA,T	NA,C	NA,0.78869	NA,-0.0200399	NA,0.010471	NA,1.25461	0.000305866	0.000604982
2	rs10498981	93252267	C,C	T,T	0.678926,0.759921	0.017266,0.0106517	0.00423473,0.0100079	4.34128,0.541847	0.000304451	0.000611083
2	rs74784937	92941336	A,NA	G,NA	0.988072,NA	0.0206871,NA	0.0182119,NA	0.591773,NA	0.000303194	0.000614176
2	rs2730873	93219787	C,C	A,A	0.683897,0.764881	0.0185066,0.0105742	0.00425236,0.01008	4.87016,0.531404	0.000303055	0.000609066
2	rs7762559	93263363	A,A	G,G	0.617296,0.743056	0.0169731,0.0148004	0.00406782,0.00978302	4.52109,0.885011	0.000302959	0.000605928
2	rs146811369	92635411	NA,G	NA,C	NA,0.987103	NA,-0.0529697	NA,0.0378862	NA,0.790284	0.000301781	0.000611484
2	rs2555741	93219188	G,G	C,C	0.683897,0.764881	0.0185066,0.0105285	0.00425236,0.01008	4.87016,0.528331	0.000301728	0.000606428
2	rs77860543	93475473	NA,C	NA,T	NA,0.972222	NA,0.0353105	NA,0.0260119	NA,0.757882	0.000301398	0.000610372
2	rs12661708	93519754	C,C	T,T	0.853877,0.964286	0.00888323,0.0419873	0.00559735,0.0230345	0.948835,1.16536	0.000300993	0.000612415
2	rs74297072	93273626	NA,G	NA,A	NA,0.958333	NA,0.0281801	NA,0.0213919	NA,0.726465	0.000300719	0.000606295
2	rs111631648	93385810	G,NA	A,NA	0.979125,NA	0.0337005,NA	0.0138296,NA	1.82926,NA	0.000299682	0.000606288
2	rs117579476	93315365	C,NA	T,NA	0.979125,NA	-0.0215395,NA	0.0138296,NA	0.923167,NA	0.000298358	0.000603703
2	rs74422401	93031808	NA,A	NA,T	NA,0.787698	NA,-0.0198037	NA,0.0104531	NA,1.23541	0.000297721	0.000589163
2	rs4587135	93351164	A,NA	G,NA	0.021869,NA	-0.0234571,NA	0.0135184,NA	1.08246,NA	0.000297079	0.000601843
2	rs113258847	93475286	NA,C	NA,A	NA,0.972222	NA,0.0349875	NA,0.0260119	NA,0.748105	0.000296854	0.000601171
2	rs7766921	93476923	G,G	C,C	0.776342,0.97123	-0.00750719,-0.0461334	0.00474483,0.0255725	0.944592,1.14735	0.000295432	0.000602156
2	rs2730874	93220607	T,T	G,G	0.683897,0.764881	0.018458,0.0105285	0.00425236,0.01008	4.84753,0.528331	0.000294635	0.000592147
2	rs1515785	93474482	A,A	G,G	0.775348,0.97123	-0.00721926,-0.0470824	0.00473736,0.0255725	0.894375,1.18308	0.000294317	0.00060005
2	rs141763434	93438793	A,NA	C,NA	0.978131,NA	0.0212048,NA	0.0135185,NA	0.932758,NA	0.000294314	0.000595731
2	rs2452955	92786498	A,A	G,G	0.464215,0.327381	0.00175045,-0.0214706	0.00396447,0.00910944	0.181229,1.73459	0.000294309	0.000605676
2	rs783618	93340373	C,NA	T,NA	0.021869,NA	-0.0233734,NA	0.0135184,NA	1.07671,NA	0.000294076	0.000595759
2	rs1850017	93475306	C,C	T,T	0.776342,0.97123	-0.00732587,-0.0469109	0.00474483,0.0255725	0.911524,1.17659	0.000293804	0.000598964
2	rs9342313	92824700	T,T	G,G	0.88668,0.914682	4.33174e-05,0.0394522	0.00623739,0.015302	0.00241316,2.00302	0.000293081	0.000592706
2	rs2770125	93348991	A,NA	T,NA	0.021869,NA	-0.0233296,NA	0.0135184,NA	1.0737,NA	0.000292519	0.000592605
2	rs332960	93352428	C,C	G,G	0.062624,0.257937	0.00838139,0.029925	0.00816041,0.00977071	0.516579,2.65891	0.000292068	0.000555245
2	rs4073532	92836208	T,T	C,C	0.682903,0.334325	-0.00186852,-0.0207262	0.00424878,0.00906124	0.180392,1.65413	0.000291844	0.000599051
2	rs12662252	93033389	NA,T	NA,A	NA,0.791667	NA,-0.019697	NA,0.0105257	NA,1.21253	0.000291571	0.000577299
2	rs74297060	93028639	NA,A	NA,C	NA,0.791667	NA,-0.0196895	NA,0.0105257	NA,1.21184	0.00029117	0.000576402
2	rs1913827	93516703	G,G	A,A	0.854871,0.964286	0.00839797,0.0430145	0.00561322,0.0230345	0.87087,1.20868	0.000290152	0.000590401
2	rs74904050	93035616	NA,C	NA,T	NA,0.789683	NA,-0.0195805	NA,0.0104891	NA,1.20804	0.000289771	0.000573788
2	rs2452956	92781133	C,C	G,G	0.464215,0.329365	0.00179673,-0.0213896	0.00396447,0.00909539	0.18682,1.72843	0.000289754	0.000596147
2	rs1493552	92785456	G,G	A,A	0.464215,0.329365	0.00179673,-0.0213896	0.00396447,0.00909539	0.18682,1.72843	0.000289754	0.000596147
2	rs1493551	92785635	T,T	C,C	0.463221,0.329365	0.00184327,-0.0213896	0.00396504,0.00909539	0.192454,1.72843	0.000289745	0.000596129
2	rs2818149	93130169	A,A	G,G	0.763419,0.912698	-0.016869,0.0206498	0.0046523,0.0151436	3.54074,0.762723	0.000288584	0.000578353
2	rs138139460	93518676	T,NA	A,NA	0.960239,NA	0.0160909,NA	0.0101186,NA	0.95163,NA	0.000288291	0.000583296
2	rs77805852	93147341	G,NA	A,NA	0.968191,NA	-0.0268671,NA	0.0112664,NA	1.76721,NA	0.000287698	0.000582636
2	rs12665165	93033363	NA,A	NA,G	NA,0.787698	NA,-0.0195056	NA,0.0104531	NA,1.20732	0.000287649	0.00056952
2	rs10944563	92824041	A,A	T,T	0.88668,0.914682	-4.3313e-05,0.0392984	0.00623739,0.015302	0.00241292,1.99041	0.000286444	0.000579292
2	rs16870360	93576969	NA,C	NA,T	NA,0.948413	NA,0.0230786	NA,0.0193256	NA,0.633764	0.000286027	0.000581362
2	rs10944604	93358717	C,C	G,G	0.062624,0.257937	0.00798348,0.0299742	0.00816041,0.00977071	0.484236,2.66622	0.000285711	0.000543094
2	rs9451882	92742417	NA,C	NA,T	NA,0.916667	NA,0.0193595	NA,0.0154664	NA,0.67639	0.000285658	0.000579258
2	rs78582046	93070722	T,NA	G,NA	0.982107,NA	-0.0365789,NA	0.014915,NA	1.84811,NA	0.000285425	0.000578066
2	rs1427121	93157239	A,A	G,G	0.868787,0.689484	0.00900779,-0.0211386	0.00585591,0.00923845	0.906613,1.65499	0.000285059	0.000555546
2	rs74205703	93021950	NA,A	NA,G	NA,0.78869	NA,-0.0194296	NA,0.010471	NA,1.19711	0.000284985	0.000564266
2	rs2818143	93146770	G,G	A,A	0.870775,0.703373	0.0100278,-0.0193682	0.00589404,0.00935847	1.0512,1.41464	0.000284702	0.000559303
2	rs10755497	93272327	C,C	T,T	0.617296,0.741071	0.016881,0.0144645	0.00406782,0.0097585	4.47802,0.859253	0.000284198	0.000568515
2	rs783619	93340208	T,NA	A,NA	0.021869,NA	-0.0230785,NA	0.0135184,NA	1.05657,NA	0.000283813	0.000574968
2	rs2087936	92815561	T,T	G,G	0.475149,0.305556	0.000506687,-0.0218	0.00395919,0.00927981	0.046643,1.72551	0.000283669	0.000583485
2	rs9353922	93266431	T,T	A,A	0.616302,0.741071	0.0167322,0.0147118	0.00406582,0.0097585	4.41271,0.880544	0.000282678	0.000565242
2	rs9345217	92938335	NA,A	NA,G	NA,0.730159	NA,-0.0154766	NA,0.00963031	NA,0.966424	0.000282487	0.000568723
2	rs4707734	93022518	NA,C	NA,T	NA,0.791667	NA,-0.0193892	NA,0.0105257	NA,1.18399	0.000281453	0.000557447
2	rs1318685	92779952	A,A	G,G	0.464215,0.329365	0.00175045,-0.021289	0.00396447,0.00909539	0.181229,1.71555	0.000281109	0.000578315
2	rs1820537	93177301	G,G	C,C	0.868787,0.685516	0.00844746,-0.0219139	0.00585591,0.00920651	0.826387,1.76194	0.00028096	0.000546325
2	rs2261247	93353188	C,C	T,T	0.062624,0.256944	0.00834049,0.0298596	0.00816041,0.00978302	0.513217,2.64362	0.000280915	0.000534195
2	rs2261248	93353185	C,C	T,T	0.062624,0.256944	0.00834049,0.0298596	0.00816041,0.00978302	0.513217,2.64362	0.000280915	0.000534195
2	rs139436399	92975596	A,NA	T,NA	0.985089,NA	0.0469121,NA	0.0163138,NA	2.39442,NA	0.000280878	0.000572066
2	rs77787516	93073125	NA,A	NA,T	NA,0.756944	NA,-0.0190354	NA,0.00996594	NA,1.25083	0.000280774	0.000554225
2	rs2101726	92815714	A,A	T,T	0.475149,0.305556	0.000506687,-0.021753	0.00395919,0.00927981	0.046643,1.71961	0.000280505	0.000576958
2	rs150780471	93018410	NA,C	NA,T	NA,0.78869	NA,-0.0192794	NA,0.010471	NA,1.18316	0.000280206	0.000554943
2	rs78155269	93123355	NA,T	NA,A	NA,0.892857	NA,-0.0244401	NA,0.0138207	NA,1.11351	0.00027956	0.00055695
2	rs80286755	93017946	NA,G	NA,A	NA,0.78869	NA,-0.019231	NA,0.010471	NA,1.17868	0.000278692	0.000551991
2	rs16885670	93048909	NA,G	NA,A	NA,0.793651	NA,-0.0197106	NA,0.010563	NA,1.20732	0.000278529	0.00055129
2	rs186712612	92844616	NA,G	NA,A	NA,0.990079	NA,-0.0533698	NA,0.0431319	NA,0.665642	0.000278305	0.000562517
2	rs9969095	92750918	T,T	A,A	0.628231,0.789683	-0.00215727,-0.0257856	0.00409113,0.0104891	0.223312,1.85515	0.000278272	0.000566493
2	rs10944610	93458814	A,A	G,G	0.776342,0.97123	-0.00709458,-0.0471293	0.00474483,0.0255725	0.870129,1.18486	0.000277725	0.000566254
2	rs2730848	93181859	G,G	A,A	0.877734,0.97123	0.00945797,0.0433383	0.00603539,0.0255725	0.931463,1.04514	0.000277682	0.000558174
2	rs10944576	92938978	NA,G	NA,A	NA,0.730159	NA,-0.015329	NA,0.00963031	NA,0.952952	0.000277458	0.000558638
2	rs76650794	93428644	NA,G	NA,T	NA,0.780754	NA,-0.0187972	NA,0.0103319	NA,1.16203	0.000277397	0.00054488
2	rs2052791	93157233	G,G	A,A	0.868787,0.689484	0.00893972,-0.0210856	0.00585591,0.00923845	0.896686,1.64845	0.000277131	0.000540173
2	rs2452948	92813960	C,C	G,G	0.475149,0.305556	0.000506687,-0.0217013	0.00395919,0.00927981	0.046643,1.71313	0.000277072	0.000569876
2	rs76551526	93276930	NA,T	NA,A	NA,0.871032	NA,0.0212201	NA,0.012754	NA,1.01705	0.000275478	0.000553324
2	rs4707735	93067884	NA,T	NA,A	NA,0.756944	NA,-0.0188339	NA,0.00996594	NA,1.23077	0.000274239	0.000541548
2	rs143704679	92792838	NA,G	NA,A	NA,0.975198	NA,-0.0324872	NA,0.0274863	NA,0.624831	0.000274096	0.000555498
2	rs118115605	93016187	NA,G	NA,A	NA,0.78869	NA,-0.0190807	NA,0.010471	NA,1.16482	0.000274085	0.000543005
2	rs6909295	93045222	NA,C	NA,T	NA,0.793651	NA,-0.0195599	NA,0.010563	NA,1.19339	0.000273952	0.000542373
2	rs139989534	92813192	NA,C	NA,T	NA,0.988095	NA,0.0485911	NA,0.0394133	NA,0.662286	0.000272981	0.000552255
2	rs1913826	93516854	C,C	T,T	0.854871,0.964286	0.00835073,0.04234	0.00561322,0.0230345	0.86381,1.18015	0.000272649	0.000554754
2	rs2452970	92690033	T,T	C,C	0.957256,0.866071	-0.0262738,0.00750816	0.00977441,0.0125513	2.14341,0.259868	0.00027258	0.000552064
2	rs79520877	93023498	NA,G	NA,C	NA,0.78869	NA,-0.0190274	NA,0.010471	NA,1.15993	0.000272481	0.000539876
2	rs12213860	92750444	G,G	A,A	0.831014,0.766865	-0.0048113,0.0242518	0.00527606,0.0101097	0.441512,1.78392	0.000272253	0.000553444
2	rs12660126	93519430	T,T	C,C	0.853877,0.964286	0.00842133,0.0422451	0.00559735,0.0230345	0.877957,1.17616	0.000270967	0.000551314
2	rs2503648	92774170	G,G	A,A	0.318091,0.333333	-0.00172754,-0.021555	0.00424522,0.00906796	0.16491,1.75816	0.000270446	0.000556071
2	rs2503649	92773670	A,A	G,G	0.318091,0.338294	-0.00163458,-0.0214291	0.00424522,0.0090349	0.154773,1.75201	0.000269988	0.00055443
2	rs12202177	93177233	A,NA	C,NA	0.941352,NA	0.00861321,NA	0.00841466,NA	0.514241,NA	0.000269896	0.000546372
2	rs9452013	93169095	C,NA	T,NA	0.931412,NA	0.00946316,NA	0.00782246,NA	0.645167,NA	0.000269524	0.000545747
2	rs150062818	93506717	T,NA	G,NA	0.960239,NA	-0.0212208,NA	0.0101186,NA	1.44401,NA	0.000269334	0.000545634
2	rs9353896	92913318	NA,T	NA,C	NA,0.905754	NA,-0.0196608	NA,0.0146307	NA,0.747113	0.000268758	0.000546385
2	rs2503646	92790108	G,G	A,A	0.318091,0.281746	-0.00205278,-0.022204	0.00424522,0.00950244	0.201553,1.71093	0.000268435	0.000553287
2	rs146780502	92906900	NA,G	NA,A	NA,0.978175	NA,-0.03799	NA,0.0292559	NA,0.711969	0.000267871	0.000544107
2	rs12665143	93158359	NA,A	NA,G	NA,0.813492	NA,0.0195027	NA,0.0109743	NA,1.12178	0.000267822	0.000536275
2	rs2730842	93154154	T,T	C,C	0.868787,0.689484	0.00898532,-0.020787	0.00585591,0.00923845	0.903331,1.6118	0.000267748	0.000522275
2	rs4706421	93365560	G,NA	A,NA	0.021869,NA	-0.0225853,NA	0.0135184,NA	1.02328,NA	0.000267724	0.000542372
2	rs9351326	93362723	A,NA	C,NA	0.021869,NA	-0.0225719,NA	0.0135184,NA	1.02238,NA	0.000267303	0.000541519
2	rs784066	93244203	C,C	T,T	0.681909,0.758929	0.0171718,0.0104901	0.00424522,0.00999379	4.28124,0.531841	0.000265996	0.000534048
2	rs77147699	93039013	NA,T	NA,A	NA,0.796627	NA,-0.0193676	NA,0.0106201	NA,1.16621	0.000265981	0.000526895
2	rs2555751	93154249	G,G	A,A	0.867793,0.689484	0.00882478,-0.020734	0.0058372,0.00923845	0.884124,1.60534	0.000265933	0.000518797
2	rs1084817	93240014	T,T	A,A	0.681909,0.759921	0.0173088,0.00976156	0.00424522,0.0100079	4.34128,0.482319	0.00026496	0.000532364
2	rs78812886	93215521	NA,C	NA,A	NA,0.947421	NA,-0.0249414	NA,0.0191524	NA,0.714829	0.000264677	0.000538628
2	rs76426032	93011738	NA,A	NA,G	NA,0.791667	NA,-0.0188127	NA,0.0105257	NA,1.13142	0.000264261	0.000523903
2	rs12216384	93277987	T,T	C,C	0.616302,0.740079	0.0168727,0.0136633	0.00406582,0.00974638	4.47802,0.793307	0.000262234	0.00052509
2	rs9353898	92943224	NA,C	NA,T	NA,0.730159	NA,-0.0148103	NA,0.00963031	NA,0.906312	0.000260937	0.000525507
2	rs149878192	93479450	NA,A	NA,C	NA,0.972222	NA,0.0321007	NA,0.0260119	NA,0.663195	0.000260822	0.000528202
2	rs1084818	93240093	A,A	G,G	0.681909,0.759921	0.0172647,0.00981209	0.00424522,0.0100079	4.32193,0.485624	0.000260569	0.000523506
2	rs143263784	92587358	NA,G	NA,T	NA,0.983135	NA,-0.0398519	NA,0.0331973	NA,0.638345	0.000259721	0.000527028
2	rs1092520	93237679	C,C	G,G	0.681909,0.759921	0.0172647,0.00976156	0.00424522,0.0100079	4.32193,0.482319	0.000259382	0.000521149
2	rs2034152	93009085	NA,A	NA,T	NA,0.791667	NA,-0.0186117	NA,0.0105257	NA,1.11336	0.000258688	0.000513028
2	rs141694376	93566780	T,NA	C,NA	0.981113,NA	-0.016051,NA	0.0145245,NA	0.570059,NA	0.000258592	0.000523779
2	rs111611885	93477859	NA,C	NA,T	NA,0.972222	NA,0.0318917	NA,0.0260119	NA,0.657219	0.000258504	0.000523509
2	rs2555760	93131267	G,G	A,A	0.764414,0.911706	-0.0166757,0.0201421	0.00465908,0.0150664	3.46259,0.741695	0.000258415	0.00051791
2	rs7753396	93270271	G,G	T,T	0.617296,0.741071	0.0166435,0.0145108	0.00406782,0.0097585	4.36796,0.863226	0.000257469	0.000514923
2	rs2034153	93009093	NA,A	NA,G	NA,0.791667	NA,-0.0185578	NA,0.0105257	NA,1.10854	0.000257227	0.000510177
2	rs78090046	93411524	NA,A	NA,G	NA,0.779762	NA,-0.0186099	NA,0.0103152	NA,1.14746	0.000257046	0.000504608
2	rs970880	93176159	A,A	G,G	0.877734,0.970238	0.00970985,0.0402243	0.00603539,0.0251555	0.967962,0.959337	0.000256858	0.000516422
2	rs117349394	93043638	NA,A	NA,G	NA,0.796627	NA,-0.0190318	NA,0.0106201	NA,1.13594	0.000256758	0.000508918
2	rs6936745	93548292	T,T	C,C	0.947316,0.931548	0.0106886,0.0265102	0.0088502,0.016928	0.643681,0.930567	0.000256701	0.000520948
2	rs72912775	92909721	A,NA	G,NA	0.940358,NA	0.0191338,NA	0.00834865,NA	1.65927,NA	0.000256603	0.000519413
2	rs13215199	92785477	A,A	C,C	0.698807,0.806548	-0.00539787,-0.0229897	0.00430962,0.0108218	0.676994,1.47317	0.00025608	0.000520804
2	rs190383869	93504706	NA,T	NA,C	NA,0.990079	NA,0.0509194	NA,0.0431319	NA,0.623823	0.000255692	0.000518096
2	rs80099808	93398513	NA,A	NA,C	NA,0.779762	NA,-0.0185449	NA,0.0103152	NA,1.14143	0.00025527	0.000501205
2	rs75386019	92738125	NA,T	NA,C	NA,0.919643	NA,0.0183019	NA,0.0157247	NA,0.611784	0.000254821	0.000517142
2	rs76453189	93574273	G,G	A,A	0.969185,0.954365	0.0197011,0.018338	0.0114407,0.0204832	1.07024,0.431044	0.000253799	0.000514862
2	rs2730843	93153912	T,T	C,C	0.868787,0.689484	0.00885308,-0.0206859	0.00585591,0.00923845	0.884124,1.59948	0.000253698	0.000495004
2	rs2730885	93234956	A,A	C,C	0.681909,0.759921	0.0172158,0.00976156	0.00424522,0.0100079	4.30049,0.482319	0.000253354	0.000509029
2	rs78818265	93006644	NA,C	NA,T	NA,0.792659	NA,-0.0184382	NA,0.0105443	NA,1.095	0.000253336	0.000502641
2	rs79652521	93413241	NA,A	NA,T	NA,0.779762	NA,-0.0184658	NA,0.0103152	NA,1.13414	0.000253141	0.000497126
2	rs148405013	93003970	NA,T	NA,A	NA,0.799603	NA,-0.0184145	NA,0.0106787	NA,1.07246	0.000252515	0.000501476
2	rs12660866	93012323	NA,T	NA,C	NA,0.78869	NA,-0.0183101	NA,0.010471	NA,1.095	0.000252384	0.000500667
2	rs2034155	93009205	NA,T	NA,C	NA,0.78869	NA,-0.0182613	NA,0.010471	NA,1.09065	0.000251112	0.000498185
2	rs7771681	93270250	A,A	G,G	0.617296,0.741071	0.0165999,0.0144645	0.00406782,0.0097585	4.34791,0.859253	0.000251039	0.000502073
2	rs2452944	92819644	A,A	C,C	0.474155,0.305556	0.000414563,-0.0212734	0.00395959,0.00927981	0.0378129,1.65994	0.000250884	0.000515857
2	rs2730846	93150800	T,T	C,C	0.868787,0.689484	0.00871631,-0.020787	0.00585591,0.00923845	0.864458,1.6118	0.000250151	0.00048794
2	rs74435698	92717883	C,NA	T,NA	0.971173,NA	0.0210975,NA	0.0118166,NA	1.12963,NA	0.000249999	0.000506257
2	rs9294533	93276760	G,G	A,A	0.616302,0.739087	0.0167322,0.0137496	0.00406582,0.00973436	4.41271,0.801866	0.000249811	0.000500074
2	rs1410526	93283520	G,G	A,A	0.616302,0.739087	0.0168727,0.0132277	0.00406582,0.00973436	4.47802,0.758983	0.000248885	0.000498565
2	rs77454199	93005267	NA,A	NA,G	NA,0.78869	NA,-0.018144	NA,0.010471	NA,1.08022	0.0002481	0.000492308
2	rs4707756	93397481	NA,G	NA,A	NA,0.776786	NA,-0.0182073	NA,0.0102658	NA,1.11844	0.000248022	0.000487342
2	rs77622036	93008077	NA,T	NA,G	NA,0.791667	NA,-0.0182047	NA,0.0105257	NA,1.07721	0.000248015	0.000492197
2	rs1353115	92819108	T,T	C,C	0.472167,0.305556	0.000645175,-0.0212734	0.00396044,0.00927981	0.0601846,1.65994	0.000247868	0.000509696
2	rs9444930	92743585	NA,A	NA,T	NA,0.917659	NA,0.0174986	NA,0.0155508	NA,0.58422	0.000247822	0.000502428
2	rs116897378	93149919	NA,A	NA,T	NA,0.962302	NA,0.0261713	NA,0.0224433	NA,0.613377	0.000247106	0.000498331
2	rs77253696	93002610	NA,G	NA,T	NA,0.78869	NA,-0.018095	NA,0.010471	NA,1.07587	0.00024686	0.000489888
2	rs76658145	93004404	NA,T	NA,C	NA,0.791667	NA,-0.0181507	NA,0.0105257	NA,1.07246	0.000246659	0.000489551
2	rs76966057	93108456	NA,C	NA,A	NA,0.948413	NA,-0.0292384	NA,0.0193256	NA,0.885069	0.000246598	0.000496136
2	rs112789779	92719058	NA,T	NA,C	NA,0.921627	NA,0.0180443	NA,0.0159053	NA,0.590758	0.000246517	0.000499938
2	rs2555758	93152782	G,G	A,A	0.868787,0.689484	0.00880748,-0.0205847	0.00585591,0.00923845	0.877545,1.5872	0.0002465	0.000481085
2	rs116864718	92720499	T,NA	A,NA	0.971173,NA	0.0209862,NA	0.0118166,NA	1.12071,NA	0.00024641	0.00049899
2	rs13197245	92788159	G,G	C,C	0.699801,0.806548	-0.00531321,-0.0228857	0.00431368,0.0108218	0.661431,1.46282	0.000245628	0.000499539
2	rs784063	93243236	A,A	T,T	0.681909,0.759921	0.0171229,0.00990812	0.00424522,0.0100079	4.25991,0.49193	0.000245618	0.000493395
2	rs2265935	93132666	T,T	C,C	0.763419,0.911706	-0.0166096,0.0198477	0.0046523,0.0150664	3.44766,0.726481	0.000245482	0.000492167
2	rs2795079	93269993	A,A	C,C	0.031809,0.247024	-0.00852826,0.0277411	0.0112664,0.00991158	0.347686,2.29002	0.000245401	0.000467317
2	rs74624029	92717773	NA,A	NA,G	NA,0.922619	NA,0.0181499	NA,0.0159983	NA,0.590758	0.000245241	0.000497429
2	rs1365708	93235886	C,C	G,G	0.681909,0.759921	0.0172647,0.0091152	0.00424522,0.0100079	4.32193,0.440813	0.000245187	0.000492955
2	rs783863	93269448	A,A	G,G	0.031809,0.247024	-0.00848999,0.0277411	0.0112664,0.00991158	0.345719,2.29002	0.00024468	0.000465943
2	rs557463665	93363646	NA,C	NA,G	NA,0.978175	NA,-0.0338561	NA,0.0292559	NA,0.606996	0.000244574	0.000496196
2	rs9452079	93391622	NA,G	NA,T	NA,0.77877	NA,-0.0181089	NA,0.0102986	NA,1.10413	0.000244457	0.000480497
2	rs6454911	93473885	G,G	T,T	0.724652,0.962302	0.00573617,0.0535914	0.00442623,0.0224433	0.709982,1.77091	0.000244399	0.000493535
2	rs570888276	93363647	NA,T	NA,C	NA,0.978175	NA,-0.0338153	NA,0.0292559	NA,0.605995	0.000244213	0.000495462
2	rs149562634	92740584	NA,T	NA,C	NA,0.916667	NA,0.0171951	NA,0.0154664	NA,0.574734	0.000244122	0.00049496
2	rs890559	93231307	T,T	G,G	0.680915,0.760913	0.0171086,0.00932526	0.0042417,0.0100221	4.25991,0.453301	0.000243507	0.000489447
2	rs9345215	92908814	NA,A	NA,G	NA,0.905754	NA,-0.0182272	NA,0.0146307	NA,0.671961	0.000243485	0.000495002
2	rs9445013	93403306	NA,T	NA,C	NA,0.77877	NA,-0.0180599	NA,0.0102986	NA,1.09967	0.000243446	0.000478519
2	rs9444928	92703291	NA,G	NA,C	NA,0.920635	NA,0.0177063	NA,0.0158141	NA,0.580273	0.000242514	0.00049185
2	rs146267602	93222498	T,NA	G,NA	0.967197,NA	0.0217856,NA	0.0111,NA	1.30377,NA	0.00024248	0.000490569
2	rs9452093	93407469	NA,A	NA,G	NA,0.779762	NA,-0.0180491	NA,0.0103152	NA,1.09605	0.000242429	0.0004766
2	rs9345248	93283781	T,T	A,A	0.616302,0.739087	0.0168242,0.0131765	0.00406582,0.00973436	4.45544,0.754827	0.000241942	0.000484665
2	rs7382391	93060896	NA,A	NA,G	NA,0.756944	NA,-0.0176983	NA,0.00996594	NA,1.12061	0.000241863	0.000478727
2	rs2265934	93132651	T,T	C,C	0.763419,0.911706	-0.0165677,0.0198477	0.0046523,0.0150664	3.43276,0.726481	0.000241561	0.000484304
2	rs73518253	93410542	NA,A	NA,G	NA,0.779762	NA,-0.0180003	NA,0.0103152	NA,1.09163	0.000241229	0.0004743
2	rs148025753	92670415	NA,G	NA,A	NA,0.981151	NA,-0.0344168	NA,0.0314332	NA,0.562959	0.000241228	0.000489164
2	rs59122508	93390054	NA,A	NA,G	NA,0.77877	NA,-0.0179571	NA,0.0102986	NA,1.09034	0.000240696	0.000473289
2	rs73516243	93390712	NA,G	NA,A	NA,0.77877	NA,-0.0179571	NA,0.0102986	NA,1.09034	0.000240696	0.000473289
2	rs2674375	93493228	A,A	G,G	0.857853,0.964286	0.00923387,0.0360497	0.00566193,0.0230345	0.987511,0.929682	0.000240009	0.000488125
2	rs147820177	93380447	NA,T	NA,G	NA,0.980159	NA,-0.0348866	NA,0.0306528	NA,0.59334	0.000239576	0.00048587
2	rs4707757	93397608	NA,T	NA,C	NA,0.77877	NA,-0.0179081	NA,0.0102986	NA,1.0859	0.000239505	0.000471006
2	rs9452082	93396467	NA,A	NA,G	NA,0.77877	NA,-0.0179081	NA,0.0102986	NA,1.0859	0.000239505	0.000471006
2	rs144777446	92613796	A,NA	G,NA	0.992048,NA	0.032085,NA	0.0222601,NA	0.825416,NA	0.000239408	0.000484753
2	rs9452096	93416778	NA,A	NA,G	NA,0.77877	NA,-0.0178837	NA,0.0102986	NA,1.0837	0.000238916	0.000469877
2	rs967279	93409611	NA,C	NA,T	NA,0.777778	NA,-0.0178405	NA,0.0102821	NA,1.08238	0.000238588	0.00046922
2	rs144821724	93512796	G,NA	C,NA	0.983101,NA	-0.0217722,NA	0.0153396,NA	0.807436,NA	0.000238558	0.00048288
2	rs10944620	93573416	T,T	C,C	0.502982,0.111111	-0.0074933,-0.0139876	0.00395437,0.0136019	1.23582,0.517435	0.000238515	0.000483993
2	rs59717399	93392903	NA,A	NA,G	NA,0.779762	NA,-0.0178879	NA,0.0103152	NA,1.08148	0.000238505	0.000469079
2	rs117015660	93043637	NA,A	NA,G	NA,0.796627	NA,-0.0182959	NA,0.0106201	NA,1.07093	0.000238426	0.000473181
2	rs77371648	93482547	NA,G	NA,A	NA,0.972222	NA,0.029927	NA,0.0260119	NA,0.602177	0.000238402	0.000482798
2	rs9452085	93401213	NA,G	NA,A	NA,0.777778	NA,-0.0178306	NA,0.0102821	NA,1.08148	0.00023835	0.000468763
2	rs9452086	93401360	NA,A	NA,G	NA,0.77877	NA,-0.0178591	NA,0.0102986	NA,1.08148	0.000238325	0.000468745
2	rs9342331	93362172	A,A	T,T	0.062624,0.256944	0.00789318,0.0291957	0.00816041,0.00978302	0.477011,2.54636	0.000238046	0.000453468
2	rs9345291	93576077	T,T	C,C	0.502982,0.111111	-0.00744806,-0.0142292	0.00395437,0.0136019	1.22452,0.529433	0.0002375	0.000481947
2	rs1459812	93402064	NA,G	NA,T	NA,0.777778	NA,-0.0177768	NA,0.0102821	NA,1.07662	0.000237064	0.000466299
2	rs9452087	93401953	NA,A	NA,G	NA,0.77877	NA,-0.0178053	NA,0.0102986	NA,1.07662	0.00023704	0.000466281
2	rs73754351	93415687	NA,C	NA,A	NA,0.77877	NA,-0.0177819	NA,0.0102986	NA,1.07452	0.000236689	0.00046557
2	rs16870182	93414219	NA,A	NA,C	NA,0.779762	NA,-0.0178106	NA,0.0103152	NA,1.07452	0.000236663	0.000465549
2	rs2730851	93134196	T,T	C,C	0.236581,0.088294	0.0165642,-0.019568	0.0046523,0.0150664	3.4315,0.712159	0.000235361	0.000471848
2	rs192411391	93094214	NA,G	NA,A	NA,0.984127	NA,-0.0407131	NA,0.0342017	NA,0.630975	0.000235334	0.000477559
2	rs9445034	93577492	A,A	G,G	0.501988,0.111111	-0.00740274,-0.0141309	0.00395433,0.0136019	1.21326,0.524537	0.000235118	0.000477111
2	rs12199022	93529683	A,NA	G,NA	0.920477,NA	0.0154612,NA	0.0073078,NA	1.46382,NA	0.000235094	0.000475768
2	rs9452084	93400726	NA,C	NA,G	NA,0.777778	NA,-0.017679	NA,0.0102821	NA,1.06782	0.000234759	0.000461881
2	rs116726533	93399676	NA,G	NA,C	NA,0.77877	NA,-0.0177073	NA,0.0102986	NA,1.06782	0.000234735	0.000461863
2	rs2176145	93490769	A,A	T,T	0.857853,0.964286	0.0090966,0.0363101	0.00566193,0.0230345	0.966029,0.939494	0.000234458	0.000476841
2	rs2138342	93490980	A,A	C,C	0.857853,0.964286	0.0090966,0.0363101	0.00566193,0.0230345	0.966029,0.939494	0.000234458	0.000476841
2	rs12528285	92775210	C,C	T,T	0.905567,0.96131	-0.00441712,0.0527862	0.00676109,0.0221651	0.289415,1.76341	0.00023444	0.000477285
2	rs9452094	93415850	NA,A	NA,G	NA,0.779762	NA,-0.0177134	NA,0.0103152	NA,1.06581	0.000234388	0.000461189
2	rs1515783	93572569	A,A	G,G	0.502982,0.111111	-0.0074933,-0.0137448	0.00395437,0.0136019	1.23582,0.50549	0.000234306	0.00047544
2	rs1515784	93572579	A,A	G,G	0.502982,0.111111	-0.0074933,-0.0137448	0.00395437,0.0136019	1.23582,0.50549	0.000234306	0.00047544
2	rs10455544	93572356	G,G	A,A	0.502982,0.111111	-0.0074933,-0.0136981	0.00395437,0.0136019	1.23582,0.503205	0.000233513	0.000473829
2	rs9445012	93400755	NA,C	NA,T	NA,0.777778	NA,-0.0176252	NA,0.0102821	NA,1.06299	0.000233509	0.000459485
2	rs77904222	93136555	A,NA	T,NA	0.971173,NA	-0.0288714,NA	0.0118166,NA	1.83702,NA	0.00023273	0.000471327
2	rs6915378	93055409	A,A	C,C	0.387674,0.522817	0.0155033,0.0248313	0.00405803,0.00855827	3.87538,2.4301	0.00023244	0.000471157
2	rs7752452	93055147	A,A	G,G	0.387674,0.522817	0.0155033,0.0248313	0.00405803,0.00855827	3.87538,2.4301	0.00023244	0.000471157
2	rs34307280	93028758	NA,C	NA,T	NA,0.948413	NA,0.0192496	NA,0.0193256	NA,0.495913	0.000232396	0.000468618
2	rs10944621	93573614	C,C	T,T	0.502982,0.111111	-0.00744806,-0.0138895	0.00395437,0.0136019	1.22452,0.512599	0.000231581	0.000469919
2	rs4707761	93574953	T,T	C,C	0.502982,0.111111	-0.00740281,-0.0141824	0.00395437,0.0136019	1.21326,0.527099	0.000231483	0.000469733
2	rs10944561	92755341	A,A	G,G	0.866799,0.768849	-0.00160059,0.0240869	0.00581871,0.0101399	0.106095,1.75628	0.000231461	0.000470414
2	rs2674380	93489917	T,T	G,G	0.857853,0.964286	0.0090966,0.0360996	0.00566193,0.0230345	0.966029,0.931557	0.000231388	0.000470588
2	rs9452088	93403711	NA,A	NA,G	NA,0.777778	NA,-0.0175273	NA,0.0102821	NA,1.05423	0.000231267	0.00045519
2	rs783849	93277553	T,T	C,C	0.031809,0.244048	-0.00848999,0.0275461	0.0112664,0.00995218	0.345719,2.2485	0.000230952	0.000440206
2	rs997595	93426805	NA,C	NA,T	NA,0.776786	NA,-0.0174696	NA,0.0102658	NA,1.05156	0.000230808	0.000454307
2	rs1427123	93232001	G,G	A,A	0.681909,0.760913	0.0171229,0.00922921	0.00424522,0.0100221	4.25991,0.4472	0.000230649	0.000463667
2	rs73518301	93426420	NA,G	NA,A	NA,0.776786	NA,-0.0174583	NA,0.0102658	NA,1.05055	0.000230551	0.000453815
2	rs9345261	93362495	T,T	C,C	0.062624,0.256944	0.00789318,0.0290453	0.00816041,0.00978302	0.477011,2.52459	0.000230407	0.000439095
2	rs79588982	93425155	NA,C	NA,T	NA,0.969246	NA,-0.0330614	NA,0.0247591	NA,0.740476	0.000229926	0.000460421
2	rs55683174	93322141	C,NA	T,NA	0.982107,NA	0.0305651,NA	0.014915,NA	1.39325,NA	0.000229431	0.000463939
2	rs9445017	93420985	NA,T	NA,C	NA,0.77877	NA,-0.0174494	NA,0.0102986	NA,1.0448	0.000229057	0.000450946
2	rs9451880	92723423	NA,A	NA,C	NA,0.920635	NA,0.0166521	NA,0.0158141	NA,0.534104	0.000228997	0.000464203
2	rs1515790	93577417	A,A	T,T	0.501988,0.111111	-0.00744798,-0.0141309	0.00395433,0.0136019	1.22452,0.524537	0.000228779	0.000464242
2	rs117505703	93431230	NA,T	NA,C	NA,0.944444	NA,-0.0247152	NA,0.0186617	NA,0.731947	0.000228715	0.000458153
2	rs9351335	93571654	A,A	G,G	0.502982,0.111111	-0.0074933,-0.0134084	0.00395437,0.0136019	1.23582,0.489124	0.000228709	0.000464067
2	rs6905761	93359904	A,A	G,G	0.062624,0.258929	0.00793833,0.0288705	0.00816041,0.0097585	0.480618,2.50984	0.00022835	0.000435309
2	rs111507974	93299924	C,NA	G,NA	0.975149,NA	0.0257884,NA	0.0127009,NA	1.37355,NA	0.000228116	0.000461468
2	rs9452092	93405817	NA,C	NA,T	NA,0.777778	NA,-0.0173756	NA,0.0102821	NA,1.04073	0.000227873	0.000448685
2	rs183594655	93462183	NA,T	NA,G	NA,0.998016	NA,-0.107891	NA,0.0960615	NA,0.582734	0.000227803	0.000460834
2	rs138076660	93434546	NA,A	NA,T	NA,0.944444	NA,-0.0246152	NA,0.0186617	NA,0.727785	0.000227497	0.000455738
2	rs73754262	92749512	A,NA	C,NA	0.956262,NA	0.00710322,NA	0.00966771,NA	0.334888,NA	0.000227017	0.000460269
2	rs2674374	93493452	T,T	A,A	0.857853,0.964286	0.0090966,0.0357895	0.00566193,0.0230345	0.966029,0.919922	0.00022697	0.000461592
2	rs73518298	93424428	NA,A	NA,T	NA,0.77877	NA,-0.017348	NA,0.0102986	NA,1.03582	0.000226823	0.000446664
2	rs9452089	93405648	NA,G	NA,A	NA,0.777778	NA,-0.0173218	NA,0.0102821	NA,1.03595	0.000226691	0.000446421
2	rs9452090	93405804	NA,T	NA,C	NA,0.777778	NA,-0.0173218	NA,0.0102821	NA,1.03595	0.000226691	0.000446421
2	rs9359998	93571508	C,C	A,A	0.502982,0.111111	-0.0074933,-0.0132634	0.00395437,0.0136019	1.23582,0.482139	0.000226379	0.000459332
2	rs2555761	93135486	C,C	A,A	0.236581,0.087302	0.0164784,-0.0195737	0.0046523,0.0151435	3.40106,0.70737	0.000226287	0.000453739
2	rs72928795	93498331	T,NA	C,NA	0.949304,NA	0.0163985,NA	0.00901262,NA	1.1622,NA	0.000226249	0.000457812
2	rs2812105	93514240	A,A	T,T	0.854871,0.964286	0.00828229,0.0399636	0.00561322,0.0230345	0.853626,1.08223	0.000226112	0.000459971
2	rs143873356	93433569	NA,G	NA,C	NA,0.944444	NA,-0.0244676	NA,0.0186617	NA,0.721657	0.000225721	0.000452218
2	rs76041208	93438564	NA,C	NA,A	NA,0.943452	NA,-0.0240788	NA,0.018507	NA,0.713911	0.000225486	0.000451971
2	rs4707715	92751129	C,C	T,T	0.77833,0.59623	-0.00306538,0.0208681	0.00475997,0.00871223	0.284347,1.77967	0.000225455	0.000459185
2	rs2674376	93493224	C,C	T,T	0.857853,0.964286	0.00904928,0.0358947	0.00566193,0.0230345	0.958673,0.923861	0.00022538	0.00045836
2	rs13194517	92777618	G,G	A,A	0.699801,0.806548	-0.00522345,-0.0224198	0.00431368,0.0108218	0.646021,1.4169	0.0002251	0.000457756
2	rs76077573	93435119	NA,T	NA,C	NA,0.944444	NA,-0.0244151	NA,0.0186617	NA,0.719488	0.000225098	0.000450981
2	rs3943616	92931627	G,NA	T,NA	0.017893,NA	0.0310312,NA	0.0149148,NA	1.42627,NA	0.000225092	0.000455979
2	rs16870197	93419915	NA,C	NA,T	NA,0.777778	NA,-0.0172061	NA,0.0102821	NA,1.02573	0.00022464	0.000442508
2	rs62414037	93537784	G,G	T,T	0.973161,0.959325	-0.0235256,-0.00462625	0.0122339,0.0216401	1.26375,0.0805468	0.000224232	0.000453634
2	rs9294550	93573896	C,C	T,T	0.502982,0.111111	-0.00735756,-0.0140343	0.00395437,0.0136019	1.20205,0.519745	0.000223954	0.000454448
2	rs2555781	93169983	G,G	A,A	0.877734,0.969246	0.00998346,0.0337215	0.00603539,0.0247591	1.00835,0.761443	0.000223476	0.000450137
2	rs9351334	93571314	C,C	T,T	0.502982,0.111111	-0.0074933,-0.0130769	0.00395437,0.0136019	1.23582,0.473209	0.00022345	0.000453381
2	rs138008717	93442826	NA,T	NA,C	NA,0.944444	NA,-0.0242449	NA,0.0186617	NA,0.712461	0.000223095	0.00044701
2	rs144118891	93031094	C,NA	G,NA	0.988072,NA	0.0186812,NA	0.0182119,NA	0.515701,NA	0.000222908	0.000451329
2	rs2325462	93427212	NA,T	NA,C	NA,0.776786	NA,-0.0171087	NA,0.0102658	NA,1.01954	0.000222904	0.000439161
2	rs2452964	92771183	C,C	T,T	0.40159,0.329365	0.0006959,-0.0208725	0.00403319,0.00909539	0.0639839,1.6627	0.000222833	0.000458286
2	rs9294528	92930861	A,NA	C,NA	0.017893,NA	0.0309102,NA	0.0149148,NA	1.41767,NA	0.00022243	0.000450586
2	rs140189099	93439953	NA,A	NA,G	NA,0.944444	NA,-0.0241797	NA,0.0186617	NA,0.709779	0.000222337	0.000445508
2	rs7766895	93355772	G,G	T,T	0.610338,0.738095	0.0164045,0.0128124	0.00405425,0.00972244	4.28363,0.726846	0.000221988	0.000444728
2	rs147919770	93441585	NA,A	NA,C	NA,0.944444	NA,-0.0241442	NA,0.0186617	NA,0.70832	0.000221927	0.000444695
2	rs2674365	93498951	C,C	G,G	0.857853,0.964286	0.00900196,0.0358449	0.00566193,0.0230345	0.951345,0.921994	0.000221676	0.000450823
2	rs59495860	92688033	NA,A	NA,G	NA,0.920635	NA,0.0162899	NA,0.0158141	NA,0.518601	0.000221533	0.000449246
2	rs2674377	93492604	G,G	A,A	0.857853,0.964286	0.00895464,0.0360497	0.00566193,0.0230345	0.944043,0.929682	0.000221527	0.000450525
2	rs184736140	93441618	NA,G	NA,T	NA,0.944444	NA,-0.0240962	NA,0.0186617	NA,0.706352	0.000221375	0.0004436
2	rs9445014	93404017	NA,T	NA,A	NA,0.77877	NA,-0.0170945	NA,0.0102986	NA,1.01352	0.000221241	0.000436001
2	rs189759288	93086237	A,NA	G,NA	0.989066,NA	0.0185586,NA	0.0190121,NA	0.482815,NA	0.000221185	0.000447935
2	rs143348695	93133036	NA,T	NA,C	NA,0.991071	NA,0.0547969	NA,0.0454422	NA,0.642309	0.000221012	0.000446494
2	rs1459811	93360780	T,T	C,C	0.062624,0.258929	0.00793833,0.0287145	0.00816041,0.0097585	0.480618,2.48737	0.0002208	0.000421095
2	rs2503650	92770801	G,G	A,A	0.40159,0.329365	0.0006959,-0.0208249	0.00403319,0.00909539	0.0639839,1.65671	0.000220373	0.000453211
2	rs1590772	93287566	C,C	A,A	0.610338,0.739087	0.016308,0.0131304	0.00405425,0.00973436	4.2396,0.751096	0.000220221	0.000440977
2	rs78702246	92856466	G,G	A,A	0.949304,0.827381	0.0125706,0.0191144	0.00901262,0.0113111	0.787589,1.04071	0.000220216	0.000446655
2	rs1353117	92773056	T,T	C,C	0.45825,0.330357	0.0017984,-0.0200655	0.00396816,0.00908845	0.18682,1.5645	0.000219873	0.000452045
2	rs145302562	93437031	NA,A	NA,G	NA,0.944444	NA,-0.023931	NA,0.0186617	NA,0.699588	0.000219494	0.000439871
2	rs2496111	93495705	C,C	T,T	0.857853,0.964286	0.00900196,0.0356345	0.00566193,0.0230345	0.951345,0.914132	0.000218813	0.000444992
2	rs2812107	93511275	C,C	A,A	0.854871,0.964286	0.00844521,0.0388557	0.00561322,0.0230345	0.877957,1.03795	0.00021874	0.000444939
2	rs997596	93426764	NA,C	NA,T	NA,0.776786	NA,-0.0168786	NA,0.0102658	NA,0.999378	0.000218139	0.000430029
2	rs1067025	93334302	C,NA	T,NA	0.021869,NA	-0.0207451,NA	0.0135184,NA	0.903484,NA	0.000217827	0.000441278
2	rs117785047	92815192	NA,A	NA,G	NA,0.964286	NA,-0.0245993	NA,0.0230345	NA,0.544315	0.000217825	0.000442793
2	rs2812120	93496853	C,C	A,A	0.857853,0.964286	0.00900196,0.0355349	0.00566193,0.0230345	0.951345,0.91042	0.000217476	0.00044227
2	rs187216965	92781119	NA,A	NA,G	NA,0.988095	NA,0.0415237	NA,0.0394133	NA,0.534481	0.00021731	0.000439377
2	rs2674371	93496998	C,C	T,T	0.857853,0.964286	0.00895464,0.0357397	0.00566193,0.0230345	0.944043,0.918059	0.000217304	0.000441925
2	rs6918777	93369655	T,T	G,G	0.55169,0.30754	-0.0139375,-0.00563692	0.0039756,0.00926307	3.3417,0.265335	0.000217266	0.000437955
2	rs2674368	93498467	T,T	C,C	0.857853,0.964286	0.00891206,0.0358947	0.00566193,0.0230345	0.937494,0.923861	0.000216781	0.000440866
2	rs2674372	93496360	G,G	A,A	0.857853,0.964286	0.00895464,0.0356899	0.00566193,0.0230345	0.944043,0.916198	0.000216636	0.000440566
2	rs2812121	93496196	C,C	A,A	0.857853,0.964286	0.00895464,0.0356899	0.00566193,0.0230345	0.944043,0.916198	0.000216636	0.000440566
2	rs2452981	92767099	C,C	T,T	0.40159,0.330357	0.000881649,-0.0207748	0.00403319,0.00908845	0.082514,1.65242	0.00021656	0.000445339
2	rs2503653	92767377	C,C	A,A	0.40159,0.330357	0.000881649,-0.0207748	0.00403319,0.00908845	0.082514,1.65242	0.00021656	0.000445339
2	rs2452982	92767828	A,A	T,T	0.40159,0.330357	0.000835205,-0.0207748	0.00403319,0.00908845	0.0778223,1.65242	0.000216195	0.000444587
2	rs2452983	92768032	A,A	C,C	0.40159,0.330357	0.000835205,-0.0207748	0.00403319,0.00908845	0.0778223,1.65242	0.000216195	0.000444587
2	rs73754478	93163760	NA,T	NA,C	NA,0.956349	NA,-0.0242723	NA,0.0209218	NA,0.609084	0.000216159	0.000435434
2	rs2674370	93497240	T,T	C,C	0.857853,0.964286	0.00891206,0.0358449	0.00566193,0.0230345	0.937494,0.921994	0.000216112	0.000439503
2	rs1590771	93287540	G,G	C,C	0.610338,0.739087	0.0162645,0.0131304	0.00405425,0.00973436	4.21986,0.751096	0.000216068	0.00043265
2	rs2199221	93361011	A,A	T,T	0.062624,0.258929	0.00793833,0.0286123	0.00816041,0.0097585	0.480618,2.47271	0.000216019	0.00041209
2	rs2812122	93496075	G,G	A,A	0.857853,0.964286	0.00895464,0.0356345	0.00566193,0.0230345	0.944043,0.914132	0.000215898	0.000439063
2	rs2674384	93512266	T,T	C,C	0.854871,0.964286	0.00835073,0.0390123	0.00561322,0.0230345	0.86381,1.04415	0.000215663	0.000438683
2	rs117133696	93451474	NA,G	NA,C	NA,0.944444	NA,-0.0235816	NA,0.0186617	NA,0.685374	0.00021562	0.00043219
2	rs140394153	92826589	G,NA	A,NA	0.992048,NA	0.024533,NA	0.0222601,NA	0.56797,NA	0.000215326	0.000436017
2	rs6454902	93286249	A,A	C,C	0.612326,0.739087	0.0162314,0.0131765	0.00405803,0.00973436	4.19799,0.754827	0.000215298	0.000430992
2	rs2503654	92766359	T,T	C,C	0.418489,0.330357	0.00133791,-0.020425	0.00400792,0.00908845	0.131639,1.60877	0.000215197	0.000442497
2	rs2452959	92776521	G,G	T,T	0.318091,0.281746	-0.00182049,-0.0212713	0.00424522,0.00950244	0.175194,1.5988	0.000215121	0.000443094
2	rs117515250	92751415	NA,C	NA,T	NA,0.984127	NA,0.0342028	NA,0.0342017	NA,0.498537	0.000214929	0.000436959
2	rs144475025	92873844	C,NA	T,NA	0.991054,NA	0.0247412,NA	0.0209976,NA	0.62218,NA	0.000214443	0.000434204
2	rs2812106	93511938	T,T	G,G	0.854871,0.964286	0.00835073,0.0389246	0.00561322,0.0230345	0.86381,1.04068	0.000214391	0.000436092
2	rs2503647	92786021	T,T	C,C	0.318091,0.281746	-0.00195988,-0.0212194	0.00424522,0.00950244	0.190898,1.59268	0.000213955	0.000440665
2	rs117403200	92631590	NA,A	NA,G	NA,0.983135	NA,0.032337	NA,0.0331973	NA,0.481469	0.000213628	0.000432427
2	rs76668755	93450242	NA,G	NA,A	NA,0.944444	NA,-0.0233632	NA,0.0186617	NA,0.676553	0.000213269	0.000427528
2	rs117914787	93448442	NA,T	NA,A	NA,0.944444	NA,-0.0233149	NA,0.0186617	NA,0.67461	0.000212756	0.000426511
2	rs141676153	93453896	NA,G	NA,T	NA,0.944444	NA,-0.0232765	NA,0.0186617	NA,0.673068	0.000212351	0.000425708
2	rs113301255	92842090	G,NA	A,NA	0.937376,NA	0.0175908,NA	0.0081604,NA	1.50707,NA	0.000212247	0.000429903
2	rs10498982	93348842	A,A	G,G	0.611332,0.739087	0.0161755,0.0130435	0.00405613,0.00973436	4.17618,0.744094	0.000212119	0.000424709
2	rs117633983	93278118	T,NA	C,NA	0.970179,NA	-0.0259085,NA	0.0116239,NA	1.58803,NA	0.000212002	0.00043002
2	rs2503655	92765796	G,G	A,A	0.40159,0.330357	0.000928099,-0.0206742	0.00403319,0.00908845	0.0872455,1.6398	0.000211966	0.000435865
2	rs1493569	92765367	G,G	T,T	0.40159,0.330357	0.000928099,-0.0206742	0.00403319,0.00908845	0.0872455,1.6398	0.000211966	0.000435865
2	rs117148991	93468946	NA,C	NA,T	NA,0.944444	NA,-0.0231601	NA,0.0186617	NA,0.668397	0.00021113	0.000423287
2	rs117679273	93479825	NA,T	NA,C	NA,0.944444	NA,-0.0230731	NA,0.0186617	NA,0.664914	0.000210227	0.000421496
2	rs56944980	93453259	NA,T	NA,A	NA,0.944444	NA,-0.0230731	NA,0.0186617	NA,0.664914	0.000210227	0.000421496
2	rs2674391	93509044	A,A	G,G	0.854871,0.964286	0.00853498,0.0378932	0.00561322,0.0230345	0.891496,1.00019	0.000210124	0.000427383
2	rs75342170	92662574	NA,C	NA,G	NA,0.958333	NA,0.0194191	NA,0.0213919	NA,0.438903	0.00020982	0.000426265
2	rs6930177	93364001	A,A	G,G	0.062624,0.257937	0.00776227,0.0286015	0.00816041,0.00977071	0.466613,2.46603	0.000209682	0.000400051
2	rs139424213	93171433	A,NA	G,NA	0.971173,NA	0.0237406,NA	0.0118166,NA	1.35137,NA	0.000209652	0.000424213
2	rs117481302	93449147	NA,A	NA,G	NA,0.944444	NA,-0.0230105	NA,0.0186617	NA,0.662417	0.000209583	0.00042022
2	rs117846112	93481416	NA,C	NA,T	NA,0.944444	NA,-0.0229713	NA,0.0186617	NA,0.660851	0.000209181	0.000419423
2	rs2492338	93513323	C,C	G,G	0.854871,0.964286	0.00823544,0.0389748	0.00561322,0.0230345	0.846688,1.04267	0.000208804	0.000424725
2	rs332954	93304048	C,C	T,T	0.420477,0.507937	-0.0167682,0.0111489	0.00400528,0.00855043	4.54779,0.716096	0.000208738	0.000418263
2	rs2812111	93509584	A,A	C,C	0.854871,0.964286	0.00848773,0.0379434	0.00561322,0.0230345	0.884358,1.00214	0.000208191	0.000423452
2	rs2812112	93509396	A,A	C,C	0.854871,0.964286	0.00848773,0.0379434	0.00561322,0.0230345	0.884358,1.00214	0.000208191	0.000423452
2	rs1084761	93290547	C,C	T,T	0.031809,0.244048	-0.00830417,0.0270862	0.0112664,0.00995218	0.336227,2.18735	0.000208143	0.000397252
2	rs146446108	93189074	A,NA	T,NA	0.971173,NA	-0.0252208,NA	0.0118166,NA	1.48395,NA	0.00020814	0.000422089
2	rs2674369	93497958	C,C	T,T	0.856859,0.964286	0.00888621,0.0356345	0.00564551,0.0230345	0.937494,0.914132	0.000208114	0.000423221
2	rs117622705	93456196	NA,T	NA,A	NA,0.945437	NA,-0.0231272	NA,0.0188207	NA,0.659279	0.000207501	0.00041602
2	rs6899823	93475194	NA,C	NA,T	NA,0.943452	NA,-0.0224639	NA,0.018507	NA,0.648162	0.000207416	0.000416002
2	rs77395073	92896504	NA,C	NA,A	NA,0.907738	NA,0.0186961	NA,0.0147711	NA,0.686952	0.000207281	0.000418158
2	rs6929027	93434580	NA,G	NA,A	NA,0.944444	NA,-0.022777	NA,0.0186617	NA,0.653126	0.000207215	0.000415525
2	rs2674390	93509281	C,C	G,G	0.854871,0.964286	0.00869471,0.0370085	0.00561322,0.0230345	0.915821,0.966051	0.000207106	0.000421219
2	rs76478128	93473929	NA,T	NA,C	NA,0.944444	NA,-0.0227495	NA,0.0186617	NA,0.652034	0.00020694	0.000414979
2	rs78657923	93473677	NA,G	NA,T	NA,0.944444	NA,-0.0227495	NA,0.0186617	NA,0.652034	0.00020694	0.000414979
2	rs117930382	93479629	NA,A	NA,C	NA,0.944444	NA,-0.0227276	NA,0.0186617	NA,0.651168	0.000206722	0.000414547
2	rs2452978	92764708	A,A	G,G	0.418489,0.330357	0.00138412,-0.0202237	0.00400792,0.00908845	0.136776,1.5839	0.000206585	0.000424728
2	rs77626789	93460808	NA,C	NA,T	NA,0.944444	NA,-0.0226873	NA,0.0186617	NA,0.649572	0.000206321	0.000413752
2	rs6933544	93477812	NA,A	NA,G	NA,0.944444	NA,-0.0226873	NA,0.0186617	NA,0.649572	0.000206321	0.000413752
2	rs114359389	93479532	NA,C	NA,T	NA,0.944444	NA,-0.022679	NA,0.0186617	NA,0.649243	0.000206238	0.000413588
2	rs111325056	92636657	G,NA	A,NA	0.987078,NA	0.0321558,NA	0.0175062,NA	1.17891,NA	0.000206151	0.000419011
2	rs1969966	93349521	T,T	C,C	0.610338,0.739087	0.016168,0.013095	0.00405425,0.00973436	4.17618,0.748243	0.000206133	0.000412787
2	rs6920774	93475639	NA,T	NA,C	NA,0.944444	NA,-0.0226517	NA,0.0186617	NA,0.648162	0.000205968	0.000413051
2	rs142079971	93511373	NA,C	NA,G	NA,0.964286	NA,0.0235747	NA,0.0230345	NA,0.514144	0.000205523	0.000414956
2	rs118189939	93468446	NA,A	NA,T	NA,0.944444	NA,-0.0225979	NA,0.0186617	NA,0.646036	0.000205437	0.000412
2	rs621104	93099603	T,T	A,A	0.384692,0.5625	0.0154357,0.0248599	0.00406384,0.00861694	3.83659,2.40738	0.00020533	0.000413428
2	rs6926880	93351530	G,G	A,A	0.610338,0.737103	0.0162163,0.012899	0.00405425,0.0097106	4.19799,0.735025	0.000204818	0.000410206
2	rs2503651	92770466	T,T	G,G	0.40159,0.326389	0.00074233,-0.0206249	0.00403319,0.00911656	0.0685574,1.6257	0.00020461	0.000420362
2	rs78458696	93272037	A,NA	G,NA	0.970179,NA	-0.025614,NA	0.0116239,NA	1.5598,NA	0.000204522	0.000414836
2	rs142442671	93474116	NA,G	NA,A	NA,0.944444	NA,-0.0224951	NA,0.0186617	NA,0.641985	0.000204432	0.000410007
2	rs1995145	92641939	C,C	T,T	0.650099,0.911706	0.00129152,-0.0349052	0.0041455,0.0150664	0.121832,1.68788	0.000204315	0.000413408
2	rs2812119	93499606	A,A	G,G	0.857853,0.964286	0.00868031,0.0359753	0.00566193,0.0230345	0.902219,0.926887	0.000204282	0.000415441
2	rs140227547	93474137	NA,G	NA,C	NA,0.944444	NA,-0.0224462	NA,0.0186617	NA,0.64006	0.000203957	0.000409066
2	rs2674373	93494355	G,G	A,A	0.857853,0.964286	0.00877016,0.0355349	0.00566193,0.0230345	0.915821,0.91042	0.00020378	0.000414408
2	rs79199659	93467798	NA,A	NA,G	NA,0.956349	NA,-0.0235646	NA,0.0209218	NA,0.584975	0.00020367	0.000409397
2	rs75549233	93464817	NA,G	NA,A	NA,0.944444	NA,-0.0223924	NA,0.0186617	NA,0.637944	0.000203438	0.000408036
2	rs75111965	93457744	NA,A	NA,G	NA,0.944444	NA,-0.0223849	NA,0.0186617	NA,0.63765	0.000203365	0.000407892
2	rs1576216	93288748	T,T	C,C	0.610338,0.739087	0.016168,0.0129766	0.00405425,0.00973436	4.17618,0.73872	0.0002033	0.000407128
2	rs78839270	93025316	NA,A	NA,G	NA,0.813492	NA,-0.0162125	NA,0.0109743	NA,0.855137	0.000202894	0.000404949
2	rs114470756	93433324	NA,A	NA,G	NA,0.944444	NA,-0.0222853	NA,0.0186617	NA,0.633747	0.000202413	0.000406004
2	rs79201622	93458550	NA,A	NA,C	NA,0.944444	NA,-0.0222824	NA,0.0186617	NA,0.633631	0.000202385	0.000405948
2	rs2503656	92764256	C,C	A,A	0.40159,0.330357	0.000974552,-0.0204612	0.00403319,0.00908845	0.0920169,1.61325	0.00020225	0.000415824
2	rs6936570	93443978	NA,G	NA,T	NA,0.944444	NA,-0.0222513	NA,0.0186617	NA,0.632414	0.000202089	0.000405363
2	rs141143497	93461623	NA,A	NA,T	NA,0.944444	NA,-0.0222406	NA,0.0186617	NA,0.631998	0.000201989	0.000405163
2	rs115932315	93460609	NA,G	NA,T	NA,0.944444	NA,-0.0222287	NA,0.0186617	NA,0.63153	0.000201875	0.000404938
2	rs118019735	93479503	NA,T	NA,G	NA,0.945437	NA,-0.0222048	NA,0.0188207	NA,0.623283	0.000201818	0.000404944
2	rs192984931	92933959	NA,T	NA,C	NA,0.985119	NA,-0.0326719	NA,0.0353055	NA,0.450071	0.000201673	0.000408205
2	rs2730884	93233626	A,NA	G,NA	0.060636,NA	0.0175746,NA	0.00828433,NA	1.46998,NA	0.000201143	0.000407597
2	rs116153809	93445119	NA,C	NA,G	NA,0.944444	NA,-0.0221496	NA,0.0186617	NA,0.628442	0.00020113	0.000403461
2	rs9362994	93364271	A,A	G,G	0.062624,0.257937	0.00776227,0.0284033	0.00816041,0.00977071	0.466613,2.43779	0.000201075	0.000383838
2	rs115212262	93476707	NA,G	NA,A	NA,0.944444	NA,-0.0221378	NA,0.0186617	NA,0.627982	0.00020102	0.000403242
2	rs75949886	93284576	A,NA	G,NA	0.970179,NA	-0.0254643,NA	0.0116239,NA	1.54554,NA	0.000200871	0.000407425
2	rs9345289	93574696	G,G	A,A	0.311133,0.099206	-0.0082703,-0.0184659	0.0042707,0.0142995	1.27734,0.706467	0.000200812	0.000407785
2	rs13213770	92769802	C,C	G,G	0.464215,0.326389	0.00221342,-0.0196776	0.00396447,0.00911656	0.239103,1.51014	0.000200809	0.000412205
2	rs62414038	93542442	C,C	T,T	0.973161,0.959325	-0.0229895,-0.00293985	0.0122339,0.0216401	1.22025,0.0496653	0.000200788	0.000406229
2	rs2674386	93510856	T,T	C,C	0.854871,0.964286	0.00837599,0.0378375	0.00561322,0.0230345	0.867581,0.998023	0.00020077	0.000408349
2	rs60758380	93177270	C,C	A,A	0.762425,0.991071	0.0258773,0.0952516	0.00464559,0.0454422	7.59465,1.44282	0.000200762	0.00360616
2	rs76945425	93482747	NA,C	NA,G	NA,0.944444	NA,-0.0221079	NA,0.0186617	NA,0.626814	0.000200739	0.000402686
2	rs1427146	93169661	C,C	G,G	0.877734,0.97123	0.00989069,0.0350576	0.00603539,0.0255725	0.994569,0.768523	0.00020058	0.000403727
2	rs117141512	93469516	NA,G	NA,T	NA,0.944444	NA,-0.0220889	NA,0.0186617	NA,0.626073	0.000200562	0.000402334
2	rs79220352	93477060	NA,A	NA,G	NA,0.944444	NA,-0.0220889	NA,0.0186617	NA,0.626073	0.000200562	0.000402334
2	rs117562334	93477398	NA,T	NA,G	NA,0.944444	NA,-0.0220889	NA,0.0186617	NA,0.626073	0.000200562	0.000402334
2	rs116926137	93469508	NA,T	NA,C	NA,0.944444	NA,-0.0220889	NA,0.0186617	NA,0.626073	0.000200562	0.000402334
2	rs118191162	93477546	NA,C	NA,T	NA,0.944444	NA,-0.0220889	NA,0.0186617	NA,0.626073	0.000200562	0.000402334
2	rs75828694	93477043	NA,A	NA,G	NA,0.944444	NA,-0.0220889	NA,0.0186617	NA,0.626073	0.000200562	0.000402334
2	rs77568133	93477151	NA,T	NA,C	NA,0.944444	NA,-0.0220889	NA,0.0186617	NA,0.626073	0.000200562	0.000402334
2	rs7773139	93478453	NA,G	NA,A	NA,0.944444	NA,-0.0220774	NA,0.0186617	NA,0.625624	0.000200454	0.000402121
2	rs7773633	93478523	NA,A	NA,G	NA,0.944444	NA,-0.0220774	NA,0.0186617	NA,0.625624	0.000200454	0.000402121
2	rs116891171	93479287	NA,G	NA,T	NA,0.944444	NA,-0.0220774	NA,0.0186617	NA,0.625624	0.000200454	0.000402121
2	rs78518993	93436278	NA,G	NA,C	NA,0.943452	NA,-0.0221006	NA,0.018507	NA,0.633747	0.000200448	0.000401988
2	rs79931797	93479747	NA,A	NA,G	NA,0.944444	NA,-0.0220708	NA,0.0186617	NA,0.625367	0.000200393	0.000401999
2	rs74366793	93445860	NA,T	NA,C	NA,0.944444	NA,-0.0220593	NA,0.0186617	NA,0.624922	0.000200287	0.000401788
2	rs112968929	93439843	NA,T	NA,C	NA,0.944444	NA,-0.0220415	NA,0.0186617	NA,0.624228	0.000200121	0.00040146
2	rs2674387	93510830	T,T	C,C	0.854871,0.964286	0.00837599,0.0377874	0.00561322,0.0230345	0.867581,0.996076	0.000200113	0.00040701
2	rs1493565	92763518	T,T	C,C	0.40159,0.330357	0.000974552,-0.0204135	0.00403319,0.00908845	0.0920169,1.60734	0.000200065	0.000411318
2	rs79836136	93475067	NA,C	NA,T	NA,0.944444	NA,-0.022035	NA,0.0186617	NA,0.623976	0.000200061	0.00040134
2	rs2730841	93154636	A,A	G,G	0.877734,0.97123	0.00970985,0.0360268	0.00603539,0.0255725	0.967962,0.798899	0.000199798	0.000402096
2	rs2452965	92770197	G,G	A,A	0.40159,0.325397	0.00074233,-0.0205885	0.00403319,0.00912373	0.0685574,1.61917	0.000199743	0.000410142
2	rs75610653	93443598	NA,G	NA,T	NA,0.944444	NA,-0.0219996	NA,0.0186617	NA,0.622597	0.000199732	0.00040069
2	rs6934001	93292634	A,A	G,G	0.612326,0.739087	0.0161831,0.0127308	0.00405803,0.00973436	4.17618,0.719114	0.00019961	0.000399773
2	rs74962412	92847650	C,C	G,G	0.949304,0.827381	0.0125541,0.0187445	0.00901262,0.0113111	0.786125,1.01106	0.000199231	0.000404141
2	rs78396219	93215391	T,NA	C,NA	0.994036,NA	0.0423978,NA	0.0256781,NA	1.00563,NA	0.000199128	0.000402866
2	rs78850725	93460026	NA,A	NA,T	NA,0.944444	NA,-0.021926	NA,0.0186617	NA,0.619739	0.000199055	0.000399347
2	rs201398558	92678803	NA,C	NA,G	NA,0.664683	NA,-0.0105797	NA,0.00905458	NA,0.615056	0.000199007	0.000401921
2	rs1829011	93536298	G,G	A,A	0.960239,0.978175	-0.020923,-0.00379172	0.0101186,0.0292559	1.41273,0.0472662	0.000198606	0.000401792
2	rs2674385	93511280	A,A	C,C	0.854871,0.964286	0.00832913,0.0378375	0.00561322,0.0230345	0.860591,0.998023	0.000198337	0.000403398
2	rs9362986	93291763	T,T	C,C	0.612326,0.739087	0.0161397,0.0128281	0.00405803,0.00973436	4.1566,0.726846	0.000198225	0.000396946
2	rs117640292	92719059	A,NA	G,NA	0.964215,NA	0.0123305,NA	0.0106439,NA	0.60787,NA	0.000197838	0.000400573
2	rs2503657	92763382	C,C	G,G	0.40159,0.330357	0.000974552,-0.0203611	0.00403319,0.00908845	0.0920169,1.60085	0.000197695	0.000406429
2	rs2125782	93347011	T,T	A,A	0.610338,0.738095	0.0161246,0.0129298	0.00405425,0.00972244	4.1566,0.736239	0.000197576	0.000395692
2	rs77023797	93230557	NA,G	NA,A	NA,0.987103	NA,-0.0372591	NA,0.0378862	NA,0.4876	0.000197567	0.000400582
2	rs9345288	93568858	G,G	A,A	0.501988,0.098214	-0.00745628,-0.0112242	0.00395433,0.0143636	1.22659,0.36196	0.000197259	0.000400194
2	rs2555752	93153927	A,A	G,G	0.877734,0.97123	0.00966349,0.0360268	0.00603539,0.0255725	0.961196,0.798899	0.000197227	0.000396924
2	rs2199220	93365056	A,A	C,C	0.062624,0.256944	0.00776227,0.0283373	0.00816041,0.00978302	0.466613,2.42336	0.000197195	0.000376519
2	rs142865600	93544386	NA,C	NA,G	NA,0.991071	NA,-0.0447675	NA,0.0454422	NA,0.488719	0.000197015	0.000399839
2	rs16885098	92627720	NA,A	NA,G	NA,0.973214	NA,0.0259045	NA,0.0264757	NA,0.484305	0.000196932	0.000398563
2	rs6913450	93376967	C,C	T,T	0.059642,0.037698	-0.00843277,-0.0339228	0.00834866,0.0224434	0.505206,0.883839	0.000196828	0.000395952
2	rs9353929	93324913	C,C	G,G	0.610338,0.737103	0.016308,0.0121483	0.00405425,0.0097106	4.2396,0.675878	0.000195955	0.000392815
2	rs115784089	93446374	NA,C	NA,T	NA,0.944444	NA,-0.0215541	NA,0.0186617	NA,0.605386	0.00019571	0.000392716
2	rs9345254	93326101	C,C	G,G	0.612326,0.737103	0.0162797,0.0121993	0.00405803,0.0097106	4.21986,0.67983	0.000195685	0.000392169
2	rs79197769	93181099	NA,G	NA,T	NA,0.963294	NA,0.0241589	NA,0.0227328	NA,0.540754	0.000195569	0.00039476
2	rs2503652	92770284	C,C	A,A	0.40159,0.326389	0.0006959,-0.0204241	0.00403319,0.00911656	0.0639839,1.60085	0.000195228	0.000401029
2	rs575642750	92915371	NA,C	NA,G	NA,0.984127	NA,-0.0304081	NA,0.0342017	NA,0.427175	0.00019518	0.000395137
2	rs117428619	92586000	A,NA	C,NA	0.977137,NA	-0.0172479,NA	0.0132281,NA	0.71608,NA	0.000194796	0.00039457
2	rs9353950	93568960	C,C	T,T	0.501988,0.098214	-0.00750099,-0.0105865	0.00395433,0.0143636	1.23777,0.336204	0.000194766	0.00039511
2	rs2503659	92762213	T,T	C,C	0.399602,0.330357	0.000975355,-0.020261	0.00403651,0.00908845	0.0920169,1.58849	0.000194724	0.000400416
2	rs9362933	92758660	NA,T	NA,G	NA,0.955357	NA,0.0198599	NA,0.0206987	NA,0.471957	0.000194338	0.000393176
2	rs116985842	92589129	NA,A	NA,G	NA,0.952381	NA,-0.0185876	NA,0.0200728	NA,0.450455	0.000194147	0.000392525
2	rs2674394	93506409	A,A	C,C	0.855865,0.964286	0.00844223,0.0376315	0.00562927,0.0230345	0.873896,0.990033	0.000194086	0.000394743
2	rs7749942	93484140	T,T	C,C	0.775348,0.97123	-0.0070834,-0.041105	0.00473736,0.0255725	0.870129,0.9667	0.00019405	0.0003952
2	rs1515782	93570222	A,A	G,G	0.229622,0.027778	-0.0106016,-0.0358669	0.0047009,0.0260118	1.61765,0.774861	0.00019395	0.00039278
2	rs9362987	93296450	G,G	A,A	0.610338,0.739087	0.0162163,0.0123827	0.00405425,0.00973436	4.19799,0.69175	0.000193304	0.000387375
2	rs150129474	93243929	NA,C	NA,T	NA,0.975198	NA,-0.0290677	NA,0.0274863	NA,0.5372	0.000193104	0.000387846
2	rs142276771	93243894	NA,G	NA,C	NA,0.975198	NA,-0.0290677	NA,0.0274863	NA,0.5372	0.000193104	0.000387846
2	rs75116056	92749378	NA,G	NA,C	NA,0.988095	NA,-0.0320245	NA,0.0394133	NA,0.380399	0.000193044	0.000391302
2	rs117091129	92769485	NA,A	NA,G	NA,0.985119	NA,-0.0340961	NA,0.0353055	NA,0.47603	0.000192618	0.000389327
2	rs118134495	93275362	T,NA	C,NA	0.969185,NA	-0.0250631,NA	0.0114407,NA	1.54554,NA	0.000192541	0.000390521
2	rs9345252	93323089	C,C	T,T	0.610338,0.737103	0.0162645,0.0121483	0.00405425,0.0097106	4.21986,0.675878	0.000192259	0.000385397
2	rs7740931	93382356	T,T	A,A	0.676938,0.777778	0.0176563,0.00509107	0.00422788,0.0102821	4.52802,0.207257	0.000192232	0.000388998
2	rs2674381	93487547	A,A	G,G	0.860835,0.963294	0.00922536,0.0326125	0.00571235,0.0227328	0.973411,0.81987	0.0001921	0.000390561
2	rs75025516	93409689	NA,G	NA,T	NA,0.930556	NA,-0.0137298	NA,0.0168156	NA,0.382768	0.000191889	0.000390611
2	rs2503658	92762453	C,C	G,G	0.40159,0.328373	0.00106747,-0.0202443	0.00403319,0.00910239	0.10168,1.58263	0.000191703	0.000394068
2	rs9353952	93576577	A,A	T,T	0.311133,0.099206	-0.00822122,-0.0181412	0.0042707,0.0142995	1.2658,0.689172	0.000191459	0.000388774
2	rs183936362	92829889	NA,C	NA,A	NA,0.965278	NA,0.0198453	NA,0.0233493	NA,0.403004	0.000191446	0.000386934
2	rs2496114	93513802	C,C	T,T	0.854871,0.964286	0.00746832,0.040428	0.00561322,0.0230345	0.736701,1.10105	0.000191248	0.000389035
2	rs78005394	93229043	NA,C	NA,T	NA,0.960318	NA,0.0191032	NA,0.0218976	NA,0.416805	0.000190854	0.000385195
2	rs80056774	93454304	NA,A	NA,G	NA,0.944444	NA,-0.020958	NA,0.0186617	NA,0.582666	0.000190611	0.000382608
2	rs890560	93159149	C,C	G,G	0.877734,0.97123	0.0100298,0.033075	0.00603539,0.0255725	1.01527,0.708011	0.000190336	0.000383228
2	rs139481218	93382361	NA,T	NA,A	NA,0.989087	NA,0.0387392	NA,0.0411453	NA,0.460375	0.000190259	0.000384253
2	rs183052766	92786309	NA,C	NA,T	NA,0.954365	NA,0.0193433	NA,0.0204832	NA,0.462194	0.000190158	0.000384657
2	rs2812116	93502998	C,C	T,T	0.855865,0.964286	0.00867255,0.0363361	0.00562927,0.0230345	0.90865,0.940479	0.000189732	0.000385853
2	rs12192960	93225183	T,T	C,C	0.980119,0.96627	0.0293049,-0.0367509	0.0141639,0.023678	1.414,0.918528	0.000189582	0.000385975
2	rs2812115	93503019	A,A	C,C	0.855865,0.964286	0.00863024,0.0364916	0.00562927,0.0230345	0.902219,0.946366	0.000189469	0.000385321
2	rs2555745	93233909	T,NA	A,NA	0.060636,NA	0.0172085,NA	0.00828433,NA	1.42274,NA	0.000189309	0.00038361
2	rs2812110	93509665	C,C	T,T	0.854871,0.964286	0.00832913,0.0371141	0.00561322,0.0230345	0.860591,0.970098	0.000189247	0.000384886
2	rs2812109	93509724	A,A	G,G	0.854871,0.964286	0.00837599,0.0369084	0.00561322,0.0230345	0.867581,0.962224	0.000189061	0.000384504
2	rs9342327	93317346	C,C	G,G	0.610338,0.738095	0.0162645,0.012015	0.00405425,0.00972244	4.21986,0.664474	0.000188857	0.000378597
2	rs874423	93575330	T,T	C,C	0.311133,0.099206	-0.0081766,-0.0181857	0.0042707,0.0142995	1.25535,0.69153	0.000188847	0.000383474
2	rs13213016	92769353	T,T	C,C	0.40159,0.325397	0.00074233,-0.0203396	0.00403319,0.00912373	0.0685574,1.58849	0.000188835	0.00038768
2	rs13213185	92769501	T,T	C,C	0.40159,0.325397	0.00074233,-0.0203396	0.00403319,0.00912373	0.0685574,1.58849	0.000188835	0.00038768
2	rs13213048	92769450	G,G	A,A	0.40159,0.325397	0.00074233,-0.0203396	0.00403319,0.00912373	0.0685574,1.58849	0.000188835	0.00038768
2	rs190292986	92832614	NA,A	NA,G	NA,0.965278	NA,0.0194345	NA,0.0233493	NA,0.39231	0.000188742	0.000381484
2	rs76709054	93454950	NA,A	NA,G	NA,0.944444	NA,-0.0207035	NA,0.0186617	NA,0.573076	0.000188529	0.000378482
2	rs72921113	92611113	G,NA	C,NA	0.982107,NA	0.0191214,NA	0.014915,NA	0.699331,NA	0.000188285	0.000381089
2	rs79766596	93266745	T,NA	C,NA	0.969185,NA	-0.0248697,NA	0.0114407,NA	1.52693,NA	0.000188183	0.000381675
2	rs118106984	93284518	C,NA	T,NA	0.969185,NA	-0.0248697,NA	0.0114407,NA	1.52693,NA	0.000188183	0.000381675
2	rs117994808	92877639	NA,A	NA,T	NA,0.974206	NA,-0.0191145	NA,0.0269663	NA,0.320181	0.00018801	0.000381999
2	rs2812114	93504553	G,G	A,A	0.855865,0.964286	0.00858323,0.0365472	0.00562927,0.0230345	0.895098,0.948472	0.0001878	0.000381927
2	rs76284766	92883684	A,A	T,T	0.969185,0.868056	0.0158294,0.0226509	0.0114407,0.0126309	0.778632,1.13712	0.000187795	0.000380453
2	rs627007	93078446	G,G	A,A	0.535785,0.621032	0.0219888,0.0222838	0.00396447,0.0088114	7.5354,1.94159	0.000187559	0.00514807
2	rs138652337	92854146	NA,C	NA,A	NA,0.978175	NA,-0.0244813	NA,0.0292559	NA,0.395011	0.000187382	0.000379611
2	rs76779337	93494209	NA,A	NA,G	NA,0.980159	NA,0.0256611	NA,0.0306528	NA,0.395227	0.000187284	0.00037927
2	rs2452985	92768828	C,C	T,T	0.40159,0.325397	0.000788765,-0.0202918	0.00403319,0.00912373	0.0731701,1.58263	0.000187087	0.000384082
2	rs76625617	93443033	G,NA	A,NA	0.887674,NA	-0.009124,NA	0.00626142,NA	0.83843,NA	0.000186957	0.000378852
2	rs2674359	93501782	G,G	A,A	0.855865,0.964286	0.00863024,0.0362362	0.00562927,0.0230345	0.902219,0.936705	0.000186449	0.000379171
2	rs139935074	92879205	NA,T	NA,A	NA,0.979167	NA,-0.0216904	NA,0.0299292	NA,0.329177	0.000186183	0.000378215
2	rs12110665	93462832	NA,A	NA,G	NA,0.944444	NA,-0.0204035	NA,0.0186617	NA,0.56186	0.000186146	0.000373759
2	rs2674396	93504914	G,G	A,A	0.855865,0.964286	0.00853623,0.0365972	0.00562927,0.0230345	0.888004,0.95037	0.000186093	0.000378457
2	rs2812113	93505226	C,C	T,T	0.855865,0.964286	0.00853623,0.0365972	0.00562927,0.0230345	0.888004,0.95037	0.000186093	0.000378457
2	rs77975559	93313885	NA,T	NA,C	NA,0.912698	NA,0.012844	NA,0.0151436	NA,0.401915	0.000185856	0.000374884
2	rs2674363	93500155	T,T	A,A	0.855865,0.964286	0.00867255,0.0359753	0.00562927,0.0230345	0.90865,0.926887	0.000185499	0.000377232
2	rs146691943	92682964	G,NA	A,NA	0.989066,NA	0.0371513,NA	0.0190121,NA	1.29507,NA	0.000185476	0.000377008
2	rs6923569	93463792	NA,A	NA,G	NA,0.944444	NA,-0.0203	NA,0.0186617	NA,0.558012	0.000185342	0.000372165
2	rs76862348	93455193	NA,C	NA,T	NA,0.944444	NA,-0.0202444	NA,0.0186617	NA,0.555948	0.000184913	0.000371315
2	rs2812117	93501619	A,A	G,G	0.855865,0.964286	0.00863024,0.0360996	0.00562927,0.0230345	0.902219,0.931557	0.000184862	0.00037594
2	rs117177528	93562947	G,NA	A,NA	0.971173,NA	-0.0218185,NA	0.0118166,NA	1.18823,NA	0.000184708	0.00037409
2	rs10455542	93572081	T,T	C,C	0.311133,0.099206	-0.00813198,-0.018127	0.0042707,0.0142995	1.24494,0.688421	0.000184639	0.000374928
2	rs150038956	92778845	NA,A	NA,G	NA,0.959325	NA,0.0176531	NA,0.0216401	NA,0.382331	0.000184431	0.00037464
2	rs2674393	93508169	C,C	A,A	0.855865,0.964286	0.00839994,0.0370085	0.00562927,0.0230345	0.867581,0.966051	0.000184415	0.000375052
2	rs12215581	93323459	T,T	C,C	0.610338,0.737103	0.016168,0.0121483	0.00405425,0.0097106	4.17618,0.675878	0.000184371	0.000369562
2	rs6454910	93464332	NA,T	NA,C	NA,0.944444	NA,-0.0201473	NA,0.0186617	NA,0.552349	0.00018417	0.000369842
2	rs139210704	92769004	NA,C	NA,T	NA,0.954365	NA,0.0185056	NA,0.0204832	NA,0.436181	0.000184114	0.00037245
2	rs1427130	93149542	C,C	T,T	0.868787,0.689484	0.00755548,-0.0208759	0.00585591,0.00923845	0.7056,1.62266	0.000183833	0.00035866
2	rs2674361	93500419	G,G	A,A	0.855865,0.964286	0.00863024,0.0359999	0.00562927,0.0230345	0.902219,0.927809	0.000183717	0.000373607
2	rs78144477	93544026	C,NA	T,NA	0.980119,NA	0.0117213,NA	0.0141639,NA	0.389417,NA	0.000183673	0.000371897
2	rs74899983	93423396	C,C	T,T	0.978131,0.987103	-0.00605008,-0.0841372	0.0135185,0.0378862	0.184101,1.57897	0.000183518	0.000372763
2	rs1593660	93160900	C,C	A,A	0.877734,0.97123	0.00989069,0.0331309	0.00603539,0.0255725	0.994569,0.709687	0.000183354	0.000369173
2	rs145899422	93364195	A,NA	G,NA	0.967197,NA	-0.0234693,NA	0.0111,NA	1.46236,NA	0.000182982	0.000370619
2	rs783857	93243816	G,NA	C,NA	0.060636,NA	0.0169841,NA	0.00828433,NA	1.39415,NA	0.000182572	0.000369955
2	rs803985	93243216	T,NA	C,NA	0.060636,NA	0.0169841,NA	0.00828433,NA	1.39415,NA	0.000182572	0.000369955
2	rs12194684	93222808	C,C	T,T	0.980119,0.96627	0.0293049,-0.0360903	0.0141639,0.023678	1.414,0.894643	0.000182506	0.000371521
2	rs138107241	93544500	NA,G	NA,C	NA,0.987103	NA,-0.0367086	NA,0.0378862	NA,0.478096	0.000182453	0.000368099
2	rs12213523	93299459	C,C	A,A	0.612326,0.737103	0.0162314,0.0117649	0.00405803,0.0097106	4.19799,0.646498	0.00018238	0.000365669
2	rs78796094	93459524	NA,C	NA,T	NA,0.944444	NA,-0.0198416	NA,0.0186617	NA,0.54109	0.00018188	0.000365305
2	rs796730	93243328	A,NA	G,NA	0.060636,NA	0.0169363,NA	0.00828433,NA	1.38811,NA	0.000181187	0.000367147
2	rs79313594	93466162	NA,G	NA,A	NA,0.944444	NA,-0.0197429	NA,0.0186617	NA,0.537475	0.000181157	0.000363872
2	rs137940700	92731638	NA,G	NA,A	NA,0.935516	NA,0.0144242	NA,0.0174041	NA,0.390162	0.000181133	0.000366314
2	rs116990410	92938969	A,NA	T,NA	0.95328,NA	0.00268605,NA	0.0093687,NA	0.111069,NA	0.000180979	0.000366821
2	rs145362227	92808832	NA,A	NA,G	NA,0.991071	NA,0.0340942	NA,0.0454422	NA,0.343816	0.000180782	0.000366852
2	rs113042230	92651846	G,NA	A,NA	0.989066,NA	0.0367583,NA	0.0190121,NA	1.27421,NA	0.000180463	0.000366797
2	rs139911131	92762512	NA,T	NA,C	NA,0.994048	NA,0.0408377	NA,0.0555718	NA,0.334961	0.000180238	0.000365538
2	rs12196342	92637289	A,A	C,C	0.652087,0.912698	0.00133948,-0.0342352	0.00415099,0.0151436	0.12672,1.62384	0.000179654	0.00036355
2	rs9362936	92775206	NA,A	NA,G	NA,0.954365	NA,0.0178326	NA,0.0204832	NA,0.4157	0.0001796	0.000363333
2	rs79035314	92758750	NA,T	NA,C	NA,0.979167	NA,0.0261067	NA,0.0299292	NA,0.416739	0.000179411	0.000363174
2	rs9353882	92780856	NA,C	NA,A	NA,0.954365	NA,0.0177668	NA,0.0204832	NA,0.413716	0.000179174	0.000362473
2	rs148626993	92794007	NA,A	NA,G	NA,0.958333	NA,0.0164009	NA,0.0213919	NA,0.353334	0.000179126	0.000363709
2	rs75045776	93368136	G,NA	C,NA	0.969185,NA	-0.0244253,NA	0.0114407,NA	1.48458,NA	0.000178726	0.00036248
2	rs116885996	93323758	C,NA	G,NA	0.969185,NA	-0.0243794,NA	0.0114407,NA	1.48024,NA	0.000177792	0.000360584
3	rs74487706	92736813	NA,A	NA,G	NA,0.979167	NA,-0.107598	NA,0.0299292	NA,3.48908	0.0251657	0.0486667
3	rs112573205	93195485	C,NA	G,NA	0.988072,NA	0.0784751,NA	0.0182119,NA	4.7852,NA	0.0216458	0.0413447
3	rs117367289	93339446	G,NA	T,NA	0.988072,NA	0.0747285,NA	0.0182119,NA	4.39006,NA	0.0105653	0.0203127
3	rs117658185	93339469	T,NA	A,NA	0.988072,NA	0.0746764,NA	0.0182119,NA	4.3847,NA	0.0104719	0.0201345
3	rs75171986	92723094	NA,C	NA,T	NA,0.97619	NA,-0.0910792	NA,0.0280389	NA,2.93521	0.00888111	0.017407
3	rs2249818	92750174	G,G	A,A	0.528827,0.525794	0.00617133,-0.0279842	0.00396089,0.00856075	0.92366,2.96671	0.00831396	0.0160085
3	rs113781742	93392975	G,NA	A,NA	0.988072,NA	0.0726117,NA	0.0182119,NA	4.17458,NA	0.00741272	0.0142848
3	rs13208601	92826073	T,T	A,A	0.713718,0.96627	0.00424057,0.0862576	0.004374,0.023678	0.47847,3.56939	0.00643684	0.0126634
3	rs141126768	93257088	C,NA	G,NA	0.949304,NA	-0.0362438,NA	0.00901262,NA	4.23776,NA	0.00634109	0.0124783
3	rs2201305	92750417	T,T	C,C	0.533797,0.527778	0.0048832,-0.0284398	0.00396336,0.00856258	0.661709,3.04787	0.00633847	0.0122152
3	rs2201304	92750397	T,T	G,G	0.534791,0.527778	0.00488387,-0.0284398	0.00396391,0.00856258	0.661709,3.04787	0.00629831	0.012138
3	rs113548610	93360309	C,NA	T,NA	0.989066,NA	0.0706311,NA	0.0190121,NA	3.69218,NA	0.00517506	0.00999634
3	rs13192490	93382023	G,NA	A,NA	0.942346,NA	0.0206014,NA	0.00848241,NA	1.81952,NA	0.00492574	0.00971198
3	rs112897135	93358340	G,NA	C,NA	0.989066,NA	0.0701321,NA	0.0190121,NA	3.64724,NA	0.00480091	0.00927694
3	rs116845003	93130661	A,NA	G,NA	0.904573,NA	0.0351626,NA	0.00672948,NA	6.75944,NA	0.00436897	0.00918765
3	rs149618385	93284474	NA,A	NA,G	NA,0.987103	NA,-0.111382	NA,0.0378862	NA,2.48372	0.00428702	0.00831679
3	rs147490806	92855781	NA,A	NA,G	NA,0.982143	NA,-0.0954131	NA,0.0322783	NA,2.50626	0.00425087	0.00833155
3	rs2555737	93208564	G,G	A,A	0.681909,0.962302	0.0185193,0.0610489	0.00424522,0.0224433	4.89057,2.18539	0.0042282	0.00844396
3	rs137870219	93306239	NA,C	NA,T	NA,0.988095	NA,-0.114643	NA,0.0394133	NA,2.44023	0.00415501	0.00805386
3	rs2503663	92754386	T,T	A,A	0.452286,0.525794	0.000822622,-0.0289686	0.00397243,0.00856075	0.0778223,3.14589	0.00383727	0.0074056
3	rs2452972	92751321	T,T	G,G	0.501988,0.527778	0.00197681,-0.0285439	0.00395433,0.00856258	0.209618,3.06681	0.00379679	0.00733051
3	rs78709736	93191603	NA,T	NA,C	NA,0.986111	NA,-0.104599	NA,0.0365264	NA,2.37803	0.00365638	0.00711617
3	rs2452973	92751723	T,T	A,A	0.500994,0.527778	0.0019768,-0.0283405	0.00395431,0.00856258	0.209618,3.02984	0.00356757	0.00688962
3	rs2503667	92751605	C,C	G,G	0.455268,0.526786	0.000739237,-0.0284736	0.00397022,0.00856165	0.0694119,3.05457	0.0032602	0.00629705
3	rs1515781	93468529	A,A	T,T	0.658052,0.924603	0.00796985,0.0528243	0.00416802,0.0161901	1.25292,2.95729	0.0031383	0.00619495
3	rs139223955	93292859	NA,G	NA,C	NA,0.988095	NA,-0.109884	NA,0.0394133	NA,2.27543	0.00308622	0.0059898
3	rs148956941	93296168	NA,G	NA,C	NA,0.988095	NA,-0.109762	NA,0.0394133	NA,2.27127	0.00306328	0.00594545
3	rs142557054	93027013	NA,C	NA,T	NA,0.987103	NA,0.0953758	NA,0.0378862	NA,1.92733	0.00291055	0.00575107
3	rs1427118	93209853	A,A	T,T	0.684891,0.962302	0.0182402,0.0593798	0.00425597,0.0224433	4.73972,2.08882	0.00287075	0.00573424
3	rs77955918	93387488	C,C	G,G	0.981113,0.975198	-0.045643,-0.031284	0.0145245,0.0274863	2.77592,0.593373	0.00273972	0.00538358
3	rs62413997	93486045	T,NA	G,NA	0.975149,NA	-0.0295274,NA	0.0127009,NA	1.69722,NA	0.0027226	0.0053779
3	rs2555762	93167753	A,A	G,G	0.235586,0.354167	0.0184515,-0.0204176	0.00465908,0.00893797	4.12584,1.65072	0.00260835	0.0052801
3	rs1863659	93167380	C,C	A,A	0.235586,0.354167	0.0183603,-0.0206096	0.00465908,0.00893797	4.09032,1.67533	0.00255938	0.00518269
3	rs149735795	93532177	T,NA	C,NA	0.985089,NA	-0.0316526,NA	0.0163138,NA	1.28107,NA	0.00254983	0.00504262
3	rs76361591	93395032	NA,C	NA,T	NA,0.990079	NA,-0.115565	NA,0.0431319	NA,2.13213	0.00254589	0.00495565
3	rs1863660	93167170	G,G	C,C	0.235586,0.354167	0.0183603,-0.0205628	0.00465908,0.00893797	4.09032,1.66931	0.00253882	0.0051407
3	rs2730862	93170211	T,T	C,C	0.235586,0.354167	0.0182691,-0.0204644	0.00465908,0.00893797	4.05496,1.65671	0.00237109	0.00480065
3	rs2555780	93170590	G,G	A,A	0.235586,0.353175	0.0182691,-0.0204774	0.00465908,0.00894365	4.05496,1.65671	0.00234903	0.004755
3	rs2730838	93160250	C,C	T,T	0.235586,0.353175	0.0182706,-0.020379	0.00465908,0.00894365	4.05554,1.64415	0.00231212	0.00467961
3	rs2730870	93171745	A,A	G,G	0.235586,0.354167	0.0182211,-0.0204644	0.00465908,0.00893797	4.03641,1.65671	0.00230806	0.00467315
3	rs9345232	93156788	C,C	A,A	0.235586,0.353175	0.0183123,-0.0201703	0.00465908,0.00894365	4.07169,1.61769	0.00228564	0.00462451
3	rs2730839	93159757	C,C	T,T	0.235586,0.353175	0.0182231,-0.020379	0.00465908,0.00894365	4.03717,1.64415	0.00225121	0.00455646
3	rs76412908	93324967	C,NA	T,NA	0.982107,NA	-0.0486395,NA	0.014915,NA	2.95477,NA	0.00218626	0.00431154
3	rs75414280	93447295	G,G	T,T	0.978131,0.985119	-0.0340763,-0.0536659	0.0135185,0.0353055	1.93138,0.891096	0.00213771	0.00420675
3	rs4707744	93221892	C,C	G,G	0.967197,0.714286	0.0179597,-0.033294	0.0111,0.0094624	0.976066,3.36262	0.00213539	0.00456549
3	rs1593652	93222475	A,A	T,T	0.651093,0.483135	0.0201838,-0.0198605	0.00414823,0.00855422	5.94277,1.69361	0.00213203	0.00435944
3	rs144775695	93405341	C,NA	G,NA	0.982107,NA	-0.0369664,NA	0.014915,NA	1.8796,NA	0.00208289	0.00411271
3	rs1399946	93536259	C,C	T,T	0.941352,0.900794	-0.024318,-0.0227639	0.00841466,0.0142995	2.41421,0.953121	0.00205794	0.00410075
3	rs1593651	93221442	G,G	C,C	0.967197,0.713294	0.0178113,-0.0332122	0.0111,0.00945258	0.964261,3.35443	0.002054	0.00439084
3	rs2555747	93155869	T,T	C,C	0.235586,0.353175	0.0181328,-0.0201237	0.00465908,0.00894365	4.00239,1.6118	0.0020509	0.00414964
3	rs1593650	93221374	C,C	T,T	0.967197,0.713294	0.0178113,-0.0331601	0.0111,0.00945258	0.964261,3.34543	0.00202521	0.00432866
3	rs2818144	93144058	G,G	A,A	0.236581,0.330357	0.0183343,-0.0218332	0.0046523,0.00908845	4.09057,1.78802	0.00193909	0.00391785
3	rs112672504	93552678	G,NA	A,NA	0.989066,NA	0.058613,NA	0.0190121,NA	2.68831,NA	0.00193277	0.0037627
3	rs1824423	93429797	A,A	G,G	0.659046,0.948413	0.00884374,0.0590602	0.00417094,0.0193256	1.46879,2.64924	0.00188869	0.00372758
3	rs78534720	92722011	A,NA	G,NA	0.980119,NA	0.0317643,NA	0.0141639,NA	1.60342,NA	0.00187938	0.00370786
3	rs958847	93212002	T,T	C,C	0.652087,0.478175	0.020056,-0.0195169	0.00415099,0.00855751	5.8683,1.64651	0.00184274	0.0037652
3	rs1365712	93151479	T,T	C,C	0.069583,0.060516	0.0333326,0.00162083	0.0077705,0.0179276	4.74721,0.0324699	0.00182908	0.00360709
3	rs1927879	93281110	C,C	T,T	0.969185,0.988095	-0.0232721,-0.11969	0.0114407,0.0394133	1.3774,2.6214	0.00180587	0.00349681
3	rs34903557	93202616	NA,A	NA,G	NA,0.74504	NA,-0.0304926	NA,0.00980793	NA,2.72645	0.0018054	0.00383498
3	rs991526	93199516	NA,A	NA,C	NA,0.74504	NA,-0.0304926	NA,0.00980793	NA,2.72645	0.0018054	0.00383498
3	rs2555739	93218349	T,T	G,G	0.650099,0.47619	0.0199809,-0.0199198	0.0041455,0.00855906	5.84274,1.70012	0.00180134	0.003685
3	rs77871993	93203783	NA,C	NA,T	NA,0.74504	NA,-0.03044	NA,0.00980793	NA,2.71857	0.00178433	0.00378961
3	rs76806523	93189729	NA,C	NA,T	NA,0.746032	NA,-0.0304745	NA,0.00982053	NA,2.71789	0.00178318	0.00378688
3	rs80172839	93198248	NA,A	NA,G	NA,0.746032	NA,-0.0304264	NA,0.00982053	NA,2.71069	0.0017642	0.00374603
3	rs140122149	93276803	G,G	T,T	0.969185,0.988095	-0.0229783,-0.119733	0.0114407,0.0394133	1.35072,2.62298	0.00175617	0.00340073
3	rs78014521	93280671	A,A	G,G	0.969185,0.988095	-0.0229317,-0.1196	0.0114407,0.0394133	1.34651,2.6181	0.00173214	0.00335433
3	rs148315246	93279918	T,T	C,C	0.969185,0.988095	-0.0229317,-0.119554	0.0114407,0.0394133	1.34651,2.61645	0.00172691	0.00334423
3	rs4707743	93202006	NA,A	NA,T	NA,0.74504	NA,-0.0302868	NA,0.00980793	NA,2.69569	0.00172467	0.0036612
3	rs76616991	93202968	NA,G	NA,A	NA,0.74504	NA,-0.0302868	NA,0.00980793	NA,2.69569	0.00172467	0.0036612
3	rs2730845	93151767	A,A	C,C	0.235586,0.35119	0.0181803,-0.018976	0.00465908,0.00895516	4.02067,1.46737	0.00172217	0.00347736
3	rs74462805	93282991	A,A	C,C	0.969185,0.988095	-0.0228337,-0.119645	0.0114407,0.0394133	1.33768,2.61975	0.00171994	0.00333073
3	rs79599138	93277791	C,C	T,T	0.969185,0.988095	-0.0229317,-0.119462	0.0114407,0.0394133	1.34651,2.61309	0.00171632	0.00332378
3	rs79582226	93205379	NA,G	NA,A	NA,0.74504	NA,-0.0302389	NA,0.00980793	NA,2.68856	0.00170651	0.00362213
3	rs9767479	93203750	NA,G	NA,A	NA,0.74504	NA,-0.0302389	NA,0.00980793	NA,2.68856	0.00170651	0.00362213
3	rs76092100	93201458	NA,A	NA,G	NA,0.74504	NA,-0.0301862	NA,0.00980793	NA,2.68073	0.0016868	0.00357972
3	rs9766481	93203719	NA,A	NA,G	NA,0.74504	NA,-0.0301862	NA,0.00980793	NA,2.68073	0.0016868	0.00357972
3	rs56217224	93204797	NA,G	NA,A	NA,0.74504	NA,-0.0301862	NA,0.00980793	NA,2.68073	0.0016868	0.00357972
3	rs2555740	93218350	C,C	A,A	0.650099,0.47619	0.0198885,-0.0198188	0.0041455,0.00855906	5.79434,1.68648	0.00167316	0.00342145
3	rs2217138	93212934	A,A	G,G	0.651093,0.478175	0.0199016,-0.019565	0.00414823,0.00855751	5.79434,1.65293	0.00167005	0.00341219
3	rs117210932	93222493	NA,A	NA,G	NA,0.747024	NA,-0.0302113	NA,0.00983323	NA,2.67291	0.00165781	0.00351758
3	rs1427122	93216512	A,A	G,G	0.651093,0.478175	0.0198578,-0.019618	0.00414823,0.00855751	5.77149,1.66	0.00164117	0.00335324
3	rs2730840	93156452	C,C	T,T	0.069583,0.063492	0.0330044,-0.00221716	0.0077705,0.0175302	4.66499,0.0460688	0.00163606	0.00323163
3	rs76224427	93197786	NA,G	NA,C	NA,0.746032	NA,-0.0300692	NA,0.00982053	NA,2.65766	0.00163075	0.00345891
3	rs35293037	93227620	G,G	A,A	0.969185,0.713294	0.0162846,-0.0334873	0.0114407,0.00945258	0.810721,3.40218	0.00162851	0.00348377
3	rs2555754	93153726	T,T	A,A	0.235586,0.35119	0.0181803,-0.0185895	0.00465908,0.00895516	4.02067,1.42126	0.0016259	0.00328107
3	rs2052792	93208866	C,C	A,A	0.652087,0.675595	0.0197299,-0.0212713	0.00415099,0.00913095	5.69819,1.70271	0.00161301	0.00333622
3	rs16885896	93173744	NA,A	NA,C	NA,0.718254	NA,-0.0291089	NA,0.00950244	NA,2.65975	0.00160426	0.00336394
3	rs113356616	93167571	A,NA	T,NA	0.895626,NA	0.0321765,NA	0.00646666,NA	6.18711,NA	0.00160156	0.00330966
3	rs76272727	93224180	NA,C	NA,G	NA,0.748016	NA,-0.0300469	NA,0.00984603	NA,2.64288	0.00159348	0.00337928
3	rs112044903	93535960	A,NA	T,NA	0.976143,NA	0.0313924,NA	0.0129561,NA	1.81265,NA	0.00158384	0.00312413
3	rs1427144	93178604	A,A	G,G	0.235586,0.350198	0.0178038,-0.0196853	0.00465908,0.00896099	3.877,1.55228	0.00158073	0.00319741
3	rs1593656	93242019	NA,A	NA,C	NA,0.75	NA,-0.0299724	NA,0.00987194	NA,2.62044	0.00155405	0.00329466
3	rs34453221	92833395	G,G	A,A	0.777336,0.979167	0.00670816,0.0963613	0.00475237,0.0299292	0.801109,2.89159	0.00155338	0.00307902
3	rs112471013	93488257	G,NA	A,NA	0.989066,NA	0.0544516,NA	0.0190121,NA	2.37856,NA	0.00155228	0.00302449
3	rs2860136	93271513	NA,A	NA,G	NA,0.757937	NA,-0.0301443	NA,0.00997981	NA,2.59803	0.00154953	0.00328256
3	rs72927411	92821830	A,A	G,G	0.902585,0.96131	0.000622763,0.0710835	0.00666778,0.0221651	0.0335828,2.87249	0.00154538	0.00304762
3	rs1582818	93228068	NA,G	NA,A	NA,0.748016	NA,-0.0298938	NA,0.00984603	NA,2.62044	0.00154224	0.00326876
3	rs12191045	93224202	A,A	C,C	0.970179,0.714286	0.0166502,-0.0334703	0.0116239,0.0094624	0.818079,3.39317	0.00154124	0.00329678
3	rs78979519	93201351	NA,A	NA,G	NA,0.74504	NA,-0.0297263	NA,0.00980793	NA,2.61284	0.00152583	0.00323357
3	rs75139293	93209247	NA,T	NA,G	NA,0.747024	NA,-0.029803	NA,0.00983323	NA,2.61284	0.00151725	0.00321532
3	rs79218831	92921087	A,NA	G,NA	0.963221,NA	0.0277095,NA	0.0105045,NA	2.07869,NA	0.00151642	0.0029814
3	rs79513023	93256570	NA,A	NA,G	NA,0.748016	NA,-0.0297405	NA,0.00984603	NA,2.59806	0.00151639	0.00321271
3	rs2757023	93115912	T,T	C,C	0.819085,0.912698	-0.0216759,0.0201263	0.00513615,0.0151436	4.61259,0.735567	0.0015163	0.0030266
3	rs1084816	93239623	A,A	G,G	0.650099,0.478175	0.0187498,-0.0195833	0.0041455,0.00855751	5.21472,1.65537	0.00151409	0.00308152
3	rs10081161	93466614	G,G	A,A	0.662028,0.952381	0.00904999,0.0586373	0.00417985,0.0200728	1.51746,2.45761	0.00151198	0.00298836
3	rs78842961	93189621	NA,A	NA,G	NA,0.746032	NA,-0.0297161	NA,0.00982053	NA,2.60576	0.00151055	0.00320053
3	rs13211465	93434323	A,A	G,G	0.663022,0.953373	0.00882688,0.0597063	0.00418287,0.0202746	1.45795,2.49069	0.00150441	0.00297488
3	rs75795211	93226307	NA,G	NA,A	NA,0.747024	NA,-0.0297545	NA,0.00983323	NA,2.60576	0.00150154	0.00318155
3	rs9452103	93443475	A,A	G,G	0.663022,0.951389	0.00896278,0.0577215	0.00418287,0.0198773	1.49303,2.43351	0.00148974	0.00293699
3	rs2555779	93172063	C,C	T,T	0.069583,0.064484	0.0327246,-0.00304375	0.0077705,0.0174041	4.59551,0.0649118	0.0014888	0.0029421
3	rs2730836	93162296	T,T	G,G	0.069583,0.063492	0.0327606,-0.00183202	0.0077705,0.0175302	4.60441,0.0377408	0.0014882	0.00293937
3	rs72495305	93245955	NA,A	NA,C	NA,0.75	NA,-0.0297181	NA,0.00987194	NA,2.58346	0.00147171	0.00311768
3	rs72495306	93245961	NA,A	NA,G	NA,0.75	NA,-0.0297181	NA,0.00987194	NA,2.58346	0.00147171	0.00311768
3	rs6904770	93245650	NA,A	NA,T	NA,0.75	NA,-0.0297181	NA,0.00987194	NA,2.58346	0.00147171	0.00311768
3	rs117653972	93269864	C,C	G,G	0.969185,0.988095	-0.0229783,-0.117057	0.0114407,0.0394133	1.35072,2.52607	0.00147124	0.00285059
3	rs2730879	93173866	A,A	C,C	0.069583,0.064484	0.0326846,-0.00291411	0.0077705,0.0174041	4.5856,0.0619682	0.00146448	0.00289392
3	rs76344220	93286064	C,C	G,G	0.969185,0.988095	-0.0223926,-0.117879	0.0114407,0.0394133	1.29829,2.55563	0.00146305	0.00283452
3	rs117755632	93286155	A,A	C,C	0.969185,0.988095	-0.0223926,-0.117879	0.0114407,0.0394133	1.29829,2.55563	0.00146305	0.00283452
3	rs9766466	93203608	NA,T	NA,C	NA,0.74504	NA,-0.029525	NA,0.00980793	NA,2.5834	0.00146123	0.00309475
3	rs9766465	93203574	NA,T	NA,C	NA,0.74504	NA,-0.029525	NA,0.00980793	NA,2.5834	0.00146123	0.00309475
3	rs784065	93243960	C,C	T,T	0.650099,0.477183	0.0187498,-0.0193816	0.0041455,0.00855827	5.21472,1.62832	0.00145949	0.00296974
3	rs117144360	93289796	A,A	T,T	0.969185,0.988095	-0.0223926,-0.117833	0.0114407,0.0394133	1.29829,2.55397	0.00145863	0.00282598
3	rs117123168	93290760	A,A	G,G	0.969185,0.988095	-0.0223461,-0.117788	0.0114407,0.0394133	1.29417,2.55234	0.0014476	0.00280465
3	rs150403158	93292400	T,T	C,C	0.969185,0.988095	-0.0223461,-0.117742	0.0114407,0.0394133	1.29417,2.5507	0.00144328	0.00279632
3	rs809183	93244178	A,A	C,C	0.651093,0.477183	0.0187131,-0.0193332	0.00414823,0.00855827	5.19048,1.62191	0.00143681	0.00292311
3	rs16870004	93278892	NA,T	NA,C	NA,0.760913	NA,-0.0298622	NA,0.0100221	NA,2.53972	0.00142724	0.00301963
3	rs184334055	93569635	NA,T	NA,C	NA,0.984127	NA,-0.0820417	NA,0.0342017	NA,1.78381	0.00142475	0.00285264
3	rs74825893	93233866	NA,G	NA,A	NA,0.75	NA,-0.0295645	NA,0.00987194	NA,2.56126	0.00142453	0.00301632
3	rs76806781	93210513	NA,G	NA,C	NA,0.747024	NA,-0.0295002	NA,0.00983323	NA,2.56874	0.00142222	0.00301114
3	rs118108871	93296323	A,A	G,G	0.969185,0.988095	-0.0223461,-0.117514	0.0114407,0.0394133	1.29417,2.54249	0.00142182	0.00275487
3	rs16869995	93267889	NA,G	NA,A	NA,0.757937	NA,-0.0297363	NA,0.00997981	NA,2.53972	0.00142176	0.0030082
3	rs117071970	93296366	C,C	A,A	0.969185,0.986111	-0.0223461,-0.108949	0.0114407,0.0365264	1.29417,2.54412	0.00142056	0.00275957
3	rs111703046	93458234	G,NA	T,NA	0.987078,NA	0.0510821,NA	0.0175062,NA	2.45304,NA	0.00141809	0.00275997
3	rs784061	93241026	C,C	A,A	0.650099,0.477183	0.0186566,-0.0195318	0.0041455,0.00855827	5.16871,1.64826	0.00141659	0.00288321
3	rs12199478	93452526	G,G	A,A	0.663022,0.952381	0.00886905,0.0585748	0.00418287,0.0200728	1.46879,2.45328	0.00141417	0.00279511
3	rs1515786	93475558	T,T	C,C	0.662028,0.952381	0.00877368,0.0586028	0.00417985,0.0200728	1.44596,2.45522	0.00141259	0.00279199
3	rs9791367	93283839	NA,C	NA,T	NA,0.760913	NA,-0.0298091	NA,0.0100221	NA,2.53223	0.00141157	0.00298601
3	rs1563798	93455495	T,T	G,G	0.662028,0.952381	0.00877368,0.0585693	0.00417985,0.0200728	1.44596,2.45289	0.00140633	0.00277962
3	rs41339346	93259620	NA,T	NA,A	NA,0.752976	NA,-0.0295837	NA,0.00991158	NA,2.54699	0.00140536	0.00297399
3	rs1834730	93232109	NA,G	NA,T	NA,0.749008	NA,-0.0294728	NA,0.00985893	NA,2.55365	0.00140283	0.00296967
3	rs6899325	93248208	T,T	C,C	0.650099,0.477183	0.0187498,-0.0191296	0.0041455,0.00855827	5.21472,1.59512	0.00139894	0.00284511
3	rs6899969	93248343	A,A	G,G	0.650099,0.477183	0.0187939,-0.0189696	0.0041455,0.00855827	5.23659,1.57421	0.00139887	0.00284412
3	rs150158713	93306758	C,C	T,T	0.969185,0.988095	-0.0224902,-0.117016	0.0114407,0.0394133	1.30696,2.52458	0.00139605	0.00270513
3	rs1328494	93284733	NA,T	NA,G	NA,0.759921	NA,-0.0297187	NA,0.0100079	NA,2.52542	0.00139523	0.00295086
3	rs78028622	93299260	C,C	A,A	0.969185,0.988095	-0.0223461,-0.117198	0.0114407,0.0394133	1.29417,2.53111	0.00139265	0.00269851
3	rs79781533	93306243	A,A	G,G	0.969185,0.988095	-0.0224437,-0.117016	0.0114407,0.0394133	1.30283,2.52458	0.00138958	0.00269262
3	rs1580233	93310009	C,C	G,G	0.969185,0.988095	-0.0224437,-0.116925	0.0114407,0.0394133	1.30283,2.52131	0.00138133	0.00267669
3	rs77069974	93234699	NA,C	NA,T	NA,0.750992	NA,-0.0294018	NA,0.00988505	NA,2.53225	0.00136821	0.00289498
3	rs117248386	93240119	NA,C	NA,T	NA,0.75	NA,-0.0293628	NA,0.00987194	NA,2.53225	0.00136534	0.0028892
3	rs80158960	93241122	NA,C	NA,T	NA,0.75	NA,-0.0293628	NA,0.00987194	NA,2.53225	0.00136534	0.0028892
3	rs76302282	93238930	NA,A	NA,T	NA,0.750992	NA,-0.0294018	NA,0.00988505	NA,2.53225	0.00136451	0.00288678
3	rs16869969	93243467	NA,C	NA,T	NA,0.75	NA,-0.0293099	NA,0.00987194	NA,2.52468	0.00135034	0.00285698
3	rs76926419	93265585	NA,T	NA,C	NA,0.757937	NA,-0.0294816	NA,0.00997981	NA,2.50369	0.00134849	0.002851
3	rs79001407	93270045	NA,C	NA,T	NA,0.757937	NA,-0.0294816	NA,0.00997981	NA,2.50369	0.00134849	0.002851
3	rs1084815	93238064	G,G	A,A	0.650099,0.478175	0.0186566,-0.0191654	0.0041455,0.00855751	5.16871,1.60004	0.00134022	0.00272524
3	rs16869967	93242864	NA,C	NA,A	NA,0.75	NA,-0.0292619	NA,0.00987194	NA,2.51781	0.00133686	0.00282806
3	rs16870007	93280499	NA,C	NA,T	NA,0.759921	NA,-0.0295115	NA,0.0100079	NA,2.49624	0.00133677	0.00282547
3	rs41474650	93259503	A,A	G,G	0.636183,0.469246	0.0188648,-0.0161807	0.00410967,0.00856557	5.35407,1.22999	0.00133088	0.00268829
3	rs112305454	93524476	A,NA	G,NA	0.975149,NA	0.0292993,NA	0.0127009,NA	1.6765,NA	0.00131618	0.00259656
3	rs2875635	93216200	T,T	C,C	0.970179,0.713294	0.0161306,-0.0330607	0.0116239,0.00945258	0.781922,3.32828	0.00131236	0.00280408
3	rs1576215	93288728	NA,T	NA,C	NA,0.760913	NA,-0.0294521	NA,0.0100221	NA,2.48205	0.0013114	0.00277116
3	rs73754359	93432325	A,A	G,G	0.972167,0.985119	-0.0284616,-0.0547855	0.0120196,0.0353055	1.74745,0.918216	0.00130869	0.00257754
3	rs74297063	93159616	NA,G	NA,T	NA,0.759921	NA,-0.0289699	NA,0.0100079	NA,2.42077	0.00130739	0.00272044
3	rs112383551	93524195	C,NA	A,NA	0.975149,NA	0.0292557,NA	0.0127009,NA	1.67256,NA	0.00130557	0.00257564
3	rs16869990	93254813	NA,C	NA,T	NA,0.749008	NA,-0.0291212	NA,0.00985893	NA,2.50321	0.00130504	0.00275963
3	rs140246537	93404583	NA,C	NA,T	NA,0.978175	NA,-0.0659605	NA,0.0292559	NA,1.61694	0.00129413	0.0025382
3	rs2183002	93286994	NA,T	NA,G	NA,0.759921	NA,-0.0293091	NA,0.0100079	NA,2.4679	0.00128292	0.00270962
3	rs78836639	93229273	NA,C	NA,A	NA,0.748016	NA,-0.0290317	NA,0.00984603	NA,2.49588	0.00128231	0.0027108
3	rs73754313	93253551	NA,A	NA,C	NA,0.75	NA,-0.0290553	NA,0.00987194	NA,2.48836	0.00128076	0.00270766
3	rs16869986	93253281	NA,G	NA,A	NA,0.75	NA,-0.0290553	NA,0.00987194	NA,2.48836	0.00128076	0.00270766
3	rs4706416	93251378	NA,C	NA,T	NA,0.75	NA,-0.0290553	NA,0.00987194	NA,2.48836	0.00127981	0.00270515
3	rs6937226	93247769	NA,C	NA,A	NA,0.75	NA,-0.0290072	NA,0.00987194	NA,2.48153	0.00126813	0.00268055
3	rs77817805	93258317	T,T	G,G	0.970179,0.717262	0.0183984,-0.0325471	0.0116239,0.00949232	0.945141,3.21733	0.00126449	0.00269702
3	rs76744751	93164835	NA,G	NA,C	NA,0.718254	NA,-0.0280043	NA,0.00950244	NA,2.49376	0.00125901	0.00263229
3	rs2812127	93477598	G,NA	T,NA	0.982107,NA	0.0333455,NA	0.014915,NA	1.59566,NA	0.00125844	0.00248279
3	rs2249785	92751043	A,A	G,G	0.455268,0.566468	0.000685035,-0.0254797	0.00397022,0.00862591	0.0639839,2.50331	0.00125651	0.00242827
3	rs16869979	93250486	NA,C	NA,T	NA,0.75	NA,-0.0289543	NA,0.00987194	NA,2.47403	0.0012544	0.00265111
3	rs2452974	92752666	T,T	C,C	0.500994,0.56746	0.00202298,-0.0249888	0.00395431,0.00862824	0.215426,2.42279	0.00125028	0.00241684
3	rs77345030	93231445	NA,T	NA,C	NA,0.749008	NA,-0.0289162	NA,0.00985893	NA,2.47403	0.00124928	0.00264008
3	rs1873935	92753336	T,T	C,C	0.500994,0.56746	0.0019768,-0.0249888	0.00395431,0.00862824	0.209618,2.42279	0.00124082	0.00239859
3	rs191458676	93408703	T,NA	C,NA	0.982107,NA	-0.0337332,NA	0.014915,NA	1.62496,NA	0.00122806	0.00242576
3	rs2812126	93478598	A,NA	G,NA	0.982107,NA	0.033166,NA	0.014915,NA	1.58219,NA	0.00122356	0.00241403
3	rs1365706	93166954	NA,G	NA,A	NA,0.718254	NA,-0.0278521	NA,0.00950244	NA,2.47132	0.00121887	0.00254732
3	rs75291127	93238188	C,C	G,G	0.971173,0.718254	0.0169742,-0.0329541	0.0118166,0.00950244	0.821401,3.28032	0.00121317	0.00259065
3	rs111824441	93534512	A,NA	G,NA	0.975149,NA	0.0288204,NA	0.0127009,NA	1.63343,NA	0.00120496	0.0023773
3	rs784062	93242266	C,C	T,T	0.653082,0.477183	0.0184582,-0.0197835	0.00415377,0.00855827	5.05346,1.68197	0.0011922	0.00242789
3	rs59686176	93529981	G,NA	A,NA	0.975149,NA	0.0287417,NA	0.0127009,NA	1.62641,NA	0.00118777	0.00234341
3	rs2492341	93480579	A,NA	G,NA	0.982107,NA	0.0329743,NA	0.014915,NA	1.56785,NA	0.00118755	0.00234304
3	rs16870037	93297008	NA,C	NA,T	NA,0.759921	NA,-0.0288509	NA,0.0100079	NA,2.40435	0.00116932	0.00246665
3	rs12191014	93254033	C,C	G,G	0.650099,0.465278	0.0187939,-0.0174928	0.0041455,0.00857004	5.23659,1.38473	0.00116042	0.00235115
3	rs6908465	93443329	T,T	C,C	0.789264,0.97123	-0.0119844,-0.0451128	0.00484796,0.0255725	1.87178,1.1095	0.00115899	0.00226756
3	rs78269074	93165422	NA,A	NA,T	NA,0.719246	NA,-0.0276296	NA,0.00951265	NA,2.43436	0.00115835	0.00241869
3	rs117216030	93162083	NA,T	NA,G	NA,0.719246	NA,-0.0276358	NA,0.00951265	NA,2.43527	0.00115834	0.00241936
3	rs112484315	93442556	G,G	C,C	0.789264,0.97123	-0.0118462,-0.0460282	0.00484796,0.0255725	1.83733,1.14342	0.00115499	0.00225938
3	rs10498980	93252132	NA,G	NA,A	NA,0.75	NA,-0.0285455	NA,0.00987194	NA,2.41646	0.00115424	0.00243634
3	rs75306026	93327457	NA,C	NA,T	NA,0.762897	NA,-0.0288729	NA,0.0100508	NA,2.39041	0.00114694	0.00241868
3	rs56018944	93252242	NA,A	NA,G	NA,0.75	NA,-0.0284974	NA,0.00987194	NA,2.40972	0.0011431	0.00241248
3	rs58290198	93251826	NA,A	NA,G	NA,0.75	NA,-0.0284974	NA,0.00987194	NA,2.40972	0.0011431	0.00241248
3	rs73754360	93437809	G,G	T,T	0.971173,0.985119	-0.0279529,-0.0545734	0.0118166,0.0353055	1.74467,0.913049	0.00113931	0.00224409
3	rs2503666	92752625	T,T	C,C	0.455268,0.566468	0.000639334,-0.0251812	0.00397022,0.00862591	0.0594497,2.45484	0.00113862	0.00220111
3	rs146777553	93334674	NA,A	NA,G	NA,0.762897	NA,-0.0288196	NA,0.0100508	NA,2.38313	0.00113492	0.00239295
3	rs979892	93474393	A,NA	G,NA	0.982107,NA	0.0326668,NA	0.014915,NA	1.545,NA	0.00113239	0.00223427
3	rs73754333	93339285	T,T	C,C	0.959245,0.752976	-0.022635,-0.0329193	0.00999958,0.00991158	1.62711,3.04768	0.00113064	0.00239767
3	rs56148073	93440009	T,T	C,C	0.789264,0.97123	-0.0116914,-0.0467149	0.00484796,0.0255725	1.79908,1.16918	0.00112713	0.00220465
3	rs1927875	93256943	T,T	C,C	0.650099,0.465278	0.0187939,-0.0172894	0.0041455,0.00857004	5.23659,1.36001	0.00112604	0.0022806
3	rs138845203	93099655	NA,G	NA,T	NA,0.990079	NA,0.0894527	NA,0.0431319	NA,1.41924	0.00111935	0.00221108
3	rs77955219	93306165	NA,A	NA,G	NA,0.761905	NA,-0.0286765	NA,0.0100364	NA,2.36924	0.00111072	0.00234108
3	rs1576212	93340143	NA,C	NA,T	NA,0.762897	NA,-0.0286159	NA,0.0100508	NA,2.3554	0.00110672	0.00233167
3	rs2068889	93483758	A,A	T,T	0.664016,0.952381	0.00855673,0.0571141	0.00418592,0.0200728	1.38789,2.35298	0.00110303	0.00218039
3	rs143798901	93350154	A,A	G,G	0.959245,0.749008	-0.0224534,-0.0327444	0.00999958,0.00985893	1.60659,3.04768	0.00110179	0.00233669
3	rs80170774	93338858	NA,T	NA,C	NA,0.764881	NA,-0.0287034	NA,0.01008	NA,2.35598	0.00109934	0.00231633
3	rs80082569	93308987	NA,T	NA,G	NA,0.761905	NA,-0.0286233	NA,0.0100364	NA,2.36199	0.00109917	0.00231636
3	rs77094681	93005687	NA,C	NA,T	NA,0.989087	NA,-0.0908096	NA,0.0411453	NA,1.56367	0.00109877	0.00216994
3	rs77844976	93329765	NA,G	NA,A	NA,0.762897	NA,-0.0286159	NA,0.0100508	NA,2.3554	0.00109044	0.00229777
3	rs77234378	93304343	NA,C	NA,T	NA,0.761905	NA,-0.0285748	NA,0.0100364	NA,2.3554	0.0010888	0.00229417
3	rs16870040	93302271	NA,G	NA,A	NA,0.761905	NA,-0.0285748	NA,0.0100364	NA,2.3554	0.0010888	0.00229417
3	rs16870046	93305591	NA,G	NA,A	NA,0.761905	NA,-0.0285748	NA,0.0100364	NA,2.3554	0.0010888	0.00229417
3	rs117891993	93316016	NA,G	NA,T	NA,0.761905	NA,-0.0285748	NA,0.0100364	NA,2.3554	0.0010888	0.00229417
3	rs2555755	93112511	T,T	C,C	0.819085,0.911706	-0.0211939,0.0200884	0.00513615,0.0150664	4.43362,0.738909	0.00108307	0.00216268
3	rs114119236	93195089	A,NA	G,NA	0.967197,NA	0.0223971,NA	0.0111,NA	1.36034,NA	0.00108283	0.00213713
3	rs78678822	93331275	NA,C	NA,G	NA,0.760913	NA,-0.0284903	NA,0.0100221	NA,2.34944	0.00108133	0.00227763
3	rs140322520	93324473	NA,C	NA,T	NA,0.762897	NA,-0.0285626	NA,0.0100508	NA,2.34816	0.00107915	0.00227361
3	rs117036413	93324343	NA,G	NA,T	NA,0.762897	NA,-0.0285626	NA,0.0100508	NA,2.34816	0.00107915	0.00227361
3	rs16870050	93312588	NA,G	NA,A	NA,0.761905	NA,-0.0285216	NA,0.0100364	NA,2.34816	0.00107752	0.00227005
3	rs117704920	93396719	G,NA	C,NA	0.982107,NA	-0.0328729,NA	0.014915,NA	1.5603,NA	0.0010753	0.00212415
3	rs117928696	93337484	NA,G	NA,A	NA,0.761905	NA,-0.0284298	NA,0.0100364	NA,2.33573	0.00105844	0.00222924
3	rs79248140	93295863	NA,C	NA,G	NA,0.759921	NA,-0.0283391	NA,0.0100079	NA,2.33438	0.00105711	0.00222651
3	rs77117625	93295856	A,NA	G,NA	0.982107,NA	-0.0441268,NA	0.014915,NA	2.50992,NA	0.00105325	0.00207844
3	rs77129208	93328437	NA,C	NA,T	NA,0.761905	NA,-0.0283666	NA,0.0100364	NA,2.32717	0.00104554	0.00220165
3	rs78284717	92784410	NA,A	NA,G	NA,0.90377	NA,-0.0329268	NA,0.014495	NA,1.63618	0.00104265	0.00205872
3	rs146942888	93573101	NA,A	NA,G	NA,0.984127	NA,-0.0766554	NA,0.0342017	NA,1.60191	0.00103761	0.00207584
3	rs149932474	93325985	NA,A	NA,G	NA,0.762897	NA,-0.0283588	NA,0.0100508	NA,2.32063	0.00103733	0.00218417
3	rs79511839	93333383	NA,G	NA,A	NA,0.761905	NA,-0.0283181	NA,0.0100364	NA,2.32063	0.00103579	0.00218079
3	rs118017987	93322138	NA,C	NA,A	NA,0.761905	NA,-0.0283181	NA,0.0100364	NA,2.32063	0.00103579	0.00218079
3	rs139113298	93100728	NA,A	NA,G	NA,0.981151	NA,0.0728061	NA,0.0314332	NA,1.68726	0.00103405	0.0020539
3	rs74996654	92736739	NA,G	NA,A	NA,0.988095	NA,-0.0860842	NA,0.0394133	NA,1.53832	0.00101771	0.00200251
3	rs78307927	93313489	NA,C	NA,G	NA,0.762897	NA,-0.0282569	NA,0.0100508	NA,2.30693	0.00101718	0.00214108
3	rs61164389	93312995	NA,C	NA,T	NA,0.762897	NA,-0.0282569	NA,0.0100508	NA,2.30693	0.00101718	0.00214108
3	rs78654348	93315679	NA,C	NA,T	NA,0.762897	NA,-0.0282569	NA,0.0100508	NA,2.30693	0.00101718	0.00214108
3	rs16870083	93351261	NA,C	NA,T	NA,0.760913	NA,-0.0281342	NA,0.0100221	NA,2.30128	0.00101641	0.00213905
3	rs2452940	92822870	A,A	G,G	0.357853,0.320437	-0.00219902,-0.0261025	0.00412449,0.00916045	0.226272,2.35862	0.00101338	0.00196746
3	rs2757022	93116047	T,T	C,C	0.907555,0.915675	-0.0251869,0.0235379	0.00682591,0.0153834	3.64907,0.89964	0.00101147	0.00201895
3	rs56687272	93315999	NA,C	NA,G	NA,0.762897	NA,-0.0282035	NA,0.0100508	NA,2.29976	0.00100681	0.00211892
3	rs16870086	93352009	NA,G	NA,T	NA,0.759921	NA,-0.0279934	NA,0.0100079	NA,2.2877	0.00100306	0.00211019
3	rs117000821	93413691	C,NA	T,NA	0.981113,NA	-0.0323775,NA	0.0145245,NA	1.58833,NA	0.00100165	0.00197857
3	rs2757024	93115902	T,T	C,C	0.819085,0.912698	-0.0210213,0.0200841	0.00513615,0.0151436	4.37041,0.733395	0.000990129	0.00197675
3	rs4706417	93300220	NA,C	NA,A	NA,0.761905	NA,-0.0280613	NA,0.0100364	NA,2.28611	0.000985934	0.00207423
3	rs4707747	93305390	NA,C	NA,G	NA,0.761905	NA,-0.0280613	NA,0.0100364	NA,2.28611	0.000985934	0.00207423
3	rs117058290	93303460	G,G	T,T	0.969185,0.988095	-0.018058,-0.117243	0.0114407,0.0394133	0.941287,2.53275	0.000978565	0.0018973
3	rs1341996	93294098	C,C	T,T	0.957256,0.748016	-0.0197271,-0.0335669	0.00977441,0.00984603	1.36086,3.18602	0.00097172	0.00206738
3	rs75771502	93302585	C,C	T,T	0.969185,0.988095	-0.0182546,-0.116925	0.0114407,0.0394133	0.956312,2.52131	0.000971223	0.00188314
3	rs58563607	93152701	G,NA	C,NA	0.723658,NA	0.00895357,NA	0.00442129,NA	1.36798,NA	0.000966341	0.00191229
3	rs117626188	93305197	G,G	A,A	0.969185,0.988095	-0.0181059,-0.11697	0.0114407,0.0394133	0.944942,2.52294	0.000964337	0.0018698
3	rs150716893	93332529	T,T	C,C	0.969185,0.988095	-0.0223461,-0.111337	0.0114407,0.0394133	1.29417,2.32513	0.000958833	0.00186003
3	rs142751187	93335107	T,T	G,G	0.969185,0.988095	-0.0223461,-0.111326	0.0114407,0.0394133	1.29417,2.32476	0.000958201	0.00185881
3	rs79270043	93333363	G,G	A,A	0.969185,0.988095	-0.0223461,-0.11129	0.0114407,0.0394133	1.29417,2.32352	0.000956071	0.00185469
3	rs12332937	92856004	T,T	A,A	0.746521,0.979167	0.00557861,0.0893824	0.00454514,0.0299292	0.658209,2.54939	0.000954681	0.0018829
3	rs4343898	92828771	T,T	C,C	0.514911,0.332341	-0.00584164,-0.0232863	0.00395606,0.00907473	0.854572,1.98775	0.000943534	0.00183508
3	rs62414004	93508900	C,NA	A,NA	0.975149,NA	-0.0239891,NA	0.0127009,NA	1.22972,NA	0.00094323	0.00186443
3	rs1341997	93294058	G,G	A,A	0.957256,0.748016	-0.0196842,-0.0333662	0.00977441,0.00984603	1.3563,3.15366	0.000920042	0.00195632
3	rs79281511	93348011	C,C	T,T	0.969185,0.988095	-0.0221508,-0.110906	0.0114407,0.0394133	1.27694,2.31032	0.000915858	0.00177685
3	rs332499	93450630	G,NA	A,NA	0.981113,NA	0.0295818,NA	0.0145245,NA	1.38005,NA	0.0009098	0.00179538
3	rs6935299	93199724	T,T	C,C	0.930418,0.71131	-0.0120443,-0.0326383	0.00777053,0.00943317	0.916703,3.26738	0.000902967	0.00192189
3	rs62414000	93497782	C,C	T,T	0.974155,0.963294	-0.0278862,-0.0238752	0.0124606,0.0227328	1.59819,0.532239	0.000897958	0.00177673
3	rs2496107	93433349	A,NA	G,NA	0.981113,NA	0.0294444,NA	0.0145245,NA	1.37018,NA	0.000891092	0.00175848
3	rs6914944	93199648	C,C	T,T	0.930418,0.71131	-0.0118974,-0.0326383	0.00777053,0.00943317	0.900504,3.26738	0.000888224	0.00189059
3	rs143124192	92966422	NA,C	NA,T	NA,0.998016	NA,-0.200903	NA,0.0960615	NA,1.4378	0.000884304	0.00175016
3	rs112871152	92924355	G,NA	A,NA	0.988072,NA	0.0500956,NA	0.0182119,NA	2.22573,NA	0.00088282	0.00174426
3	rs375090444	93335853	NA,T	NA,C	NA,0.993056	NA,-0.109579	NA,0.0514752	NA,1.47792	0.000879081	0.00171911
3	rs78977280	92985450	NA,T	NA,C	NA,0.910714	NA,-0.0285983	NA,0.0149907	NA,1.24853	0.000877937	0.00173473
3	rs9451947	92870189	G,NA	T,NA	0.987078,NA	-0.042374,NA	0.0175062,NA	1.80972,NA	0.000862586	0.00170239
3	rs1896234	93182761	NA,T	NA,C	NA,0.735119	NA,-0.0265792	NA,0.00968721	NA,2.21649	0.000861732	0.00179658
3	rs4437190	92825428	A,A	G,G	0.779324,0.804563	-0.00901437,-0.0280478	0.00476763,0.01078	1.23167,2.03279	0.000856619	0.00167976
3	rs991527	93199210	T,T	C,C	0.930418,0.71131	-0.0118026,-0.0325164	0.00777053,0.00943317	0.89012,3.24658	0.000850956	0.00181066
3	rs6925011	93324450	A,A	T,T	0.927435,0.962302	0.01497,0.0459332	0.00762141,0.0224433	1.30534,1.39047	0.000848848	0.00169072
3	rs2452975	92755089	T,T	G,G	0.367793,0.441468	-0.0018686,-0.0240962	0.00410023,0.00860854	0.188034,2.29035	0.00082735	0.00160803
3	rs62418761	93198689	T,NA	C,NA	0.965209,NA	0.0195074,NA	0.0107893,NA	1.15119,NA	0.000808317	0.00159685
3	rs145644127	93457236	G,NA	A,NA	0.983101,NA	-0.0246694,NA	0.0153396,NA	0.96743,NA	0.00079706	0.00157332
3	rs2730850	93182233	C,C	T,T	0.130219,0.347222	0.0184333,-0.0202492	0.00587486,0.00897877	2.76877,1.61764	0.000796756	0.00161152
3	rs141301907	93279022	T,NA	C,NA	0.986084,NA	0.0394469,NA	0.0168779,NA	1.71155,NA	0.000790528	0.00156235
3	rs142488731	93334648	A,A	C,C	0.929423,0.962302	0.0147907,0.0452878	0.00771974,0.0224433	1.25672,1.36048	0.000790053	0.00157422
3	rs143408794	93362209	NA,C	NA,T	NA,0.761905	NA,-0.0268124	NA,0.0100364	NA,2.122	0.000790021	0.00165589
3	rs2452945	92817560	C,C	T,T	0.487078,0.323413	0.00179272,-0.0256943	0.00395562,0.00913824	0.18682,2.30737	0.000787728	0.00152998
3	rs1996267	93486257	A,A	G,G	0.967197,0.96627	-0.0250212,-0.0284691	0.0111,0.023678	1.61643,0.63973	0.000780848	0.00154627
3	rs117875568	93323026	A,A	G,G	0.969185,0.988095	-0.0224902,-0.107577	0.0114407,0.0394133	1.30696,2.19766	0.000773919	0.00150232
3	rs138396537	93314306	T,T	C,C	0.969185,0.988095	-0.0225414,-0.107394	0.0114407,0.0394133	1.31151,2.19153	0.000769431	0.00149365
3	rs2325444	93151791	NA,G	NA,A	NA,0.719246	NA,-0.0255326	NA,0.00951265	NA,2.13827	0.000762798	0.00158422
3	rs141499529	93327581	G,G	C,C	0.969185,0.988095	-0.0224437,-0.107394	0.0114407,0.0394133	1.30283,2.19153	0.000761948	0.00147914
3	rs142730584	93203283	NA,G	NA,A	NA,0.947421	NA,-0.0436996	NA,0.0191524	NA,1.64765	0.000759883	0.00154107
3	rs57698791	93311390	C,C	T,T	0.957256,0.75	-0.0199073,-0.0325333	0.00977441,0.00987194	1.38005,3.00773	0.000755434	0.00160183
3	rs138744033	93330800	C,C	T,T	0.969185,0.988095	-0.0223926,-0.107257	0.0114407,0.0394133	1.29829,2.18697	0.00075193	0.00145974
3	rs57599339	93311622	T,T	A,A	0.957256,0.75	-0.0198644,-0.0325333	0.00977441,0.00987194	1.37547,3.00773	0.000751658	0.00159384
3	rs117563032	93230973	NA,G	NA,T	NA,0.948413	NA,-0.0438298	NA,0.0193256	NA,1.63206	0.000751593	0.00152365
3	rs58138830	93150573	NA,C	NA,A	NA,0.719246	NA,-0.0254327	NA,0.00951265	NA,2.12465	0.000748654	0.00155442
3	rs149551681	93314318	NA,C	NA,T	NA,0.988095	NA,-0.0831849	NA,0.0394133	NA,1.45832	0.000748327	0.0014602
3	rs55638146	93317170	A,A	T,T	0.957256,0.750992	-0.0196842,-0.0326245	0.00977441,0.00988505	1.3563,3.01525	0.000746073	0.00158236
3	rs183915144	93030803	NA,C	NA,T	NA,0.989087	NA,-0.0820918	NA,0.0411453	NA,1.33701	0.000739492	0.00146065
3	rs4707745	93263250	T,T	G,G	0.983101,0.727183	-0.000604035,-0.033741	0.0153396,0.00959722	0.0138602,3.35795	0.00073914	0.00157856
3	rs78719515	93506425	NA,C	NA,T	NA,0.934524	NA,-0.0365601	NA,0.0172809	NA,1.46375	0.000738843	0.00148167
3	rs147924997	93336590	T,T	C,C	0.925447,0.962302	0.0141015,0.0450493	0.00752717,0.0224433	1.21459,1.34947	0.000734334	0.00146281
3	rs75113204	93154290	NA,C	NA,A	NA,0.718254	NA,-0.0253055	NA,0.00950244	NA,2.11106	0.000734239	0.00152401
3	rs1576217	93313812	C,C	T,T	0.957256,0.750992	-0.0197271,-0.0325236	0.00977441,0.00988505	1.36086,2.99947	0.000732035	0.00155212
3	rs73754345	93359754	NA,C	NA,T	NA,0.759921	NA,-0.0262326	NA,0.0100079	NA,2.05738	0.000729819	0.00152735
3	rs74606437	93359740	NA,C	NA,A	NA,0.759921	NA,-0.0262326	NA,0.0100079	NA,2.05738	0.000729819	0.00152735
3	rs60063460	93504500	NA,T	NA,A	NA,0.934524	NA,-0.0364072	NA,0.0172809	NA,1.45425	0.000727395	0.00145861
3	rs143912951	93271553	NA,T	NA,C	NA,0.994048	NA,0.102076	NA,0.0555718	NA,1.17891	0.00072673	0.00143357
3	rs117982198	93503803	NA,C	NA,T	NA,0.934524	NA,-0.0363547	NA,0.0172809	NA,1.45099	0.000723512	0.00145079
3	rs2262410	93192789	G,G	A,A	0.879722,0.972222	0.0136411,0.0389068	0.00607818,0.0260119	1.6053,0.870557	0.000723008	0.00143806
3	rs2503642	92808609	T,T	C,C	0.497018,0.329365	0.00312813,-0.0249984	0.00395437,0.00909539	0.367633,2.22275	0.000722443	0.00140419
3	rs1118090	93192094	A,A	T,T	0.879722,0.972222	0.0136411,0.0388575	0.00607818,0.0260119	1.6053,0.868965	0.000721203	0.00143446
3	rs2452943	92820001	A,A	G,G	0.487078,0.323413	0.00174654,-0.0253877	0.00395562,0.00913824	0.181229,2.26229	0.000721185	0.00140107
3	rs35602444	92833385	C,C	G,G	0.745527,0.950397	0.00629095,0.0566544	0.00453928,0.0196877	0.780468,2.39724	0.000717752	0.00142321
3	rs77617502	93500273	NA,G	NA,A	NA,0.934524	NA,-0.0362018	NA,0.0172809	NA,1.44154	0.000712367	0.00142835
3	rs58889334	93501227	NA,G	NA,A	NA,0.934524	NA,-0.0362018	NA,0.0172809	NA,1.44154	0.000712367	0.00142835
3	rs116994324	93364344	NA,A	NA,T	NA,0.761905	NA,-0.0262062	NA,0.0100364	NA,2.04457	0.000709641	0.00148469
3	rs1963854	93201217	T,T	C,C	0.879722,0.972222	0.0137252,0.0380394	0.00607818,0.0260119	1.62089,0.842739	0.000706635	0.00140508
3	rs117575922	93497251	NA,C	NA,A	NA,0.934524	NA,-0.0361015	NA,0.0172809	NA,1.43535	0.000705173	0.00141386
3	rs140389043	93313658	NA,T	NA,C	NA,0.96627	NA,0.0437887	NA,0.023678	NA,1.19106	0.000704762	0.00140155
3	rs148688188	93361228	NA,C	NA,A	NA,0.759921	NA,-0.0259782	NA,0.0100079	NA,2.02513	0.000698036	0.00145971
3	rs74564168	93497163	NA,A	NA,G	NA,0.934524	NA,-0.0359963	NA,0.0172809	NA,1.42887	0.000697736	0.00139889
3	rs73754363	93468116	C,C	T,T	0.972167,0.985119	-0.0265878,-0.0479655	0.0120196,0.0353055	1.56922,0.758756	0.000693954	0.00136769
3	rs144882410	93350909	G,G	C,C	0.927435,0.962302	0.0145599,0.0445244	0.00762141,0.0224433	1.25117,1.32541	0.00068377	0.00136166
3	rs7453327	93133035	NA,G	NA,A	NA,0.730159	NA,-0.0248488	NA,0.00963031	NA,2.00558	0.000681965	0.00140447
3	rs9362951	92862443	NA,T	NA,C	NA,0.969246	NA,0.0475095	NA,0.0247591	NA,1.25963	0.000679107	0.00134193
3	rs144162104	93558376	NA,T	NA,G	NA,0.991071	NA,0.083269	NA,0.0454422	NA,1.17464	0.000674518	0.0013355
3	rs149536957	93142502	NA,T	NA,C	NA,0.730159	NA,-0.02473	NA,0.00963031	NA,1.9901	0.000669708	0.00137894
3	rs142222262	93356920	T,T	C,C	0.969185,0.988095	-0.0219133,-0.105793	0.0114407,0.0394133	1.25614,2.13842	0.000658126	0.00127805
3	rs4707737	93139916	NA,A	NA,G	NA,0.730159	NA,-0.0246297	NA,0.00963031	NA,1.97707	0.000657872	0.00135425
3	rs146751363	93483958	A,NA	G,NA	0.983101,NA	-0.0232496,NA	0.0153396,NA	0.887373,NA	0.000656452	0.00129589
3	rs78513734	93138377	NA,C	NA,T	NA,0.729167	NA,-0.0246013	NA,0.0096192	NA,1.97707	0.000653656	0.00134563
3	rs2730866	93196290	A,A	G,G	0.879722,0.972222	0.0134984,0.0378401	0.00607818,0.0260119	1.57897,0.836405	0.000649985	0.00129263
3	rs75690210	93141178	NA,T	NA,C	NA,0.730159	NA,-0.0245294	NA,0.00963031	NA,1.96409	0.000646307	0.00133014
3	rs16870247	93491573	NA,G	NA,C	NA,0.935516	NA,-0.035429	NA,0.0174041	NA,1.379	0.000645928	0.00129494
3	rs16870117	93367556	NA,G	NA,A	NA,0.762897	NA,-0.0257375	NA,0.0100508	NA,1.98109	0.000645529	0.00134848
3	rs79731536	93135012	NA,C	NA,T	NA,0.729167	NA,-0.0245011	NA,0.0096192	NA,1.96409	0.000642188	0.00132172
3	rs140865935	93059958	C,NA	T,NA	0.989066,NA	0.0327191,NA	0.0190121,NA	1.06927,NA	0.000640102	0.00126521
3	rs57670627	93131695	NA,G	NA,A	NA,0.729167	NA,-0.0244486	NA,0.0096192	NA,1.9573	0.000636287	0.00130941
3	rs72925426	92812679	T,T	C,C	0.917495,0.979167	0.00407646,0.0793343	0.00718617,0.0299292	0.243718,2.09518	0.000634784	0.00124935
3	rs2452941	92822555	A,A	G,G	0.489066,0.323413	0.00146947,-0.0249464	0.00395525,0.00913824	0.14859,2.19822	0.000634331	0.0012329
3	rs78577960	93136804	NA,T	NA,C	NA,0.729167	NA,-0.0244009	NA,0.0096192	NA,1.95115	0.000630983	0.00129835
3	rs75294390	93130209	NA,A	NA,C	NA,0.729167	NA,-0.0244009	NA,0.0096192	NA,1.95115	0.000630983	0.00129835
3	rs79982092	93129962	NA,G	NA,C	NA,0.729167	NA,-0.0243484	NA,0.0096192	NA,1.94438	0.000625217	0.00128633
3	rs2730869	93202900	C,C	T,T	0.878728,0.973214	0.0134866,0.037153	0.00605664,0.0264757	1.58563,0.79444	0.000625022	0.00124237
3	rs2730856	93185340	T,T	C,C	0.879722,0.972222	0.0132572,0.03879	0.00607818,0.0260119	1.53499,0.866788	0.000618533	0.00122968
3	rs2496110	93435564	T,NA	C,NA	0.980119,NA	0.0270369,NA	0.0141639,NA	1.24964,NA	0.00061494	0.00121386
3	rs2812124	93485371	G,NA	T,NA	0.977137,NA	0.0251868,NA	0.0132281,NA	1.24485,NA	0.000613713	0.00121177
3	rs11961411	92817698	G,G	A,A	0.917495,0.979167	0.00449769,0.0783313	0.00718617,0.0299292	0.274584,2.05232	0.000613459	0.00120746
3	rs145643621	93361466	G,G	C,C	0.969185,0.988095	-0.0217186,-0.104713	0.0114407,0.0394133	1.23921,2.103	0.000606674	0.00117839
3	rs76582237	92883080	NA,G	NA,A	NA,0.87004	NA,0.0242793	NA,0.0127124	NA,1.25066	0.000600779	0.00119003
3	rs62418845	93379364	G,NA	A,NA	0.946322,NA	-0.0234567,NA	0.00877248,NA	2.12507,NA	0.000594278	0.00117164
3	rs958459	93140683	NA,G	NA,C	NA,0.729167	NA,-0.0239999	NA,0.0096192	NA,1.89978	0.000588659	0.00121014
3	rs117703677	93366640	G,G	A,A	0.927435,0.962302	0.0145154,0.0426841	0.00762141,0.0224433	1.24536,1.24269	0.000587157	0.00116895
3	rs117914545	93504060	A,NA	G,NA	0.962227,NA	0.0248462,NA	0.0103707,NA	1.78032,NA	0.000585649	0.0011573
3	rs142317988	93134909	NA,A	NA,G	NA,0.729167	NA,-0.0239474	NA,0.0096192	NA,1.8931	0.000583399	0.00119918
3	rs75270823	93135003	NA,C	NA,G	NA,0.729167	NA,-0.0239474	NA,0.0096192	NA,1.8931	0.000583399	0.00119918
3	rs116884476	92961429	T,NA	A,NA	0.981113,NA	-0.0266455,NA	0.0145245,NA	1.17668,NA	0.000583141	0.0011521
3	rs6937801	93365803	A,A	G,G	0.929423,0.962302	0.014475,0.0423682	0.00771974,0.0224433	1.21621,1.22875	0.000582897	0.00116095
3	rs59394501	93143228	NA,T	NA,C	NA,0.730159	NA,-0.0239272	NA,0.00963031	NA,1.88704	0.000582254	0.00119665
3	rs16870236	93488053	NA,T	NA,A	NA,0.934524	NA,-0.0341002	NA,0.0172809	NA,1.3146	0.000579736	0.00116135
3	rs149154311	93133301	NA,G	NA,T	NA,0.729167	NA,-0.0238996	NA,0.0096192	NA,1.88704	0.000578671	0.00118933
3	rs117156875	93133277	NA,A	NA,G	NA,0.729167	NA,-0.0238996	NA,0.0096192	NA,1.88704	0.000578671	0.00118933
3	rs78838337	93129272	NA,A	NA,G	NA,0.730159	NA,-0.0238746	NA,0.00963031	NA,1.88038	0.000576922	0.00118552
3	rs146403981	93357002	NA,G	NA,A	NA,0.780754	NA,-0.025578	NA,0.0103319	NA,1.87615	0.000574138	0.00119382
3	rs56996572	93131877	NA,C	NA,T	NA,0.729167	NA,-0.0238471	NA,0.0096192	NA,1.88038	0.000573529	0.00117862
3	rs116854155	93470698	NA,A	NA,G	NA,0.944444	NA,-0.0331442	NA,0.0186617	NA,1.12077	0.000573207	0.001125
3	rs76430521	93268348	G,NA	T,NA	0.967197,NA	-0.0309128,NA	0.0111,NA	2.27133,NA	0.000568982	0.0011234
3	rs114340105	93129939	NA,A	NA,G	NA,0.729167	NA,-0.0237993	NA,0.0096192	NA,1.87434	0.000568907	0.00116899
3	rs16870232	93487199	NA,G	NA,A	NA,0.935516	NA,-0.0342367	NA,0.0174041	NA,1.30835	0.000568862	0.00113976
3	rs144420902	93538210	T,NA	C,NA	0.964215,NA	0.0264824,NA	0.0106439,NA	1.89126,NA	0.000567664	0.00112247
3	rs78168762	93129332	NA,C	NA,T	NA,0.730159	NA,-0.0237742	NA,0.00963031	NA,1.8677	0.000567198	0.00116527
3	rs77345983	93129307	NA,A	NA,C	NA,0.730159	NA,-0.0237742	NA,0.00963031	NA,1.8677	0.000567198	0.00116527
3	rs79978847	93129353	NA,A	NA,C	NA,0.730159	NA,-0.0237742	NA,0.00963031	NA,1.8677	0.000567198	0.00116527
3	rs16870107	93358071	NA,C	NA,T	NA,0.780754	NA,-0.0254769	NA,0.0103319	NA,1.86427	0.000565065	0.00117462
3	rs16885809	93129845	NA,G	NA,C	NA,0.729167	NA,-0.0237468	NA,0.0096192	NA,1.8677	0.000563881	0.00115852
3	rs6911528	93510578	G,G	T,T	0.969185,0.962302	-0.0252732,-0.0216086	0.0114407,0.0224433	1.5659,0.474123	0.000562707	0.00111296
3	rs77785623	93486565	NA,C	NA,A	NA,0.935516	NA,-0.0340867	NA,0.0174041	NA,1.29959	0.000560965	0.00112386
3	rs78007110	93129135	NA,C	NA,G	NA,0.729167	NA,-0.023699	NA,0.0096192	NA,1.86168	0.000559363	0.00114911
3	rs139340106	92618616	NA,C	NA,T	NA,0.991071	NA,0.0778424	NA,0.0454422	NA,1.06191	0.000556671	0.00110202
3	rs116962767	93321850	C,NA	T,NA	0.979125,NA	0.0226247,NA	0.0138296,NA	0.992049,NA	0.000555559	0.00109671
3	rs75257789	93486725	NA,A	NA,C	NA,0.935516	NA,-0.0339804	NA,0.0174041	NA,1.2934	0.000555452	0.00111277
3	rs62420865	93417701	C,NA	T,NA	0.937376,NA	-0.0191166,NA	0.0081604,NA	1.71784,NA	0.000554698	0.00109379
3	rs62420863	93415660	C,NA	T,NA	0.937376,NA	-0.0191166,NA	0.0081604,NA	1.71784,NA	0.000554698	0.00109379
3	rs144756782	93232867	A,NA	G,NA	0.959245,NA	-0.029809,NA	0.00999958,NA	2.54169,NA	0.000554405	0.00109307
3	rs142918021	93318673	NA,C	NA,T	NA,0.980159	NA,-0.0602492	NA,0.0306528	NA,1.30669	0.000552479	0.00110791
3	rs2452950	92801288	C,C	T,T	0.318091,0.327381	-0.00212234,-0.0241276	0.00424522,0.00910944	0.20963,2.09249	0.000545643	0.00105945
3	rs2555738	93214590	A,A	G,G	0.874751,0.967262	0.0120863,0.039994	0.00597324,0.0240217	1.36622,1.01804	0.000544545	0.00108439
3	rs62418859	93398326	G,NA	C,NA	0.937376,NA	-0.0190388,NA	0.0081604,NA	1.70677,NA	0.000544408	0.00107352
3	rs76968334	93147441	NA,T	NA,C	NA,0.734127	NA,-0.023662	NA,0.00967566	NA,1.83969	0.000543645	0.0011172
3	rs150870681	93037167	NA,C	NA,T	NA,0.967262	NA,0.0402718	NA,0.0240217	NA,1.02851	0.000529322	0.00105056
3	rs78770847	93256037	G,NA	A,NA	0.958251,NA	-0.0295157,NA	0.00988495,NA	2.54864,NA	0.000525458	0.00103605
3	rs62414002	93503215	A,A	C,C	0.970179,0.963294	-0.0249764,-0.0215828	0.0116239,0.0227328	1.49952,0.465451	0.000524869	0.00103829
3	rs62420861	93400802	A,NA	C,NA	0.93837,NA	-0.0192306,NA	0.00822159,NA	1.71369,NA	0.000523868	0.00103305
3	rs1030428	93206366	G,G	T,T	0.565606,0.672619	0.0139839,-0.0221434	0.00398879,0.00910944	3.34176,1.82203	0.000523482	0.00108165
3	rs1365713	93190806	C,C	T,T	0.89662,0.741071	-0.0151125,-0.0306501	0.00649407,0.0097585	1.69987,2.77353	0.000522524	0.00111065
3	rs146170648	93071931	NA,A	NA,G	NA,0.991071	NA,0.0845755	NA,0.0454422	NA,1.20259	0.000521473	0.00103406
3	rs1427142	93183255	T,T	C,C	0.332008,0.318452	-0.0173756,-0.0181608	0.00419836,0.00917557	4.45674,1.32069	0.000518822	0.00104511
3	rs3919620	93192265	G,G	C,C	0.897614,0.741071	-0.0150615,-0.0305975	0.0065219,0.0097585	1.67938,2.76553	0.000518623	0.00110215
3	rs191293979	92658041	NA,G	NA,C	NA,0.988095	NA,0.0654848	NA,0.0394133	NA,1.01496	0.000515162	0.00101591
3	rs78266170	93484009	NA,A	NA,G	NA,0.978175	NA,-0.0512175	NA,0.0292559	NA,1.0969	0.000514571	0.00101438
3	rs57766106	93194033	G,G	A,A	0.897614,0.741071	-0.0150615,-0.0305448	0.0065219,0.0097585	1.67938,2.75755	0.000512425	0.0010888
3	rs4706413	93196575	T,T	C,C	0.897614,0.741071	-0.01514,-0.0304443	0.0065219,0.0097585	1.69325,2.74235	0.000507256	0.00107746
3	rs4467750	92830136	G,G	A,A	0.65507,0.33631	-0.00272789,-0.0220465	0.0041594,0.00904796	0.290791,1.82901	0.000505073	0.000984345
3	rs13192548	92843692	C,C	T,T	0.744533,0.951389	0.00534165,0.0555152	0.00453346,0.0198773	0.622168,2.28201	0.000504864	0.00100093
3	rs73516187	93232789	T,NA	C,NA	0.970179,NA	0.0188344,NA	0.0116239,NA	0.978135,NA	0.000504391	0.000995734
3	rs12198930	93045059	A,A	C,C	0.895626,0.992063	-0.00138762,-0.121194	0.00646666,0.0481747	0.0808724,1.92524	0.000502018	0.000993188
3	rs62420862	93414565	G,NA	A,NA	0.937376,NA	-0.0186905,NA	0.0081604,NA	1.6576,NA	0.000501153	0.000988277
3	rs6939388	93196424	G,G	T,T	0.897614,0.741071	-0.0150615,-0.0304443	0.0065219,0.0097585	1.67938,2.74235	0.000500833	0.00106383
3	rs79316300	93218137	A,NA	G,NA	0.959245,NA	-0.0299031,NA	0.00999958,NA	2.55505,NA	0.00049956	0.000985189
3	rs61602470	92825033	NA,G	NA,C	NA,0.892857	NA,-0.026407	NA,0.0138207	NA,1.25146	0.000497835	0.000987733
3	rs150890656	93531529	A,NA	G,NA	0.977137,NA	0.0255218,NA	0.0132281,NA	1.27014,NA	0.00049187	0.000970928
3	rs62420864	93417658	T,NA	C,NA	0.937376,NA	-0.0185986,NA	0.0081604,NA	1.64475,NA	0.000490472	0.000967228
3	rs1328493	93281287	C,C	T,T	0.062624,0.255952	0.00975712,0.0324097	0.00816041,0.00979543	0.634836,3.02806	0.000484349	0.0010287
3	rs62413999	93492659	G,G	A,A	0.970179,0.963294	-0.0243698,-0.0225133	0.0116239,0.0227328	1.44326,0.492136	0.000482846	0.000955206
3	rs76076957	93148096	NA,A	NA,G	NA,0.734127	NA,-0.0229106	NA,0.00967566	NA,1.74736	0.000481451	0.000987645
3	rs60410914	93109585	NA,C	NA,T	NA,0.758929	NA,-0.0234198	NA,0.00999379	NA,1.7188	0.000477951	0.000977089
3	rs77235303	93400636	C,NA	T,NA	0.937376,NA	-0.0184301,NA	0.0081604,NA	1.62132,NA	0.000471631	0.000930097
3	rs9444929	92733343	NA,T	NA,C	NA,0.921627	NA,0.025489	NA,0.0159053	NA,0.962433	0.000470774	0.000926921
3	rs190263928	92911007	G,NA	A,NA	0.989066,NA	0.0495335,NA	0.0190121,NA	2.03728,NA	0.000469386	0.000927906
3	rs117168576	93522354	A,NA	G,NA	0.981113,NA	-0.0207812,NA	0.0145245,NA	0.816739,NA	0.000464432	0.000916937
3	rs4446534	92829488	A,A	G,G	0.656064,0.333333	-0.00240322,-0.0220953	0.00416224,0.00906796	0.248968,1.82901	0.000464182	0.000905445
3	rs57476489	93370894	NA,G	NA,A	NA,0.763889	NA,-0.023366	NA,0.0100654	NA,1.69327	0.000462104	0.00095688
3	rs78817810	93116145	NA,C	NA,T	NA,0.758929	NA,-0.0231363	NA,0.00999379	NA,1.68594	0.000457902	0.00093555
3	rs79273516	93149072	NA,T	NA,C	NA,0.727183	NA,-0.0225776	NA,0.00959722	NA,1.72939	0.000456958	0.000940091
3	rs783851	93276681	G,G	A,A	0.062624,0.255952	0.00940364,0.0322568	0.00816041,0.00979543	0.60349,3.00389	0.00045635	0.000968844
3	rs2730835	93279039	C,C	T,T	0.062624,0.255952	0.00935834,0.0322568	0.00816041,0.00979543	0.599522,3.00389	0.00045509	0.000966174
3	rs73521311	93354319	A,NA	G,NA	0.975149,NA	0.018762,NA	0.0127009,NA	0.855067,NA	0.000454244	0.00089678
3	rs4613795	92830197	C,C	T,T	0.65507,0.335317	-0.00277383,-0.0215598	0.0041594,0.00905458	0.296841,1.76293	0.000449539	0.000876205
3	rs145168807	92675598	NA,C	NA,T	NA,0.979167	NA,-0.0473793	NA,0.0299292	NA,0.945344	0.000448774	0.00088766
3	rs1834731	93097195	NA,A	NA,G	NA,0.762897	NA,-0.0228517	NA,0.0100508	NA,1.63848	0.000447641	0.000914265
3	rs111775756	93290442	T,NA	C,NA	0.985089,NA	0.0278625,NA	0.0163138,NA	1.05723,NA	0.000441619	0.000873045
3	rs2201306	92750490	A,A	G,G	0.744533,0.59623	-0.0074477,0.0214547	0.00453346,0.00871223	0.998185,1.86032	0.000441202	0.000866009
3	rs6917686	93100978	NA,A	NA,G	NA,0.757937	NA,-0.0228373	NA,0.00997981	NA,1.65527	0.000441019	0.000900693
3	rs74695348	93116137	NA,C	NA,T	NA,0.758929	NA,-0.0228356	NA,0.00999379	NA,1.65143	0.000437914	0.000894155
3	rs151245285	93259260	NA,G	NA,T	NA,0.963294	NA,-0.042921	NA,0.0227328	NA,1.22902	0.000437297	0.000879953
3	rs56263914	93463363	A,NA	G,NA	0.982107,NA	-0.0272655,NA	0.014915,NA	1.17044,NA	0.000436549	0.000861991
3	rs117881253	93061892	G,NA	A,NA	0.983101,NA	0.0228134,NA	0.0153396,NA	0.863417,NA	0.000434721	0.000858543
3	rs2730878	93224916	A,NA	G,NA	0.06163,NA	0.0216191,NA	0.0082216,NA	2.06805,NA	0.00043362	0.000855829
3	rs189459818	93479696	NA,G	NA,A	NA,0.991071	NA,0.06982	NA,0.0454422	NA,0.905087	0.00043208	0.000852285
3	rs1582820	93121514	NA,T	NA,C	NA,0.758929	NA,-0.0226876	NA,0.00999379	NA,1.63457	0.00042853	0.000874726
3	rs2007378	93089568	NA,T	NA,C	NA,0.758929	NA,-0.022487	NA,0.00999379	NA,1.61186	0.000426644	0.000870582
3	rs1427143	93183034	C,C	T,T	0.883698,0.972222	0.0112749,0.0439923	0.00616728,0.0260119	1.17055,1.04196	0.000425582	0.000846382
3	rs74844625	93126283	NA,T	NA,G	NA,0.758929	NA,-0.0225748	NA,0.00999379	NA,1.62177	0.000423735	0.000865384
3	rs117994418	93496905	T,NA	C,NA	0.965209,NA	0.0167358,NA	0.0107893,NA	0.917693,NA	0.000423454	0.000836672
3	rs9451924	92827234	A,A	G,G	0.65507,0.343254	-0.0018035,-0.0222617	0.0041594,0.00900319	0.177452,1.87251	0.00042345	0.00082593
3	rs77378953	93278381	C,NA	A,NA	0.967197,NA	-0.0291826,NA	0.0111,NA	2.06741,NA	0.000422744	0.000834743
3	rs2555742	93219487	A,NA	G,NA	0.06163,NA	0.0214858,NA	0.0082216,NA	2.04738,NA	0.000420901	0.000830737
3	rs16870329	93560296	C,C	T,T	0.94831,0.931548	0.0114647,0.0290323	0.00893021,0.016928	0.700697,1.0638	0.000419246	0.000826052
3	rs6940316	93100980	NA,C	NA,T	NA,0.756944	NA,-0.0224597	NA,0.00996594	NA,1.61586	0.000418917	0.00085485
3	rs77873313	92964714	NA,G	NA,A	NA,0.916667	NA,-0.0219631	NA,0.0154664	NA,0.808015	0.000416644	0.000821844
3	rs9444950	92833145	T,T	C,C	0.656064,0.335317	-0.00240322,-0.0215598	0.00416224,0.00905458	0.248968,1.76293	0.000416193	0.000811171
3	rs117449546	92594957	NA,A	NA,G	NA,0.991071	NA,0.0687931	NA,0.0454422	NA,0.88585	0.000411144	0.000813766
3	rs6908539	92840842	T,T	C,C	0.744533,0.951389	0.00565518,0.0533748	0.00453346,0.0198773	0.673172,2.13977	0.000407498	0.000807771
3	rs75176064	92843064	NA,C	NA,T	NA,0.927579	NA,-0.0273407	NA,0.0164929	NA,1.01156	0.000404456	0.000795622
3	rs184862659	93116876	NA,T	NA,G	NA,0.993056	NA,0.0856839	NA,0.0514752	NA,1.01773	0.000404338	0.000800717
3	rs112278033	93177907	C,NA	A,NA	0.977137,NA	0.03746,NA	0.0132281,NA	2.33461,NA	0.000402939	0.000790278
3	rs2201301	92794838	A,A	G,G	0.905567,0.96131	-0.00413916,0.0579632	0.00676109,0.0221651	0.267282,2.04959	0.000400535	0.000786589
3	rs149261265	92695442	G,NA	A,NA	0.988072,NA	0.0390692,NA	0.0182119,NA	1.49578,NA	0.00039752	0.000785504
3	rs80047696	93513159	NA,T	NA,C	NA,0.965278	NA,-0.0347531	NA,0.0233493	NA,0.864406	0.000392622	0.000776745
3	rs4235852	93127264	NA,G	NA,A	NA,0.758929	NA,-0.0219852	NA,0.00999379	NA,1.55572	0.000389658	0.000794795
3	rs55956352	92844875	T,T	A,A	0.932406,0.608135	0.0029137,-0.0227551	0.00787557,0.00875659	0.147882,2.02874	0.00038805	0.000759155
3	rs111704893	93071885	C,NA	G,NA	0.985089,NA	0.0491564,NA	0.0163138,NA	2.58749,NA	0.000387656	0.000763009
3	rs1365711	93127527	NA,T	NA,C	NA,0.758929	NA,-0.0219374	NA,0.00999379	NA,1.55043	0.000387072	0.000789441
3	rs4235853	93127269	NA,G	NA,A	NA,0.758929	NA,-0.0219374	NA,0.00999379	NA,1.55043	0.000387072	0.000789441
3	rs16885740	93083900	NA,C	NA,G	NA,0.758929	NA,-0.0217843	NA,0.00999379	NA,1.53353	0.000386094	0.000786701
3	rs2555744	93226136	T,NA	C,NA	0.06163,NA	0.0210764,NA	0.0082216,NA	1.98459,NA	0.000384762	0.000759436
3	rs73754447	93082400	NA,T	NA,C	NA,0.755952	NA,-0.0216936	NA,0.00995218	NA,1.53353	0.000384609	0.000783731
3	rs79512742	93530224	NA,C	NA,A	NA,0.748016	NA,0.0167605	NA,0.00984603	NA,1.05205	0.000384303	0.000763754
3	rs66679463	92838880	A,A	G,G	0.932406,0.604167	0.00209434,-0.0225974	0.00787557,0.00874115	0.102211,2.01175	0.000379896	0.000743446
3	rs2730880	93226798	G,G	A,A	0.683897,0.764881	0.0189736,0.0105285	0.00425236,0.01008	5.09025,0.528331	0.000378364	0.000756424
3	rs2730881	93227942	C,C	G,G	0.683897,0.764881	0.0189736,0.0105285	0.00425236,0.01008	5.09025,0.528331	0.000378364	0.000756424
3	rs11966776	92793412	A,A	C,C	0.905567,0.96131	-0.00413916,0.0574032	0.00676109,0.0221651	0.267282,2.01759	0.000377806	0.000742003
3	rs2433652	93227766	G,NA	C,NA	0.06163,NA	0.020986,NA	0.0082216,NA	1.97086,NA	0.000377333	0.000744779
3	rs7758537	93257337	T,T	C,C	0.67992,0.749008	0.017329,0.0126983	0.0042382,0.00985893	4.36283,0.703894	0.000373852	0.000747929
3	rs2503644	92798550	T,T	C,C	0.464215,0.329365	0.00156539,-0.0222924	0.00396447,0.00909539	0.159298,1.84626	0.000370909	0.000721037
3	rs2325431	92922559	NA,A	NA,G	NA,0.734127	NA,-0.0176736	NA,0.00967566	NA,1.16903	0.000370832	0.00073734
3	rs2452951	92799703	G,G	T,T	0.44831,0.329365	0.00147703,-0.0225428	0.0039756,0.00909539	0.14859,1.87962	0.000369085	0.000717465
3	rs2730872	93215183	C,C	T,T	0.680915,0.764881	0.0186931,0.0107264	0.0042417,0.01008	4.97954,0.541703	0.000367509	0.000734566
3	rs117545193	93567646	C,C	A,A	0.981113,0.920635	-0.0255433,-0.035568	0.0145245,0.0158141	1.10435,1.61076	0.000367221	0.00073483
3	rs11965470	92791722	T,T	G,G	0.905567,0.962302	-0.00423031,0.0577695	0.00676109,0.0224433	0.274479,1.99773	0.000366636	0.000720092
3	rs117140531	93535819	A,NA	G,NA	0.981113,NA	-0.0188749,NA	0.0145245,NA	0.712725,NA	0.000365986	0.000722629
3	rs117683676	93432473	A,NA	C,NA	0.984095,NA	0.0287789,NA	0.0158037,NA	1.16365,NA	0.000364653	0.00072044
3	rs2220790	92798163	A,A	G,G	0.464215,0.329365	0.00151914,-0.0222452	0.00396447,0.00909539	0.153923,1.83999	0.000364471	0.000708554
3	rs9345195	92713806	NA,G	NA,T	NA,0.984127	NA,0.0492526	NA,0.0342017	NA,0.824344	0.000363079	0.000715912
3	rs1016462	92918349	NA,A	NA,G	NA,0.733135	NA,-0.0175051	NA,0.00966419	NA,1.15436	0.000361714	0.000719381
3	rs1444135	92918160	NA,A	NA,G	NA,0.733135	NA,-0.0175051	NA,0.00966419	NA,1.15436	0.000361714	0.000719381
3	rs12665361	92918908	NA,C	NA,T	NA,0.733135	NA,-0.0175051	NA,0.00966419	NA,1.15436	0.000361714	0.000719381
3	rs140138719	92750734	NA,A	NA,G	NA,0.955357	NA,-0.0315522	NA,0.0206987	NA,0.894761	0.000361159	0.000717088
3	rs878519	93158975	T,NA	C,NA	0.941352,NA	0.0099575,NA	0.00841466,NA	0.625857,NA	0.000360802	0.000712818
3	rs67873921	92832331	C,C	G,G	0.926441,0.605159	0.00249295,-0.0224323	0.0075738,0.00874495	0.129573,1.98663	0.000359757	0.000704452
3	rs75599943	93395752	NA,A	NA,G	NA,0.982143	NA,-0.0493392	NA,0.0322783	NA,0.89834	0.000359564	0.000708147
3	rs1838320	92920297	NA,A	NA,G	NA,0.733135	NA,-0.0174528	NA,0.00966419	NA,1.14917	0.000359097	0.000714158
3	rs185300521	92792907	NA,T	NA,C	NA,0.987103	NA,-0.0583954	NA,0.0378862	NA,0.909266	0.000358921	0.000707297
3	rs7747255	92841275	T,T	G,G	0.671968,0.33631	-0.00215212,-0.0207966	0.00421121,0.00904796	0.215155,1.66687	0.000355025	0.000692224
3	rs783610	93333339	C,C	A,A	0.407555,0.269841	-0.0172044,-0.012973	0.00402367,0.00963031	4.72021,0.749709	0.000354406	0.00070986
3	rs10498983	93477038	NA,A	NA,G	NA,0.972222	NA,0.0380726	NA,0.0260119	NA,0.843798	0.00035401	0.000699122
3	rs813656	93300862	A,A	G,G	0.062624,0.256944	0.00900517,0.031246	0.00816041,0.00978302	0.568955,2.85274	0.000353811	0.000749011
3	rs2818152	93103294	T,T	A,A	0.521869,0.611111	0.00846764,0.0273882	0.00395809,0.0087686	1.48933,2.74776	0.000353262	0.000721832
3	rs1427140	93075560	NA,C	NA,T	NA,0.755952	NA,-0.0210501	NA,0.00995218	NA,1.4632	0.000352346	0.000717028
3	rs113293454	92814901	T,NA	C,NA	0.991054,NA	0.0520466,NA	0.0209976,NA	1.87988,NA	0.000352266	0.000695202
3	rs143833800	92951457	NA,T	NA,A	NA,0.975198	NA,-0.0363739	NA,0.0274863	NA,0.73114	0.000352145	0.000693734
3	rs10455536	93256202	T,T	G,G	0.678926,0.749008	0.0172221,0.0124481	0.00423473,0.00985893	4.32193,0.684607	0.000351718	0.000703462
3	rs332957	93356761	G,G	T,T	0.031809,0.235119	-0.0143033,0.0278087	0.0112664,0.01008	0.689851,2.23644	0.000350922	0.000732369
3	rs9444992	93159771	T,NA	C,NA	0.941352,NA	0.00981021,NA	0.00841466,NA	0.613187,NA	0.000350014	0.000691507
3	rs2730853	93125582	T,T	G,G	0.763419,0.912698	-0.0169986,0.0221909	0.0046523,0.0151436	3.58774,0.845208	0.000349174	0.000697978
3	rs1834729	93223227	T,T	A,A	0.682903,0.764881	0.0188166,0.0105742	0.00424878,0.01008	5.02321,0.531404	0.000347928	0.000695545
3	rs62416171	93565863	A,A	G,G	0.951292,0.93254	0.0102356,0.0315135	0.00918509,0.017043	0.576554,1.19078	0.000347462	0.000684275
3	rs142946458	93067478	G,NA	A,NA	0.972167,NA	0.025897,NA	0.0120196,NA	1.50591,NA	0.000346822	0.000685591
3	rs142122294	93071921	G,NA	T,NA	0.972167,NA	0.025897,NA	0.0120196,NA	1.50591,NA	0.000346822	0.000685591
3	rs3924791	92840374	G,G	A,A	0.671968,0.33631	-0.00219869,-0.0206431	0.00421121,0.00904796	0.220694,1.64747	0.00034509	0.000672927
3	rs2195060	93223547	C,C	T,T	0.682903,0.764881	0.0188166,0.0104778	0.00424878,0.01008	5.02321,0.524925	0.000344792	0.000689216
3	rs62414039	93544196	A,NA	G,NA	0.973161,NA	-0.017915,NA	0.0122339,NA	0.844389,NA	0.000344454	0.000680794
3	rs79724341	93469627	NA,A	NA,G	NA,0.972222	NA,0.037428	NA,0.0260119	NA,0.823376	0.000342645	0.000676684
3	rs2555753	93109691	T,T	A,A	0.520875,0.611111	0.00842005,0.0272424	0.00395775,0.0087686	1.47652,2.72328	0.000342107	0.00069887
3	rs9353921	93259842	A,A	G,G	0.619284,0.743056	0.0172716,0.015002	0.00407187,0.00978302	4.65393,0.902534	0.000340642	0.000683883
3	rs1084729	93339415	T,T	C,C	0.062624,0.25496	0.00856318,0.0312218	0.00816041,0.00980793	0.531631,2.83686	0.000340575	0.000720706
3	rs79543605	93367211	NA,C	NA,T	NA,0.922619	NA,0.0229123	NA,0.0159983	NA,0.817885	0.000339922	0.000676004
3	rs2818153	93100161	C,C	A,A	0.84493,0.987103	0.00286755,0.0775638	0.00546217,0.0378862	0.222142,1.39115	0.000339775	0.000670641
3	rs76930708	93376740	NA,G	NA,A	NA,0.772817	NA,-0.0213238	NA,0.0102018	NA,1.43652	0.000339563	0.000697685
3	rs143975153	93132168	NA,A	NA,T	NA,0.945437	NA,-0.0328685	NA,0.0188207	NA,1.0929	0.000339368	0.000681541
3	rs1084730	93339295	T,T	C,C	0.062624,0.25496	0.00847227,0.0312218	0.00816041,0.00980793	0.524083,2.83686	0.000339081	0.000717551
3	rs803946	93341663	G,G	A,A	0.062624,0.257937	0.00838139,0.0311033	0.00816041,0.00977071	0.516579,2.83686	0.000337959	0.000715267
3	rs2730854	93125263	T,T	G,G	0.763419,0.910714	-0.0169986,0.0215875	0.0046523,0.0149907	3.58774,0.824341	0.00033726	0.000674098
3	rs180884403	92995663	NA,T	NA,G	NA,0.989087	NA,-0.0491316	NA,0.0411453	NA,0.633692	0.00033636	0.000661267
3	rs10455535	93231065	G,NA	A,NA	0.988072,NA	0.0463049,NA	0.0182119,NA	1.95845,NA	0.000334683	0.000662111
3	rs1841255	93350066	T,T	C,C	0.062624,0.257937	0.00838139,0.031049	0.00816041,0.00977071	0.516579,2.82852	0.000333744	0.000706233
3	rs2757026	93109029	T,T	C,C	0.510934,0.611111	0.00790912,0.0270915	0.00395525,0.0087686	1.34163,2.69804	0.000330062	0.000674082
3	rs1841258	93349763	T,T	C,C	0.063618,0.257937	0.00827961,0.031049	0.00810071,0.00977071	0.513229,2.82852	0.000329677	0.000697653
3	rs72918692	93044855	T,T	C,C	0.828032,0.948413	0.0296621,0.00310595	0.00523953,0.0193256	7.82304,0.059326	0.000329583	0.00258787
3	rs783615	93344153	A,A	C,C	0.062624,0.255952	0.00851772,0.0310785	0.00816041,0.00979543	0.527851,2.82102	0.000329562	0.000697331
3	rs783613	93344455	T,T	C,C	0.062624,0.255952	0.00851772,0.0310785	0.00816041,0.00979543	0.527851,2.82102	0.000329562	0.000697331
3	rs9452010	93151127	A,NA	C,NA	0.941352,NA	0.0095052,NA	0.00841466,NA	0.587297,NA	0.000329001	0.000649997
3	rs118067955	93349185	A,NA	G,NA	0.982107,NA	-0.023933,NA	0.014915,NA	0.964265,NA	0.000327881	0.000647864
3	rs4644012	93350978	T,T	G,G	0.062624,0.257937	0.00838139,0.0309511	0.00816041,0.00977071	0.516579,2.81354	0.000326313	0.000690309
3	rs6925696	93157441	A,NA	C,NA	0.941352,NA	0.00945994,NA	0.00841466,NA	0.583494,NA	0.000326028	0.000644124
3	rs6930466	93163649	T,NA	C,NA	0.941352,NA	0.00945994,NA	0.00841466,NA	0.583494,NA	0.000326028	0.000644124
3	rs73754374	93523655	C,C	T,T	0.973161,0.910714	-0.0204057,-0.0342937	0.0122339,0.0149907	1.02081,1.6545	0.000325058	0.000651511
3	rs74324367	93381124	NA,T	NA,C	NA,0.772817	NA,-0.0209596	NA,0.0102018	NA,1.39873	0.000324374	0.000665812
3	rs79818454	93380963	NA,A	NA,T	NA,0.772817	NA,-0.0209596	NA,0.0102018	NA,1.39873	0.000324374	0.000665812
3	rs2757027	93108691	T,T	A,A	0.510934,0.611111	0.00795591,0.0270446	0.00395525,0.0087686	1.35385,2.69024	0.000323066	0.000659743
3	rs77953074	93382586	NA,T	NA,C	NA,0.772817	NA,-0.0209109	NA,0.0102018	NA,1.39372	0.000322424	0.00066172
3	rs4275037	93156379	A,NA	G,NA	0.941352,NA	0.0094043,NA	0.00841466,NA	0.578834,NA	0.000322422	0.000637001
3	rs16870244	93491366	NA,A	NA,T	NA,0.965278	NA,0.0285976	NA,0.0233493	NA,0.656275	0.000321828	0.000632516
3	rs12209108	93235509	C,NA	T,NA	0.988072,NA	0.0458698,NA	0.0182119,NA	1.92887,NA	0.000321451	0.000635923
3	rs12216303	93244557	C,NA	T,NA	0.988072,NA	0.0458698,NA	0.0182119,NA	1.92887,NA	0.000321451	0.000635923
3	rs1946407	93166729	G,G	A,A	0.868787,0.689484	0.00889411,-0.0223934	0.00585591,0.00923845	0.890064,1.8138	0.000321403	0.000662113
3	rs115283204	93195139	T,NA	A,NA	0.989066,NA	0.0449284,NA	0.0190121,NA	1.74183,NA	0.000320286	0.000633583
3	rs58145329	93526052	C,C	T,T	0.973161,0.910714	-0.0201895,-0.0343383	0.0122339,0.0149907	1.00488,1.6579	0.000320062	0.000641513
3	rs9362981	93260948	C,C	T,T	0.617296,0.743056	0.0171137,0.0147487	0.00406782,0.00978302	4.58725,0.880544	0.000319769	0.000641692
3	rs62418545	93164242	A,NA	G,NA	0.941352,NA	0.00935846,NA	0.00841466,NA	0.575006,NA	0.000319492	0.000631213
3	rs1427135	93164083	G,G	A,A	0.868787,0.690476	0.00880748,-0.0225141	0.00585591,0.00924659	0.877545,1.82687	0.000319414	0.000658203
3	rs784064	93243383	A,A	G,G	0.678926,0.759921	0.0174076,0.010308	0.00423473,0.0100079	4.40393,0.518537	0.000317978	0.000634312
3	rs1841256	93350026	G,NA	A,NA	0.021869,NA	-0.0237955,NA	0.0135184,NA	1.10585,NA	0.000317764	0.000627338
3	rs2757021	93116785	G,G	C,C	0.763419,0.912698	-0.016915,0.0214364	0.0046523,0.0151436	3.55738,0.80435	0.000316017	0.000631381
3	rs9342318	92924457	NA,A	NA,C	NA,0.730159	NA,-0.0163139	NA,0.00963031	NA,1.04449	0.000315854	0.000627702
3	rs9345246	93261185	C,C	T,T	0.617296,0.743056	0.0170652,0.0148004	0.00406782,0.00978302	4.56438,0.885011	0.000314923	0.00063198
3	rs146304671	92603766	NA,A	NA,T	NA,0.990079	NA,-0.0558582	NA,0.0431319	NA,0.709295	0.000314645	0.000621206
3	rs332956	93356847	T,NA	G,NA	0.021869,NA	-0.0237119,NA	0.0135184,NA	1.10005,NA	0.000314506	0.000620907
3	rs117301895	93187812	C,NA	T,NA	0.942346,NA	0.0103715,NA	0.00848241,NA	0.65474,NA	0.000314262	0.000620805
3	rs16885700	93058829	NA,T	NA,A	NA,0.792659	NA,-0.0209357	NA,0.0105443	NA,1.32708	0.000313763	0.000635443
3	rs187247446	92637624	NA,C	NA,T	NA,0.997024	NA,-0.110974	NA,0.078473	NA,0.803242	0.000312582	0.000619597
3	rs12661708	93519754	C,C	T,T	0.853877,0.964286	0.00888323,0.0419873	0.00559735,0.0230345	0.948835,1.16536	0.000311509	0.000612415
3	rs2452955	92786498	A,A	G,G	0.464215,0.327381	0.00175045,-0.0214706	0.00396447,0.00910944	0.181229,1.73459	0.000311453	0.000605676
3	rs74784937	92941336	A,NA	G,NA	0.988072,NA	0.0206871,NA	0.0182119,NA	0.591773,NA	0.000311072	0.000614176
3	rs146811369	92635411	NA,G	NA,C	NA,0.987103	NA,-0.0529697	NA,0.0378862	NA,0.790284	0.000309787	0.000611484
3	rs1328490	93251839	A,A	G,G	0.678926,0.759921	0.0173148,0.0105049	0.00423473,0.0100079	4.36283,0.531841	0.000309326	0.000617162
3	rs77860543	93475473	NA,C	NA,T	NA,0.972222	NA,0.0353105	NA,0.0260119	NA,0.757882	0.000309059	0.000610372
3	rs4073532	92836208	T,T	C,C	0.682903,0.334325	-0.00186852,-0.0207262	0.00424878,0.00906124	0.180392,1.65413	0.000307291	0.000599051
3	rs7766921	93476923	G,G	C,C	0.776342,0.97123	-0.00750719,-0.0461334	0.00474483,0.0255725	0.944592,1.14735	0.000306808	0.000602156
3	rs111631648	93385810	G,NA	A,NA	0.979125,NA	0.0337005,NA	0.0138296,NA	1.82926,NA	0.000306663	0.000606288
3	rs2452956	92781133	C,C	G,G	0.464215,0.329365	0.00179673,-0.0213896	0.00396447,0.00909539	0.18682,1.72843	0.000306476	0.000596147
3	rs1493552	92785456	G,G	A,A	0.464215,0.329365	0.00179673,-0.0213896	0.00396447,0.00909539	0.18682,1.72843	0.000306476	0.000596147
3	rs1493551	92785635	T,T	C,C	0.463221,0.329365	0.00184327,-0.0213896	0.00396504,0.00909539	0.192454,1.72843	0.000306468	0.000596129
3	rs10498981	93252267	C,C	T,T	0.678926,0.759921	0.017266,0.0106517	0.00423473,0.0100079	4.34128,0.541847	0.000306238	0.000611083
3	rs1515785	93474482	A,A	G,G	0.775348,0.97123	-0.00721926,-0.0470824	0.00473736,0.0255725	0.894375,1.18308	0.000305816	0.00060005
3	rs74297072	93273626	NA,G	NA,A	NA,0.958333	NA,0.0281801	NA,0.0213919	NA,0.726465	0.000305662	0.000606295
3	rs117579476	93315365	C,NA	T,NA	0.979125,NA	-0.0215395,NA	0.0138296,NA	0.923167,NA	0.00030543	0.000603703
3	rs77602454	93301694	NA,C	NA,T	NA,0.957341	NA,-0.0350868	NA,0.0211527	NA,1.01247	0.000305344	0.000613116
3	rs1850017	93475306	C,C	T,T	0.776342,0.97123	-0.00732587,-0.0469109	0.00474483,0.0255725	0.911524,1.17659	0.000305242	0.000598964
3	rs2555778	93172161	C,C	G,G	0.868787,0.689484	0.00858414,-0.0225951	0.00585591,0.00923845	0.845645,1.83999	0.000304852	0.00062834
3	rs4587135	93351164	A,NA	G,NA	0.021869,NA	-0.0234571,NA	0.0135184,NA	1.08246,NA	0.000304846	0.000601843
3	rs2730873	93219787	C,C	A,A	0.683897,0.764881	0.0185066,0.0105742	0.00425236,0.01008	4.87016,0.531404	0.000304782	0.000609066
3	rs113258847	93475286	NA,C	NA,A	NA,0.972222	NA,0.0349875	NA,0.0260119	NA,0.748105	0.000304399	0.000601171
3	rs2555741	93219188	G,G	C,C	0.683897,0.764881	0.0185066,0.0105285	0.00425236,0.01008	4.87016,0.528331	0.000303474	0.000606428
3	rs9452076	93378107	NA,C	NA,T	NA,0.77381	NA,-0.0204348	NA,0.0102176	NA,1.34195	0.000303425	0.000621892
3	rs1427145	93170001	A,A	C,C	0.868787,0.689484	0.00862516,-0.0224943	0.00585591,0.00923845	0.851463,1.82687	0.000303055	0.000624472
3	rs184934582	93027816	NA,T	NA,G	NA,0.791667	NA,-0.020193	NA,0.0105257	NA,1.2592	0.000302011	0.000610666
3	rs189687232	93027817	NA,G	NA,C	NA,0.791667	NA,-0.020193	NA,0.0105257	NA,1.2592	0.000302011	0.000610666
3	rs7762559	93263363	A,A	G,G	0.617296,0.743056	0.0169731,0.0148004	0.00406782,0.00978302	4.52109,0.885011	0.000301959	0.000605928
3	rs783618	93340373	C,NA	T,NA	0.021869,NA	-0.0233734,NA	0.0135184,NA	1.07671,NA	0.000301763	0.000595759
3	rs141763434	93438793	A,NA	C,NA	0.978131,NA	0.0212048,NA	0.0135185,NA	0.932758,NA	0.000301499	0.000595731
3	rs2555759	93124908	C,C	T,T	0.465209,0.610119	0.00852187,0.0275178	0.00396391,0.00876455	1.50078,2.77175	0.000301459	0.000616153
3	rs4235851	93030761	NA,A	NA,G	NA,0.791667	NA,-0.0201446	NA,0.0105257	NA,1.25461	0.000300336	0.00060723
3	rs1913827	93516703	G,G	A,A	0.854871,0.964286	0.00839797,0.0430145	0.00561322,0.0230345	0.87087,1.20868	0.00030033	0.000590401
3	rs2770125	93348991	A,NA	T,NA	0.021869,NA	-0.0233296,NA	0.0135184,NA	1.0737,NA	0.000300165	0.000592605
3	rs2087936	92815561	T,T	G,G	0.475149,0.305556	0.000506687,-0.0218	0.00395919,0.00927981	0.046643,1.72551	0.000299896	0.000583485
3	rs9342313	92824700	T,T	G,G	0.88668,0.914682	4.33174e-05,0.0394522	0.00623739,0.015302	0.00241316,2.00302	0.000299707	0.000592706
3	rs4304135	93045480	NA,A	NA,C	NA,0.796627	NA,-0.0206315	NA,0.0106201	NA,1.28354	0.000299232	0.000605448
3	rs12664340	93031399	NA,T	NA,C	NA,0.78869	NA,-0.0200399	NA,0.010471	NA,1.25461	0.000299199	0.000604982
3	rs1318685	92779952	A,A	G,G	0.464215,0.329365	0.00175045,-0.021289	0.00396447,0.00909539	0.181229,1.71555	0.000297285	0.000578315
3	rs2101726	92815714	A,A	T,T	0.475149,0.305556	0.000506687,-0.021753	0.00395919,0.00927981	0.046643,1.71961	0.00029653	0.000576958
3	rs2730874	93220607	T,T	G,G	0.683897,0.764881	0.018458,0.0105285	0.00425236,0.01008	4.84753,0.528331	0.000296338	0.000592147
3	rs16870360	93576969	NA,C	NA,T	NA,0.948413	NA,0.0230786	NA,0.0193256	NA,0.633764	0.000295411	0.000581362
3	rs138139460	93518676	T,NA	A,NA	0.960239,NA	0.0160909,NA	0.0101186,NA	0.95163,NA	0.000295082	0.000583296
3	rs77805852	93147341	G,NA	A,NA	0.968191,NA	-0.0268671,NA	0.0112664,NA	1.76721,NA	0.000294999	0.000582636
3	rs9451882	92742417	NA,C	NA,T	NA,0.916667	NA,0.0193595	NA,0.0154664	NA,0.67639	0.000293676	0.000579258
3	rs10944563	92824041	A,A	T,T	0.88668,0.914682	-4.3313e-05,0.0392984	0.00623739,0.015302	0.00241292,1.99041	0.000292926	0.000579292
3	rs2452948	92813960	C,C	G,G	0.475149,0.305556	0.000506687,-0.0217013	0.00395919,0.00927981	0.046643,1.71313	0.00029288	0.000569876
3	rs78582046	93070722	T,NA	G,NA	0.982107,NA	-0.0365789,NA	0.014915,NA	1.84811,NA	0.000292687	0.000578066
3	rs74422401	93031808	NA,A	NA,T	NA,0.787698	NA,-0.0198037	NA,0.0104531	NA,1.23541	0.000291522	0.000589163
3	rs783619	93340208	T,NA	A,NA	0.021869,NA	-0.0230785,NA	0.0135184,NA	1.05657,NA	0.000291228	0.000574968
3	rs139436399	92975596	A,NA	T,NA	0.985089,NA	0.0469121,NA	0.0163138,NA	2.39442,NA	0.000291203	0.000572066
3	rs2818149	93130169	A,A	G,G	0.763419,0.912698	-0.016869,0.0206498	0.0046523,0.0151436	3.54074,0.762723	0.000289582	0.000578353
3	rs10944610	93458814	A,A	G,G	0.776342,0.97123	-0.00709458,-0.0471293	0.00474483,0.0255725	0.870129,1.18486	0.000288602	0.000566254
3	rs9969095	92750918	T,T	A,A	0.628231,0.789683	-0.00215727,-0.0257856	0.00409113,0.0104891	0.223312,1.85515	0.000288295	0.000566493
3	rs9345217	92938335	NA,A	NA,G	NA,0.730159	NA,-0.0154766	NA,0.00963031	NA,0.966424	0.000286308	0.000568723
3	rs12662252	93033389	NA,T	NA,A	NA,0.791667	NA,-0.019697	NA,0.0105257	NA,1.21253	0.000285804	0.000577299
3	rs2503648	92774170	G,G	A,A	0.318091,0.333333	-0.00172754,-0.021555	0.00424522,0.00906796	0.16491,1.75816	0.000285697	0.000556071
3	rs74297060	93028639	NA,A	NA,C	NA,0.791667	NA,-0.0196895	NA,0.0105257	NA,1.21184	0.000285307	0.000576402
3	rs2503646	92790108	G,G	A,A	0.318091,0.281746	-0.00205278,-0.022204	0.00424522,0.00950244	0.201553,1.71093	0.000284922	0.000553287
3	rs2503649	92773670	A,A	G,G	0.318091,0.338294	-0.00163458,-0.0214291	0.00424522,0.0090349	0.154773,1.75201	0.000284514	0.00055443
3	rs186712612	92844616	NA,G	NA,A	NA,0.990079	NA,-0.0533698	NA,0.0431319	NA,0.665642	0.000284284	0.000562517
3	rs74904050	93035616	NA,C	NA,T	NA,0.789683	NA,-0.0195805	NA,0.0104891	NA,1.20804	0.000284091	0.000573788
3	rs10755497	93272327	C,C	T,T	0.617296,0.741071	0.016881,0.0144645	0.00406782,0.0097585	4.47802,0.859253	0.000283417	0.000568515
3	rs1913826	93516854	C,C	T,T	0.854871,0.964286	0.00835073,0.04234	0.00561322,0.0230345	0.86381,1.18015	0.000282175	0.000554754
3	rs12665165	93033363	NA,A	NA,G	NA,0.787698	NA,-0.0195056	NA,0.0104531	NA,1.20732	0.000281945	0.00056952
3	rs9353922	93266431	T,T	A,A	0.616302,0.741071	0.0167322,0.0147118	0.00406582,0.0097585	4.41271,0.880544	0.000281756	0.000565242
3	rs143704679	92792838	NA,G	NA,A	NA,0.975198	NA,-0.0324872	NA,0.0274863	NA,0.624831	0.000281473	0.000555498
3	rs12213860	92750444	G,G	A,A	0.831014,0.766865	-0.0048113,0.0242518	0.00527606,0.0101097	0.441512,1.78392	0.000281259	0.000553444
3	rs10944576	92938978	NA,G	NA,A	NA,0.730159	NA,-0.015329	NA,0.00963031	NA,0.952952	0.000281249	0.000558638
3	rs2730848	93181859	G,G	A,A	0.877734,0.97123	0.00945797,0.0433383	0.00603539,0.0255725	0.931463,1.04514	0.000280565	0.000558174
3	rs12660126	93519430	T,T	C,C	0.853877,0.964286	0.00842133,0.0422451	0.00559735,0.0230345	0.877957,1.17616	0.000280417	0.000551314
3	rs2452970	92690033	T,T	C,C	0.957256,0.866071	-0.0262738,0.00750816	0.00977441,0.0125513	2.14341,0.259868	0.00027954	0.000552064
3	rs74205703	93021950	NA,A	NA,G	NA,0.78869	NA,-0.0194296	NA,0.010471	NA,1.19711	0.000279352	0.000564266
3	rs139989534	92813192	NA,C	NA,T	NA,0.988095	NA,0.0485911	NA,0.0394133	NA,0.662286	0.000279343	0.000552255
3	rs76551526	93276930	NA,T	NA,A	NA,0.871032	NA,0.0212201	NA,0.012754	NA,1.01705	0.000277913	0.000553324
3	rs9353896	92913318	NA,T	NA,C	NA,0.905754	NA,-0.0196608	NA,0.0146307	NA,0.747113	0.000277693	0.000546385
3	rs78155269	93123355	NA,T	NA,A	NA,0.892857	NA,-0.0244401	NA,0.0138207	NA,1.11351	0.000277461	0.00055695
3	rs12202177	93177233	A,NA	C,NA	0.941352,NA	0.00861321,NA	0.00841466,NA	0.514241,NA	0.000276547	0.000546372
3	rs150062818	93506717	T,NA	G,NA	0.960239,NA	-0.0212208,NA	0.0101186,NA	1.44401,NA	0.000276358	0.000545634
3	rs146780502	92906900	NA,G	NA,A	NA,0.978175	NA,-0.03799	NA,0.0292559	NA,0.711969	0.000276303	0.000544107
3	rs9452013	93169095	C,NA	T,NA	0.931412,NA	0.00946316,NA	0.00782246,NA	0.645167,NA	0.000276294	0.000545747
3	rs4707734	93022518	NA,C	NA,T	NA,0.791667	NA,-0.0193892	NA,0.0105257	NA,1.18399	0.000276064	0.000557447
3	rs150780471	93018410	NA,C	NA,T	NA,0.78869	NA,-0.0192794	NA,0.010471	NA,1.18316	0.000274807	0.000554943
3	rs4706421	93365560	G,NA	A,NA	0.021869,NA	-0.0225853,NA	0.0135184,NA	1.02328,NA	0.000274713	0.000542372
3	rs2818143	93146770	G,G	A,A	0.870775,0.703373	0.0100278,-0.0193682	0.00589404,0.00935847	1.0512,1.41464	0.000274675	0.000559303
3	rs9351326	93362723	A,NA	C,NA	0.021869,NA	-0.0225719,NA	0.0135184,NA	1.02238,NA	0.000274281	0.000541519
3	rs78812886	93215521	NA,C	NA,A	NA,0.947421	NA,-0.0249414	NA,0.0191524	NA,0.714829	0.000274015	0.000538628
3	rs77787516	93073125	NA,A	NA,T	NA,0.756944	NA,-0.0190354	NA,0.00996594	NA,1.25083	0.00027352	0.000554225
3	rs80286755	93017946	NA,G	NA,A	NA,0.78869	NA,-0.019231	NA,0.010471	NA,1.17868	0.000273368	0.000551991
3	rs16885670	93048909	NA,G	NA,A	NA,0.793651	NA,-0.0197106	NA,0.010563	NA,1.20732	0.00027283	0.00055129
3	rs1427121	93157239	A,A	G,G	0.868787,0.689484	0.00900779,-0.0211386	0.00585591,0.00923845	0.906613,1.65499	0.000270561	0.000555546
3	rs118115605	93016187	NA,G	NA,A	NA,0.78869	NA,-0.0190807	NA,0.010471	NA,1.16482	0.000268986	0.000543005
3	rs12665143	93158359	NA,A	NA,G	NA,0.813492	NA,0.0195027	NA,0.0109743	NA,1.12178	0.000268516	0.000536275
3	rs6909295	93045222	NA,C	NA,T	NA,0.793651	NA,-0.0195599	NA,0.010563	NA,1.19339	0.000268487	0.000542373
3	rs784066	93244203	C,C	T,T	0.681909,0.758929	0.0171718,0.0104901	0.00424522,0.00999379	4.28124,0.531841	0.000267688	0.000534048
3	rs76650794	93428644	NA,G	NA,T	NA,0.780754	NA,-0.0187972	NA,0.0103319	NA,1.16203	0.00026755	0.00054488
3	rs79520877	93023498	NA,G	NA,C	NA,0.78869	NA,-0.0190274	NA,0.010471	NA,1.15993	0.000267461	0.000539876
3	rs149878192	93479450	NA,A	NA,C	NA,0.972222	NA,0.0321007	NA,0.0260119	NA,0.663195	0.000267443	0.000528202
3	rs4707735	93067884	NA,T	NA,A	NA,0.756944	NA,-0.0188339	NA,0.00996594	NA,1.23077	0.000267375	0.000541548
3	rs143263784	92587358	NA,G	NA,T	NA,0.983135	NA,-0.0398519	NA,0.0331973	NA,0.638345	0.000267368	0.000527028
3	rs1084817	93240014	T,T	A,A	0.681909,0.759921	0.0173088,0.00976156	0.00424522,0.0100079	4.34128,0.482319	0.00026701	0.000532364
3	rs1820537	93177301	G,G	C,C	0.868787,0.685516	0.00844746,-0.0219139	0.00585591,0.00920651	0.826387,1.76194	0.000265435	0.000546325
3	rs141694376	93566780	T,NA	C,NA	0.981113,NA	-0.016051,NA	0.0145245,NA	0.570059,NA	0.000265251	0.000523779
3	rs111611885	93477859	NA,C	NA,T	NA,0.972222	NA,0.0318917	NA,0.0260119	NA,0.657219	0.000265066	0.000523509
3	rs2452944	92819644	A,A	C,C	0.474155,0.305556	0.000414563,-0.0212734	0.00395959,0.00927981	0.0378129,1.65994	0.000265035	0.000515857
3	rs13215199	92785477	A,A	C,C	0.698807,0.806548	-0.00539787,-0.0229897	0.00430962,0.0108218	0.676994,1.47317	0.000264785	0.000520804
3	rs9353898	92943224	NA,C	NA,T	NA,0.730159	NA,-0.0148103	NA,0.00963031	NA,0.906312	0.00026463	0.000525507
3	rs6936745	93548292	T,T	C,C	0.947316,0.931548	0.0106886,0.0265102	0.0088502,0.016928	0.643681,0.930567	0.000264312	0.000520948
3	rs332960	93352428	C,C	G,G	0.062624,0.257937	0.00838139,0.029925	0.00816041,0.00977071	0.516579,2.65891	0.000263247	0.000555245
3	rs2052791	93157233	G,G	A,A	0.868787,0.689484	0.00893972,-0.0210856	0.00585591,0.00923845	0.896686,1.64845	0.000263111	0.000540173
3	rs72912775	92909721	A,NA	G,NA	0.940358,NA	0.0191338,NA	0.00834865,NA	1.65927,NA	0.000262855	0.000519413
3	rs1084818	93240093	A,A	G,G	0.681909,0.759921	0.0172647,0.00981209	0.00424522,0.0100079	4.32193,0.485624	0.000262556	0.000523506
3	rs190383869	93504706	NA,T	NA,C	NA,0.990079	NA,0.0509194	NA,0.0431319	NA,0.623823	0.000262464	0.000518096
3	rs75386019	92738125	NA,T	NA,C	NA,0.919643	NA,0.0183019	NA,0.0157247	NA,0.611784	0.000262382	0.000517142
3	rs12216384	93277987	T,T	C,C	0.616302,0.740079	0.0168727,0.0136633	0.00406582,0.00974638	4.47802,0.793307	0.000262024	0.00052509
3	rs1353115	92819108	T,T	C,C	0.472167,0.305556	0.000645175,-0.0212734	0.00396044,0.00927981	0.0601846,1.65994	0.000261888	0.000509696
3	rs1092520	93237679	C,C	G,G	0.681909,0.759921	0.0172647,0.00976156	0.00424522,0.0100079	4.32193,0.482319	0.000261387	0.000521149
3	rs76453189	93574273	G,G	A,A	0.969185,0.954365	0.0197011,0.018338	0.0114407,0.0204832	1.07024,0.431044	0.000261126	0.000514862
3	rs77147699	93039013	NA,T	NA,A	NA,0.796627	NA,-0.0193676	NA,0.0106201	NA,1.16621	0.000260976	0.000526895
3	rs76426032	93011738	NA,A	NA,G	NA,0.791667	NA,-0.0188127	NA,0.0105257	NA,1.13142	0.000259703	0.000523903
3	rs970880	93176159	A,A	G,G	0.877734,0.970238	0.00970985,0.0402243	0.00603539,0.0251555	0.967962,0.959337	0.000259626	0.000516422
3	rs2555760	93131267	G,G	A,A	0.764414,0.911706	-0.0166757,0.0201421	0.00465908,0.0150664	3.46259,0.741695	0.000259336	0.00051791
3	rs10944604	93358717	C,C	G,G	0.062624,0.257937	0.00798348,0.0299742	0.00816041,0.00977071	0.484236,2.66622	0.00025745	0.000543094
3	rs7753396	93270271	G,G	T,T	0.617296,0.741071	0.0166435,0.0145108	0.00406782,0.0097585	4.36796,0.863226	0.000256721	0.000514923
3	rs74435698	92717883	C,NA	T,NA	0.971173,NA	0.0210975,NA	0.0118166,NA	1.12963,NA	0.000256312	0.000506257
3	rs2730885	93234956	A,A	C,C	0.681909,0.759921	0.0172158,0.00976156	0.00424522,0.0100079	4.30049,0.482319	0.000255309	0.000509029
3	rs9444930	92743585	NA,A	NA,T	NA,0.917659	NA,0.0174986	NA,0.0155508	NA,0.58422	0.000254663	0.000502428
3	rs2730842	93154154	T,T	C,C	0.868787,0.689484	0.00898532,-0.020787	0.00585591,0.00923845	0.903331,1.6118	0.000254592	0.000522275
3	rs2034152	93009085	NA,A	NA,T	NA,0.791667	NA,-0.0186117	NA,0.0105257	NA,1.11336	0.000254399	0.000513028
3	rs13197245	92788159	G,G	C,C	0.699801,0.806548	-0.00531321,-0.0228857	0.00431368,0.0108218	0.661431,1.46282	0.000253966	0.000499539
3	rs112789779	92719058	NA,T	NA,C	NA,0.921627	NA,0.0180443	NA,0.0159053	NA,0.590758	0.000253477	0.000499938
3	rs2261248	93353185	C,C	T,T	0.062624,0.256944	0.00834049,0.0298596	0.00816041,0.00978302	0.513217,2.64362	0.000253344	0.000534195
3	rs2261247	93353188	C,C	T,T	0.062624,0.256944	0.00834049,0.0298596	0.00816041,0.00978302	0.513217,2.64362	0.000253344	0.000534195
3	rs2034153	93009093	NA,A	NA,G	NA,0.791667	NA,-0.0185578	NA,0.0105257	NA,1.10854	0.000253008	0.000510177
3	rs2555751	93154249	G,G	A,A	0.867793,0.689484	0.00882478,-0.020734	0.0058372,0.00923845	0.884124,1.60534	0.000252927	0.000518797
3	rs116864718	92720499	T,NA	A,NA	0.971173,NA	0.0209862,NA	0.0118166,NA	1.12071,NA	0.000252632	0.00049899
3	rs74624029	92717773	NA,A	NA,G	NA,0.922619	NA,0.0181499	NA,0.0159983	NA,0.590758	0.000252244	0.000497429
3	rs117349394	93043638	NA,A	NA,G	NA,0.796627	NA,-0.0190318	NA,0.0106201	NA,1.13594	0.000252218	0.000508918
3	rs557463665	93363646	NA,C	NA,G	NA,0.978175	NA,-0.0338561	NA,0.0292559	NA,0.606996	0.000251676	0.000496196
3	rs9345215	92908814	NA,A	NA,G	NA,0.905754	NA,-0.0182272	NA,0.0146307	NA,0.671961	0.000251571	0.000495002
3	rs570888276	93363647	NA,T	NA,C	NA,0.978175	NA,-0.0338153	NA,0.0292559	NA,0.605995	0.000251303	0.000495462
3	rs116897378	93149919	NA,A	NA,T	NA,0.962302	NA,0.0261713	NA,0.0224433	NA,0.613377	0.000251281	0.000498331
3	rs149562634	92740584	NA,T	NA,C	NA,0.916667	NA,0.0171951	NA,0.0154664	NA,0.574734	0.000250893	0.00049496
3	rs7771681	93270250	A,A	G,G	0.617296,0.741071	0.0165999,0.0144645	0.00406782,0.0097585	4.34791,0.859253	0.000250332	0.000502073
3	rs76966057	93108456	NA,C	NA,A	NA,0.948413	NA,-0.0292384	NA,0.0193256	NA,0.885069	0.000249593	0.000496136
3	rs9294533	93276760	G,G	A,A	0.616302,0.739087	0.0167322,0.0137496	0.00406582,0.00973436	4.41271,0.801866	0.000249524	0.000500074
3	rs9444928	92703291	NA,G	NA,C	NA,0.920635	NA,0.0177063	NA,0.0158141	NA,0.580273	0.000249391	0.00049185
3	rs78818265	93006644	NA,C	NA,T	NA,0.792659	NA,-0.0184382	NA,0.0105443	NA,1.095	0.000249361	0.000502641
3	rs6454911	93473885	G,G	T,T	0.724652,0.962302	0.00573617,0.0535914	0.00442623,0.0224433	0.709982,1.77091	0.000249185	0.000493535
3	rs148405013	93003970	NA,T	NA,A	NA,0.799603	NA,-0.0184145	NA,0.0106787	NA,1.07246	0.000249017	0.000501476
3	rs1410526	93283520	G,G	A,A	0.616302,0.739087	0.0168727,0.0132277	0.00406582,0.00973436	4.47802,0.758983	0.000248881	0.000498565
3	rs12660866	93012323	NA,T	NA,C	NA,0.78869	NA,-0.0183101	NA,0.010471	NA,1.095	0.000248339	0.000500667
3	rs2674375	93493228	A,A	G,G	0.857853,0.964286	0.00923387,0.0360497	0.00566193,0.0230345	0.987511,0.929682	0.00024817	0.000488125
3	rs146267602	93222498	T,NA	G,NA	0.967197,NA	0.0217856,NA	0.0111,NA	1.30377,NA	0.000248138	0.000490569
3	rs148025753	92670415	NA,G	NA,A	NA,0.981151	NA,-0.0344168	NA,0.0314332	NA,0.562959	0.000247989	0.000489164
3	rs78090046	93411524	NA,A	NA,G	NA,0.779762	NA,-0.0186099	NA,0.0103152	NA,1.14746	0.00024762	0.000504608
3	rs784063	93243236	A,A	T,T	0.681909,0.759921	0.0171229,0.00990812	0.00424522,0.0100079	4.25991,0.49193	0.000247437	0.000493395
3	rs1365708	93235886	C,C	G,G	0.681909,0.759921	0.0172647,0.0091152	0.00424522,0.0100079	4.32193,0.440813	0.000247397	0.000492955
3	rs2034155	93009205	NA,T	NA,C	NA,0.78869	NA,-0.0182613	NA,0.010471	NA,1.09065	0.000247128	0.000498185
3	rs2265935	93132666	T,T	C,C	0.763419,0.911706	-0.0166096,0.0198477	0.0046523,0.0150664	3.44766,0.726481	0.000246531	0.000492167
3	rs147820177	93380447	NA,T	NA,G	NA,0.980159	NA,-0.0348866	NA,0.0306528	NA,0.59334	0.000246345	0.00048587
3	rs80099808	93398513	NA,A	NA,C	NA,0.779762	NA,-0.0185449	NA,0.0103152	NA,1.14143	0.000245992	0.000501205
3	rs890559	93231307	T,T	G,G	0.680915,0.760913	0.0171086,0.00932526	0.0042417,0.0100221	4.25991,0.453301	0.000245611	0.000489447
3	rs10944620	93573416	T,T	C,C	0.502982,0.111111	-0.0074933,-0.0139876	0.00395437,0.0136019	1.23582,0.517435	0.000245532	0.000483993
3	rs144777446	92613796	A,NA	G,NA	0.992048,NA	0.032085,NA	0.0222601,NA	0.825416,NA	0.000245397	0.000484753
3	rs9345291	93576077	T,T	C,C	0.502982,0.111111	-0.00744806,-0.0142292	0.00395437,0.0136019	1.22452,0.529433	0.000244499	0.000481947
3	rs77371648	93482547	NA,G	NA,A	NA,0.972222	NA,0.029927	NA,0.0260119	NA,0.602177	0.000244448	0.000482798
3	rs144821724	93512796	G,NA	C,NA	0.983101,NA	-0.0217722,NA	0.0153396,NA	0.807436,NA	0.000244374	0.00048288
3	rs77454199	93005267	NA,A	NA,G	NA,0.78869	NA,-0.018144	NA,0.010471	NA,1.08022	0.000244261	0.000492308
3	rs77622036	93008077	NA,T	NA,G	NA,0.791667	NA,-0.0182047	NA,0.0105257	NA,1.07721	0.000244236	0.000492197
3	rs79652521	93413241	NA,A	NA,T	NA,0.779762	NA,-0.0184658	NA,0.0103152	NA,1.13414	0.000244041	0.000497126
3	rs77253696	93002610	NA,G	NA,T	NA,0.78869	NA,-0.018095	NA,0.010471	NA,1.07587	0.000243081	0.000489888
3	rs76658145	93004404	NA,T	NA,C	NA,0.791667	NA,-0.0181507	NA,0.0105257	NA,1.07246	0.000242945	0.000489551
3	rs12528285	92775210	C,C	T,T	0.905567,0.96131	-0.00441712,0.0527862	0.00676109,0.0221651	0.289415,1.76341	0.000242895	0.000477285
3	rs2265934	93132651	T,T	C,C	0.763419,0.911706	-0.0165677,0.0198477	0.0046523,0.0150664	3.43276,0.726481	0.000242594	0.000484304
3	rs2176145	93490769	A,A	T,T	0.857853,0.964286	0.0090966,0.0363101	0.00566193,0.0230345	0.966029,0.939494	0.000242434	0.000476841
3	rs2138342	93490980	A,A	C,C	0.857853,0.964286	0.0090966,0.0363101	0.00566193,0.0230345	0.966029,0.939494	0.000242434	0.000476841
3	rs192411391	93094214	NA,G	NA,A	NA,0.984127	NA,-0.0407131	NA,0.0342017	NA,0.630975	0.000242275	0.000477559
3	rs9445034	93577492	A,A	G,G	0.501988,0.111111	-0.00740274,-0.0141309	0.00395433,0.0136019	1.21326,0.524537	0.000242045	0.000477111
3	rs9345248	93283781	T,T	A,A	0.616302,0.739087	0.0168242,0.0131765	0.00406582,0.00973436	4.45544,0.754827	0.000241961	0.000484665
3	rs2730843	93153912	T,T	C,C	0.868787,0.689484	0.00885308,-0.0206859	0.00585591,0.00923845	0.884124,1.59948	0.000241363	0.000495004
3	rs1515784	93572579	A,A	G,G	0.502982,0.111111	-0.0074933,-0.0137448	0.00395437,0.0136019	1.23582,0.50549	0.000241186	0.00047544
3	rs1515783	93572569	A,A	G,G	0.502982,0.111111	-0.0074933,-0.0137448	0.00395437,0.0136019	1.23582,0.50549	0.000241186	0.00047544
3	rs12199022	93529683	A,NA	G,NA	0.920477,NA	0.0154612,NA	0.0073078,NA	1.46382,NA	0.00024071	0.000475768
3	rs10455544	93572356	G,G	A,A	0.502982,0.111111	-0.0074933,-0.0136981	0.00395437,0.0136019	1.23582,0.503205	0.000240367	0.000473829
3	rs4707756	93397481	NA,G	NA,A	NA,0.776786	NA,-0.0182073	NA,0.0102658	NA,1.11844	0.000239374	0.000487342
3	rs2674380	93489917	T,T	G,G	0.857853,0.964286	0.0090966,0.0360996	0.00566193,0.0230345	0.966029,0.931557	0.00023925	0.000470588
3	rs10944561	92755341	A,A	G,G	0.866799,0.768849	-0.00160059,0.0240869	0.00581871,0.0101399	0.106095,1.75628	0.000239003	0.000470414
3	rs77904222	93136555	A,NA	T,NA	0.971173,NA	-0.0288714,NA	0.0118166,NA	1.83702,NA	0.000238614	0.000471327
3	rs10944621	93573614	C,C	T,T	0.502982,0.111111	-0.00744806,-0.0138895	0.00395437,0.0136019	1.22452,0.512599	0.000238388	0.000469919
3	rs4707761	93574953	T,T	C,C	0.502982,0.111111	-0.00740281,-0.0141824	0.00395437,0.0136019	1.21326,0.527099	0.000238301	0.000469733
3	rs2730846	93150800	T,T	C,C	0.868787,0.689484	0.00871631,-0.020787	0.00585591,0.00923845	0.864458,1.6118	0.000237845	0.00048794
3	rs7382391	93060896	NA,A	NA,G	NA,0.756944	NA,-0.0176983	NA,0.00996594	NA,1.12061	0.000236915	0.000478727
3	rs2730851	93134196	T,T	C,C	0.236581,0.088294	0.0165642,-0.019568	0.0046523,0.0150664	3.4315,0.712159	0.000236339	0.000471848
3	rs34307280	93028758	NA,C	NA,T	NA,0.948413	NA,0.0192496	NA,0.0193256	NA,0.495913	0.00023627	0.000468618
3	rs9452079	93391622	NA,G	NA,T	NA,0.77877	NA,-0.0181089	NA,0.0102986	NA,1.10413	0.000236091	0.000480497
3	rs1515790	93577417	A,A	T,T	0.501988,0.111111	-0.00744798,-0.0141309	0.00395433,0.0136019	1.22452,0.524537	0.000235512	0.000464242
3	rs2452964	92771183	C,C	T,T	0.40159,0.329365	0.0006959,-0.0208725	0.00403319,0.00909539	0.0639839,1.6627	0.000235501	0.000458286
3	rs9351335	93571654	A,A	G,G	0.502982,0.111111	-0.0074933,-0.0134084	0.00395437,0.0136019	1.23582,0.489124	0.000235407	0.000464067
3	rs9451880	92723423	NA,A	NA,C	NA,0.920635	NA,0.0166521	NA,0.0158141	NA,0.534104	0.000235254	0.000464203
3	rs9445013	93403306	NA,T	NA,C	NA,0.77877	NA,-0.0180599	NA,0.0102986	NA,1.09967	0.000235124	0.000478519
3	rs117015660	93043637	NA,A	NA,G	NA,0.796627	NA,-0.0182959	NA,0.0106201	NA,1.07093	0.000234804	0.000473181
3	rs2674374	93493452	T,T	A,A	0.857853,0.964286	0.0090966,0.0357895	0.00566193,0.0230345	0.966029,0.919922	0.00023467	0.000461592
3	rs2555758	93152782	G,G	A,A	0.868787,0.689484	0.00880748,-0.0205847	0.00585591,0.00923845	0.877545,1.5872	0.000234639	0.000481085
3	rs55683174	93322141	C,NA	T,NA	0.982107,NA	0.0305651,NA	0.014915,NA	1.39325,NA	0.000234547	0.000463939
3	rs9452093	93407469	NA,A	NA,G	NA,0.779762	NA,-0.0180491	NA,0.0103152	NA,1.09605	0.000234222	0.0004766
3	rs2812105	93514240	A,A	T,T	0.854871,0.964286	0.00828229,0.0399636	0.00561322,0.0230345	0.853626,1.08223	0.000233907	0.000459971
3	rs4707715	92751129	C,C	T,T	0.77833,0.59623	-0.00306538,0.0208681	0.00475997,0.00871223	0.284347,1.77967	0.000233778	0.000459185
3	rs111507974	93299924	C,NA	G,NA	0.975149,NA	0.0257884,NA	0.0127009,NA	1.37355,NA	0.000233391	0.000461468
3	rs73754262	92749512	A,NA	C,NA	0.956262,NA	0.00710322,NA	0.00966771,NA	0.334888,NA	0.000233303	0.000460269
3	rs73518253	93410542	NA,A	NA,G	NA,0.779762	NA,-0.0180003	NA,0.0103152	NA,1.09163	0.000233122	0.0004743
3	rs183594655	93462183	NA,T	NA,G	NA,0.998016	NA,-0.107891	NA,0.0960615	NA,0.582734	0.000233077	0.000460834
3	rs2674376	93493224	C,C	T,T	0.857853,0.964286	0.00904928,0.0358947	0.00566193,0.0230345	0.958673,0.923861	0.000233027	0.00045836
3	rs9359998	93571508	C,C	A,A	0.502982,0.111111	-0.0074933,-0.0132634	0.00395437,0.0136019	1.23582,0.482139	0.000233001	0.000459332
3	rs2503650	92770801	G,G	A,A	0.40159,0.329365	0.0006959,-0.0208249	0.00403319,0.00909539	0.0639839,1.65671	0.000232885	0.000453211
3	rs13194517	92777618	G,G	A,A	0.699801,0.806548	-0.00522345,-0.0224198	0.00431368,0.0108218	0.646021,1.4169	0.000232703	0.000457756
3	rs1427123	93232001	G,G	A,A	0.681909,0.760913	0.0171229,0.00922921	0.00424522,0.0100221	4.25991,0.4472	0.000232686	0.000463667
3	rs59122508	93390054	NA,A	NA,G	NA,0.77877	NA,-0.0179571	NA,0.0102986	NA,1.09034	0.000232643	0.000473289
3	rs73516243	93390712	NA,G	NA,A	NA,0.77877	NA,-0.0179571	NA,0.0102986	NA,1.09034	0.000232643	0.000473289
3	rs1353117	92773056	T,T	C,C	0.45825,0.330357	0.0017984,-0.0200655	0.00396816,0.00908845	0.18682,1.5645	0.000232219	0.000452045
3	rs72928795	93498331	T,NA	C,NA	0.949304,NA	0.0163985,NA	0.00901262,NA	1.1622,NA	0.000231604	0.000457812
3	rs4707757	93397608	NA,T	NA,C	NA,0.77877	NA,-0.0179081	NA,0.0102986	NA,1.0859	0.000231551	0.000471006
3	rs9452082	93396467	NA,A	NA,G	NA,0.77877	NA,-0.0179081	NA,0.0102986	NA,1.0859	0.000231551	0.000471006
3	rs9452096	93416778	NA,A	NA,G	NA,0.77877	NA,-0.0178837	NA,0.0102986	NA,1.0837	0.000231011	0.000469877
3	rs3943616	92931627	G,NA	T,NA	0.017893,NA	0.0310312,NA	0.0149148,NA	1.42627,NA	0.000230925	0.000455979
3	rs967279	93409611	NA,C	NA,T	NA,0.777778	NA,-0.0178405	NA,0.0102821	NA,1.08238	0.000230681	0.00046922
3	rs59717399	93392903	NA,A	NA,G	NA,0.779762	NA,-0.0178879	NA,0.0103152	NA,1.08148	0.000230624	0.000469079
3	rs79588982	93425155	NA,C	NA,T	NA,0.969246	NA,-0.0330614	NA,0.0247591	NA,0.740476	0.000230542	0.000460421
3	rs9294550	93573896	C,C	T,T	0.502982,0.111111	-0.00735756,-0.0140343	0.00395437,0.0136019	1.20205,0.519745	0.000230541	0.000454448
3	rs9452086	93401360	NA,A	NA,G	NA,0.77877	NA,-0.0178591	NA,0.0102986	NA,1.08148	0.000230469	0.000468745
3	rs9452085	93401213	NA,G	NA,A	NA,0.777778	NA,-0.0178306	NA,0.0102821	NA,1.08148	0.000230463	0.000468763
3	rs9351334	93571314	C,C	T,T	0.502982,0.111111	-0.0074933,-0.0130769	0.00395437,0.0136019	1.23582,0.473209	0.000229977	0.000453381
3	rs117505703	93431230	NA,T	NA,C	NA,0.944444	NA,-0.0247152	NA,0.0186617	NA,0.731947	0.000229485	0.000458153
3	rs62414037	93537784	G,G	T,T	0.973161,0.959325	-0.0235256,-0.00462625	0.0122339,0.0216401	1.26375,0.0805468	0.000229451	0.000453634
3	rs9452087	93401953	NA,A	NA,G	NA,0.77877	NA,-0.0178053	NA,0.0102986	NA,1.07662	0.00022929	0.000466281
3	rs1459812	93402064	NA,G	NA,T	NA,0.777778	NA,-0.0177768	NA,0.0102821	NA,1.07662	0.000229284	0.000466299
3	rs2674365	93498951	C,C	G,G	0.857853,0.964286	0.00900196,0.0358449	0.00566193,0.0230345	0.951345,0.921994	0.000229193	0.000450823
3	rs2674377	93492604	G,G	A,A	0.857853,0.964286	0.00895464,0.0360497	0.00566193,0.0230345	0.944043,0.929682	0.000229044	0.000450525
3	rs16870182	93414219	NA,A	NA,C	NA,0.779762	NA,-0.0178106	NA,0.0103152	NA,1.07452	0.000228935	0.000465549
3	rs73754351	93415687	NA,C	NA,A	NA,0.77877	NA,-0.0177819	NA,0.0102986	NA,1.07452	0.00022893	0.00046557
3	rs2452981	92767099	C,C	T,T	0.40159,0.330357	0.000881649,-0.0207748	0.00403319,0.00908845	0.082514,1.65242	0.000228825	0.000445339
3	rs2503653	92767377	C,C	A,A	0.40159,0.330357	0.000881649,-0.0207748	0.00403319,0.00908845	0.082514,1.65242	0.000228825	0.000445339
3	rs144118891	93031094	C,NA	G,NA	0.988072,NA	0.0186812,NA	0.0182119,NA	0.515701,NA	0.000228469	0.000451329
3	rs2452983	92768032	A,A	C,C	0.40159,0.330357	0.000835205,-0.0207748	0.00403319,0.00908845	0.0778223,1.65242	0.000228436	0.000444587
3	rs2452982	92767828	A,A	T,T	0.40159,0.330357	0.000835205,-0.0207748	0.00403319,0.00908845	0.0778223,1.65242	0.000228436	0.000444587
3	rs138076660	93434546	NA,A	NA,T	NA,0.944444	NA,-0.0246152	NA,0.0186617	NA,0.727785	0.000228287	0.000455738
3	rs9294528	92930861	A,NA	C,NA	0.017893,NA	0.0309102,NA	0.0149148,NA	1.41767,NA	0.000228193	0.000450586
3	rs2452959	92776521	G,G	T,T	0.318091,0.281746	-0.00182049,-0.0212713	0.00424522,0.00950244	0.175194,1.5988	0.000228017	0.000443094
3	rs59495860	92688033	NA,A	NA,G	NA,0.920635	NA,0.0162899	NA,0.0158141	NA,0.518601	0.000227757	0.000449246
3	rs2503654	92766359	T,T	C,C	0.418489,0.330357	0.00133791,-0.020425	0.00400792,0.00908845	0.131639,1.60877	0.000227345	0.000442497
3	rs2555761	93135486	C,C	A,A	0.236581,0.087302	0.0164784,-0.0195737	0.0046523,0.0151435	3.40106,0.70737	0.000227312	0.000453739
3	rs116726533	93399676	NA,G	NA,C	NA,0.77877	NA,-0.0177073	NA,0.0102986	NA,1.06782	0.000227176	0.000461863
3	rs9452084	93400726	NA,C	NA,G	NA,0.777778	NA,-0.017679	NA,0.0102821	NA,1.06782	0.00022717	0.000461881
3	rs6915378	93055409	A,A	C,C	0.387674,0.522817	0.0155033,0.0248313	0.00405803,0.00855827	3.87538,2.4301	0.000226996	0.000471157
3	rs7752452	93055147	A,A	G,G	0.387674,0.522817	0.0155033,0.0248313	0.00405803,0.00855827	3.87538,2.4301	0.000226996	0.000471157
3	rs9452094	93415850	NA,A	NA,G	NA,0.779762	NA,-0.0177134	NA,0.0103152	NA,1.06581	0.000226849	0.000461189
3	rs189759288	93086237	A,NA	G,NA	0.989066,NA	0.0185586,NA	0.0190121,NA	0.482815,NA	0.000226797	0.000447935
3	rs2503647	92786021	T,T	C,C	0.318091,0.281746	-0.00195988,-0.0212194	0.00424522,0.00950244	0.190898,1.59268	0.000226753	0.000440665
3	rs2555781	93169983	G,G	A,A	0.877734,0.969246	0.00998346,0.0337215	0.00603539,0.0247591	1.00835,0.761443	0.000226708	0.000450137
3	rs143873356	93433569	NA,G	NA,C	NA,0.944444	NA,-0.0244676	NA,0.0186617	NA,0.721657	0.000226542	0.000452218
3	rs76041208	93438564	NA,C	NA,A	NA,0.943452	NA,-0.0240788	NA,0.018507	NA,0.713911	0.00022653	0.000451971
3	rs78702246	92856466	G,G	A,A	0.949304,0.827381	0.0125706,0.0191144	0.00901262,0.0113111	0.787589,1.04071	0.000226485	0.000446655
3	rs2812107	93511275	C,C	A,A	0.854871,0.964286	0.00844521,0.0388557	0.00561322,0.0230345	0.877957,1.03795	0.000226244	0.000444939
3	rs2496111	93495705	C,C	T,T	0.857853,0.964286	0.00900196,0.0356345	0.00566193,0.0230345	0.951345,0.914132	0.000226224	0.000444992
3	rs9445012	93400755	NA,C	NA,T	NA,0.777778	NA,-0.0176252	NA,0.0102821	NA,1.06299	0.000226024	0.000459485
3	rs76077573	93435119	NA,T	NA,C	NA,0.944444	NA,-0.0244151	NA,0.0186617	NA,0.719488	0.000225928	0.000450981
3	rs143348695	93133036	NA,T	NA,C	NA,0.991071	NA,0.0547969	NA,0.0454422	NA,0.642309	0.000225525	0.000446494
3	rs117785047	92815192	NA,A	NA,G	NA,0.964286	NA,-0.0245993	NA,0.0230345	NA,0.544315	0.000225011	0.000442793
3	rs2812120	93496853	C,C	A,A	0.857853,0.964286	0.00900196,0.0355349	0.00566193,0.0230345	0.951345,0.91042	0.000224838	0.00044227
3	rs2674371	93496998	C,C	T,T	0.857853,0.964286	0.00895464,0.0357397	0.00566193,0.0230345	0.944043,0.918059	0.000224666	0.000441925
3	rs2674368	93498467	T,T	C,C	0.857853,0.964286	0.00891206,0.0358947	0.00566193,0.0230345	0.937494,0.923861	0.000224129	0.000440866
3	rs2674372	93496360	G,G	A,A	0.857853,0.964286	0.00895464,0.0356899	0.00566193,0.0230345	0.944043,0.916198	0.000223973	0.000440566
3	rs2812121	93496196	C,C	A,A	0.857853,0.964286	0.00895464,0.0356899	0.00566193,0.0230345	0.944043,0.916198	0.000223973	0.000440566
3	rs9452088	93403711	NA,A	NA,G	NA,0.777778	NA,-0.0175273	NA,0.0102821	NA,1.05423	0.000223969	0.00045519
3	rs138008717	93442826	NA,T	NA,C	NA,0.944444	NA,-0.0242449	NA,0.0186617	NA,0.712461	0.000223959	0.00044701
3	rs1493569	92765367	G,G	T,T	0.40159,0.330357	0.000928099,-0.0206742	0.00403319,0.00908845	0.0872455,1.6398	0.000223942	0.000435865
3	rs2503655	92765796	G,G	A,A	0.40159,0.330357	0.000928099,-0.0206742	0.00403319,0.00908845	0.0872455,1.6398	0.000223942	0.000435865
3	rs997595	93426805	NA,C	NA,T	NA,0.776786	NA,-0.0174696	NA,0.0102658	NA,1.05156	0.000223546	0.000454307
3	rs1067025	93334302	C,NA	T,NA	0.021869,NA	-0.0207451,NA	0.0135184,NA	0.903484,NA	0.000223493	0.000441278
3	rs2674370	93497240	T,T	C,C	0.857853,0.964286	0.00891206,0.0358449	0.00566193,0.0230345	0.937494,0.921994	0.000223435	0.000439503
3	rs73518301	93426420	NA,G	NA,A	NA,0.776786	NA,-0.0174583	NA,0.0102658	NA,1.05055	0.00022331	0.000453815
3	rs140189099	93439953	NA,A	NA,G	NA,0.944444	NA,-0.0241797	NA,0.0186617	NA,0.709779	0.000223215	0.000445508
3	rs2812122	93496075	G,G	A,A	0.857853,0.964286	0.00895464,0.0356345	0.00566193,0.0230345	0.944043,0.914132	0.000223208	0.000439063
3	rs2674384	93512266	T,T	C,C	0.854871,0.964286	0.00835073,0.0390123	0.00561322,0.0230345	0.86381,1.04415	0.000223063	0.000438683
3	rs147919770	93441585	NA,A	NA,C	NA,0.944444	NA,-0.0241442	NA,0.0186617	NA,0.70832	0.000222811	0.000444695
3	rs184736140	93441618	NA,G	NA,T	NA,0.944444	NA,-0.0240962	NA,0.0186617	NA,0.706352	0.000222269	0.0004436
3	rs7766895	93355772	G,G	T,T	0.610338,0.738095	0.0164045,0.0128124	0.00405425,0.00972244	4.28363,0.726846	0.000222216	0.000444728
3	rs187216965	92781119	NA,A	NA,G	NA,0.988095	NA,0.0415237	NA,0.0394133	NA,0.534481	0.00022211	0.000439377
3	rs117515250	92751415	NA,C	NA,T	NA,0.984127	NA,0.0342028	NA,0.0342017	NA,0.498537	0.000222072	0.000436959
3	rs2795079	93269993	A,A	C,C	0.031809,0.247024	-0.00852826,0.0277411	0.0112664,0.00991158	0.347686,2.29002	0.000221966	0.000467317
3	rs9445017	93420985	NA,T	NA,C	NA,0.77877	NA,-0.0174494	NA,0.0102986	NA,1.0448	0.000221934	0.000450946
3	rs2812106	93511938	T,T	G,G	0.854871,0.964286	0.00835073,0.0389246	0.00561322,0.0230345	0.86381,1.04068	0.000221744	0.000436092
3	rs783863	93269448	A,A	G,G	0.031809,0.247024	-0.00848999,0.0277411	0.0112664,0.00991158	0.345719,2.29002	0.000221314	0.000465943
3	rs9452092	93405817	NA,C	NA,T	NA,0.777778	NA,-0.0173756	NA,0.0102821	NA,1.04073	0.000220857	0.000448685
3	rs140394153	92826589	G,NA	A,NA	0.992048,NA	0.024533,NA	0.0222601,NA	0.56797,NA	0.000220734	0.000436017
3	rs6918777	93369655	T,T	G,G	0.55169,0.30754	-0.0139375,-0.00563692	0.0039756,0.00926307	3.3417,0.265335	0.000220635	0.000437955
3	rs145302562	93437031	NA,A	NA,G	NA,0.944444	NA,-0.023931	NA,0.0186617	NA,0.699588	0.000220419	0.000439871
3	rs1590772	93287566	C,C	A,A	0.610338,0.739087	0.016308,0.0131304	0.00405425,0.00973436	4.2396,0.751096	0.000220264	0.000440977
3	rs73518298	93424428	NA,A	NA,T	NA,0.77877	NA,-0.017348	NA,0.0102986	NA,1.03582	0.000219886	0.000446664
3	rs144475025	92873844	C,NA	T,NA	0.991054,NA	0.0247412,NA	0.0209976,NA	0.62218,NA	0.000219803	0.000434204
3	rs9452089	93405648	NA,G	NA,A	NA,0.777778	NA,-0.0173218	NA,0.0102821	NA,1.03595	0.000219774	0.000446421
3	rs9452090	93405804	NA,T	NA,C	NA,0.777778	NA,-0.0173218	NA,0.0102821	NA,1.03595	0.000219774	0.000446421
3	rs73754478	93163760	NA,T	NA,C	NA,0.956349	NA,-0.0242723	NA,0.0209218	NA,0.609084	0.000219316	0.000435434
3	rs117403200	92631590	NA,A	NA,G	NA,0.983135	NA,0.032337	NA,0.0331973	NA,0.481469	0.000218839	0.000432427
3	rs2452978	92764708	A,A	G,G	0.418489,0.330357	0.00138412,-0.0202237	0.00400792,0.00908845	0.136776,1.5839	0.000218185	0.000424728
3	rs117633983	93278118	T,NA	C,NA	0.970179,NA	-0.0259085,NA	0.0116239,NA	1.58803,NA	0.000218046	0.00043002
3	rs16870197	93419915	NA,C	NA,T	NA,0.777778	NA,-0.0172061	NA,0.0102821	NA,1.02573	0.000217911	0.000442508
3	rs113301255	92842090	G,NA	A,NA	0.937376,NA	0.0175908,NA	0.0081604,NA	1.50707,NA	0.000217686	0.000429903
3	rs2674391	93509044	A,A	G,G	0.854871,0.964286	0.00853498,0.0378932	0.00561322,0.0230345	0.891496,1.00019	0.000217299	0.000427383
3	rs117133696	93451474	NA,G	NA,C	NA,0.944444	NA,-0.0235816	NA,0.0186617	NA,0.685374	0.000216611	0.00043219
3	rs75342170	92662574	NA,C	NA,G	NA,0.958333	NA,0.0194191	NA,0.0213919	NA,0.438903	0.000216484	0.000426265
3	rs2325462	93427212	NA,T	NA,C	NA,0.776786	NA,-0.0171087	NA,0.0102658	NA,1.01954	0.0002163	0.000439161
3	rs1590771	93287540	G,G	C,C	0.610338,0.739087	0.0162645,0.0131304	0.00405425,0.00973436	4.21986,0.751096	0.000216108	0.00043265
3	rs2492338	93513323	C,C	G,G	0.854871,0.964286	0.00823544,0.0389748	0.00561322,0.0230345	0.846688,1.04267	0.000215961	0.000424725
3	rs2503651	92770466	T,T	G,G	0.40159,0.326389	0.00074233,-0.0206249	0.00403319,0.00911656	0.0685574,1.6257	0.000215792	0.000420362
3	rs9342331	93362172	A,A	T,T	0.062624,0.256944	0.00789318,0.0291957	0.00816041,0.00978302	0.477011,2.54636	0.000215468	0.000453468
3	rs2812112	93509396	A,A	C,C	0.854871,0.964286	0.00848773,0.0379434	0.00561322,0.0230345	0.884358,1.00214	0.0002153	0.000423452
3	rs2812111	93509584	A,A	C,C	0.854871,0.964286	0.00848773,0.0379434	0.00561322,0.0230345	0.884358,1.00214	0.0002153	0.000423452
3	rs6454902	93286249	A,A	C,C	0.612326,0.739087	0.0162314,0.0131765	0.00405803,0.00973436	4.19799,0.754827	0.000215222	0.000430992
3	rs2674369	93497958	C,C	T,T	0.856859,0.964286	0.00888621,0.0356345	0.00564551,0.0230345	0.937494,0.914132	0.000215146	0.000423221
3	rs9445014	93404017	NA,T	NA,A	NA,0.77877	NA,-0.0170945	NA,0.0102986	NA,1.01352	0.000214802	0.000436001
3	rs139424213	93171433	A,NA	G,NA	0.971173,NA	0.0237406,NA	0.0118166,NA	1.35137,NA	0.000214593	0.000424213
3	rs76668755	93450242	NA,G	NA,A	NA,0.944444	NA,-0.0233632	NA,0.0186617	NA,0.676553	0.000214299	0.000427528
3	rs2674390	93509281	C,C	G,G	0.854871,0.964286	0.00869471,0.0370085	0.00561322,0.0230345	0.915821,0.966051	0.000214152	0.000421219
3	rs146446108	93189074	A,NA	T,NA	0.971173,NA	-0.0252208,NA	0.0118166,NA	1.48395,NA	0.000213978	0.000422089
3	rs117914787	93448442	NA,T	NA,A	NA,0.944444	NA,-0.0233149	NA,0.0186617	NA,0.67461	0.000213795	0.000426511
3	rs2503656	92764256	C,C	A,A	0.40159,0.330357	0.000974552,-0.0204612	0.00403319,0.00908845	0.0920169,1.61325	0.000213613	0.000415824
3	rs141676153	93453896	NA,G	NA,T	NA,0.944444	NA,-0.0232765	NA,0.0186617	NA,0.673068	0.000213396	0.000425708
3	rs111325056	92636657	G,NA	A,NA	0.987078,NA	0.0321558,NA	0.0175062,NA	1.17891,NA	0.000212895	0.000419011
3	rs117148991	93468946	NA,C	NA,T	NA,0.944444	NA,-0.0231601	NA,0.0186617	NA,0.668397	0.000212196	0.000423287
3	rs10498982	93348842	A,A	G,G	0.611332,0.739087	0.0161755,0.0130435	0.00405613,0.00973436	4.17618,0.744094	0.000212143	0.000424709
3	rs997596	93426764	NA,C	NA,T	NA,0.776786	NA,-0.0168786	NA,0.0102658	NA,0.999378	0.000211931	0.000430029
3	rs13213770	92769802	C,C	G,G	0.464215,0.326389	0.00221342,-0.0196776	0.00396447,0.00911656	0.239103,1.51014	0.000211434	0.000412205
3	rs117679273	93479825	NA,T	NA,C	NA,0.944444	NA,-0.0230731	NA,0.0186617	NA,0.664914	0.000211308	0.000421496
3	rs56944980	93453259	NA,T	NA,A	NA,0.944444	NA,-0.0230731	NA,0.0186617	NA,0.664914	0.000211308	0.000421496
3	rs1493565	92763518	T,T	C,C	0.40159,0.330357	0.000974552,-0.0204135	0.00403319,0.00908845	0.0920169,1.60734	0.000211291	0.000411318
3	rs2812119	93499606	A,A	G,G	0.857853,0.964286	0.00868031,0.0359753	0.00566193,0.0230345	0.902219,0.926887	0.000211198	0.000415441
3	rs77395073	92896504	NA,C	NA,A	NA,0.907738	NA,0.0186961	NA,0.0147711	NA,0.686952	0.000210914	0.000418158
3	rs117481302	93449147	NA,A	NA,G	NA,0.944444	NA,-0.0230105	NA,0.0186617	NA,0.662417	0.000210675	0.00042022
3	rs2674373	93494355	G,G	A,A	0.857853,0.964286	0.00877016,0.0355349	0.00566193,0.0230345	0.915821,0.91042	0.000210667	0.000414408
3	rs2452965	92770197	G,G	A,A	0.40159,0.325397	0.00074233,-0.0205885	0.00403319,0.00912373	0.0685574,1.61917	0.000210437	0.000410142
3	rs78458696	93272037	A,NA	G,NA	0.970179,NA	-0.025614,NA	0.0116239,NA	1.5598,NA	0.000210341	0.000414836
3	rs117846112	93481416	NA,C	NA,T	NA,0.944444	NA,-0.0229713	NA,0.0186617	NA,0.660851	0.00021028	0.000419423
3	rs142079971	93511373	NA,C	NA,G	NA,0.964286	NA,0.0235747	NA,0.0230345	NA,0.514144	0.000209471	0.000414956
3	rs783849	93277553	T,T	C,C	0.031809,0.244048	-0.00848999,0.0275461	0.0112664,0.00995218	0.345719,2.2485	0.000209299	0.000440206
3	rs1995145	92641939	C,C	T,T	0.650099,0.911706	0.00129152,-0.0349052	0.0041455,0.0150664	0.121832,1.68788	0.00020913	0.000413408
3	rs332954	93304048	C,C	T,T	0.420477,0.507937	-0.0167682,0.0111489	0.00400528,0.00855043	4.54779,0.716096	0.000208771	0.000418263
3	rs2503657	92763382	C,C	G,G	0.40159,0.330357	0.000974552,-0.0203611	0.00403319,0.00908845	0.0920169,1.60085	0.000208771	0.000406429
3	rs9345261	93362495	T,T	C,C	0.062624,0.256944	0.00789318,0.0290453	0.00816041,0.00978302	0.477011,2.52459	0.000208731	0.000439095
3	rs6899823	93475194	NA,C	NA,T	NA,0.943452	NA,-0.0224639	NA,0.018507	NA,0.648162	0.000208623	0.000416002
3	rs117622705	93456196	NA,T	NA,A	NA,0.945437	NA,-0.0231272	NA,0.0188207	NA,0.659279	0.000208556	0.00041602
3	rs6929027	93434580	NA,G	NA,A	NA,0.944444	NA,-0.022777	NA,0.0186617	NA,0.653126	0.000208347	0.000415525
3	rs76478128	93473929	NA,T	NA,C	NA,0.944444	NA,-0.0227495	NA,0.0186617	NA,0.652034	0.000208077	0.000414979
3	rs78657923	93473677	NA,G	NA,T	NA,0.944444	NA,-0.0227495	NA,0.0186617	NA,0.652034	0.000208077	0.000414979
3	rs117930382	93479629	NA,A	NA,C	NA,0.944444	NA,-0.0227276	NA,0.0186617	NA,0.651168	0.000207862	0.000414547
3	rs2674386	93510856	T,T	C,C	0.854871,0.964286	0.00837599,0.0378375	0.00561322,0.0230345	0.867581,0.998023	0.000207616	0.000408349
3	rs6933544	93477812	NA,A	NA,G	NA,0.944444	NA,-0.0226873	NA,0.0186617	NA,0.649572	0.000207468	0.000413752
3	rs77626789	93460808	NA,C	NA,T	NA,0.944444	NA,-0.0226873	NA,0.0186617	NA,0.649572	0.000207468	0.000413752
3	rs114359389	93479532	NA,C	NA,T	NA,0.944444	NA,-0.022679	NA,0.0186617	NA,0.649243	0.000207387	0.000413588
3	rs6920774	93475639	NA,T	NA,C	NA,0.944444	NA,-0.0226517	NA,0.0186617	NA,0.648162	0.000207121	0.000413051
3	rs9345289	93574696	G,G	A,A	0.311133,0.099206	-0.0082703,-0.0184659	0.0042707,0.0142995	1.27734,0.706467	0.000207008	0.000407785
3	rs6905761	93359904	A,A	G,G	0.062624,0.258929	0.00793833,0.0288705	0.00816041,0.0097585	0.480618,2.50984	0.000207001	0.000435309
3	rs2674387	93510830	T,T	C,C	0.854871,0.964286	0.00837599,0.0377874	0.00561322,0.0230345	0.867581,0.996076	0.000206934	0.00040701
3	rs118189939	93468446	NA,A	NA,T	NA,0.944444	NA,-0.0225979	NA,0.0186617	NA,0.646036	0.000206599	0.000412
3	rs75949886	93284576	A,NA	G,NA	0.970179,NA	-0.0254643,NA	0.0116239,NA	1.54554,NA	0.000206579	0.000407425
3	rs192984931	92933959	NA,T	NA,C	NA,0.985119	NA,-0.0326719	NA,0.0353055	NA,0.450071	0.000206568	0.000408205
3	rs2730884	93233626	A,NA	G,NA	0.060636,NA	0.0175746,NA	0.00828433,NA	1.46998,NA	0.000206481	0.000407597
3	rs1969966	93349521	T,T	C,C	0.610338,0.739087	0.016168,0.013095	0.00405425,0.00973436	4.17618,0.748243	0.000206218	0.000412787
3	rs2503652	92770284	C,C	A,A	0.40159,0.326389	0.0006959,-0.0204241	0.00403319,0.00911656	0.0639839,1.60085	0.000205837	0.000401029
3	rs79199659	93467798	NA,A	NA,G	NA,0.956349	NA,-0.0235646	NA,0.0209218	NA,0.584975	0.000205764	0.000409397
3	rs2503659	92762213	T,T	C,C	0.399602,0.330357	0.000975355,-0.020261	0.00403651,0.00908845	0.0920169,1.58849	0.000205728	0.000400416
3	rs142442671	93474116	NA,G	NA,A	NA,0.944444	NA,-0.0224951	NA,0.0186617	NA,0.641985	0.000205611	0.000410007
3	rs62414038	93542442	C,C	T,T	0.973161,0.959325	-0.0229895,-0.00293985	0.0122339,0.0216401	1.22025,0.0496653	0.000205479	0.000406229
3	rs140227547	93474137	NA,G	NA,C	NA,0.944444	NA,-0.0224462	NA,0.0186617	NA,0.64006	0.000205145	0.000409066
3	rs2674385	93511280	A,A	C,C	0.854871,0.964286	0.00832913,0.0378375	0.00561322,0.0230345	0.860591,0.998023	0.000205098	0.000403398
3	rs60758380	93177270	C,C	A,A	0.762425,0.991071	0.0258773,0.0952516	0.00464559,0.0454422	7.59465,1.44282	0.000204988	0.00360616
3	rs74962412	92847650	C,C	G,G	0.949304,0.827381	0.0125541,0.0187445	0.00901262,0.0113111	0.786125,1.01106	0.000204948	0.000404141
3	rs6926880	93351530	G,G	A,A	0.610338,0.737103	0.0162163,0.012899	0.00405425,0.0097106	4.19799,0.735025	0.000204942	0.000410206
3	rs75549233	93464817	NA,G	NA,A	NA,0.944444	NA,-0.0223924	NA,0.0186617	NA,0.637944	0.000204634	0.000408036
3	rs75111965	93457744	NA,A	NA,G	NA,0.944444	NA,-0.0223849	NA,0.0186617	NA,0.63765	0.000204563	0.000407892
3	rs78396219	93215391	T,NA	C,NA	0.994036,NA	0.0423978,NA	0.0256781,NA	1.00563,NA	0.000203772	0.000402866
3	rs114470756	93433324	NA,A	NA,G	NA,0.944444	NA,-0.0222853	NA,0.0186617	NA,0.633747	0.000203627	0.000406004
3	rs79201622	93458550	NA,A	NA,C	NA,0.944444	NA,-0.0222824	NA,0.0186617	NA,0.633631	0.000203599	0.000405948
3	rs1576216	93288748	T,T	C,C	0.610338,0.739087	0.016168,0.0129766	0.00405425,0.00973436	4.17618,0.73872	0.000203398	0.000407128
3	rs6936570	93443978	NA,G	NA,T	NA,0.944444	NA,-0.0222513	NA,0.0186617	NA,0.632414	0.000203309	0.000405363
3	rs1829011	93536298	G,G	A,A	0.960239,0.978175	-0.020923,-0.00379172	0.0101186,0.0292559	1.41273,0.0472662	0.000203223	0.000401792
3	rs141143497	93461623	NA,A	NA,T	NA,0.944444	NA,-0.0222406	NA,0.0186617	NA,0.631998	0.00020321	0.000405163
3	rs1427146	93169661	C,C	G,G	0.877734,0.97123	0.00989069,0.0350576	0.00603539,0.0255725	0.994569,0.768523	0.000203185	0.000403727
3	rs118019735	93479503	NA,T	NA,G	NA,0.945437	NA,-0.0222048	NA,0.0188207	NA,0.623283	0.000203161	0.000404944
3	rs115932315	93460609	NA,G	NA,T	NA,0.944444	NA,-0.0222287	NA,0.0186617	NA,0.63153	0.000203098	0.000404938
3	rs77023797	93230557	NA,G	NA,A	NA,0.987103	NA,-0.0372591	NA,0.0378862	NA,0.4876	0.000203049	0.000400582
3	rs9345288	93568858	G,G	A,A	0.501988,0.098214	-0.00745628,-0.0112242	0.00395433,0.0143636	1.22659,0.36196	0.000202971	0.000400194
3	rs201398558	92678803	NA,C	NA,G	NA,0.664683	NA,-0.0105797	NA,0.00905458	NA,0.615056	0.00020295	0.000401921
3	rs142865600	93544386	NA,C	NA,G	NA,0.991071	NA,-0.0447675	NA,0.0454422	NA,0.488719	0.000202858	0.000399839
3	rs117640292	92719059	A,NA	G,NA	0.964215,NA	0.0123305,NA	0.0106439,NA	0.60787,NA	0.000202772	0.000400573
3	rs2503658	92762453	C,C	G,G	0.40159,0.328373	0.00106747,-0.0202443	0.00403319,0.00910239	0.10168,1.58263	0.0002024	0.000394068
3	rs116153809	93445119	NA,C	NA,G	NA,0.944444	NA,-0.0221496	NA,0.0186617	NA,0.628442	0.000202366	0.000403461
3	rs2730841	93154636	A,A	G,G	0.877734,0.97123	0.00970985,0.0360268	0.00603539,0.0255725	0.967962,0.798899	0.000202335	0.000402096
3	rs115212262	93476707	NA,G	NA,A	NA,0.944444	NA,-0.0221378	NA,0.0186617	NA,0.627982	0.000202257	0.000403242
3	rs78839270	93025316	NA,A	NA,G	NA,0.813492	NA,-0.0162125	NA,0.0109743	NA,0.855137	0.00020209	0.000404949
3	rs76945425	93482747	NA,C	NA,G	NA,0.944444	NA,-0.0221079	NA,0.0186617	NA,0.626814	0.000201982	0.000402686
3	rs117562334	93477398	NA,T	NA,G	NA,0.944444	NA,-0.0220889	NA,0.0186617	NA,0.626073	0.000201807	0.000402334
3	rs117141512	93469516	NA,G	NA,T	NA,0.944444	NA,-0.0220889	NA,0.0186617	NA,0.626073	0.000201807	0.000402334
3	rs79220352	93477060	NA,A	NA,G	NA,0.944444	NA,-0.0220889	NA,0.0186617	NA,0.626073	0.000201807	0.000402334
3	rs116926137	93469508	NA,T	NA,C	NA,0.944444	NA,-0.0220889	NA,0.0186617	NA,0.626073	0.000201807	0.000402334
3	rs118191162	93477546	NA,C	NA,T	NA,0.944444	NA,-0.0220889	NA,0.0186617	NA,0.626073	0.000201807	0.000402334
3	rs77568133	93477151	NA,T	NA,C	NA,0.944444	NA,-0.0220889	NA,0.0186617	NA,0.626073	0.000201807	0.000402334
3	rs75828694	93477043	NA,A	NA,G	NA,0.944444	NA,-0.0220889	NA,0.0186617	NA,0.626073	0.000201807	0.000402334
3	rs116891171	93479287	NA,G	NA,T	NA,0.944444	NA,-0.0220774	NA,0.0186617	NA,0.625624	0.000201701	0.000402121
3	rs7773633	93478523	NA,A	NA,G	NA,0.944444	NA,-0.0220774	NA,0.0186617	NA,0.625624	0.000201701	0.000402121
3	rs7773139	93478453	NA,G	NA,A	NA,0.944444	NA,-0.0220774	NA,0.0186617	NA,0.625624	0.000201701	0.000402121
3	rs16885098	92627720	NA,A	NA,G	NA,0.973214	NA,0.0259045	NA,0.0264757	NA,0.484305	0.000201665	0.000398563
3	rs79931797	93479747	NA,A	NA,G	NA,0.944444	NA,-0.0220708	NA,0.0186617	NA,0.625367	0.000201641	0.000401999
3	rs78518993	93436278	NA,G	NA,C	NA,0.943452	NA,-0.0221006	NA,0.018507	NA,0.633747	0.000201575	0.000401988
3	rs74366793	93445860	NA,T	NA,C	NA,0.944444	NA,-0.0220593	NA,0.0186617	NA,0.624922	0.000201537	0.000401788
3	rs112968929	93439843	NA,T	NA,C	NA,0.944444	NA,-0.0220415	NA,0.0186617	NA,0.624228	0.000201374	0.00040146
3	rs79836136	93475067	NA,C	NA,T	NA,0.944444	NA,-0.022035	NA,0.0186617	NA,0.623976	0.000201315	0.00040134
3	rs7749942	93484140	T,T	C,C	0.775348,0.97123	-0.0070834,-0.041105	0.00473736,0.0255725	0.870129,0.9667	0.000201184	0.0003952
3	rs75610653	93443598	NA,G	NA,T	NA,0.944444	NA,-0.0219996	NA,0.0186617	NA,0.622597	0.000200992	0.00040069
3	rs2674394	93506409	A,A	C,C	0.855865,0.964286	0.00844223,0.0376315	0.00562927,0.0230345	0.873896,0.990033	0.000200691	0.000394743
3	rs9353950	93568960	C,C	T,T	0.501988,0.098214	-0.00750099,-0.0105865	0.00395433,0.0143636	1.23777,0.336204	0.000200379	0.00039511
3	rs1459811	93360780	T,T	C,C	0.062624,0.258929	0.00793833,0.0287145	0.00816041,0.0097585	0.480618,2.48737	0.000200334	0.000421095
3	rs78850725	93460026	NA,A	NA,T	NA,0.944444	NA,-0.021926	NA,0.0186617	NA,0.619739	0.000200326	0.000399347
3	rs575642750	92915371	NA,C	NA,G	NA,0.984127	NA,-0.0304081	NA,0.0342017	NA,0.427175	0.00019999	0.000395137
3	rs117428619	92586000	A,NA	C,NA	0.977137,NA	-0.0172479,NA	0.0132281,NA	0.71608,NA	0.000199808	0.00039457
3	rs2555752	93153927	A,A	G,G	0.877734,0.97123	0.00966349,0.0360268	0.00603539,0.0255725	0.961196,0.798899	0.000199733	0.000396924
3	rs6934001	93292634	A,A	G,G	0.612326,0.739087	0.0161831,0.0127308	0.00405803,0.00973436	4.17618,0.719114	0.000199726	0.000399773
3	rs79197769	93181099	NA,G	NA,T	NA,0.963294	NA,0.0241589	NA,0.0227328	NA,0.540754	0.000199224	0.00039476
3	rs6913450	93376967	C,C	T,T	0.059642,0.037698	-0.00843277,-0.0339228	0.00834866,0.0224434	0.505206,0.883839	0.000199162	0.000395952
3	rs621104	93099603	T,T	A,A	0.384692,0.5625	0.0154357,0.0248599	0.00406384,0.00861694	3.83659,2.40738	0.000198898	0.000413428
3	rs13213185	92769501	T,T	C,C	0.40159,0.325397	0.00074233,-0.0203396	0.00403319,0.00912373	0.0685574,1.58849	0.000198879	0.00038768
3	rs13213016	92769353	T,T	C,C	0.40159,0.325397	0.00074233,-0.0203396	0.00403319,0.00912373	0.0685574,1.58849	0.000198879	0.00038768
3	rs13213048	92769450	G,G	A,A	0.40159,0.325397	0.00074233,-0.0203396	0.00403319,0.00912373	0.0685574,1.58849	0.000198879	0.00038768
3	rs9362933	92758660	NA,T	NA,G	NA,0.955357	NA,0.0198599	NA,0.0206987	NA,0.471957	0.000198872	0.000393176
3	rs1515782	93570222	A,A	G,G	0.229622,0.027778	-0.0106016,-0.0358669	0.0047009,0.0260118	1.61765,0.774861	0.000198856	0.00039278
3	rs75025516	93409689	NA,G	NA,T	NA,0.930556	NA,-0.0137298	NA,0.0168156	NA,0.382768	0.000198754	0.000390611
3	rs2674381	93487547	A,A	G,G	0.860835,0.963294	0.00922536,0.0326125	0.00571235,0.0227328	0.973411,0.81987	0.000198495	0.000390561
3	rs116985842	92589129	NA,A	NA,G	NA,0.952381	NA,-0.0185876	NA,0.0200728	NA,0.450455	0.000198411	0.000392525
3	rs9362986	93291763	T,T	C,C	0.612326,0.739087	0.0161397,0.0128281	0.00405803,0.00973436	4.1566,0.726846	0.000198298	0.000396946
3	rs75116056	92749378	NA,G	NA,C	NA,0.988095	NA,-0.0320245	NA,0.0394133	NA,0.380399	0.000198291	0.000391302
3	rs118134495	93275362	T,NA	C,NA	0.969185,NA	-0.0250631,NA	0.0114407,NA	1.54554,NA	0.000198002	0.000390521
3	rs2496114	93513802	C,C	T,T	0.854871,0.964286	0.00746832,0.040428	0.00561322,0.0230345	0.736701,1.10105	0.00019782	0.000389035
3	rs2125782	93347011	T,T	A,A	0.610338,0.738095	0.0161246,0.0129298	0.00405425,0.00972244	4.1566,0.736239	0.000197701	0.000395692
3	rs9353952	93576577	A,A	T,T	0.311133,0.099206	-0.00822122,-0.0181412	0.0042707,0.0142995	1.2658,0.689172	0.000197346	0.000388774
3	rs115784089	93446374	NA,C	NA,T	NA,0.944444	NA,-0.0215541	NA,0.0186617	NA,0.605386	0.000197039	0.000392716
3	rs2452985	92768828	C,C	T,T	0.40159,0.325397	0.000788765,-0.0202918	0.00403319,0.00912373	0.0731701,1.58263	0.000197028	0.000384082
3	rs117091129	92769485	NA,A	NA,G	NA,0.985119	NA,-0.0340961	NA,0.0353055	NA,0.47603	0.000196741	0.000389327
3	rs12192960	93225183	T,T	C,C	0.980119,0.96627	0.0293049,-0.0367509	0.0141639,0.023678	1.414,0.918528	0.00019642	0.000385975
3	rs9353929	93324913	C,C	G,G	0.610338,0.737103	0.016308,0.0121483	0.00405425,0.0097106	4.2396,0.675878	0.000196404	0.000392815
3	rs2812116	93502998	C,C	T,T	0.855865,0.964286	0.00867255,0.0363361	0.00562927,0.0230345	0.90865,0.940479	0.000196153	0.000385853
3	rs7740931	93382356	T,T	A,A	0.676938,0.777778	0.0176563,0.00509107	0.00422788,0.0102821	4.52802,0.207257	0.000196112	0.000388998
3	rs2199221	93361011	A,A	T,T	0.062624,0.258929	0.00793833,0.0286123	0.00816041,0.0097585	0.480618,2.47271	0.000196109	0.00041209
3	rs9345254	93326101	C,C	G,G	0.612326,0.737103	0.0162797,0.0121993	0.00405803,0.0097106	4.21986,0.67983	0.000196028	0.000392169
3	rs2812115	93503019	A,A	C,C	0.855865,0.964286	0.00863024,0.0364916	0.00562927,0.0230345	0.902219,0.946366	0.000195885	0.000385321
3	rs2812110	93509665	C,C	T,T	0.854871,0.964286	0.00832913,0.0371141	0.00561322,0.0230345	0.860591,0.970098	0.000195672	0.000384886
3	rs183936362	92829889	NA,C	NA,A	NA,0.965278	NA,0.0198453	NA,0.0233493	NA,0.403004	0.000195521	0.000386934
3	rs2812109	93509724	A,A	G,G	0.854871,0.964286	0.00837599,0.0369084	0.00561322,0.0230345	0.867581,0.962224	0.000195475	0.000384504
3	rs142276771	93243894	NA,G	NA,C	NA,0.975198	NA,-0.0290677	NA,0.0274863	NA,0.5372	0.000194774	0.000387846
3	rs150129474	93243929	NA,C	NA,T	NA,0.975198	NA,-0.0290677	NA,0.0274863	NA,0.5372	0.000194774	0.000387846
3	rs874423	93575330	T,T	C,C	0.311133,0.099206	-0.0081766,-0.0181857	0.0042707,0.0142995	1.25535,0.69153	0.000194658	0.000383474
3	rs183052766	92786309	NA,C	NA,T	NA,0.954365	NA,0.0193433	NA,0.0204832	NA,0.462194	0.000194531	0.000384657
3	rs78005394	93229043	NA,C	NA,T	NA,0.960318	NA,0.0191032	NA,0.0218976	NA,0.416805	0.000194374	0.000385195
3	rs2555745	93233909	T,NA	A,NA	0.060636,NA	0.0172085,NA	0.00828433,NA	1.42274,NA	0.000194324	0.00038361
3	rs2812114	93504553	G,G	A,A	0.855865,0.964286	0.00858323,0.0365472	0.00562927,0.0230345	0.895098,0.948472	0.000194159	0.000381927
3	rs139481218	93382361	NA,T	NA,A	NA,0.989087	NA,0.0387392	NA,0.0411453	NA,0.460375	0.000194025	0.000384253
3	rs117994808	92877639	NA,A	NA,T	NA,0.974206	NA,-0.0191145	NA,0.0269663	NA,0.320181	0.00019402	0.000381999
3	rs9362987	93296450	G,G	A,A	0.610338,0.739087	0.0162163,0.0123827	0.00405425,0.00973436	4.19799,0.69175	0.000193642	0.000387375
3	rs118106984	93284518	C,NA	T,NA	0.969185,NA	-0.0248697,NA	0.0114407,NA	1.52693,NA	0.000193513	0.000381675
3	rs79766596	93266745	T,NA	C,NA	0.969185,NA	-0.0248697,NA	0.0114407,NA	1.52693,NA	0.000193513	0.000381675
3	rs890560	93159149	C,C	G,G	0.877734,0.97123	0.0100298,0.033075	0.00603539,0.0255725	1.01527,0.708011	0.000192926	0.000383228
3	rs72921113	92611113	G,NA	C,NA	0.982107,NA	0.0191214,NA	0.014915,NA	0.699331,NA	0.000192835	0.000381089
3	rs190292986	92832614	NA,A	NA,G	NA,0.965278	NA,0.0194345	NA,0.0233493	NA,0.39231	0.000192774	0.000381484
3	rs2674359	93501782	G,G	A,A	0.855865,0.964286	0.00863024,0.0362362	0.00562927,0.0230345	0.902219,0.936705	0.000192754	0.000379171
3	rs9345252	93323089	C,C	T,T	0.610338,0.737103	0.0162645,0.0121483	0.00405425,0.0097106	4.21986,0.675878	0.000192699	0.000385397
3	rs76284766	92883684	A,A	T,T	0.969185,0.868056	0.0158294,0.0226509	0.0114407,0.0126309	0.778632,1.13712	0.000192691	0.000380453
3	rs2674396	93504914	G,G	A,A	0.855865,0.964286	0.00853623,0.0365972	0.00562927,0.0230345	0.888004,0.95037	0.000192395	0.000378457
3	rs2812113	93505226	C,C	T,T	0.855865,0.964286	0.00853623,0.0365972	0.00562927,0.0230345	0.888004,0.95037	0.000192395	0.000378457
3	rs138652337	92854146	NA,C	NA,A	NA,0.978175	NA,-0.0244813	NA,0.0292559	NA,0.395011	0.00019226	0.000379611
3	rs139935074	92879205	NA,T	NA,A	NA,0.979167	NA,-0.0216904	NA,0.0299292	NA,0.329177	0.000192063	0.000378215
3	rs80056774	93454304	NA,A	NA,G	NA,0.944444	NA,-0.020958	NA,0.0186617	NA,0.582666	0.000192028	0.000382608
3	rs76779337	93494209	NA,A	NA,G	NA,0.980159	NA,0.0256611	NA,0.0306528	NA,0.395227	0.000192017	0.00037927
3	rs76625617	93443033	G,NA	A,NA	0.887674,NA	-0.009124,NA	0.00626142,NA	0.83843,NA	0.000191927	0.000378852
3	rs2674363	93500155	T,T	A,A	0.855865,0.964286	0.00867255,0.0359753	0.00562927,0.0230345	0.90865,0.926887	0.000191764	0.000377232
3	rs146691943	92682964	G,NA	A,NA	0.989066,NA	0.0371513,NA	0.0190121,NA	1.29507,NA	0.000191557	0.000377008
3	rs2812117	93501619	A,A	G,G	0.855865,0.964286	0.00863024,0.0360996	0.00562927,0.0230345	0.902219,0.931557	0.000191108	0.00037594
3	rs2674393	93508169	C,C	A,A	0.855865,0.964286	0.00839994,0.0370085	0.00562927,0.0230345	0.867581,0.966051	0.000190668	0.000375052
3	rs6930177	93364001	A,A	G,G	0.062624,0.257937	0.00776227,0.0286015	0.00816041,0.00977071	0.466613,2.46603	0.000190405	0.000400051
3	rs10455542	93572081	T,T	C,C	0.311133,0.099206	-0.00813198,-0.018127	0.0042707,0.0142995	1.24494,0.688421	0.000190317	0.000374928
3	rs150038956	92778845	NA,A	NA,G	NA,0.959325	NA,0.0176531	NA,0.0216401	NA,0.382331	0.000190239	0.00037464
3	rs76709054	93454950	NA,A	NA,G	NA,0.944444	NA,-0.0207035	NA,0.0186617	NA,0.573076	0.000189983	0.000378482
3	rs2674361	93500419	G,G	A,A	0.855865,0.964286	0.00863024,0.0359999	0.00562927,0.0230345	0.902219,0.927809	0.000189921	0.000373607
3	rs117177528	93562947	G,NA	A,NA	0.971173,NA	-0.0218185,NA	0.0118166,NA	1.18823,NA	0.000189408	0.00037409
3	rs9342327	93317346	C,C	G,G	0.610338,0.738095	0.0162645,0.012015	0.00405425,0.00972244	4.21986,0.664474	0.000189306	0.000378597
3	rs74899983	93423396	C,C	T,T	0.978131,0.987103	-0.00605008,-0.0841372	0.0135185,0.0378862	0.184101,1.57897	0.000189274	0.000372763
3	rs1084761	93290547	C,C	T,T	0.031809,0.244048	-0.00830417,0.0270862	0.0112664,0.00995218	0.336227,2.18735	0.000189145	0.000397252
3	rs77975559	93313885	NA,T	NA,C	NA,0.912698	NA,0.012844	NA,0.0151436	NA,0.401915	0.000189059	0.000374884
3	rs12194684	93222808	C,C	T,T	0.980119,0.96627	0.0293049,-0.0360903	0.0141639,0.023678	1.414,0.894643	0.000189039	0.000371521
3	rs139210704	92769004	NA,C	NA,T	NA,0.954365	NA,0.0185056	NA,0.0204832	NA,0.436181	0.000188365	0.00037245
3	rs78144477	93544026	C,NA	T,NA	0.980119,NA	0.0117213,NA	0.0141639,NA	0.389417,NA	0.000188255	0.000371897
3	rs145899422	93364195	A,NA	G,NA	0.967197,NA	-0.0234693,NA	0.0111,NA	1.46236,NA	0.000187658	0.000370619
3	rs12110665	93462832	NA,A	NA,G	NA,0.944444	NA,-0.0204035	NA,0.0186617	NA,0.56186	0.000187643	0.000373759
3	rs783857	93243816	G,NA	C,NA	0.060636,NA	0.0169841,NA	0.00828433,NA	1.39415,NA	0.000187404	0.000369955
3	rs803985	93243216	T,NA	C,NA	0.060636,NA	0.0169841,NA	0.00828433,NA	1.39415,NA	0.000187404	0.000369955
3	rs6923569	93463792	NA,A	NA,G	NA,0.944444	NA,-0.0203	NA,0.0186617	NA,0.558012	0.000186852	0.000372165
3	rs76862348	93455193	NA,C	NA,T	NA,0.944444	NA,-0.0202444	NA,0.0186617	NA,0.555948	0.000186431	0.000371315
3	rs113042230	92651846	G,NA	A,NA	0.989066,NA	0.0367583,NA	0.0190121,NA	1.27421,NA	0.000186358	0.000366797
3	rs145362227	92808832	NA,A	NA,G	NA,0.991071	NA,0.0340942	NA,0.0454422	NA,0.343816	0.000186097	0.000366852
3	rs796730	93243328	A,NA	G,NA	0.060636,NA	0.0169363,NA	0.00828433,NA	1.38811,NA	0.000185981	0.000367147
3	rs116990410	92938969	A,NA	T,NA	0.95328,NA	0.00268605,NA	0.0093687,NA	0.111069,NA	0.000185873	0.000366821
3	rs1593660	93160900	C,C	A,A	0.877734,0.97123	0.00989069,0.0331309	0.00603539,0.0255725	0.994569,0.709687	0.000185849	0.000369173
3	rs6454910	93464332	NA,T	NA,C	NA,0.944444	NA,-0.0201473	NA,0.0186617	NA,0.552349	0.000185701	0.000369842
3	rs138107241	93544500	NA,G	NA,C	NA,0.987103	NA,-0.0367086	NA,0.0378862	NA,0.478096	0.000185675	0.000368099
3	rs139911131	92762512	NA,T	NA,C	NA,0.994048	NA,0.0408377	NA,0.0555718	NA,0.334961	0.000185327	0.000365538
3	rs137940700	92731638	NA,G	NA,A	NA,0.935516	NA,0.0144242	NA,0.0174041	NA,0.390162	0.00018521	0.000366314
3	rs627007	93078446	G,G	A,A	0.535785,0.621032	0.0219888,0.0222838	0.00396447,0.0088114	7.5354,1.94159	0.000185144	0.00514807
3	rs12215581	93323459	T,T	C,C	0.610338,0.737103	0.016168,0.0121483	0.00405425,0.0097106	4.17618,0.675878	0.000184787	0.000369562
3	rs148626993	92794007	NA,A	NA,G	NA,0.958333	NA,0.0164009	NA,0.0213919	NA,0.353334	0.000184611	0.000363709
3	rs12196342	92637289	A,A	C,C	0.652087,0.912698	0.00133948,-0.0342352	0.00415099,0.0151436	0.12672,1.62384	0.000183924	0.00036355
3	rs79035314	92758750	NA,T	NA,C	NA,0.979167	NA,0.0261067	NA,0.0299292	NA,0.416739	0.000183791	0.000363174
3	rs75045776	93368136	G,NA	C,NA	0.969185,NA	-0.0244253,NA	0.0114407,NA	1.48458,NA	0.000183772	0.00036248
3	rs9362936	92775206	NA,A	NA,G	NA,0.954365	NA,0.0178326	NA,0.0204832	NA,0.4157	0.000183761	0.000363333
3	rs7760559	93215150	A,A	G,G	0.980119,0.96627	0.0291333,-0.0359083	0.0141639,0.023678	1.40121,0.888112	0.000183591	0.000360824
3	rs78796094	93459524	NA,C	NA,T	NA,0.944444	NA,-0.0198416	NA,0.0186617	NA,0.54109	0.000183453	0.000365305
3	rs9353882	92780856	NA,C	NA,A	NA,0.954365	NA,0.0177668	NA,0.0204832	NA,0.413716	0.000183327	0.000362473
3	rs12213523	93299459	C,C	A,A	0.612326,0.737103	0.0162314,0.0117649	0.00405803,0.0097106	4.19799,0.646498	0.000182865	0.000365669
3	rs116885996	93323758	C,NA	G,NA	0.969185,NA	-0.0243794,NA	0.0114407,NA	1.48024,NA	0.00018281	0.000360584
3	rs9362994	93364271	A,A	G,G	0.062624,0.257937	0.00776227,0.0284033	0.00816041,0.00977071	0.466613,2.43779	0.000182795	0.000383838
3	rs79313594	93466162	NA,G	NA,A	NA,0.944444	NA,-0.0197429	NA,0.0186617	NA,0.537475	0.000182743	0.000363872
3	rs75284135	92888100	G,G	A,A	0.966203,0.867063	0.0151121,0.0216214	0.0109412,0.0125908	0.776728,1.06582	0.000182428	0.000360184
3	rs79013550	93326184	C,NA	T,NA	0.970179,NA	-0.0243778,NA	0.0116239,NA	1.44401,NA	0.000182099	0.000359186
3	rs117232185	93279668	G,NA	A,NA	0.969185,NA	-0.0243352,NA	0.0114407,NA	1.47606,NA	0.00018189	0.000358773
3	rs147817709	93321680	T,NA	C,NA	0.969185,NA	-0.0243289,NA	0.0114407,NA	1.47547,NA	0.00018176	0.000358517
3	rs78870258	92890836	C,C	T,T	0.968191,0.868056	0.0156732,0.0216597	0.0112664,0.0126309	0.784682,1.0636	0.000181262	0.000357808
3	rs143769877	92731206	NA,A	NA,G	NA,0.935516	NA,0.013893	NA,0.0174041	NA,0.371899	0.00018111	0.000358189
3	rs12212308	93221343	T,T	C,C	0.980119,0.96627	0.0292484,-0.0354465	0.0141639,0.023678	1.40978,0.871643	0.00018111	0.000355982
3	rs187922262	92666068	NA,G	NA,A	NA,0.990079	NA,0.031671	NA,0.0431319	NA,0.334629	0.000181054	0.00035757
3	rs2452984	92768468	A,A	C,C	0.40159,0.342262	0.000835205,-0.0192581	0.00403319,0.00900943	0.0778223,1.4874	0.000180999	0.000352396
3	rs77781440	93044694	C,NA	T,NA	0.981113,NA	-0.0310444,NA	0.0145245,NA	1.48722,NA	0.000180992	0.0003575
3	rs28484706	92743984	NA,A	NA,G	NA,0.968254	NA,0.0203265	NA,0.0243817	NA,0.393122	0.00018092	0.000357444
3	rs79790892	92890410	NA,C	NA,A	NA,0.97619	NA,-0.0205682	NA,0.0280389	NA,0.334215	0.0001807	0.000356571
3	rs2452977	92762070	A,A	G,G	0.399602,0.331349	0.000928863,-0.0197022	0.00403651,0.00908156	0.0872455,1.5222	0.000180491	0.000351381
3	rs871261	92758485	C,C	T,T	0.419483,0.325397	0.00142985,-0.0195384	0.00400659,0.00912373	0.141953,1.49168	0.000180375	0.000351445
3	rs72912851	93535864	A,NA	C,NA	0.967197,NA	0.0175058,NA	0.0111,NA	0.94016,NA	0.000180367	0.000356066
3	rs9353881	92770789	NA,A	NA,G	NA,0.954365	NA,0.0173012	NA,0.0204832	NA,0.399785	0.000180333	0.000356545
3	rs9362928	92671390	NA,A	NA,T	NA,0.986111	NA,0.0289813	NA,0.0365264	NA,0.369039	0.000180199	0.000355968
3	rs117517408	92741318	G,NA	A,NA	0.967197,NA	-0.0227877,NA	0.0111,NA	1.39709,NA	0.000179434	0.00035439
3	rs2199220	93365056	A,A	C,C	0.062624,0.256944	0.00776227,0.0283373	0.00816041,0.00978302	0.466613,2.42336	0.000179355	0.000376519
3	rs138525369	93221709	NA,C	NA,A	NA,0.965278	NA,0.0174089	NA,0.0233493	NA,0.341113	0.000179338	0.000355022
3	rs146143056	93280523	C,NA	G,NA	0.969185,NA	-0.0241979,NA	0.0114407,NA	1.46313,NA	0.000179082	0.000353238
3	rs9351299	92763561	NA,G	NA,C	NA,0.954365	NA,0.0170965	NA,0.0204832	NA,0.393717	0.00017906	0.000354023
3	rs113792017	92707203	G,NA	A,NA	0.989066,NA	0.0361675,NA	0.0190121,NA	1.24316,NA	0.000178948	0.000352242
3	rs75769030	92889049	NA,C	NA,A	NA,0.97619	NA,-0.0201036	NA,0.0280389	NA,0.324791	0.000178591	0.000352418
```
