## Supplementary material for "Characterization of shared and ancestry-specific signals driving complex traits using multi-ancestry fine-mapping": susiex_nc3.cs80.snp

```
BP	SNP	PIP(CS1)	LogBF(CS1,Pop1)	LogBF(CS1,Pop2)	PIP(CS2)	LogBF(CS2,Pop1)	LogBF(CS2,Pop2)	PIP(CS3)	LogBF(CS3,Pop1)	LogBF(CS3,Pop2)
92578108	rs13201078	8.03858e-10	-1.619	-1.29637	3.50901e-05	-1.40469	-1.26268	3.60247e-05	-1.40341	-1.2624
92578323	rs6914317	7.91522e-10	-1.62761	-1.30323	3.43518e-05	-1.41601	-1.27262	3.52655e-05	-1.41476	-1.27236
92578832	rs6899509	8.00091e-10	-1.619	-1.30107	3.48535e-05	-1.40469	-1.26945	3.57812e-05	-1.40341	-1.26918
92579317	rs9362919	4.58681e-09	-1.75831e-10	-1.17385	0.000156584	-1.75831e-10	-1.17169	0.000160153	-1.75831e-10	-1.17389
92580034	rs150859575	4.18076e-09	-1.75831e-10	-1.26655	0.000144307	-1.75831e-10	-1.25334	0.00014807	-1.75831e-10	-1.25233
92580056	rs12524257	8.05808e-10	-1.619	-1.29395	3.52108e-05	-1.40469	-1.25925	3.61488e-05	-1.40341	-1.25896
92582448	rs6454884	7.95167e-10	-1.63609	-1.29015	3.46095e-05	-1.42722	-1.25394	3.55309e-05	-1.42597	-1.25364
92582660	rs6920127	7.23923e-10	-1.74025	-1.27986	2.92189e-05	-1.61263	-1.23784	2.99977e-05	-1.61165	-1.23725
92582973	rs79290913	3.32624e-09	-1.4952	-2.425e-10	8.14265e-05	-1.82558	-2.425e-10	8.34017e-05	-1.82635	-2.425e-10
92583168	rs117734539	4.97205e-09	-1.75831e-10	-1.09321	0.000161515	-1.75831e-10	-1.14069	0.000165256	-1.75831e-10	-1.14252
92583178	rs4707700	9.31079e-10	-1.48366	-1.28479	4.12e-05	-1.26028	-1.24656	4.2306e-05	-1.25884	-1.24625
92583818	rs12205220	5.92515e-10	-1.91347	-1.30695	2.09549e-05	-1.90647	-1.27644	2.14865e-05	-1.90648	-1.27611
92584086	rs7766876	7.97267e-10	-1.63609	-1.28751	3.47359e-05	-1.42722	-1.25029	3.5661e-05	-1.42597	-1.24999
92584200	rs78928946	2.26977e-09	-1.87736	-2.425e-10	7.57565e-05	-1.89776	-2.425e-10	7.76597e-05	-1.89768	-2.425e-10
92584221	rs7766782	8.04057e-10	-1.62761	-1.28751	3.51272e-05	-1.41601	-1.25029	3.60632e-05	-1.41476	-1.24999
92584877	rs4707701	7.46571e-10	-1.78519	-1.20411	3.67215e-05	-1.45722	-1.1647	3.76553e-05	-1.45687	-1.16468
92585109	rs4707702	7.18346e-10	-1.75332	-1.27452	2.89259e-05	-1.62992	-1.23062	2.96968e-05	-1.62897	-1.23001
92585175	rs77957705	4.58692e-09	-1.75831e-10	-1.17383	0.000161295	-1.75831e-10	-1.14205	0.00016529	-1.75831e-10	-1.14232
92585210	rs4707703	7.76173e-10	-1.66157	-1.28884	3.35158e-05	-1.46114	-1.25213	3.44067e-05	-1.45994	-1.25183
92585537	rs9345184	8.13679e-10	-1.62761	-1.27562	3.56982e-05	-1.41601	-1.23417	3.66573e-05	-1.41476	-1.23365
92585948	rs9353870	7.39312e-10	-1.7484	-1.25067	3.22101e-05	-1.55124	-1.20177	3.30696e-05	-1.55002	-1.20138
92586000	rs117428619	5.03249e-09	-1.08112	-2.425e-10	0.000194796	-0.953333	-2.425e-10	0.000199808	-0.952662	-2.425e-10
92586742	rs6901571	7.43018e-10	-1.75642	-1.23765	3.23768e-05	-1.56507	-1.18278	3.32435e-05	-1.5639	-1.18226
92587006	rs6929093	7.50259e-10	-1.7428	-1.24157	3.28711e-05	-1.54495	-1.18774	3.37519e-05	-1.54375	-1.18723
92587093	rs6929276	7.38479e-10	-1.75642	-1.24378	3.22188e-05	-1.56507	-1.18767	3.30889e-05	-1.5639	-1.18692
92587358	rs143263784	7.69116e-09	-1.75831e-10	-0.656967	0.000259721	-1.75831e-10	-0.665675	0.000267368	-1.75831e-10	-0.66139
92587370	rs4145211	7.37279e-10	-1.75642	-1.24541	3.20594e-05	-1.56507	-1.19263	3.2917e-05	-1.5639	-1.19213
92587635	rs112157193	2.93546e-09	-1.62017	-2.425e-10	0.000123126	-1.41207	-2.425e-10	0.000126258	-1.41169	-2.425e-10
92588241	rs1032632	7.59766e-10	-1.73612	-1.23566	3.34435e-05	-1.53517	-1.18026	3.43406e-05	-1.53395	-1.17974
92588333	rs1032631	7.54706e-10	-1.7428	-1.23566	3.31181e-05	-1.54495	-1.18026	3.40059e-05	-1.54375	-1.17974
92588543	rs1498246	7.64956e-10	-1.72931	-1.23566	3.37764e-05	-1.52526	-1.18026	3.46829e-05	-1.52403	-1.17974
92589105	rs117222587	2.40878e-09	-1.81792	-2.425e-10	0.000103173	-1.58888	-2.425e-10	0.00010573	-1.58913	-2.425e-10
92589129	rs116985842	5.35549e-09	-1.75831e-10	-1.01892	0.000194147	-1.75831e-10	-0.956667	0.000198411	-1.75831e-10	-0.959679
92589179	rs76266576	2.23396e-09	-1.89326	-2.425e-10	7.68509e-05	-1.88342	-2.425e-10	7.8784e-05	-1.88331	-2.425e-10
92589278	rs77316070	2.23396e-09	-1.89326	-2.425e-10	7.68509e-05	-1.88342	-2.425e-10	7.8784e-05	-1.88331	-2.425e-10
92589316	rs17558788	1.26077e-09	-1.19393	-1.27139	4.22978e-05	-1.21099	-1.26956	4.34926e-05	-1.20822	-1.26921
92589469	rs80265249	2.87784e-09	-1.64	-2.425e-10	0.000123082	-1.41243	-2.425e-10	0.000126216	-1.41203	-2.425e-10
92589731	rs79880300	7.8e-10	-1.70987	-1.23563	4.1697e-05	-1.25959	-1.23526	4.27824e-05	-1.25797	-1.23592
92589873	rs9359960	8.49643e-10	-1.72931	-1.13067	3.84465e-05	-1.52526	-1.05075	3.94666e-05	-1.52403	-1.05053
92590109	rs4318847	6.87844e-10	-1.87932	-1.19192	3.0367e-05	-1.63827	-1.17366	3.11576e-05	-1.63732	-1.17363
92590637	rs9345185	6.40179e-10	-1.89457	-1.24848	2.69837e-05	-1.69564	-1.23441	2.76809e-05	-1.69478	-1.2345
92590647	rs9342303	6.12608e-10	-1.86001	-1.32706	2.35473e-05	-1.74549	-1.32079	2.41592e-05	-1.74459	-1.32077
92590924	rs117771067	3.05747e-09	-1.57945	-2.425e-10	8.59584e-05	-1.77142	-2.425e-10	8.81265e-05	-1.77124	-2.425e-10
92591647	rs146913678	3.13791e-09	-1.55348	-2.425e-10	0.000123097	-1.41231	-2.425e-10	0.000126228	-1.41193	-2.425e-10
92591904	rs2018019	6.1638e-10	-1.90583	-1.2751	2.51027e-05	-1.73882	-1.26349	2.57494e-05	-1.73805	-1.26356
92591941	rs13210308	6.35656e-10	-1.83416	-1.31597	2.50312e-05	-1.70178	-1.30338	2.56849e-05	-1.70077	-1.30335
92592179	rs144050017	2.92796e-09	-1.62273	-2.425e-10	0.000120321	-1.43512	-2.425e-10	0.000123275	-1.4356	-2.425e-10
92592386	rs77914787	3.32977e-09	-1.49413	-2.425e-10	0.000120043	-1.43744	-2.425e-10	0.000123453	-1.43415	-2.425e-10
92592437	rs9451850	6.05845e-10	-1.88059	-1.31758	2.30105e-05	-1.78368	-1.30565	2.36062e-05	-1.78289	-1.30562
92592911	rs9444917	3.93036e-09	-1.75831e-10	-1.32831	0.000133917	-1.75831e-10	-1.32806	0.000137279	-1.75831e-10	-1.32801
92593021	rs9362921	6.49941e-10	-1.81999	-1.30793	2.71075e-05	-1.63292	-1.29255	2.78219e-05	-1.63179	-1.2924
92593313	rs1391500	6.07032e-10	-1.88284	-1.31337	2.30423e-05	-1.78817	-1.29979	2.36386e-05	-1.78739	-1.29975
92593515	rs1391501	6.11963e-10	-1.88284	-1.30528	2.3291e-05	-1.78817	-1.28905	2.38939e-05	-1.78739	-1.28901
92594847	rs10944558	6.04484e-10	-1.90428	-1.29614	2.467e-05	-1.73195	-1.28775	2.5307e-05	-1.73116	-1.28777
92594852	rs80165497	3.06932e-09	-1.57558	-2.425e-10	0.000123367	-1.41012	-2.425e-10	0.000126507	-1.40972	-2.425e-10
92594957	rs117449546	1.1232e-08	-1.75831e-10	-0.278274	0.000402776	-1.75831e-10	-0.226903	0.000411144	-1.75831e-10	-0.231075
92595066	rs12523920	4.29366e-09	-1.2399	-2.425e-10	0.00016665	-1.10939	-2.425e-10	0.000170688	-1.11018	-2.425e-10
92595284	rs9345186	6.14287e-10	-1.88284	-1.30149	2.34047e-05	-1.78817	-1.28418	2.40106e-05	-1.78739	-1.28413
92595344	rs9353871	9.12723e-10	-1.74861	-1.03975	4.54299e-05	-1.46487	-0.944249	4.66114e-05	-1.46445	-0.943724
92596170	rs34524284	6.29112e-10	-1.87705	-1.28344	2.38906e-05	-1.79002	-1.26178	2.4509e-05	-1.78925	-1.26173
92596344	rs4707704	6.83532e-10	-1.7586	-1.31892	2.51704e-05	-1.67895	-1.32067	2.57931e-05	-1.6791	-1.32081
92596627	rs9444918	6.61988e-10	-1.8239	-1.28565	2.7689e-05	-1.63972	-1.26453	2.84197e-05	-1.6386	-1.26434
92598369	rs9345187	6.68263e-10	-1.81599	-1.28412	2.81222e-05	-1.62605	-1.26268	2.88652e-05	-1.6249	-1.26248
92598747	rs112830944	3.14352e-09	-1.5517	-2.425e-10	0.000127004	-1.38106	-2.425e-10	0.000130238	-1.38065	-2.425e-10
92598818	rs6899854	9.55927e-10	-1.71944	-1.02267	4.85755e-05	-1.41757	-0.924589	4.98406e-05	-1.41714	-0.924051
92599088	rs372432221	5.04501e-09	-1.75831e-10	-1.07864	0.000172266	-1.75831e-10	-1.07624	0.000176946	-1.75831e-10	-1.07418
92599475	rs78395571	2.3383e-09	-1.84762	-2.425e-10	7.46483e-05	-1.9125	-2.425e-10	7.65196e-05	-1.91247	-2.425e-10
92599727	rs9353872	6.70356e-10	-1.81599	-1.28099	2.8229e-05	-1.62605	-1.25889	2.8975e-05	-1.6249	-1.25868
92600101	rs79291330	3.14306e-09	-1.55184	-2.425e-10	0.00012487	-1.39801	-2.425e-10	0.000128045	-1.39763	-2.425e-10
92600540	rs16885053	6.28128e-10	-1.88502	-1.27703	2.40146e-05	-1.79257	-1.25405	2.46363e-05	-1.79181	-1.25399
92600614	rs9451851	6.24336e-10	-1.89108	-1.27703	2.37106e-05	-1.80531	-1.25405	2.43234e-05	-1.80459	-1.25399
92600947	rs9444920	6.35561e-10	-1.88914	-1.26115	2.42479e-05	-1.80114	-1.23581	2.48768e-05	-1.80041	-1.23568
92601437	rs61530509	3.10588e-09	-1.56374	-2.425e-10	0.00012516	-1.39569	-2.425e-10	0.000128346	-1.39528	-2.425e-10
92601636	rs7746039	6.5097e-10	-1.87321	-1.25312	2.20537e-05	-1.90577	-1.22603	2.26102e-05	-1.9059	-1.22571
92602542	rs7769492	6.64584e-10	-1.81999	-1.28565	2.78777e-05	-1.63292	-1.26453	2.86138e-05	-1.63179	-1.26434
92602785	rs12526472	6.02618e-10	-1.90428	-1.29923	2.46035e-05	-1.73195	-1.29045	2.52381e-05	-1.73116	-1.2905
92603229	rs9451852	6.68263e-10	-1.81599	-1.28412	2.81222e-05	-1.62605	-1.26268	2.88652e-05	-1.6249	-1.26248
92603412	rs9451853	6.50921e-10	-1.86935	-1.25706	2.20069e-05	-1.9033	-1.23063	2.25618e-05	-1.90345	-1.23031
92603766	rs146304671	8.53713e-09	-1.75831e-10	-0.552614	0.000306648	-1.75831e-10	-0.499583	0.000314645	-1.75831e-10	-0.498571
92604231	rs9444921	3.95405e-09	-1.75831e-10	-1.3223	0.000133832	-1.75831e-10	-1.3287	0.000137178	-1.75831e-10	-1.32874
92604703	rs7742254	9.28278e-10	-1.75941	-1.01205	4.60676e-05	-1.48277	-0.912405	4.72662e-05	-1.48236	-0.911859
92604758	rs76378537	3.18421e-09	-1.53883	-2.425e-10	0.000128998	-1.36549	-2.425e-10	0.000132284	-1.36507	-2.425e-10
92605714	rs9451854	6.02756e-10	-1.89208	-1.3112	2.10742e-05	-1.88068	-1.29655	2.16114e-05	-1.88029	-1.29651
92606067	rs9451855	7.1024e-10	-1.90824	-1.13095	2.77675e-05	-1.84813	-1.05329	2.84723e-05	-1.84808	-1.05301
92606180	rs35577352	6.20836e-10	-1.89424	-1.27949	2.16792e-05	-1.89086	-1.25807	2.22313e-05	-1.89054	-1.25798
92607840	rs73754233	4.46991e-09	-1.75831e-10	-1.19967	0.000146561	-1.75831e-10	-1.23784	0.00015004	-1.75831e-10	-1.23912
92607848	rs79896219	4.38832e-09	-1.75831e-10	-1.21809	0.000144328	-1.75831e-10	-1.2532	0.00014777	-1.75831e-10	-1.25436
92608041	rs34924049	6.7272e-10	-1.84706	-1.2464	2.42329e-05	-1.80488	-1.2327	2.48566e-05	-1.80417	-1.23272
92608391	rs73516496	3.30745e-09	-1.50086	-2.425e-10	0.000135032	-1.31977	-2.425e-10	0.000138474	-1.31933	-2.425e-10
92609769	rs34182416	6.13731e-10	-1.8958	-1.28944	2.15695e-05	-1.8853	-1.2687	2.2119e-05	-1.88494	-1.26864
92610508	rs75080752	2.28293e-09	-1.87158	-2.425e-10	7.51353e-05	-1.90599	-2.425e-10	7.70114e-05	-1.90606	-2.425e-10
92610764	rs7745992	6.06868e-10	-1.90578	-1.29071	2.2766e-05	-1.81784	-1.28218	2.33499e-05	-1.81723	-1.2822
92611113	rs72921113	4.83146e-09	-1.12189	-2.425e-10	0.000188285	-0.987327	-2.425e-10	0.000192835	-0.988181	-2.425e-10
92611242	rs117147607	2.25269e-09	-1.88492	-2.425e-10	7.84261e-05	-1.86313	-2.425e-10	8.03952e-05	-1.86306	-2.425e-10
92611525	rs1498258	6.17416e-10	-1.89917	-1.28008	2.17347e-05	-1.88958	-1.2568	2.22892e-05	-1.88924	-1.25668
92611795	rs1498259	5.76071e-09	-0.945978	-2.425e-10	0.000122796	-1.41476	-2.425e-10	0.000126593	-1.40904	-2.425e-10
92612461	rs9351292	5.79647e-10	-1.91386	-1.32852	2.02789e-05	-1.88847	-1.32723	2.0795e-05	-1.88817	-1.32714
92612745	rs16885061	7.53892e-10	-1.91347	-1.06608	2.49444e-05	-1.88177	-1.12686	2.55686e-05	-1.88177	-1.12688
92612975	rs4706402	5.81875e-10	-1.90974	-1.3288	1.99314e-05	-1.90622	-1.32677	2.04361e-05	-1.90605	-1.32666
92613279	rs56310448	7.56983e-10	-1.91367	-1.06178	2.49999e-05	-1.88332	-1.12309	2.56256e-05	-1.88332	-1.12311
92613549	rs77738891	7.59159e-10	-1.91373	-1.05885	2.50516e-05	-1.88383	-1.12052	2.56786e-05	-1.88383	-1.12053
92613796	rs144777446	6.25853e-09	-0.863093	-2.425e-10	0.000239408	-0.747114	-2.425e-10	0.000245397	-0.747139	-2.425e-10
92614115	rs62418465	7.11224e-10	-1.86451	-1.17329	3.11017e-05	-1.63277	-1.15525	3.18635e-05	-1.63135	-1.1572
92614361	rs73516500	3.1994e-09	-1.53407	-2.425e-10	0.000128545	-1.36901	-2.425e-10	0.000131823	-1.36855	-2.425e-10
92614485	rs9351293	5.8165e-10	-1.91386	-1.32507	2.02407e-05	-1.88847	-1.32912	2.07541e-05	-1.88817	-1.32911
92615191	rs16885062	7.59471e-10	-1.90144	-1.07073	2.58244e-05	-1.84303	-1.13094	2.64708e-05	-1.84302	-1.13095
92615457	rs1391502	5.83535e-10	-1.9078	-1.32789	1.99372e-05	-1.90466	-1.32804	2.04417e-05	-1.90448	-1.32796
92616100	rs2101979	5.8154e-10	-1.91042	-1.32869	1.9772e-05	-1.91413	-1.32689	2.02692e-05	-1.91413	-1.32678
92616418	rs9451856	6.3832e-10	-1.84572	-1.30023	2.14729e-05	-1.87198	-1.28651	2.20174e-05	-1.87226	-1.28593
92617060	rs1587321	7.49959e-10	-1.90328	-1.08149	2.54687e-05	-1.84748	-1.14035	2.61062e-05	-1.84748	-1.14037
92617115	rs1603728	5.99187e-10	-1.91213	-1.29709	2.12992e-05	-1.88885	-1.27777	2.18529e-05	-1.88858	-1.27711
92618158	rs12193718	7.73192e-10	-1.90961	-1.04466	3.18874e-05	-1.7456	-1.01747	3.26399e-05	-1.74478	-1.0197
92618616	rs139340106	1.51139e-08	-1.75831e-10	0.0185734	0.000545636	-1.75831e-10	0.0766676	0.000556671	-1.75831e-10	0.071956
92618654	rs79447891	8.43824e-10	-1.57188	-1.29497	2.53176e-05	-1.7113	-1.28249	2.59602e-05	-1.7112	-1.28225
92619413	rs555132037	3.97512e-09	-1.75831e-10	-1.31698	0.000135449	-1.75831e-10	-1.31669	0.000138947	-1.75831e-10	-1.31592
92619872	rs2325411	5.90775e-10	-1.89468	-1.32868	1.99031e-05	-1.90749	-1.32691	2.04009e-05	-1.90763	-1.32681
92620353	rs4588661	5.91517e-10	-1.89449	-1.32762	2.01885e-05	-1.90328	-1.31689	2.06965e-05	-1.90346	-1.3166
92620551	rs991879	5.80643e-10	-1.91381	-1.32685	2.00462e-05	-1.91255	-1.3147	2.05569e-05	-1.91247	-1.31436
92620641	rs991880	5.92804e-10	-1.90016	-1.31977	1.99069e-05	-1.90562	-1.32859	2.04007e-05	-1.90578	-1.32866
92620795	rs991881	7.63852e-10	-1.81529	-1.15113	2.40211e-05	-1.85368	-1.19267	2.46078e-05	-1.8541	-1.19286
92620913	rs16885076	7.6179e-10	-1.89787	-1.07125	2.65492e-05	-1.81489	-1.13139	2.72135e-05	-1.81489	-1.13141
92621160	rs2088495	7.79772e-10	-1.82283	-1.12297	2.46104e-05	-1.85032	-1.17179	2.52061e-05	-1.85074	-1.17219
92621232	rs118006910	2.69405e-09	-1.70599	-2.425e-10	7.95528e-05	-1.84886	-2.425e-10	8.15546e-05	-1.84874	-2.425e-10
92621515	rs143263519	7.17979e-10	-1.71963	-1.30872	2.19728e-05	-1.83663	-1.29885	2.25286e-05	-1.83657	-1.29866
92621557	rs7758545	1.05371e-09	-1.74747	-0.897248	5.24501e-05	-1.45943	-0.805989	5.38372e-05	-1.45892	-0.805131
92621714	rs7738337	7.85744e-10	-1.81853	-1.11963	2.47712e-05	-1.84672	-1.16888	2.53705e-05	-1.84715	-1.16928
92622649	rs16885081	7.62281e-10	-1.87653	-1.09195	2.70829e-05	-1.76864	-1.15774	2.77649e-05	-1.76864	-1.15761
92623049	rs6933355	6.63027e-10	-1.81802	-1.28996	2.45945e-05	-1.74623	-1.27654	2.52162e-05	-1.7461	-1.27644
92623335	rs78975005	7.49709e-10	-1.88519	-1.09992	2.64314e-05	-1.78623	-1.1645	2.70969e-05	-1.78623	-1.16437
92624665	rs994749	6.51565e-10	-1.8751	-1.25032	2.11463e-05	-1.90591	-1.26791	2.16635e-05	-1.90606	-1.26833
92624837	rs1010643	7.85744e-10	-1.81853	-1.11963	2.47712e-05	-1.84672	-1.16888	2.53705e-05	-1.84715	-1.16928
92624964	rs1010642	7.85744e-10	-1.81853	-1.11963	2.47712e-05	-1.84672	-1.16888	2.53705e-05	-1.84715	-1.16928
92625305	rs1010641	7.85744e-10	-1.81853	-1.11963	2.47712e-05	-1.84672	-1.16888	2.53705e-05	-1.84715	-1.16928
92626107	rs9342305	7.85744e-10	-1.81853	-1.11963	2.47712e-05	-1.84672	-1.16888	2.53705e-05	-1.84715	-1.16928
92626343	rs4707708	7.64743e-10	-1.71573	-1.24952	2.50667e-05	-1.74221	-1.26153	2.56705e-05	-1.74273	-1.26194
92626431	rs4707709	7.85744e-10	-1.81853	-1.11963	2.47712e-05	-1.84672	-1.16888	2.53705e-05	-1.84715	-1.16928
92626620	rs76567979	7.01938e-10	-1.72976	-1.32119	2.14913e-05	-1.84297	-1.31467	2.20336e-05	-1.84292	-1.31453
92626621	rs78500347	7.15295e-10	-1.71963	-1.31247	2.18719e-05	-1.83663	-1.30346	2.24248e-05	-1.83657	-1.30328
92626751	rs73754240	7.55762e-10	-1.87242	-1.10464	2.70073e-05	-1.76067	-1.1685	2.76872e-05	-1.76067	-1.16837
92626806	rs17639833	3.23015e-09	-1.88648	0.361968	0.00012494	-1.90035	0.502896	0.000127935	-1.90012	0.501624
92627046	rs9345190	6.52837e-10	-1.86928	-1.25419	2.11331e-05	-1.90313	-1.27131	2.16497e-05	-1.9033	-1.27173
92627546	rs1391506	7.71985e-10	-1.87062	-1.0852	2.761e-05	-1.75724	-1.14987	2.83239e-05	-1.75724	-1.14907
92627621	rs1391505	7.64235e-10	-1.87585	-1.09007	2.71624e-05	-1.76731	-1.15614	2.78464e-05	-1.76731	-1.15601
92627720	rs16885098	5.91695e-09	-1.75831e-10	-0.919217	0.000196932	-1.75831e-10	-0.942427	0.000201665	-1.75831e-10	-0.943409
92627946	rs1498260	7.92762e-10	-1.80964	-1.11963	2.49576e-05	-1.83922	-1.16888	2.55608e-05	-1.83968	-1.16928
92628402	rs73754241	7.50466e-10	-1.89355	-1.09055	2.6213e-05	-1.80459	-1.15444	2.68905e-05	-1.80459	-1.15366
92628931	rs9342306	1.11056e-09	-1.91377	-0.678401	4.00479e-05	-1.88286	-0.652344	4.10796e-05	-1.8828	-0.651703
92628982	rs77132754	3.2557e-09	-1.51663	-2.425e-10	9.51434e-05	-1.6699	-2.425e-10	9.75301e-05	-1.66986	-2.425e-10
92629355	rs2325412	7.75171e-10	-1.80964	-1.14207	2.44745e-05	-1.83922	-1.18843	2.50667e-05	-1.83968	-1.1888
92630669	rs9353873	7.94646e-10	-1.80504	-1.12185	2.50065e-05	-1.83533	-1.17082	2.56106e-05	-1.83579	-1.17122
92630735	rs58706060	2.71658e-09	-1.69766	-2.425e-10	9.4208e-05	-1.67978	-2.425e-10	9.65887e-05	-1.67956	-2.425e-10
92630841	rs4310024	1.1249e-09	-1.79451	-0.784833	5.54966e-05	-1.52604	-0.682919	5.69672e-05	-1.52558	-0.681966
92630853	rs2047423	1.1249e-09	-1.79451	-0.784833	5.54966e-05	-1.52604	-0.682919	5.69672e-05	-1.52558	-0.681966
92631590	rs117403200	5.94761e-09	-1.75831e-10	-0.914049	0.000213628	-1.75831e-10	-0.861046	0.000218839	-1.75831e-10	-0.861681
92631639	rs74648379	8.07125e-10	-1.83756	-1.07376	2.95014e-05	-1.69862	-1.14223	3.02444e-05	-1.69862	-1.14208
92632231	rs73522722	2.76776e-09	-1.679	-2.425e-10	9.6054e-05	-1.66037	-2.425e-10	9.84823e-05	-1.66014	-2.425e-10
92632591	rs4305696	1.06054e-09	-1.71485	-0.923408	5.30674e-05	-1.41468	-0.839038	5.44808e-05	-1.41411	-0.838059
92633051	rs75358619	8.12025e-10	-1.8422	-1.06306	2.9607e-05	-1.70646	-1.13082	3.03738e-05	-1.70646	-1.12998
92633083	rs79996534	8.16582e-10	-1.8422	-1.05747	2.97505e-05	-1.70646	-1.12598	3.05214e-05	-1.70646	-1.12513
92633266	rs74998120	7.62293e-10	-1.89571	-1.07276	2.64823e-05	-1.80963	-1.13917	2.71677e-05	-1.80964	-1.13835
92633293	rs149045627	4.20318e-09	-1.75831e-10	-1.2612	0.000143272	-1.75831e-10	-1.26054	0.000146596	-1.75831e-10	-1.26234
92634158	rs1498263	8.11862e-10	-1.81413	-1.09133	2.5489e-05	-1.84302	-1.14402	2.61045e-05	-1.84346	-1.14444
92634258	rs1498262	8.11862e-10	-1.81413	-1.09133	2.5489e-05	-1.84302	-1.14402	2.61045e-05	-1.84346	-1.14444
92634693	rs9353874	7.83743e-10	-1.82857	-1.11214	2.50044e-05	-1.84391	-1.16232	2.5609e-05	-1.84435	-1.16273
92635411	rs146811369	8.87082e-09	-1.75831e-10	-0.514271	0.000301781	-1.75831e-10	-0.515582	0.000309787	-1.75831e-10	-0.514132
92635596	rs73754243	8.00712e-10	-1.86802	-1.05127	2.85693e-05	-1.75234	-1.12061	2.93099e-05	-1.75234	-1.11976
92635865	rs73754244	8.112e-10	-1.86802	-1.03825	2.88938e-05	-1.75234	-1.10932	2.96434e-05	-1.75234	-1.10844
92636241	rs77529766	3.02778e-09	-1.58921	-2.425e-10	8.56631e-05	-1.77486	-2.425e-10	8.78423e-05	-1.77447	-2.425e-10
92636657	rs111325056	8.7375e-09	-0.529415	-2.425e-10	0.000206151	-0.896678	-2.425e-10	0.000212895	-0.889217	-2.425e-10
92636804	rs1566218	2.45422e-09	-1.79923	-2.425e-10	8.17238e-05	-1.82194	-2.425e-10	8.37655e-05	-1.822	-2.425e-10
92636994	rs9294516	6.68361e-10	-1.89198	-1.20799	2.16874e-05	-1.89443	-1.25412	2.22376e-05	-1.8944	-1.25384
92637289	rs12196342	4.68309e-09	-1.872	0.718921	0.000179654	-1.90798	0.873727	0.000183924	-1.90783	0.872332
92637624	rs187247446	9.20886e-09	-1.75831e-10	-0.476872	0.000307102	-1.75831e-10	-0.498104	0.000312582	-1.75831e-10	-0.505152
92638783	rs12664872	1.04312e-09	-1.57851	-1.07631	3.10724e-05	-1.65823	-1.13074	3.18098e-05	-1.65906	-1.13118
92638995	rs9362923	1.45958e-09	-1.29518	-1.02371	4.58107e-05	-1.32754	-1.07323	4.68922e-05	-1.32851	-1.07366
92639072	rs9362924	1.0434e-09	-1.57101	-1.08354	3.04178e-05	-1.67312	-1.13714	3.11406e-05	-1.67393	-1.13757
92639443	rs62418484	2.43424e-09	-1.8074	-2.425e-10	7.45531e-05	-1.91377	-2.425e-10	7.64163e-05	-1.91382	-2.425e-10
92639580	rs2173365	7.91593e-10	-1.82994	-1.10081	2.48614e-05	-1.85961	-1.15236	2.54638e-05	-1.85998	-1.15278
92640753	rs73522733	6.30665e-10	-1.83626	-1.32176	2.3087e-05	-1.77064	-1.31538	2.36692e-05	-1.77051	-1.31533
92641176	rs77039634	6.3086e-10	-1.8453	-1.31241	2.30802e-05	-1.78301	-1.3033	2.36625e-05	-1.78289	-1.30323
92641182	rs9345191	1.03969e-09	-1.66153	-0.996581	3.41215e-05	-1.64701	-1.04835	3.49386e-05	-1.64763	-1.0488
92641324	rs11757108	2.44547e-09	-1.8028	-2.425e-10	7.45271e-05	-1.91412	-2.425e-10	7.63935e-05	-1.91412	-2.425e-10
92641939	rs1995145	5.25366e-09	-1.87599	0.837878	0.000204315	-1.90288	0.997263	0.00020913	-1.90268	0.995613
92642188	rs78306023	7.15301e-10	-1.7364	-1.29569	2.20845e-05	-1.84707	-1.28334	2.26442e-05	-1.84702	-1.2831
92642808	rs142619106	4.40342e-09	-1.75831e-10	-1.21466	0.000146989	-1.75831e-10	-1.23493	0.000150668	-1.75831e-10	-1.23494
92642969	rs9359961	7.99276e-10	-1.83397	-1.08712	2.5082e-05	-1.86284	-1.1403	2.56897e-05	-1.8632	-1.14073
92643232	rs9342307	1.04748e-09	-1.66153	-0.989115	3.42541e-05	-1.64701	-1.04447	3.50769e-05	-1.64763	-1.04485
92643417	rs73522742	2.70797e-09	-1.70084	-2.425e-10	9.38973e-05	-1.68308	-2.425e-10	9.627e-05	-1.68286	-2.425e-10
92643627	rs76433896	2.62584e-09	-1.73164	-2.425e-10	9.09308e-05	-1.71519	-2.425e-10	9.32271e-05	-1.71498	-2.425e-10
92644059	rs1498257	8.84193e-10	-1.85934	-0.960779	3.13373e-05	-1.7364	-1.04408	3.21276e-05	-1.7364	-1.0439
92644598	rs1498256	8.25014e-10	-1.82925	-1.06014	2.62333e-05	-1.84181	-1.11644	2.68698e-05	-1.84224	-1.11677
92644612	rs1498255	8.28131e-10	-1.82925	-1.05637	2.63215e-05	-1.84181	-1.11309	2.69601e-05	-1.84224	-1.11342
92644806	rs58185772	9.34033e-10	-1.83964	-0.925646	3.34512e-05	-1.70212	-1.01308	3.42951e-05	-1.70212	-1.01289
92645076	rs9362925	1.24527e-09	-1.65283	-0.824853	3.74759e-05	-1.71152	-0.890063	3.83694e-05	-1.71218	-0.890579
92645170	rs9351294	1.28794e-09	-1.65948	-0.784507	3.83398e-05	-1.72643	-0.852365	3.92548e-05	-1.72704	-0.852902
92645346	rs1498254	1.52717e-09	-1.72654	-0.547084	6.82473e-05	-1.51513	-0.487022	7.01865e-05	-1.51472	-0.484146
92645552	rs1532499	2.75117e-09	-1.46866	-0.216354	0.000115963	-1.34566	-0.126352	0.000119056	-1.34512	-0.1253
92646322	rs76970341	6.31537e-10	-1.82752	-1.32912	2.01228e-05	-1.89434	-1.32909	2.06273e-05	-1.89428	-1.32912
92646964	rs9294517	7.46326e-10	-1.68027	-1.30937	2.58752e-05	-1.68759	-1.28441	2.65236e-05	-1.68662	-1.28537
92647023	rs9294518	8.59954e-09	0.764492	-1.30982	0.000128543	-0.0483647	-1.32066	0.000131925	-0.0473088	-1.32048
92647085	rs2030055	6.20691e-10	-1.91363	-1.26034	2.14775e-05	-1.89077	-1.26751	2.20205e-05	-1.8905	-1.26754
92647269	rs2030054	6.12442e-10	-1.91363	-1.27371	2.12081e-05	-1.89077	-1.28013	2.17444e-05	-1.8905	-1.28016
92648832	rs2325410	2.62834e-09	-0.412156	-1.31853	6.30706e-05	-0.757019	-1.32401	6.47187e-05	-0.755585	-1.32438
92648903	rs2325409	9.34747e-09	0.853675	-1.31561	0.000137986	0.0261872	-1.32432	0.000141613	0.027264	-1.32418
92649191	rs12664226	7.53096e-10	-1.734	-1.2466	2.48048e-05	-1.7894	-1.22484	2.53404e-05	-1.7897	-1.22792
92649284	rs375766755	3.9387e-09	-1.75831e-10	-1.32619	0.000135975	-1.75831e-10	-1.31281	0.000139397	-1.75831e-10	-1.31269
92649585	rs192716644	8.56194e-09	-0.549711	-2.425e-10	0.00015065	-1.21033	-2.425e-10	0.000155527	-1.2032	-2.425e-10
92649851	rs1498253	6.06972e-10	-1.91405	-1.28226	2.08489e-05	-1.89956	-1.28842	2.13727e-05	-1.89935	-1.28855
92650235	rs1498252	1.4551e-09	-1.00278	-1.31919	4.27074e-05	-1.14679	-1.32412	4.38148e-05	-1.14554	-1.3245
92650924	rs2201837	1.03036e-08	0.958192	-1.32273	0.000150069	0.113854	-1.32804	0.000154007	0.114955	-1.32798
92650949	rs113208616	8.75335e-09	-0.527602	-2.425e-10	0.000153065	-1.19442	-2.425e-10	0.000158033	-1.18722	-2.425e-10
92651015	rs4707710	6.03836e-10	-1.91409	-1.2874	2.08287e-05	-1.89542	-1.29353	2.13536e-05	-1.89519	-1.29361
92651367	rs4707711	1.00354e-08	0.925899	-1.31682	0.000146494	0.086734	-1.32503	0.000150346	0.0878274	-1.3249
92651623	rs76123938	4.00139e-09	-1.75831e-10	-1.3104	0.000140457	-1.75831e-10	-1.28038	0.000143797	-1.75831e-10	-1.28162
92651846	rs113042230	1.00153e-08	-0.392928	-2.425e-10	0.000180463	-1.02976	-2.425e-10	0.000186358	-1.02235	-2.425e-10
92651953	rs12204561	2.3873e-09	-1.82688	-2.425e-10	0.00010466	-1.57457	-2.425e-10	0.000107402	-1.57344	-2.425e-10
92651983	rs9353875	5.96893e-10	-1.91348	-1.29957	2.04381e-05	-1.90319	-1.3047	2.09523e-05	-1.90301	-1.30476
92652363	rs117016893	9.53206e-10	-1.41842	-1.32654	2.34398e-05	-1.74416	-1.32669	2.40329e-05	-1.74424	-1.32635
92653019	rs144058163	3.93903e-09	-1.75831e-10	-1.3261	0.000133916	-1.75831e-10	-1.32807	0.000137284	-1.75831e-10	-1.32797
92653134	rs62418775	7.54152e-10	-1.74674	-1.23246	2.49366e-05	-1.79996	-1.20899	2.54664e-05	-1.80025	-1.21241
92653143	rs139939067	3.93241e-09	-1.75831e-10	-1.32779	0.000134268	-1.75831e-10	-1.32544	0.000137651	-1.75831e-10	-1.32529
92654127	rs117736983	7.4302e-10	-1.66849	-1.32558	1.98605e-05	-1.91082	-1.32573	2.0349e-05	-1.91087	-1.32612
92654395	rs9451862	1.0968e-08	1.01923	-1.32128	0.000158076	0.16519	-1.3274	0.000162229	0.166305	-1.32731
92654483	rs9444923	2.44969e-09	-0.482425	-1.31865	5.8038e-05	-0.840109	-1.32408	5.95491e-05	-0.838742	-1.32448
92654534	rs9345192	6.48997e-10	-1.84891	-1.28046	2.28113e-05	-1.81093	-1.2871	2.33926e-05	-1.81041	-1.28718
92654956	rs143888739	3.99825e-09	-1.75831e-10	-1.31118	0.000140279	-1.75831e-10	-1.28165	0.000143616	-1.75831e-10	-1.28287
92655184	rs4419651	2.45638e-09	-0.483282	-1.31507	5.93833e-05	-0.819342	-1.32193	6.09273e-05	-0.817948	-1.32239
92656547	rs117361053	2.54e-09	-1.76487	-2.425e-10	8.04675e-05	-1.83743	-2.425e-10	8.24624e-05	-1.83768	-2.425e-10
92656753	rs145076224	4.08547e-09	-1.75831e-10	-1.2896	0.000140798	-1.75831e-10	-1.27796	0.000144394	-1.75831e-10	-1.27747
92657379	rs78450339	4.52543e-09	-1.75831e-10	-1.18733	0.000160069	-1.75831e-10	-1.14968	0.000164239	-1.75831e-10	-1.1487
92657740	rs9451864	8.8735e-09	0.809165	-1.32314	0.000132427	-0.0110504	-1.3282	0.000135896	-0.00998406	-1.32814
92657803	rs11759625	1.19009e-09	-1.89535	-0.627662	4.27397e-05	-1.89481	-0.575346	4.37923e-05	-1.89451	-0.576055
92658041	rs191293979	1.52727e-08	-1.75831e-10	0.0290257	0.000500996	-1.75831e-10	-0.00868734	0.000515162	-1.75831e-10	-0.0055367
92659027	rs9451866	2.24332e-09	-0.601218	-1.28786	6.22818e-05	-0.793391	-1.30022	6.38989e-05	-0.791606	-1.30111
92659100	rs148464784	2.19488e-09	-1.91091	-2.425e-10	7.64507e-05	-1.88864	-2.425e-10	7.83744e-05	-1.88852	-2.425e-10
92659147	rs142612451	3.95615e-09	-1.75831e-10	-1.32177	0.000135548	-1.75831e-10	-1.31596	0.000138994	-1.75831e-10	-1.31559
92659610	rs9451867	4.54931e-09	-1.75831e-10	-1.18206	0.000161019	-1.75831e-10	-1.14376	0.000165216	-1.75831e-10	-1.14276
92660361	rs72921160	2.49633e-09	-1.78222	-2.425e-10	9.64396e-05	-1.65637	-2.425e-10	9.87461e-05	-1.65747	-2.425e-10
92660588	rs4398699	6.12166e-09	0.426063	-1.31127	9.4197e-05	-0.357381	-1.32251	9.67117e-05	-0.355939	-1.32234
92660599	rs4398700	2.18639e-09	-0.587052	-1.32773	3.58659e-05	-1.32468	-1.32082	3.67881e-05	-1.32376	-1.32108
92660927	rs111758648	3.21119e-09	-1.5304	-2.425e-10	0.000173814	-1.0673	-2.425e-10	0.000178041	-1.068	-2.425e-10
92661280	rs9451868	8.77902e-10	-1.55658	-1.27068	2.73995e-05	-1.63435	-1.28041	2.80534e-05	-1.63608	-1.27982
92661513	rs9444924	7.09617e-10	-1.81302	-1.22705	2.47198e-05	-1.84296	-1.17472	2.53057e-05	-1.84247	-1.17652
92661534	rs9444925	7.59059e-09	0.65473	-1.32486	0.000112903	-0.169896	-1.32886	0.000115913	-0.168369	-1.32881
92662341	rs9294519	7.39351e-09	0.629143	-1.32558	0.000110531	-0.190968	-1.32902	0.000113475	-0.18945	-1.32899
92662574	rs75342170	6.69219e-09	-1.75831e-10	-0.796098	0.00020982	-1.75831e-10	-0.879034	0.000216484	-1.75831e-10	-0.872503
92662903	rs74764154	3.98125e-09	-1.75831e-10	-1.31544	0.000134152	-1.75831e-10	-1.32631	0.00013759	-1.75831e-10	-1.32574
92663340	rs12195867	6.33763e-10	-1.87313	-1.27999	2.08207e-05	-1.90332	-1.28602	2.13388e-05	-1.90346	-1.28603
92663499	rs9294520	7.79363e-09	0.683089	-1.32682	0.000115273	-0.148842	-1.32914	0.000118319	-0.14749	-1.32914
92664105	rs11751285	6.51499e-10	-1.79644	-1.32908	1.97837e-05	-1.91275	-1.32767	2.02776e-05	-1.91282	-1.32768
92664279	rs9353876	6.33714e-10	-1.87082	-1.28238	2.08406e-05	-1.90012	-1.28826	2.13588e-05	-1.90028	-1.28827
92664359	rs9353877	6.36642e-10	-1.8674	-1.28119	2.0905e-05	-1.89815	-1.28715	2.14246e-05	-1.89832	-1.28716
92665032	rs76350083	4.56062e-09	-1.75831e-10	-1.17958	0.000166784	-1.75831e-10	-1.10858	0.000170641	-1.75831e-10	-1.11046
92665303	rs9451871	8.10899e-09	0.723277	-1.32734	0.000119444	-0.113333	-1.3291	0.000122624	-0.111781	-1.32912
92665793	rs143447874	1.06264e-09	-1.58621	-1.05007	5.11017e-05	-1.29601	-0.995454	5.2163e-05	-1.29493	-1.00072
92666068	rs187922262	4.82279e-09	-1.75831e-10	-1.12369	0.000176543	-1.75831e-10	-1.05172	0.000181054	-1.75831e-10	-1.05122
92666341	rs75775550	1.87664e-09	-1.19255	-0.875004	5.00624e-05	-1.4119	-0.900118	5.15737e-05	-1.41139	-0.895617
92666627	rs142799425	1.87832e-09	-1.18924	-0.877422	5.00832e-05	-1.40913	-0.902468	5.15945e-05	-1.40862	-0.897979
92666755	rs4337673	6.1481e-10	-1.90691	-1.27657	2.08256e-05	-1.91407	-1.27503	2.13455e-05	-1.91407	-1.2751
92667108	rs34045173	1.26379e-09	-1.41295	-1.04998	3.9669e-05	-1.53646	-1.00825	4.04402e-05	-1.5368	-1.01339
92667896	rs117902649	4.53179e-09	-1.75831e-10	-1.18592	0.000165502	-1.75831e-10	-1.1163	0.000169335	-1.75831e-10	-1.11814
92668031	rs9362926	6.97174e-10	-1.8663	-1.19146	2.37292e-05	-1.8975	-1.16107	2.42944e-05	-1.89768	-1.16209
92668586	rs111677854	7.92816e-09	0.700481	-1.3271	0.000109361	-0.201506	-1.32913	0.000112241	-0.200228	-1.32914
92669122	rs7767736	8.07593e-10	-1.70138	-1.20936	2.5132e-05	-1.82023	-1.18091	2.57252e-05	-1.82068	-1.18187
92669376	rs12526373	2.63306e-09	-0.408185	-1.32071	3.95467e-05	-1.23995	-1.30785	4.05519e-05	-1.2391	-1.30833
92669488	rs12526402	8.09587e-09	0.721143	-1.32683	0.000111204	-0.184775	-1.32914	0.000114135	-0.183492	-1.32914
92669536	rs79004406	1.96187e-09	-1.09751	-0.925628	5.18676e-05	-1.33212	-0.944469	5.34347e-05	-1.33158	-0.939981
92670118	rs4432695	6.99789e-09	0.573424	-1.32485	9.9945e-05	-0.291803	-1.32886	0.000102592	-0.290444	-1.32881
92670415	rs148025753	6.85917e-09	-1.75831e-10	-0.771452	0.000241228	-1.75831e-10	-0.739543	0.000247989	-1.75831e-10	-0.736631
92670905	rs12200714	7.03172e-10	-1.8663	-1.1829	2.39545e-05	-1.8975	-1.15162	2.45245e-05	-1.89768	-1.15267
92671338	rs12528129	8.53693e-09	0.774161	-1.3268	0.000117267	-0.141776	-1.31905	0.000120325	-0.140477	-1.31934
92671390	rs9362928	5.08897e-09	-1.75831e-10	-1.06996	0.000175796	-1.75831e-10	-1.05596	0.000180199	-1.75831e-10	-1.05596
92671641	rs12528172	6.09744e-09	0.438997	-1.32817	9.02941e-05	-0.400004	-1.32221	9.26547e-05	-0.398691	-1.32245
92671686	rs79747656	4.2339e-09	-1.75831e-10	-1.25392	0.000145952	-1.75831e-10	-1.24201	0.000150173	-1.75831e-10	-1.23823
92672052	rs79455867	7.52226e-10	-1.68268	-1.29907	2.19976e-05	-1.8424	-1.29195	2.25371e-05	-1.84261	-1.29224
92672454	rs72624554	1.31846e-09	-1.59161	-0.828966	6.37833e-05	-1.30343	-0.766367	6.50537e-05	-1.30235	-0.772458
92672765	rs9451872	6.44372e-09	0.495192	-1.32912	7.70634e-05	-0.554966	-1.32569	7.90463e-05	-0.554059	-1.32592
92673311	rs60996337	4.61843e-09	-1.75831e-10	-1.16698	0.000169988	-1.75831e-10	-1.08956	0.000173883	-1.75831e-10	-1.09163
92673611	rs58844235	4.40923e-09	-1.75831e-10	-1.21334	0.000160541	-1.75831e-10	-1.14674	0.000164263	-1.75831e-10	-1.14855
92673660	rs34940009	6.96527e-10	-1.73562	-1.32307	2.02512e-05	-1.90052	-1.31655	2.07547e-05	-1.90074	-1.3165
92673796	rs61597305	4.42299e-09	-1.75831e-10	-1.21022	0.000160996	-1.75831e-10	-1.1439	0.000164739	-1.75831e-10	-1.14565
92674258	rs60862803	1.30805e-09	-1.61482	-0.81368	6.27771e-05	-1.33553	-0.75016	6.40201e-05	-1.33448	-0.756338
92674645	rs181364435	4.10033e-09	-1.75831e-10	-1.28597	0.000140406	-1.75831e-10	-1.28075	0.00014383	-1.75831e-10	-1.28138
92674865	rs62418783	1.52307e-09	-1.39365	-0.882662	4.72457e-05	-1.53278	-0.837143	4.81348e-05	-1.53313	-0.84288
92675576	rs1586944	1.27626e-09	-1.64146	-0.81164	6.06105e-05	-1.37282	-0.747998	6.18077e-05	-1.3718	-0.754188
92675598	rs145168807	1.20008e-08	-1.75831e-10	-0.212066	0.000439071	-1.75831e-10	-0.140624	0.000448774	-1.75831e-10	-0.143497
92675967	rs2087938	7.44343e-10	-1.83767	-1.15462	2.43427e-05	-1.86816	-1.16489	2.49424e-05	-1.86845	-1.165
92676193	rs150141693	4.5992e-09	-1.75831e-10	-1.17116	0.000169127	-1.75831e-10	-1.09463	0.000173007	-1.75831e-10	-1.09669
92676245	rs6900276	7.33948e-09	0.623302	-1.32707	0.00010373	-0.263859	-1.31963	0.000106432	-0.262605	-1.31991
92677130	rs138831395	3.45811e-09	-1.45632	-2.425e-10	9.39373e-05	-1.68266	-2.425e-10	9.63257e-05	-1.68228	-2.425e-10
92677362	rs1493554	8.54904e-10	-1.66867	-1.18513	2.58618e-05	-1.77806	-1.19445	2.64923e-05	-1.77861	-1.19455
92677849	rs143347729	2.62977e-09	-1.73014	-2.425e-10	9.41563e-05	-1.68033	-2.425e-10	9.65197e-05	-1.68027	-2.425e-10
92677936	rs6415035	1.7509e-09	-0.859293	-1.27762	4.46153e-05	-1.13135	-1.29586	4.57564e-05	-1.13015	-1.29654
92678101	rs6911897	7.40099e-09	0.631374	-1.3268	0.000104468	-0.257348	-1.31905	0.000107188	-0.256091	-1.31934
92678248	rs6935225	6.93334e-09	0.563139	-1.32384	9.95378e-05	-0.312308	-1.31244	0.000102113	-0.311072	-1.31286
92678332	rs1493555	1.0353e-09	-1.39417	-1.26818	3.0624e-05	-1.5153	-1.2882	3.13976e-05	-1.51434	-1.28895
92678803	rs201398558	5.54445e-09	-1.75831e-10	-0.98424	0.000199007	-1.75831e-10	-0.931946	0.00020295	-1.75831e-10	-0.93706
92679086	rs9444926	7.10617e-09	0.588726	-1.3248	0.000101324	-0.29172	-1.31524	0.000103956	-0.290477	-1.31558
92679148	rs79423473	4.45788e-09	-1.75831e-10	-1.20236	0.000162756	-1.75831e-10	-1.13303	0.000166519	-1.75831e-10	-1.13491
92679225	rs1493556	1.48083e-09	-1.03198	-1.27246	3.68806e-05	-1.32591	-1.29169	3.78178e-05	-1.32483	-1.29241
92679824	rs4618495	7.16915e-09	0.597549	-1.3248	0.000102047	-0.284615	-1.31524	0.000104697	-0.283369	-1.31558
92679838	rs4295453	7.17135e-09	0.597549	-1.32449	0.000102069	-0.284615	-1.31502	0.000104721	-0.283369	-1.31534
92680675	rs9451873	6.78306e-09	0.546263	-1.32887	9.82092e-05	-0.313723	-1.32446	0.000100785	-0.312373	-1.32466
92680760	rs9353878	7.52493e-10	-1.82838	-1.15302	2.45583e-05	-1.86089	-1.16335	2.51626e-05	-1.8612	-1.16345
92681073	rs117763309	5.0181e-09	-1.75831e-10	-1.08399	0.000173282	-1.75831e-10	-1.07036	0.000177622	-1.75831e-10	-1.07036
92681997	rs147549064	4.73134e-09	-1.14283	-2.425e-10	0.000133147	-1.33383	-2.425e-10	0.000136574	-1.33315	-2.425e-10
92682602	rs376172410	2.44532e-09	-1.80286	-2.425e-10	7.78553e-05	-1.87043	-2.425e-10	7.97896e-05	-1.87062	-2.425e-10
92682964	rs146691943	1.03811e-08	-0.357055	-2.425e-10	0.000185476	-1.00236	-2.425e-10	0.000191557	-0.994832	-2.425e-10
92683124	rs9767372	7.34786e-09	0.623302	-1.32593	0.00010397	-0.263859	-1.31733	0.000106674	-0.262605	-1.31764
92683466	rs192792316	4.31992e-09	-1.75831e-10	-1.2338	0.00015643	-1.75831e-10	-1.17267	0.000160079	-1.75831e-10	-1.17435
92683975	rs141602887	7.14699e-10	-1.71446	-1.31848	2.05786e-05	-1.89425	-1.30678	2.10878e-05	-1.89452	-1.30681
92684455	rs6930061	1.60714e-09	-1.3482	-0.874384	4.87415e-05	-1.50809	-0.83066	4.96604e-05	-1.50845	-0.836357
92684466	rs4707714	7.89106e-09	0.694943	-1.32625	0.000117384	-0.141887	-1.31795	0.000120431	-0.140692	-1.31825
92684706	rs6930755	7.06427e-10	-1.72751	-1.31706	2.0475e-05	-1.90132	-1.30476	2.09827e-05	-1.90154	-1.30478
92684992	rs6935102	2.70274e-09	-0.375442	-1.32733	4.41091e-05	-1.11843	-1.32019	4.5241e-05	-1.11755	-1.32046
92685067	rs9342309	7.57004e-10	-1.81265	-1.16278	2.44971e-05	-1.85393	-1.1728	2.50997e-05	-1.85425	-1.17291
92685426	rs4340973	2.74406e-09	-0.36049	-1.32711	4.46076e-05	-1.10767	-1.31971	4.57523e-05	-1.10678	-1.31999
92685438	rs141148704	3.93878e-09	-1.75831e-10	-1.32617	0.000133911	-1.75831e-10	-1.32811	0.000137278	-1.75831e-10	-1.32801
92685562	rs77689006	1.3586e-09	-1.6112	-0.779381	6.54633e-05	-1.3305	-0.713294	6.67236e-05	-1.32944	-0.720014
92685581	rs116809246	1.35757e-09	-1.31486	-1.07648	3.70553e-05	-1.51299	-1.09988	3.81238e-05	-1.51254	-1.09664
92685630	rs9451875	6.61372e-09	0.52119	-1.32908	9.61372e-05	-0.333933	-1.32557	9.86601e-05	-0.332591	-1.32575
92685822	rs1493557	7.8537e-09	0.692305	-1.32836	0.000109336	-0.208121	-1.32274	0.000112191	-0.206846	-1.32297
92685840	rs72624555	1.32821e-09	-1.63383	-0.779381	6.34284e-05	-1.36208	-0.713294	6.46477e-05	-1.36105	-0.720014
92686279	rs78546328	5.38876e-09	-1.01272	-2.425e-10	0.000106348	-1.55857	-2.425e-10	0.000109031	-1.55839	-2.425e-10
92686661	rs35435127	4.93924e-09	-0.151199	-0.948628	9.03901e-05	-0.763709	-0.957441	9.23319e-05	-0.763814	-0.960814
92686777	rs1493558	8.68671e-10	-1.63516	-1.20267	2.6077e-05	-1.75284	-1.21139	2.67116e-05	-1.75344	-1.21148
92687036	rs13194228	3.87466e-09	-0.221911	-1.12067	7.16852e-05	-0.820691	-1.13231	7.32575e-05	-0.820794	-1.13524
92687070	rs13194247	3.88856e-09	-0.221911	-1.11709	7.19351e-05	-0.820691	-1.12883	7.35109e-05	-0.820794	-1.13179
92687267	rs61388461	2.71889e-09	-0.446863	-1.24995	4.67973e-05	-1.16955	-1.20991	4.79834e-05	-1.1687	-1.21046
92687311	rs72624556	1.38457e-09	-1.60209	-0.769558	6.69503e-05	-1.31788	-0.703452	6.82602e-05	-1.31681	-0.709876
92687758	rs138497773	2.28137e-09	-1.87226	-2.425e-10	8.12862e-05	-1.82731	-2.425e-10	8.33469e-05	-1.82701	-2.425e-10
92687857	rs2201302	7.52181e-10	-1.81344	-1.16838	2.44406e-05	-1.84899	-1.18005	2.50434e-05	-1.84934	-1.18007
92688033	rs59495860	5.97932e-09	-1.75831e-10	-0.908732	0.000221533	-1.75831e-10	-0.824712	0.000227757	-1.75831e-10	-0.821739
92688193	rs72624557	1.2734e-09	-1.66373	-0.791618	5.85825e-05	-1.42806	-0.726792	5.97285e-05	-1.42711	-0.733094
92688378	rs72624558	1.27193e-09	-1.65957	-0.796932	5.85918e-05	-1.42227	-0.732418	5.97401e-05	-1.42132	-0.738691
92688490	rs116906442	4.32253e-09	-1.75831e-10	-1.2332	0.000156551	-1.75831e-10	-1.1719	0.000160202	-1.75831e-10	-1.17358
92688620	rs9351296	7.27979e-10	-1.84275	-1.17177	2.37914e-05	-1.87444	-1.18152	2.43776e-05	-1.87473	-1.18162
92689195	rs2452969	2.07284e-09	-0.639115	-1.329	5.39779e-05	-0.909081	-1.32763	5.54096e-05	-0.907829	-1.32743
92689762	rs77688546	1.49752e-09	-1.53813	-0.7551	7.41809e-05	-1.23061	-0.68817	7.56321e-05	-1.22947	-0.694671
92689765	rs1493559	1.38396e-09	-1.60069	-0.771398	6.52528e-05	-1.34162	-0.705398	6.65272e-05	-1.34059	-0.711812
92689878	rs1493560	1.27564e-09	-1.66785	-0.785742	5.86098e-05	-1.43381	-0.720572	5.97541e-05	-1.43287	-0.726907
92689940	rs10214753	5.16805e-09	0.199312	-1.25386	8.30612e-05	-0.590995	-1.21471	8.51999e-05	-0.589767	-1.21525
92690020	rs78544802	5.04231e-09	-1.07917	-2.425e-10	0.000156932	-1.16947	-2.425e-10	0.000161001	-1.1686	-2.425e-10
92690033	rs2452970	1.96791e-08	1.49191	-1.20939	0.00027258	0.541018	-1.15837	0.00027954	0.542266	-1.15914
92690664	rs72624559	1.27564e-09	-1.66785	-0.785742	5.86098e-05	-1.43381	-0.720572	5.97541e-05	-1.43287	-0.726907
92691073	rs72624560	1.26529e-09	-1.676	-0.785742	5.79452e-05	-1.44521	-0.720572	5.90758e-05	-1.44429	-0.726907
92691134	rs145964089	2.49127e-09	-1.78425	-2.425e-10	8.83724e-05	-1.74373	-2.425e-10	9.05605e-05	-1.744	-2.425e-10
92691553	rs2201303	2.13986e-09	-0.607199	-1.3291	5.56277e-05	-0.880721	-1.32588	5.71092e-05	-0.879453	-1.3256
92691890	rs62418785	8.35786e-10	-1.63385	-1.24258	2.40305e-05	-1.83274	-1.21322	2.46178e-05	-1.83328	-1.21327
92691976	rs9451876	6.32283e-09	0.396434	-1.24931	9.77154e-05	-0.434108	-1.20912	0.000100237	-0.432809	-1.20967
92692264	rs116921325	3.96253e-09	-1.32016	-2.425e-10	8.79814e-05	-1.74816	-2.425e-10	9.00955e-05	-1.74915	-2.425e-10
92692518	rs72624561	1.19226e-09	-1.68401	-0.837179	5.42239e-05	-1.45648	-0.775678	5.53056e-05	-1.45557	-0.781574
92692690	rs72624562	1.02885e-09	-1.64647	-1.02213	4.46058e-05	-1.40412	-1.0233	4.56239e-05	-1.40315	-1.02643
92692706	rs1493561	2.22892e-09	-1.89552	-2.425e-10	7.72213e-05	-1.87861	-2.425e-10	7.91601e-05	-1.87855	-2.425e-10
92693528	rs1389349	2.07535e-09	-0.63821	-1.3287	5.42182e-05	-0.908277	-1.32399	5.56652e-05	-0.907025	-1.32364
92693574	rs9362929	7.66981e-10	-1.81855	-1.14378	2.49736e-05	-1.85309	-1.15438	2.55875e-05	-1.85343	-1.15449
92693626	rs35547023	9.69902e-10	-1.49491	-1.23269	2.70622e-05	-1.72533	-1.20182	2.77144e-05	-1.7262	-1.20187
92693951	rs143346501	2.22088e-09	-1.89913	-2.425e-10	0.000111281	-1.51322	-2.425e-10	0.000114164	-1.51238	-2.425e-10
92694085	rs72624563	1.23961e-09	-1.68002	-0.802221	5.66221e-05	-1.45087	-0.738019	5.77319e-05	-1.44995	-0.744262
92694843	rs2325426	1.28724e-09	-1.63705	-0.807483	6.26464e-05	-1.34418	-0.743594	6.38843e-05	-1.34314	-0.749807
92694972	rs1493562	8.89018e-10	-1.62888	-1.1858	2.29209e-05	-1.8921	-1.20113	2.35139e-05	-1.89249	-1.19994
92695433	rs12660222	1.2331e-09	-1.68002	-0.807483	5.63073e-05	-1.45087	-0.743594	5.74127e-05	-1.44995	-0.749807
92695442	rs149261265	1.92737e-08	0.261704	-2.425e-10	0.000388118	-0.263974	-2.425e-10	0.00039752	-0.264772	-2.425e-10
92695634	rs76589853	5.09701e-09	0.176071	-1.24446	8.2494e-05	-0.609371	-1.20319	8.46151e-05	-0.608152	-1.20375
92697024	rs11759275	8.55445e-10	-1.62138	-1.23179	2.43158e-05	-1.82596	-1.2082	2.49021e-05	-1.82652	-1.20854
92697303	rs13214955	9.63231e-10	-1.48748	-1.24702	2.67512e-05	-1.72033	-1.21837	2.73958e-05	-1.72121	-1.21842
92697817	rs34375234	9.62056e-10	-1.48748	-1.24824	2.67133e-05	-1.72033	-1.21979	2.73569e-05	-1.72121	-1.21984
92698171	rs57571657	4.27378e-09	-1.75831e-10	-1.24454	0.000154035	-1.75831e-10	-1.1881	0.000157661	-1.75831e-10	-1.18957
92698643	rs61350292	4.29749e-09	-1.75831e-10	-1.23901	0.000155387	-1.75831e-10	-1.17937	0.000159017	-1.75831e-10	-1.18101
92699017	rs145826429	3.53582e-09	-1.43409	-2.425e-10	0.000112016	-1.50665	-2.425e-10	0.000114822	-1.50663	-2.425e-10
92699780	rs59012298	4.28532e-09	-1.75831e-10	-1.24184	0.000154819	-1.75831e-10	-1.18303	0.000158439	-1.75831e-10	-1.18465
92700176	rs13204710	8.2853e-10	-1.61504	-1.2701	2.35079e-05	-1.82247	-1.24548	2.40818e-05	-1.82304	-1.24552
92700458	rs2503636	5.35955e-09	0.209359	-1.22752	8.54955e-05	-0.594121	-1.1827	8.76814e-05	-0.593	-1.18331
92701398	rs9359963	7.8785e-10	-1.81855	-1.11694	2.56339e-05	-1.85309	-1.12828	2.62638e-05	-1.85343	-1.1284
92701428	rs7761780	1.20375e-09	-1.68797	-0.823633	5.47351e-05	-1.46207	-0.760711	5.58141e-05	-1.46116	-0.766833
92701566	rs9451877	5.17231e-09	0.184047	-1.23777	8.36933e-05	-0.603068	-1.19506	8.5844e-05	-0.601846	-1.19564
92701593	rs74539034	4.26528e-09	-1.75831e-10	-1.24653	0.00015388	-1.75831e-10	-1.18911	0.000157484	-1.75831e-10	-1.1907
92701709	rs184599068	4.31964e-09	-1.75831e-10	-1.23387	0.000144264	-1.75831e-10	-1.25364	0.00014777	-1.75831e-10	-1.25436
92701725	rs34884755	8.43218e-10	-1.608	-1.25957	2.38958e-05	-1.81855	-1.23303	2.44788e-05	-1.81913	-1.23308
92701916	rs139731520	4.24202e-09	-1.75831e-10	-1.252	0.000152784	-1.75831e-10	-1.19626	0.000156368	-1.75831e-10	-1.1978
92701926	rs9688927	1.28033e-09	-1.6157	-0.834215	6.13048e-05	-1.33676	-0.772666	6.25587e-05	-1.33571	-0.778202
92702395	rs62418789	8.47233e-10	-1.60152	-1.2613	2.39341e-05	-1.81491	-1.23506	2.45178e-05	-1.81551	-1.23511
92702417	rs112578849	1.26462e-09	-1.63347	-0.828789	5.87246e-05	-1.38625	-0.76618	5.98884e-05	-1.38526	-0.772272
92702980	rs7771994	1.18816e-09	-1.68002	-0.844609	5.41333e-05	-1.45087	-0.782968	5.52078e-05	-1.44995	-0.788968
92703227	rs72921188	2.50869e-09	-1.77728	-2.425e-10	7.91527e-05	-1.85391	-2.425e-10	8.11166e-05	-1.85413	-2.425e-10
92703231	rs11759782	9.85224e-10	-1.44073	-1.27119	2.68448e-05	-1.68843	-1.24678	2.74898e-05	-1.68938	-1.24683
92703291	rs9444928	6.49634e-09	-1.75831e-10	-0.8258	0.000242514	-1.75831e-10	-0.734226	0.000249391	-1.75831e-10	-0.730997
92703422	rs75932301	4.42833e-09	-1.75831e-10	-1.20902	0.000161412	-1.75831e-10	-1.14133	0.00016515	-1.75831e-10	-1.14316
92703480	rs2325425	1.26678e-09	-1.35183	-1.10873	3.48692e-05	-1.54313	-1.13055	3.5866e-05	-1.5427	-1.12753
92703833	rs78395499	9.2124e-10	-1.56211	-1.21697	2.37227e-05	-1.83281	-1.22604	2.43293e-05	-1.83348	-1.22486
92703948	rs72921191	9.84693e-10	-1.44073	-1.27173	2.68276e-05	-1.68843	-1.24743	2.74722e-05	-1.68938	-1.24747
92704433	rs13192112	9.76492e-10	-1.44856	-1.27227	2.66662e-05	-1.69382	-1.24807	2.73072e-05	-1.69476	-1.24811
92704601	rs75411706	8.15787e-10	-1.58681	-1.31383	2.29035e-05	-1.78535	-1.30864	2.34653e-05	-1.78564	-1.30886
92704622	rs7740353	5.24721e-09	0.199312	-1.23865	8.46188e-05	-0.590995	-1.19613	8.6794e-05	-0.589767	-1.19671
92704819	rs35973054	9.91435e-10	-1.43284	-1.2728	2.694e-05	-1.68297	-1.2487	2.7587e-05	-1.68393	-1.24874
92704828	rs72624564	1.2055e-09	-1.65496	-0.855184	5.54354e-05	-1.41587	-0.794199	5.65411e-05	-1.41491	-0.800137
92704843	rs2452988	2.14968e-09	-0.605922	-1.3258	5.74838e-05	-0.856417	-1.31737	5.90291e-05	-0.855153	-1.31683
92704909	rs72624565	1.18218e-09	-1.68002	-0.849659	5.38438e-05	-1.45087	-0.788331	5.49141e-05	-1.44995	-0.794301
92705286	rs76878469	4.25508e-09	-1.75831e-10	-1.24893	0.000153401	-1.75831e-10	-1.19223	0.000156995	-1.75831e-10	-1.1938
92705301	rs201523318	3.95962e-09	-1.75831e-10	-1.32089	0.000135313	-1.75831e-10	-1.31769	0.000138674	-1.75831e-10	-1.31789
92705325	rs13195902	8.51235e-10	-1.59147	-1.26664	2.37239e-05	-1.81743	-1.24137	2.43028e-05	-1.81802	-1.24141
92706017	rs117712128	4.23265e-09	-1.75831e-10	-1.25421	0.000152341	-1.75831e-10	-1.19916	0.000155917	-1.75831e-10	-1.20069
92706027	rs2503633	1.89807e-09	-0.735898	-1.3203	5.82896e-05	-0.85166	-1.3082	5.98808e-05	-0.850167	-1.30749
92706164	rs72624567	1.16515e-09	-1.68401	-0.86018	5.29471e-05	-1.45648	-0.799507	5.40026e-05	-1.45557	-0.805416
92706388	rs140118683	2.57969e-09	-1.74937	-2.425e-10	9.95699e-05	-1.62442	-2.425e-10	0.000102023	-1.62482	-2.425e-10
92706465	rs117809335	4.2399e-09	-1.75831e-10	-1.2525	0.000152684	-1.75831e-10	-1.19691	0.000156266	-1.75831e-10	-1.19845
92706961	rs4706405	1.21012e-09	-1.38795	-1.11837	3.35566e-05	-1.57236	-1.13969	3.45128e-05	-1.57194	-1.13674
92707054	rs7755518	7.64175e-10	-1.81605	-1.14995	2.47526e-05	-1.85599	-1.16036	2.53614e-05	-1.85632	-1.16047
92707203	rs113792017	9.49694e-09	-0.446069	-2.425e-10	0.000173316	-1.07017	-2.425e-10	0.000178948	-1.06293	-2.425e-10
92707244	rs7755711	9.92552e-10	-1.66785	-1.03666	4.26971e-05	-1.43381	-1.03734	4.36691e-05	-1.43287	-1.0405
92707438	rs140142006	4.27649e-09	-1.75831e-10	-1.24391	0.000154406	-1.75831e-10	-1.1857	0.000158019	-1.75831e-10	-1.18731
92707481	rs78372337	3.98213e-09	-1.75831e-10	-1.31522	0.000136528	-1.75831e-10	-1.30875	0.000140024	-1.75831e-10	-1.3082
92707681	rs72624568	1.12485e-09	-1.68401	-0.89538	5.10009e-05	-1.45648	-0.836958	5.20287e-05	-1.45557	-0.842653
92708248	rs34740349	8.46934e-10	-1.57429	-1.28889	2.37267e-05	-1.7905	-1.26819	2.43042e-05	-1.79115	-1.26822
92708373	rs34583085	2.19284e-09	-0.849001	-1.06284	4.85466e-05	-1.34011	-1.00265	4.97515e-05	-1.33992	-1.00306
92708630	rs62418790	8.56819e-10	-1.58169	-1.26988	2.39617e-05	-1.80361	-1.24522	2.45453e-05	-1.80424	-1.24526
92708633	rs2503632	3.9638e-09	-0.0790085	-1.24083	0.000130226	-0.0909593	-1.26505	0.000133637	-0.0886593	-1.26623
92708756	rs2452989	4.51696e-09	0.0516269	-1.24083	0.000154122	0.0775091	-1.26505	0.000158181	0.0799483	-1.26623
92708801	rs2503631	3.9638e-09	-0.0790085	-1.24083	0.000130226	-0.0909593	-1.26505	0.000133637	-0.0886593	-1.26623
92708968	rs72624569	1.1548e-09	-1.68797	-0.865149	5.23749e-05	-1.46207	-0.804789	5.34203e-05	-1.46116	-0.810668
92709521	rs72624570	1.1548e-09	-1.68797	-0.865149	5.23749e-05	-1.46207	-0.804789	5.34203e-05	-1.46116	-0.810668
92709801	rs72624571	1.1548e-09	-1.68797	-0.865149	5.23749e-05	-1.46207	-0.804789	5.34203e-05	-1.46116	-0.810668
92710237	rs12660471	1.1491e-09	-1.68797	-0.870093	5.21003e-05	-1.46207	-0.810045	5.31418e-05	-1.46116	-0.815894
92710274	rs12661992	1.26709e-09	-1.6157	-0.844609	6.06765e-05	-1.33676	-0.782968	6.18888e-05	-1.33571	-0.788968
92710348	rs12663346	1.1491e-09	-1.68797	-0.870093	5.21003e-05	-1.46207	-0.810045	5.31418e-05	-1.46116	-0.815894
92710499	rs9345194	7.92263e-10	-1.82697	-1.10293	2.57093e-05	-1.86738	-1.11105	2.63404e-05	-1.86767	-1.11124
92710565	rs74659548	4.30913e-09	-1.75831e-10	-1.2363	0.000155929	-1.75831e-10	-1.17588	0.000159569	-1.75831e-10	-1.17754
92711008	rs62418792	8.56928e-10	-1.56126	-1.29018	2.36603e-05	-1.7917	-1.26979	2.42359e-05	-1.79236	-1.26982
92711396	rs72921200	2.61717e-09	-1.73494	-2.425e-10	8.14854e-05	-1.82486	-2.425e-10	8.35031e-05	-1.82513	-2.425e-10
92711649	rs74962086	1.11427e-09	-1.71875	-0.870093	4.98582e-05	-1.50606	-0.810045	5.08526e-05	-1.50519	-0.815894
92712049	rs2503630	6.7363e-09	0.426276	-1.2158	0.000102987	-0.421981	-1.1687	0.000105624	-0.420789	-1.16934
92712201	rs12661246	1.25479e-09	-1.6553	-0.814772	6.04143e-05	-1.37274	-0.751318	6.16085e-05	-1.37173	-0.75749
92712245	rs72624572	1.18409e-09	-1.70761	-0.82046	5.34056e-05	-1.49002	-0.757347	5.44558e-05	-1.48914	-0.763486
92712294	rs78792491	4.43518e-09	-1.75831e-10	-1.20747	0.000161724	-1.75831e-10	-1.13939	0.000165468	-1.75831e-10	-1.14124
92712303	rs12664140	1.12067e-09	-1.70761	-0.875501	5.03735e-05	-1.49002	-0.815797	5.13807e-05	-1.48914	-0.821614
92712327	rs12664150	1.172e-09	-1.70761	-0.830721	5.28275e-05	-1.49002	-0.768229	5.38695e-05	-1.48914	-0.77431
92712440	rs34677288	7.93996e-10	-1.80264	-1.12507	2.53365e-05	-1.85684	-1.1362	2.59595e-05	-1.85717	-1.13631
92712489	rs79102072	2.19917e-09	-1.90896	-2.425e-10	7.84316e-05	-1.86306	-2.425e-10	8.0407e-05	-1.86292	-2.425e-10
92712552	rs12664176	1.11648e-09	-1.71136	-0.875501	5.01033e-05	-1.4954	-0.815797	5.11048e-05	-1.49453	-0.821614
92712609	rs12661313	1.11234e-09	-1.71507	-0.875501	4.98362e-05	-1.50075	-0.815797	5.08321e-05	-1.49988	-0.821614
92712686	rs113234457	4.95465e-09	-1.09671	-2.425e-10	0.000139798	-1.28509	-2.425e-10	0.000143273	-1.28526	-2.425e-10
92713531	rs72624573	1.11409e-09	-1.71507	-0.873929	5.00678e-05	-1.50075	-0.811162	5.10778e-05	-1.49988	-0.816792
92713614	rs57675448	4.44668e-09	-1.75831e-10	-1.20488	0.000162247	-1.75831e-10	-1.13616	0.000166001	-1.75831e-10	-1.13803
92713668	rs7760149	8.06734e-10	-1.78919	-1.12261	2.55792e-05	-1.85314	-1.13037	2.6206e-05	-1.85348	-1.13054
92713692	rs72624574	1.21703e-09	-1.65097	-0.849659	5.74384e-05	-1.38624	-0.788331	5.8585e-05	-1.38524	-0.794301
92713700	rs72624575	1.11837e-09	-1.71507	-0.870093	5.01237e-05	-1.50075	-0.810045	5.11236e-05	-1.49988	-0.815894
92713806	rs9345195	1.00707e-08	-1.75831e-10	-0.387409	0.000352951	-1.75831e-10	-0.358956	0.000363079	-1.75831e-10	-0.355396
92714565	rs77944865	3.52079e-09	-1.43835	-2.425e-10	0.000127335	-1.37846	-2.425e-10	0.000130579	-1.37804	-2.425e-10
92714634	rs77154231	1.27995e-09	-1.2978	-1.15242	3.49658e-05	-1.49901	-1.1719	3.59544e-05	-1.49855	-1.16921
92714851	rs2131612	8.64384e-10	-1.5473	-1.29548	2.37005e-05	-1.78342	-1.27637	2.42766e-05	-1.7841	-1.2764
92714929	rs72624576	1.20376e-09	-1.65517	-0.856424	5.66884e-05	-1.3922	-0.795516	5.7822e-05	-1.3912	-0.801447
92715269	rs72624577	1.15632e-09	-1.68008	-0.87172	5.38222e-05	-1.42782	-0.811776	5.49017e-05	-1.42686	-0.817615
92715480	rs117098550	4.44668e-09	-1.75831e-10	-1.20488	0.000162247	-1.75831e-10	-1.13616	0.000166001	-1.75831e-10	-1.13803
92715572	rs13216475	8.83304e-10	-1.53951	-1.28162	2.4221e-05	-1.77875	-1.25931	2.48093e-05	-1.77945	-1.25935
92717275	rs72624578	1.26479e-09	-1.6157	-0.846424	6.05597e-05	-1.33676	-0.784895	6.17703e-05	-1.33571	-0.790884
92717635	rs2875623	5.35784e-09	0.20733	-1.22581	8.64864e-05	-0.58465	-1.18065	8.87068e-05	-0.583419	-1.18126
92717773	rs74624029	6.56394e-09	-1.75831e-10	-0.815448	0.000245241	-1.75831e-10	-0.723043	0.000252244	-1.75831e-10	-0.719622
92717808	rs62418793	2.21404e-09	-1.90222	-2.425e-10	7.45288e-05	-1.9141	-2.425e-10	7.63955e-05	-1.91409	-2.425e-10
92717848	rs142549855	2.28964e-09	-1.86865	-2.425e-10	0.000119704	-1.44027	-2.425e-10	0.000122819	-1.43931	-2.425e-10
92717883	rs74435698	9.98786e-09	-0.395668	-2.425e-10	0.000249999	-0.703828	-2.425e-10	0.000256312	-0.703623	-2.425e-10
92718485	rs76393889	4.55802e-09	-1.75831e-10	-1.18015	0.000167279	-1.75831e-10	-1.10562	0.000171125	-1.75831e-10	-1.10763
92718723	rs77303251	4.50466e-09	-1.75831e-10	-1.19193	0.000164875	-1.75831e-10	-1.1201	0.000168676	-1.75831e-10	-1.12204
92719058	rs112789779	6.57297e-09	-1.75831e-10	-0.814073	0.000246517	-1.75831e-10	-0.717853	0.000253477	-1.75831e-10	-0.714744
92719059	rs117640292	4.09007e-09	-1.28848	-2.425e-10	0.000197838	-0.937837	-2.425e-10	0.000202772	-0.937937	-2.425e-10
92719449	rs112665842	4.56611e-09	-1.75831e-10	-1.17838	0.000167223	-1.75831e-10	-1.10596	0.000171094	-1.75831e-10	-1.1078
92719710	rs191209765	4.57492e-09	-1.75831e-10	-1.17645	0.000168039	-1.75831e-10	-1.10109	0.000171898	-1.75831e-10	-1.10312
92720009	rs77960439	4.55917e-09	-1.75831e-10	-1.1799	0.000167331	-1.75831e-10	-1.10531	0.000171177	-1.75831e-10	-1.10732
92720228	rs80248299	4.57664e-09	-1.75831e-10	-1.17607	0.000168116	-1.75831e-10	-1.10063	0.000171977	-1.75831e-10	-1.10266
92720490	rs150724813	4.51014e-09	-1.75831e-10	-1.19071	0.000165122	-1.75831e-10	-1.1186	0.000168928	-1.75831e-10	-1.12054
92720499	rs116864718	9.82735e-09	-0.411869	-2.425e-10	0.00024641	-0.718287	-2.425e-10	0.000252632	-0.718084	-2.425e-10
92720706	rs146714516	4.62116e-09	-1.75831e-10	-1.16639	0.00017011	-1.75831e-10	-1.08884	0.000174008	-1.75831e-10	-1.09092
92720928	rs75513113	1.00025e-09	-1.43248	-1.26431	2.64966e-05	-1.71173	-1.23654	2.71307e-05	-1.71258	-1.23677
92721137	rs13219286	8.02937e-10	-1.77811	-1.13841	2.5448e-05	-1.8465	-1.14214	2.6069e-05	-1.84687	-1.1424
92721362	rs117318536	4.54256e-09	-1.75831e-10	-1.18355	0.000166584	-1.75831e-10	-1.10979	0.000170417	-1.75831e-10	-1.11177
92721497	rs2503628	2.15921e-09	-0.613773	-1.31352	6.36054e-05	-0.77532	-1.29727	6.53453e-05	-0.773922	-1.29641
92721554	rs146799607	4.40075e-09	-1.75831e-10	-1.21526	0.000160748	-1.75831e-10	-1.14545	0.000164445	-1.75831e-10	-1.14744
92721688	rs118110018	1.16836e-09	-1.72092	-0.820515	5.35698e-05	-1.48756	-0.756737	5.46182e-05	-1.48666	-0.762991
92721689	rs3003857	1.82611e-09	-0.778669	-1.31618	6.02324e-05	-0.825963	-1.30111	6.18868e-05	-0.824402	-1.30031
92722011	rs78534720	3.04376e-08	0.71864	-2.425e-10	0.00183189	1.28782	-2.425e-10	0.00187938	1.28868	-2.425e-10
92722451	rs58331960	4.56754e-09	-1.75831e-10	-1.17806	0.000167104	-1.75831e-10	-1.10667	0.000170908	-1.75831e-10	-1.10889
92722509	rs11756064	1.4357e-09	-1.28702	-1.04836	3.89652e-05	-1.57895	-0.983664	3.98747e-05	-1.58011	-0.984167
92722564	rs11756114	1.42892e-09	-1.26792	-1.0722	3.84815e-05	-1.56495	-1.01016	3.93796e-05	-1.56613	-1.01064
92722660	rs60421300	4.5992e-09	-1.75831e-10	-1.17116	0.000169127	-1.75831e-10	-1.09463	0.000173007	-1.75831e-10	-1.09669
92722662	rs6903724	8.91131e-10	-1.80067	-1.01163	2.85261e-05	-1.8573	-1.01717	2.92194e-05	-1.85764	-1.01755
92722788	rs62418794	3.05939e-09	-1.57882	-2.425e-10	0.000100354	-1.61658	-2.425e-10	0.000102901	-1.61625	-2.425e-10
92722937	rs59648858	1.14306e-09	-1.79361	-0.769721	5.08724e-05	-1.59562	-0.700342	5.18378e-05	-1.59484	-0.707061
92723063	rs2452935	6.11281e-09	0.411609	-1.29826	9.15505e-05	-0.433688	-1.27471	9.39061e-05	-0.4325	-1.27522
92723094	rs75171986	2.07617e-07	-1.75831e-10	2.63866	0.00860206	-1.75831e-10	2.83447	0.00888111	-1.75831e-10	2.84166
92723223	rs2452936	6.1849e-09	0.358828	-1.23376	6.53004e-05	-0.802794	-1.24349	6.67497e-05	-0.804334	-1.24473
92723423	rs9451880	6.15209e-09	-1.75831e-10	-0.880246	0.000228997	-1.75831e-10	-0.791577	0.000235254	-1.75831e-10	-0.789353
92723820	rs2452937	5.63157e-09	0.328644	-1.29729	8.58096e-05	-0.499728	-1.27343	8.80145e-05	-0.498568	-1.27395
92723822	rs2452938	5.58885e-09	0.32103	-1.29729	8.52924e-05	-0.505774	-1.27343	8.74838e-05	-0.504616	-1.27395
92724492	rs2503627	5.97891e-09	0.383065	-1.29187	6.20633e-05	-0.785827	-1.3113	6.35015e-05	-0.787379	-1.31158
92724755	rs6454886	5.94794e-09	0.313138	-1.22713	6.3628e-05	-0.834672	-1.23756	6.50427e-05	-0.83619	-1.23878
92725085	rs139729446	1.14621e-09	-1.65812	-0.902462	3.50034e-05	-1.81935	-0.850485	3.5726e-05	-1.81952	-0.854616
92725100	rs78315432	6.32297e-10	-1.84373	-1.31171	2.06971e-05	-1.88796	-1.30733	2.11978e-05	-1.88766	-1.30846
92725246	rs139280319	2.18908e-09	-1.91356	-2.425e-10	7.73963e-05	-1.87634	-2.425e-10	7.93485e-05	-1.87617	-2.425e-10
92725327	rs4631240	6.24207e-09	0.358828	-1.22455	6.58497e-05	-0.802794	-1.23512	6.73112e-05	-0.804334	-1.23636
92725399	rs36042253	1.47823e-09	-1.22129	-1.0849	3.92715e-05	-1.53046	-1.02433	4.01861e-05	-1.5317	-1.0248
92725708	rs2452987	6.297e-09	0.431932	-1.2889	6.43638e-05	-0.751502	-1.30923	6.58527e-05	-0.753078	-1.30952
92726369	rs80088045	4.15232e-09	-1.75831e-10	-1.27337	0.00014297	-1.75831e-10	-1.26265	0.000146635	-1.75831e-10	-1.26207
92726640	rs12664905	1.11498e-09	-1.65158	-0.936617	3.38935e-05	-1.81536	-0.886703	3.45986e-05	-1.81553	-0.890674
92727088	rs2452990	5.2661e-09	0.265609	-1.30136	8.11863e-05	-0.549694	-1.27884	8.32729e-05	-0.548554	-1.27934
92727168	rs2503626	6.09226e-09	0.400921	-1.29094	5.95844e-05	-0.82723	-1.31066	6.09637e-05	-0.8288	-1.31094
92727453	rs6454887	5.92912e-09	0.30676	-1.22392	6.02996e-05	-0.891441	-1.23452	6.16388e-05	-0.892964	-1.23576
92727458	rs7768785	1.45601e-09	-1.39078	-0.930564	4.04721e-05	-1.57464	-0.950033	4.16766e-05	-1.57422	-0.945853
92727686	rs12213945	1.10725e-09	-1.59099	-1.00417	2.74388e-05	-1.8889	-1.02442	2.81539e-05	-1.88934	-1.02299
92727792	rs141672975	2.48833e-09	-1.78543	-2.425e-10	7.76479e-05	-1.8731	-2.425e-10	7.9582e-05	-1.87323	-2.425e-10
92728006	rs117394976	4.0518e-09	-1.75831e-10	-1.29788	0.000136761	-1.75831e-10	-1.30705	0.000140277	-1.75831e-10	-1.3064
92728746	rs1552848	1.40294e-09	-1.65812	-0.700349	4.4173e-05	-1.81935	-0.617817	4.50114e-05	-1.81952	-0.62358
92729116	rs1353116	4.69692e-09	0.148856	-1.29899	7.43541e-05	-0.641731	-1.27471	7.6256e-05	-0.64063	-1.27529
92730285	rs6942324	2.13967e-09	-0.969979	-0.966409	4.13986e-05	-1.57595	-0.926085	4.2224e-05	-1.57707	-0.929963
92730691	rs2503625	6.3719e-09	0.235587	-1.08073	6.56239e-05	-0.953824	-1.08752	6.69945e-05	-0.955332	-1.09007
92731206	rs143769877	4.76235e-09	-1.75831e-10	-1.1363	0.000177106	-1.75831e-10	-1.04854	0.00018111	-1.75831e-10	-1.05091
92731471	rs80281378	4.53971e-09	-1.75831e-10	-1.18418	0.00016705	-1.75831e-10	-1.10699	0.000170871	-1.75831e-10	-1.10911
92731638	rs137940700	4.85229e-09	-1.75831e-10	-1.11759	0.000181133	-1.75831e-10	-1.02606	0.00018521	-1.75831e-10	-1.02853
92732274	rs35731980	1.33119e-09	-1.19972	-1.21125	3.2586e-05	-1.57326	-1.16814	3.33495e-05	-1.57449	-1.16849
92732571	rs1948453	3.98772e-09	-0.0437859	-1.27003	6.97969e-05	-0.741478	-1.23822	7.15782e-05	-0.740423	-1.2388
92732883	rs77037707	4.2754e-09	-1.75831e-10	-1.24416	0.000146866	-1.75831e-10	-1.23577	0.000150335	-1.75831e-10	-1.23715
92733343	rs9444929	1.15867e-08	-1.75831e-10	-0.247184	0.00045635	-1.75831e-10	-0.102024	0.000470774	-1.75831e-10	-0.0956399
92733499	rs9451881	1.55147e-09	-1.43699	-0.820849	4.35524e-05	-1.61165	-0.83967	4.48637e-05	-1.61126	-0.835132
92734501	rs191453730	4.07768e-09	-1.75831e-10	-1.29151	0.0001398	-1.75831e-10	-1.28507	0.000143192	-1.75831e-10	-1.28583
92734566	rs7740176	2.95738e-09	-0.960704	-0.652032	5.99178e-05	-1.53871	-0.593601	6.10626e-05	-1.53985	-0.598266
92734730	rs11755860	3.1742e-09	-0.87115	-0.670833	6.08272e-05	-1.50405	-0.613202	6.19887e-05	-1.50526	-0.617805
92735140	rs13195705	2.63267e-09	-0.933672	-0.79537	5.13579e-05	-1.54289	-0.743576	5.23161e-05	-1.54405	-0.748668
92735490	rs12192153	1.27766e-09	-1.53619	-0.91582	3.05731e-05	-1.8747	-0.930465	3.13614e-05	-1.87525	-0.929192
92736292	rs2172549	2.69468e-09	-0.886575	-0.819183	5.1492e-05	-1.5137	-0.770161	5.24525e-05	-1.5149	-0.775213
92736318	rs2172550	2.76594e-09	-0.857072	-0.822585	5.34683e-05	-1.4741	-0.772097	5.4467e-05	-1.47536	-0.777064
92736739	rs74996654	2.96319e-08	-1.75831e-10	0.691814	0.000985772	-1.75831e-10	0.66814	0.00101771	-1.75831e-10	0.675291
92736813	rs74487706	5.60168e-07	-1.75831e-10	3.6312	0.0241072	-1.75831e-10	3.86498	0.0251657	-1.75831e-10	3.88322
92736987	rs7755478	2.7942e-09	-0.83996	-0.829534	5.25359e-05	-1.4844	-0.779385	5.35198e-05	-1.48565	-0.784319
92737522	rs75143136	1.44682e-09	-1.48854	-0.839136	4.09414e-05	-1.65239	-0.860749	4.21774e-05	-1.65203	-0.856105
92737578	rs2452966	7.10466e-09	0.279097	-1.01538	7.20665e-05	-0.924672	-1.02302	7.35463e-05	-0.926202	-1.0259
92737959	rs6924283	3.47833e-09	-0.792326	-0.658161	6.47939e-05	-1.45408	-0.599989	6.60236e-05	-1.45537	-0.604635
92738094	rs62418813	2.21532e-09	-1.90164	-2.425e-10	7.48123e-05	-1.9103	-2.425e-10	7.66816e-05	-1.91036	-2.425e-10
92738125	rs75386019	6.79282e-09	-1.75831e-10	-0.781173	0.000254821	-1.75831e-10	-0.684725	0.000262382	-1.75831e-10	-0.680217
92739066	rs12662197	2.93961e-09	-0.774604	-0.844157	5.3888e-05	-1.44271	-0.795666	5.49059e-05	-1.44401	-0.800384
92740584	rs149562634	6.54297e-09	-1.75831e-10	-0.818647	0.000244122	-1.75831e-10	-0.727618	0.000250893	-1.75831e-10	-0.724991
92740860	rs3103910	7.30678e-09	0.417423	-1.12566	6.82688e-05	-0.831067	-1.17077	6.97713e-05	-0.832668	-1.17213
92741318	rs117517408	1.2851e-08	-0.143613	-2.425e-10	0.000174975	-1.06064	-2.425e-10	0.000179434	-1.06021	-2.425e-10
92741487	rs7769253	2.88745e-09	-0.742033	-0.894631	5.23128e-05	-1.42168	-0.846365	5.32953e-05	-1.42301	-0.85116
92741786	rs2452967	7.69789e-09	0.466123	-1.12222	7.07932e-05	-0.797795	-1.16773	7.23487e-05	-0.799421	-1.1691
92741869	rs34505373	1.48071e-09	-1.09537	-1.20915	3.51463e-05	-1.50008	-1.16569	3.59652e-05	-1.50143	-1.16604
92742333	rs1552849	1.4065e-09	-1.55386	-0.802075	4.03565e-05	-1.70303	-0.824499	4.15806e-05	-1.7027	-0.819679
92742417	rs9451882	7.56749e-09	-1.75831e-10	-0.673177	0.000285658	-1.75831e-10	-0.570489	0.000293676	-1.75831e-10	-0.567539
92742755	rs1552850	1.42407e-09	-1.58678	-0.756744	4.12854e-05	-1.72805	-0.776728	4.25369e-05	-1.72774	-0.771907
92743082	rs113220456	2.90415e-09	-1.6309	-2.425e-10	8.2052e-05	-1.81793	-2.425e-10	8.4271e-05	-1.81598	-2.425e-10
92743092	rs61060113	4.2967e-09	-0.705624	-0.533567	7.93331e-05	-1.38361	-0.468017	8.07061e-05	-1.38499	-0.474214
92743118	rs2452968	9.64985e-09	0.487711	-0.917808	8.84357e-05	-0.761575	-0.981433	9.0335e-05	-0.76322	-0.983273
92743453	rs77469050	4.70183e-09	-1.75831e-10	-1.14909	0.000173224	-1.75831e-10	-1.0707	0.000177227	-1.75831e-10	-1.07258
92743585	rs9444930	6.61334e-09	-1.75831e-10	-0.80795	0.000247822	-1.75831e-10	-0.712575	0.000254663	-1.75831e-10	-0.710075
92743644	rs2503623	2.27786e-09	-0.575203	-1.2986	4.45886e-05	-1.15304	-1.27477	4.57232e-05	-1.15219	-1.27522
92743685	rs2503622	7.87887e-09	0.46525	-1.0981	7.52172e-05	-0.764896	-1.14001	7.68238e-05	-0.766586	-1.14192
92743984	rs28484706	4.98244e-09	-1.75831e-10	-1.09112	0.000176551	-1.75831e-10	-1.05168	0.00018092	-1.75831e-10	-1.05196
92744251	rs7765028	7.19983e-10	-1.74097	-1.2846	2.11143e-05	-1.88698	-1.28836	2.16148e-05	-1.88743	-1.28921
92744380	rs2250520	9.44269e-10	-1.73603	-1.01835	2.75491e-05	-1.91387	-0.995444	2.82452e-05	-1.91391	-0.995188
92744505	rs77876925	4.83136e-09	-1.75831e-10	-1.12191	0.000173201	-1.75831e-10	-1.07083	0.000177419	-1.75831e-10	-1.0715
92744999	rs78671517	1.68244e-09	-0.865176	-1.31162	3.25772e-05	-1.4316	-1.31007	3.3395e-05	-1.43162	-1.30999
92745020	rs2503620	4.02637e-09	-0.204392	-1.09978	3.59033e-05	-1.57733	-1.06713	3.67586e-05	-1.57838	-1.06727
92745415	rs4706406	1.04114e-09	-1.65101	-1.00571	2.81161e-05	-1.89427	-0.994677	2.88324e-05	-1.89459	-0.993927
92746045	rs77150509	1.93694e-09	-1.3361	-0.699825	6.50875e-05	-1.42155	-0.628005	6.76585e-05	-1.42036	-0.615185
92746054	rs62418815	1.04629e-09	-1.79682	-0.854964	3.22891e-05	-1.91268	-0.837873	3.31162e-05	-1.91276	-0.837234
92746638	rs2503619	3.52447e-09	-0.203092	-1.23422	5.14679e-05	-1.08145	-1.20287	5.29619e-05	-1.08098	-1.19947
92746910	rs13209828	1.09071e-09	-1.33685	-1.27336	2.69317e-05	-1.67303	-1.25895	2.75698e-05	-1.67462	-1.25868
92747726	rs142017828	4.00431e-09	-1.75831e-10	-1.30967	0.00013709	-1.75831e-10	-1.30465	0.00014051	-1.75831e-10	-1.30474
92747744	rs9451884	9.12146e-10	-1.91401	-0.87498	3.36066e-05	-1.85592	-0.854637	3.44775e-05	-1.85528	-0.854428
92748624	rs148910264	2.26214e-09	-1.88073	-2.425e-10	0.000133776	-1.32912	-2.425e-10	0.00013741	-1.32705	-2.425e-10
92748731	rs12193411	7.58463e-10	-1.89359	-1.07991	2.54795e-05	-1.89836	-1.08905	2.60974e-05	-1.89829	-1.0899
92748810	rs12206896	7.60331e-10	-1.74729	-1.22375	2.26441e-05	-1.90135	-1.20404	2.32149e-05	-1.9014	-1.20383
92749256	rs10944560	2.60698e-09	-1.62643	-0.112416	7.27796e-05	-1.90672	-0.0311321	7.60749e-05	-1.90704	-0.0112615
92749378	rs75116056	6.0218e-09	-1.75831e-10	-0.901652	0.000193044	-1.75831e-10	-0.962369	0.000198291	-1.75831e-10	-0.960283
92749464	rs61710119	2.20246e-09	-1.90746	-2.425e-10	7.50211e-05	-1.90752	-2.425e-10	7.68929e-05	-1.9076	-2.425e-10
92749512	rs73754262	2.76446e-09	-1.68019	-2.425e-10	0.000227017	-0.80026	-2.425e-10	0.000233303	-0.797681	-2.425e-10
92749573	rs1389350	3.5926e-09	-1.20973	-0.208437	0.000122882	-1.49814	0.0840856	0.0001282	-1.49666	0.100238
92749801	rs9451885	1.35427e-09	-1.07286	-1.32092	3.2914e-05	-1.40435	-1.32704	3.37158e-05	-1.40473	-1.32733
92749950	rs7768172	1.56502e-09	-0.927263	-1.32188	3.81029e-05	-1.28972	-1.29527	3.90759e-05	-1.29014	-1.29437
92749974	rs7768178	8.08634e-10	-1.58552	-1.32392	2.38149e-05	-1.75563	-1.29934	2.4425e-05	-1.75588	-1.29852
92750174	rs2249818	9.77441e-08	-0.768548	2.65386	0.00775897	-0.723691	3.45501	0.00831396	-0.72042	3.49609
92750234	rs117405648	4.2287e-09	-1.75831e-10	-1.25514	0.000154233	-1.75831e-10	-1.18682	0.000157998	-1.75831e-10	-1.18743
92750397	rs2201304	7.20181e-08	-1.21508	2.79496	0.00587666	-1.17137	3.62483	0.00629831	-1.16883	3.66685
92750417	rs2201305	7.19784e-08	-1.21563	2.79496	0.00591417	-1.165	3.62483	0.00633847	-1.16247	3.66685
92750444	rs12213860	7.69186e-09	-1.52478	0.867908	0.000272253	-1.80227	1.18372	0.000281259	-1.80159	1.19085
92750490	rs2201306	1.39197e-08	-0.769327	0.705596	0.000424981	-1.40701	1.23377	0.000441202	-1.40608	1.24556
92750734	rs140138719	1.14392e-08	-1.75831e-10	-0.259991	0.000356047	-1.75831e-10	-0.350223	0.000361159	-1.75831e-10	-0.3607
92750918	rs9969095	6.97892e-09	-1.77772	1.02357	0.000278272	-1.9132	1.31651	0.000288295	-1.91315	1.32711
92751043	rs2249785	1.63752e-08	-1.898	1.99673	0.00117322	-1.85558	2.6978	0.00125651	-1.8551	2.74118
92751077	rs73526319	2.52265e-09	-1.77173	-2.425e-10	8.92081e-05	-1.73431	-2.425e-10	9.14917e-05	-1.73377	-2.425e-10
92751129	rs4707715	4.51453e-09	-1.77116	0.581422	0.000225455	-1.89871	1.09154	0.000233778	-1.8986	1.10296
92751145	rs4707716	7.71995e-10	-1.62776	-1.32806	2.26645e-05	-1.78452	-1.31996	2.32412e-05	-1.78475	-1.31934
92751321	rs2452972	4.13368e-08	-1.80398	2.82869	0.00354715	-1.71317	3.66179	0.00379679	-1.71207	3.70397
92751415	rs117515250	6.28551e-09	-1.75831e-10	-0.858792	0.000214929	-1.75831e-10	-0.854977	0.000222072	-1.75831e-10	-0.847018
92751605	rs2503667	3.74463e-08	-1.89548	2.82135	0.00304674	-1.85087	3.64741	0.0032602	-1.85037	3.68989
92751723	rs2452973	3.87256e-08	-1.80342	2.76289	0.0033339	-1.70305	3.58967	0.00356757	-1.70192	3.63154
92751774	rs78019649	4.39111e-09	-1.75831e-10	-1.21746	0.000149678	-1.75831e-10	-1.2168	0.000153356	-1.75831e-10	-1.21726
92752068	rs9294523	2.53913e-09	-1.76522	-2.425e-10	8.87287e-05	-1.7397	-2.425e-10	9.09977e-05	-1.73918	-2.425e-10
92752280	rs117348823	4.54598e-09	-1.75831e-10	-1.18279	0.000169707	-1.75831e-10	-1.09121	0.000173819	-1.75831e-10	-1.092
92752624	rs117251579	2.52496e-09	-1.77081	-2.425e-10	9.02974e-05	-1.72218	-2.425e-10	9.24873e-05	-1.72295	-2.425e-10
92752625	rs2503666	1.50032e-08	-1.89998	1.9112	0.0010637	-1.85941	2.60363	0.00113862	-1.85895	2.6465
92752666	rs2452974	1.55059e-08	-1.79792	1.84211	0.001168	-1.69548	2.53325	0.00125028	-1.69432	2.57543
92752708	rs10447342	1.14225e-09	-1.50707	-1.05696	2.47974e-05	-1.91217	-1.10237	2.54636e-05	-1.91201	-1.10076
92753251	rs2503665	9.39806e-10	-1.78179	-0.977331	2.84143e-05	-1.91387	-0.964517	2.9461e-05	-1.91385	-0.953101
92753336	rs1873935	1.54209e-08	-1.80342	1.84211	0.00115919	-1.70305	2.53325	0.00124082	-1.70192	2.57543
92753723	rs1389351	2.56587e-09	-1.75474	-2.425e-10	8.97392e-05	-1.72838	-2.425e-10	9.20355e-05	-1.72784	-2.425e-10
92754386	rs2503663	4.45445e-08	-1.89273	2.99218	0.00358203	-1.86531	3.82371	0.00383727	-1.8648	3.8673
92754507	rs1463751	2.94419e-09	-1.7309	0.113697	0.000125286	-1.72541	0.330727	0.000128131	-1.72488	0.327915
92755089	rs2452975	1.46545e-08	-1.85062	1.83833	0.000781309	-1.91323	2.34892	0.00082735	-1.9133	2.38151
92755341	rs10944561	5.17515e-09	-1.87834	0.825168	0.000231461	-1.91299	1.13212	0.000239003	-1.91294	1.1394
92756332	rs75582667	2.34167e-09	-1.84618	-2.425e-10	8.33544e-05	-1.80218	-2.425e-10	8.54802e-05	-1.80173	-2.425e-10
92756602	rs2503662	9.26126e-10	-1.50109	-1.27269	2.49585e-05	-1.74731	-1.26077	2.56846e-05	-1.74787	-1.25626
92758415	rs871260	8.08617e-10	-1.87907	-1.0304	2.98628e-05	-1.89603	-0.932645	3.09548e-05	-1.89619	-0.921299
92758485	rs871261	3.35985e-09	-1.85793	0.37279	0.000171098	-1.82343	0.740385	0.000180375	-1.82286	0.767876
92758660	rs9362933	5.06449e-09	-1.75831e-10	-1.07478	0.000194338	-1.75831e-10	-0.955685	0.000198872	-1.75831e-10	-0.957358
92758750	rs79035314	5.19735e-09	-1.75831e-10	-1.04889	0.000179411	-1.75831e-10	-1.03561	0.000183791	-1.75831e-10	-1.03622
92759364	rs72923364	2.51393e-09	-1.77519	-2.425e-10	8.49771e-05	-1.7829	-2.425e-10	8.70666e-05	-1.78334	-2.425e-10
92759990	rs12175601	3.52635e-09	-1.73181	0.295031	0.00014049	-1.84074	0.560593	0.000145124	-1.8404	0.567973
92760031	rs12174074	3.50344e-09	-1.73181	0.288515	0.000139506	-1.84074	0.553564	0.000144106	-1.8404	0.56093
92760136	rs12175629	3.43351e-09	-1.74028	0.27682	0.000137023	-1.84608	0.540945	0.000141536	-1.84575	0.548287
92760362	rs2503661	8.22686e-10	-1.88951	-1.00271	3.04976e-05	-1.90327	-0.904364	3.16318e-05	-1.9034	-0.892457
92760587	rs2503660	8.25786e-10	-1.88707	-1.00139	3.07021e-05	-1.90163	-0.899322	3.18405e-05	-1.90177	-0.887512
92760762	rs9353880	3.38013e-09	-1.74424	0.265112	0.000134969	-1.84855	0.528309	0.00013941	-1.84822	0.535626
92761492	rs74721544	4.22238e-09	-1.75831e-10	-1.25664	0.000150969	-1.75831e-10	-1.20821	0.000154615	-1.75831e-10	-1.20908
92762070	rs2452977	3.53635e-09	-1.89124	0.457299	0.000170917	-1.89408	0.809978	0.000180491	-1.89382	0.839482
92762213	rs2503659	3.96795e-09	-1.88874	0.569952	0.000194724	-1.89174	0.938036	0.000205728	-1.89146	0.967994
92762453	rs2503658	3.90919e-09	-1.88276	0.549052	0.000191703	-1.89431	0.924973	0.0002024	-1.89406	0.954288
92762512	rs139911131	5.46586e-09	-1.75831e-10	-0.998517	0.000180238	-1.75831e-10	-1.031	0.000185327	-1.75831e-10	-1.02789
92763382	rs2503657	4.00339e-09	-1.88821	0.578313	0.000197695	-1.89859	0.960028	0.000208771	-1.89837	0.989588
92763518	rs1493565	4.04719e-09	-1.88821	0.589195	0.000200065	-1.89859	0.971948	0.000211291	-1.89837	1.00158
92763561	rs9351299	4.67181e-09	-1.75831e-10	-1.15549	0.00017499	-1.75831e-10	-1.06055	0.00017906	-1.75831e-10	-1.0623
92764256	rs2503656	4.08753e-09	-1.88821	0.599113	0.00020225	-1.89859	0.98281	0.000213613	-1.89837	1.01252
92764623	rs187435014	2.38554e-09	-1.82761	-2.425e-10	8.04085e-05	-1.83816	-2.425e-10	8.23883e-05	-1.83857	-2.425e-10
92764708	rs2452978	4.00373e-09	-1.85975	0.549938	0.000206585	-1.82351	0.928933	0.000218185	-1.82297	0.958292
92765367	rs1493569	4.26338e-09	-1.89074	0.643763	0.000211966	-1.90053	1.03168	0.000223942	-1.90033	1.06169
92765513	rs1493570	1.66684e-09	-1.54833	-0.637774	4.95048e-05	-1.75563	-0.567581	5.15062e-05	-1.7561	-0.552216
92765796	rs2503655	4.26338e-09	-1.89074	0.643763	0.000211966	-1.90053	1.03168	0.000223942	-1.90033	1.06169
92765831	rs113677935	3.80106e-09	-1.36176	-2.425e-10	8.24202e-05	-1.81345	-2.425e-10	8.45217e-05	-1.81301	-2.425e-10
92766359	rs2503654	4.15861e-09	-1.86345	0.591587	0.000215197	-1.8283	0.974568	0.000227345	-1.82777	1.00422
92766437	rs66733790	7.0387e-09	-0.41936	-0.326256	0.000163464	-1.06046	-0.0682296	0.000170796	-1.05812	-0.0514225
92767099	rs2452981	4.34456e-09	-1.89314	0.665024	0.00021656	-1.90235	1.05493	0.000228825	-1.90215	1.08509
92767309	rs80299846	4.19261e-09	-1.75831e-10	-1.26371	0.00015194	-1.75831e-10	-1.2018	0.000156352	-1.75831e-10	-1.19791
92767377	rs2503653	4.34456e-09	-1.89314	0.665024	0.00021656	-1.90235	1.05493	0.000228825	-1.90215	1.08509
92767597	rs117955037	2.47953e-09	-1.78897	-2.425e-10	9.09918e-05	-1.71452	-2.425e-10	9.33255e-05	-1.71392	-2.425e-10
92767828	rs2452982	4.33471e-09	-1.89541	0.665024	0.000216195	-1.90403	1.05493	0.000228436	-1.90385	1.08509
92768032	rs2452983	4.33471e-09	-1.89541	0.665024	0.000216195	-1.90403	1.05493	0.000228436	-1.90385	1.08509
92768270	rs9362935	4.63809e-09	-1.75831e-10	-1.16274	0.000173418	-1.75831e-10	-1.06958	0.000177456	-1.75831e-10	-1.0713
92768468	rs2452984	3.42557e-09	-1.89541	0.429637	0.000171425	-1.90403	0.822892	0.000180999	-1.90385	0.852325
92768828	rs2452985	3.75476e-09	-1.89755	0.523533	0.000187087	-1.90559	0.911876	0.000197028	-1.90542	0.938749
92769004	rs139210704	4.86878e-09	-1.75831e-10	-1.1142	0.000184114	-1.75831e-10	-1.00973	0.000188365	-1.75831e-10	-1.01163
92769353	rs13213016	3.78394e-09	-1.89956	0.533284	0.000188835	-1.90701	0.922599	0.000198879	-1.90686	0.949537
92769450	rs13213048	3.78394e-09	-1.89956	0.533284	0.000188835	-1.90701	0.922599	0.000198879	-1.90686	0.949537
92769484	rs13213178	8.08704e-10	-1.76841	-1.14095	2.42372e-05	-1.91242	-1.12498	2.48726e-05	-1.91243	-1.12382
92769485	rs117091129	5.56129e-09	-1.75831e-10	-0.981208	0.000192618	-1.75831e-10	-0.964574	0.000196741	-1.75831e-10	-0.96813
92769501	rs13213185	3.78394e-09	-1.89956	0.533284	0.000188835	-1.90701	0.922599	0.000198879	-1.90686	0.949537
92769631	rs6931677	2.4581e-09	-1.79765	-2.425e-10	0.000111134	-1.51454	-2.425e-10	0.000114009	-1.51374	-2.425e-10
92769791	rs151293417	3.93481e-09	-1.75831e-10	-1.32718	0.000134044	-1.75831e-10	-1.32711	0.000137416	-1.75831e-10	-1.32701
92769802	rs13213770	3.69895e-09	-1.78412	0.395134	0.000200809	-1.69659	0.773657	0.000211434	-1.6955	0.799395
92770197	rs2452965	3.98235e-09	-1.89956	0.584389	0.000199743	-1.90701	0.978759	0.000210437	-1.90686	1.00603
92770284	rs2503652	3.91499e-09	-1.90144	0.56921	0.000195228	-1.9083	0.957188	0.000205837	-1.90817	0.985235
92770466	rs2503651	4.08901e-09	-1.89956	0.61082	0.00020461	-1.90701	1.00283	0.000215792	-1.90686	1.03116
92770589	rs12660466	1.76868e-09	-1.62097	-0.505829	6.5906e-05	-1.68826	-0.348791	6.74802e-05	-1.68915	-0.349031
92770789	rs9353881	4.69863e-09	-1.75831e-10	-1.14977	0.000176239	-1.75831e-10	-1.05344	0.000180333	-1.75831e-10	-1.05521
92770801	rs2503650	4.37683e-09	-1.90144	0.680722	0.000220373	-1.9083	1.07834	0.000232885	-1.90817	1.10869
92771121	rs17641284	2.46767e-09	-1.79376	-2.425e-10	9.04412e-05	-1.72058	-2.425e-10	9.276e-05	-1.72	-2.425e-10
92771183	rs2452964	4.42145e-09	-1.90144	0.690866	0.000222833	-1.9083	1.08944	0.000235501	-1.90817	1.11987
92773049	rs138601065	2.25399e-09	-1.88434	-2.425e-10	9.04378e-05	-1.72062	-2.425e-10	9.27588e-05	-1.72001	-2.425e-10
92773056	rs1353117	3.99231e-09	-1.82947	0.516798	0.000219873	-1.73417	0.901935	0.000232219	-1.73319	0.930855
92773670	rs2503649	5.24305e-09	-1.86958	0.829448	0.000269988	-1.9062	1.2793	0.000284514	-1.90637	1.30714
92773778	rs2452961	1.92944e-09	-1.53173	-0.50808	5.73912e-05	-1.74464	-0.430753	5.98181e-05	-1.74512	-0.413586
92774170	rs2503648	5.427e-09	-1.86288	0.85723	0.000270446	-1.90324	1.27803	0.000285697	-1.90344	1.30835
92774769	rs118136818	2.32532e-09	-1.85318	-2.425e-10	0.000112037	-1.50646	-2.425e-10	0.000115047	-1.50468	-2.425e-10
92774842	rs116969159	2.81241e-09	-1.663	-2.425e-10	7.9234e-05	-1.85288	-2.425e-10	8.12104e-05	-1.85297	-2.425e-10
92775205	rs9451891	5.0134e-09	-1.18326	0.0983391	0.000163972	-1.32354	0.197947	0.000169409	-1.32233	0.20463
92775206	rs9362936	4.77107e-09	-1.75831e-10	-1.13447	0.0001796	-1.75831e-10	-1.03455	0.000183761	-1.75831e-10	-1.03638
92775210	rs12528285	6.58339e-09	-1.73613	0.923646	0.00023444	-1.81528	1.0472	0.000242895	-1.81486	1.05747
92775611	rs9451892	3.41541e-09	-1.46874	-2.425e-10	0.000114648	-1.48341	-2.425e-10	0.000117579	-1.48291	-2.425e-10
92775898	rs9451893	3.44118e-09	-1.46122	-2.425e-10	0.000115499	-1.47602	-2.425e-10	0.000118452	-1.47551	-2.425e-10
92776216	rs73519515	3.13272e-09	-1.55514	-2.425e-10	0.000104552	-1.5756	-2.425e-10	0.000107219	-1.57514	-2.425e-10
92776521	rs2452959	4.99224e-09	-1.85572	0.766561	0.000215121	-1.89981	1.04573	0.000228017	-1.90004	1.07944
92776687	rs9451895	3.04908e-09	-1.5822	-2.425e-10	0.000101842	-1.60187	-2.425e-10	0.000104438	-1.60142	-2.425e-10
92776841	rs7742014	3.38753e-09	-1.47694	-2.425e-10	0.000113728	-1.49147	-2.425e-10	0.000116635	-1.49097	-2.425e-10
92777062	rs6454888	3.46736e-09	-1.45365	-2.425e-10	0.000116363	-1.46857	-2.425e-10	0.000119339	-1.46805	-2.425e-10
92777420	rs6454889	3.38753e-09	-1.47694	-2.425e-10	0.000113728	-1.49147	-2.425e-10	0.000116635	-1.49097	-2.425e-10
92777487	rs4707717	3.38753e-09	-1.47694	-2.425e-10	0.000113728	-1.49147	-2.425e-10	0.000116635	-1.49097	-2.425e-10
92777618	rs13194517	6.08014e-09	-1.18392	0.29191	0.0002251	-1.35894	0.550194	0.000232703	-1.35898	0.558726
92777950	rs9362937	4.35805e-09	-1.75831e-10	-1.22501	0.000162074	-1.75831e-10	-1.13723	0.000165653	-1.75831e-10	-1.14012
92778845	rs150038956	5.21368e-09	-1.75831e-10	-1.04575	0.000184431	-1.75831e-10	-1.00801	0.000190239	-1.75831e-10	-1.00174
92779173	rs146597859	3.76037e-09	-1.44403	0.0715125	9.91598e-05	-1.76937	0.140815	0.000101619	-1.7692	0.140408
92779640	rs184466326	2.48799e-09	-1.78556	-2.425e-10	0.000104088	-1.58005	-2.425e-10	0.000106666	-1.58032	-2.425e-10
92779843	rs72925407	8.23225e-10	-1.7715	-1.12006	2.81695e-05	-1.77932	-1.10773	2.90112e-05	-1.77977	-1.10257
92779856	rs77645863	2.85448e-09	-1.64815	-2.425e-10	9.90698e-05	-1.62946	-2.425e-10	0.00010158	-1.62917	-2.425e-10
92779952	rs1318685	5.08357e-09	-1.83635	0.765329	0.000281109	-1.76611	1.17957	0.000297285	-1.76521	1.20988
92780184	rs181402379	5.58137e-09	-1.75831e-10	-0.977605	0.000172829	-1.75831e-10	-1.07298	0.000177227	-1.75831e-10	-1.07258
92780462	rs117202994	5.32318e-09	-1.02497	-2.425e-10	8.57213e-05	-1.77418	-2.425e-10	8.82296e-05	-1.77007	-2.425e-10
92780518	rs1994875	2.45638e-09	-1.48519	-0.313159	7.17198e-05	-1.72518	-0.227338	7.48889e-05	-1.72568	-0.208335
92780799	rs76712292	2.96357e-09	-1.61064	-2.425e-10	0.000100451	-1.61562	-2.425e-10	0.000102929	-1.61598	-2.425e-10
92780856	rs9353882	4.76188e-09	-1.75831e-10	-1.1364	0.000179174	-1.75831e-10	-1.03692	0.000183327	-1.75831e-10	-1.03875
92781119	rs187216965	5.83758e-09	-1.75831e-10	-0.932723	0.00021731	-1.75831e-10	-0.84396	0.00022211	-1.75831e-10	-0.846846
92781133	rs2452956	5.22008e-09	-1.83173	0.787208	0.000289754	-1.75976	1.2035	0.000306476	-1.75884	1.23397
92781948	rs74929085	3.11181e-09	-1.56183	-2.425e-10	0.000103874	-1.5821	-2.425e-10	0.000106524	-1.58165	-2.425e-10
92781995	rs9362939	4.41467e-09	-1.75831e-10	-1.21211	0.000162872	-1.75831e-10	-1.13232	0.000166702	-1.75831e-10	-1.13381
92782471	rs112966206	2.73334e-09	-1.69152	-2.425e-10	7.55976e-05	-1.89986	-2.425e-10	7.75035e-05	-1.8997	-2.425e-10
92782588	rs11967744	3.3626e-09	-1.48432	-2.425e-10	0.000112905	-1.49874	-2.425e-10	0.00011579	-1.49824	-2.425e-10
92782593	rs2131610	5.30765e-09	-1.02789	-2.425e-10	7.97827e-05	-1.84598	-2.425e-10	8.18279e-05	-1.8454	-2.425e-10
92782985	rs9451899	3.38753e-09	-1.47694	-2.425e-10	0.000113728	-1.49147	-2.425e-10	0.000116635	-1.49097	-2.425e-10
92783440	rs149352084	2.29354e-09	-1.86694	-2.425e-10	7.8199e-05	-1.86603	-2.425e-10	8.01851e-05	-1.86568	-2.425e-10
92784006	rs11966720	3.11182e-09	-1.56183	-2.425e-10	0.000102547	-1.59496	-2.425e-10	0.000105162	-1.59451	-2.425e-10
92784059	rs146133385	4.38717e-09	-1.33912	0.120767	0.000111329	-1.70405	0.191263	0.000114093	-1.70386	0.190849
92784225	rs9451901	3.3626e-09	-1.48432	-2.425e-10	0.000112905	-1.49874	-2.425e-10	0.00011579	-1.49824	-2.425e-10
92784410	rs78284717	2.83574e-08	-1.75831e-10	0.64785	0.00101711	-1.75831e-10	0.699432	0.00104265	-1.75831e-10	0.699501
92784629	rs9362940	4.41954e-09	-1.75831e-10	-1.211	0.000163105	-1.75831e-10	-1.13089	0.000166939	-1.75831e-10	-1.13239
92785456	rs1493552	5.22008e-09	-1.83173	0.787208	0.000289754	-1.75976	1.2035	0.000306476	-1.75884	1.23397
92785477	rs13215199	7.01958e-09	-1.13298	0.384644	0.00025608	-1.32974	0.649944	0.000264785	-1.3298	0.6587
92785635	rs1493551	5.24443e-09	-1.82708	0.787208	0.000289745	-1.75979	1.2035	0.000306468	-1.75887	1.23397
92785667	rs7769400	3.44118e-09	-1.46122	-2.425e-10	0.000115499	-1.47602	-2.425e-10	0.000118452	-1.47551	-2.425e-10
92785928	rs2875624	3.44118e-09	-1.46122	-2.425e-10	0.000115499	-1.47602	-2.425e-10	0.000118452	-1.47551	-2.425e-10
92785995	rs2875625	3.46736e-09	-1.45365	-2.425e-10	0.000116363	-1.46857	-2.425e-10	0.000119339	-1.46805	-2.425e-10
92786021	rs2503647	4.99656e-09	-1.84409	0.755798	0.000213955	-1.89379	1.03427	0.000226753	-1.89406	1.0679
92786309	rs183052766	5.00021e-09	-1.75831e-10	-1.08756	0.000190158	-1.75831e-10	-0.977429	0.000194531	-1.75831e-10	-0.979427
92786498	rs2452955	5.32131e-09	-1.83635	0.811035	0.000294309	-1.76611	1.22545	0.000311453	-1.76521	1.25644
92787467	rs72925415	3.2414e-09	-1.52103	-2.425e-10	0.000100038	-1.61973	-2.425e-10	0.000102477	-1.62038	-2.425e-10
92787839	rs9451904	3.44118e-09	-1.46122	-2.425e-10	0.000115499	-1.47602	-2.425e-10	0.000118452	-1.47551	-2.425e-10
92788159	rs13197245	6.70059e-09	-1.16237	0.367525	0.000245628	-1.35301	0.631544	0.000253966	-1.35308	0.640259
92788194	rs1845304	2.91053e-09	-1.39291	-0.235796	8.53901e-05	-1.62958	-0.148471	8.91717e-05	-1.63015	-0.129302
92789567	rs9451905	3.41541e-09	-1.46874	-2.425e-10	0.000114648	-1.48341	-2.425e-10	0.000117579	-1.48291	-2.425e-10
92789619	rs148098965	3.13101e-09	-1.55568	-2.425e-10	9.01673e-05	-1.72362	-2.425e-10	9.24557e-05	-1.72329	-2.425e-10
92789775	rs2452953	6.92713e-09	-0.473396	-0.288197	0.000164397	-1.10118	-0.0218198	0.000171881	-1.09889	-0.00431864
92790108	rs2503646	6.20979e-09	-1.83575	0.96484	0.000268435	-1.88919	1.25651	0.000284922	-1.88948	1.29168
92790210	rs7767419	3.17556e-09	-1.54155	-2.425e-10	0.00010594	-1.56241	-2.425e-10	0.000108644	-1.56194	-2.425e-10
92790366	rs149651374	1.61637e-09	-1.02521	-1.19165	7.36523e-05	-0.769017	-1.15691	7.54132e-05	-0.767469	-1.15957
92790610	rs10455531	2.18815e-09	-1.91398	-2.425e-10	8.93414e-05	-1.73282	-2.425e-10	9.14742e-05	-1.73396	-2.425e-10
92790722	rs9444934	3.3626e-09	-1.48432	-2.425e-10	0.000112905	-1.49874	-2.425e-10	0.00011579	-1.49824	-2.425e-10
92790785	rs59629902	3.15397e-09	-1.54838	-2.425e-10	0.000105241	-1.56904	-2.425e-10	0.000107926	-1.56857	-2.425e-10
92791379	rs7772856	3.41541e-09	-1.46874	-2.425e-10	0.000114648	-1.48341	-2.425e-10	0.000117579	-1.48291	-2.425e-10
92791722	rs11965470	9.71526e-09	-1.75207	1.32873	0.000353576	-1.82706	1.46988	0.000366636	-1.82666	1.48101
92791949	rs9353883	4.31445e-09	-1.75831e-10	-1.23507	0.000158035	-1.75831e-10	-1.16247	0.00016177	-1.75831e-10	-1.16384
92792312	rs9342311	4.58061e-09	-1.75831e-10	-1.17521	0.000170727	-1.75831e-10	-1.08522	0.000174712	-1.75831e-10	-1.08688
92792838	rs143704679	7.04243e-09	-1.75831e-10	-0.745086	0.000274096	-1.75831e-10	-0.611808	0.000281473	-1.75831e-10	-0.609982
92792907	rs185300521	1.07132e-08	-1.75831e-10	-0.325565	0.00034849	-1.75831e-10	-0.371674	0.000358921	-1.75831e-10	-0.366916
92792950	rs9359967	4.46866e-09	-1.75831e-10	-1.19995	0.000165445	-1.75831e-10	-1.11664	0.000169325	-1.75831e-10	-1.1182
92793412	rs11966776	1.0051e-08	-1.75957	1.37021	0.000364324	-1.83254	1.5053	0.000377806	-1.83215	1.51651
92793613	rs149916540	2.24257e-09	-1.88941	-2.425e-10	8.76744e-05	-1.75165	-2.425e-10	8.98486e-05	-1.75189	-2.425e-10
92794007	rs148626993	5.07e-09	-1.75831e-10	-1.0737	0.000179126	-1.75831e-10	-1.03719	0.000184611	-1.75831e-10	-1.03177
92794191	rs13437067	3.41541e-09	-1.46874	-2.425e-10	0.000114648	-1.48341	-2.425e-10	0.000117579	-1.48291	-2.425e-10
92794838	rs2201301	1.06396e-08	-1.75957	1.42712	0.000386198	-1.83254	1.5636	0.000400535	-1.83215	1.57493
92794956	rs75964771	3.93337e-09	-1.75831e-10	-1.32754	0.000133855	-1.75831e-10	-1.32853	0.000137245	-1.75831e-10	-1.32825
92796236	rs2452952	1.74607e-09	-1.46075	-0.678924	5.40239e-05	-1.69637	-0.539482	5.6368e-05	-1.69692	-0.521194
92796559	rs117034567	3.92771e-09	-1.75831e-10	-1.32898	0.000134096	-1.75831e-10	-1.32673	0.000137483	-1.75831e-10	-1.32652
92796603	rs74855105	3.17356e-09	-1.54218	-2.425e-10	9.10621e-05	-1.71374	-2.425e-10	9.3374e-05	-1.7134	-2.425e-10
92797622	rs183202337	3.92909e-09	-1.75831e-10	-1.32863	0.000134242	-1.75831e-10	-1.32564	0.000137638	-1.75831e-10	-1.32539
92797960	rs9342312	4.24349e-09	-1.75831e-10	-1.25165	0.000154543	-1.75831e-10	-1.18481	0.000158211	-1.75831e-10	-1.18609
92797968	rs2201300	3.38753e-09	-1.47694	-2.425e-10	0.000113728	-1.49147	-2.425e-10	0.000116635	-1.49097	-2.425e-10
92798163	rs2220790	6.15673e-09	-1.85745	0.977957	0.000344202	-1.79584	1.41179	0.000364471	-1.79504	1.44347
92798550	rs2503644	6.24807e-09	-1.8535	0.988732	0.000350252	-1.79016	1.42353	0.000370909	-1.78934	1.45528
92799194	rs9444936	3.45636e-09	-1.45682	-2.425e-10	9.77524e-05	-1.64285	-2.425e-10	0.000100239	-1.64246	-2.425e-10
92799238	rs9362942	4.3039e-09	-1.75831e-10	-1.23752	0.00015752	-1.75831e-10	-1.16573	0.000161245	-1.75831e-10	-1.16709
92799364	rs7759880	3.31391e-09	-1.49891	-2.425e-10	0.000111298	-1.51307	-2.425e-10	0.000114141	-1.51258	-2.425e-10
92799703	rs2452951	6.56678e-09	-1.86126	1.04624	0.000348501	-1.85781	1.48617	0.000369085	-1.85727	1.51828
92799739	rs75176773	4.29925e-09	-1.75831e-10	-1.2386	0.000157293	-1.75831e-10	-1.16718	0.000161013	-1.75831e-10	-1.16853
92800042	rs7774499	3.33806e-09	-1.49165	-2.425e-10	0.000112095	-1.50594	-2.425e-10	0.000114959	-1.50544	-2.425e-10
92800228	rs62418443	2.1881e-09	-1.91401	-2.425e-10	7.50582e-05	-1.90702	-2.425e-10	7.69384e-05	-1.90701	-2.425e-10
92801288	rs2452950	1.00087e-08	-1.8292	1.43562	0.000514076	-1.88543	1.90252	0.000545643	-1.88575	1.9377
92801414	rs117282862	4.84576e-09	-1.11893	-2.425e-10	0.000149609	-1.21726	-2.425e-10	0.000153449	-1.21665	-2.425e-10
92803046	rs9359968	4.44497e-09	-1.75831e-10	-1.20527	0.000164319	-1.75831e-10	-1.12348	0.000168177	-1.75831e-10	-1.125
92804965	rs76533354	5.84346e-09	-0.931715	-2.425e-10	9.67395e-05	-1.65326	-2.425e-10	9.91507e-05	-1.65338	-2.425e-10
92804976	rs11964076	3.03701e-09	-1.58616	-2.425e-10	8.98304e-05	-1.72736	-2.425e-10	9.21113e-05	-1.72702	-2.425e-10
92805184	rs2503643	5.54966e-09	-0.983302	-2.425e-10	8.08073e-05	-1.83322	-2.425e-10	8.2883e-05	-1.83259	-2.425e-10
92805380	rs117414746	3.20001e-09	-1.53388	-2.425e-10	8.71111e-05	-1.7581	-2.425e-10	8.93863e-05	-1.75705	-2.425e-10
92805706	rs9351301	4.34787e-09	-1.75831e-10	-1.22735	0.000159658	-1.75831e-10	-1.15225	0.000163425	-1.75831e-10	-1.15367
92805753	rs76726390	3.21701e-09	-1.52859	-2.425e-10	0.000120418	-1.43432	-2.425e-10	0.000123478	-1.43396	-2.425e-10
92806138	rs9362944	4.3039e-09	-1.75831e-10	-1.23752	0.00015752	-1.75831e-10	-1.16573	0.000161245	-1.75831e-10	-1.16709
92806166	rs111723902	4.19976e-09	-1.26201	-2.425e-10	8.48822e-05	-1.78402	-2.425e-10	8.70508e-05	-1.78353	-2.425e-10
92806792	rs9968820	1.00032e-09	-1.71604	-0.980673	3.68275e-05	-1.65424	-0.964803	3.79773e-05	-1.65483	-0.958196
92806908	rs1602870	3.13499e-09	-1.55441	-2.425e-10	9.20252e-05	-1.70322	-2.425e-10	9.43639e-05	-1.70286	-2.425e-10
92808609	rs2503642	1.46146e-08	-1.67333	1.65831	0.000682225	-1.82326	2.12334	0.000722443	-1.82233	2.15495
92808832	rs145362227	5.58067e-09	-1.75831e-10	-0.97773	0.000180782	-1.75831e-10	-1.02799	0.000186097	-1.75831e-10	-1.02375
92810268	rs78408786	2.49404e-09	-1.78314	-2.425e-10	0.000103627	-1.58448	-2.425e-10	0.000106174	-1.58494	-2.425e-10
92811005	rs75639902	3.59477e-09	-1.41756	-2.425e-10	9.25341e-05	-1.69771	-2.425e-10	9.48852e-05	-1.69735	-2.425e-10
92811489	rs76669512	3.17702e-09	-0.65367	-0.887426	0.0001093	-0.748747	-0.782442	0.000112212	-0.745144	-0.784487
92812570	rs138415791	2.19514e-09	-1.91079	-2.425e-10	7.51726e-05	-1.9055	-2.425e-10	7.70553e-05	-1.90549	-2.425e-10
92812679	rs72925426	1.60607e-08	-1.72626	1.8056	0.000614935	-1.61618	1.81241	0.000634784	-1.61654	1.81981
92813192	rs139989534	7.06166e-09	-1.75831e-10	-0.742358	0.000272981	-1.75831e-10	-0.615881	0.000279343	-1.75831e-10	-0.617577
92813341	rs2452949	1.9292e-09	-1.71414	-0.325795	8.19797e-05	-1.64618	-0.172635	8.59096e-05	-1.64734	-0.149384
92813960	rs2452948	5.48563e-09	-1.91208	0.917174	0.000277072	-1.89518	1.29417	0.00029288	-1.89557	1.32531
92814233	rs77558928	4.31472e-09	-1.75831e-10	-1.23501	0.000158154	-1.75831e-10	-1.16171	0.000161923	-1.75831e-10	-1.1629
92814379	rs80144276	4.01902e-09	-1.75831e-10	-1.306	0.000138752	-1.75831e-10	-1.2926	0.000142325	-1.75831e-10	-1.2919
92814901	rs113293454	4.18022e-08	1.03591	-2.425e-10	0.000343015	-0.38751	-2.425e-10	0.000352266	-0.38563	-2.425e-10
92814917	rs79169536	4.60527e-09	-1.16984	-2.425e-10	8.84884e-05	-1.74241	-2.425e-10	9.07133e-05	-1.74231	-2.425e-10
92814956	rs7768073	1.87292e-09	-1.45548	-0.614057	4.19797e-05	-1.90096	-0.587135	4.33201e-05	-1.90106	-0.580343
92815192	rs117785047	6.37511e-09	-1.75831e-10	-0.844637	0.000217825	-1.75831e-10	-0.841592	0.000225011	-1.75831e-10	-0.833869
92815561	rs2087936	5.60642e-09	-1.91208	0.938954	0.000283669	-1.89518	1.3177	0.000299896	-1.89557	1.34899
92815714	rs2101726	5.5485e-09	-1.91208	0.92857	0.000280505	-1.89518	1.30648	0.00029653	-1.89557	1.3377
92816066	rs117172132	4.29691e-09	-1.75831e-10	-1.23914	0.000157282	-1.75831e-10	-1.16725	0.000161033	-1.75831e-10	-1.16841
92816473	rs189165911	4.09758e-09	-1.75831e-10	-1.28664	0.000141863	-1.75831e-10	-1.27042	0.000145544	-1.75831e-10	-1.26954
92817549	rs2452946	1.78518e-09	-1.74005	-0.377472	7.32456e-05	-1.7033	-0.228167	7.67263e-05	-1.7043	-0.205478
92817560	rs2452945	1.46578e-08	-1.84286	1.8308	0.000742819	-1.90761	2.29278	0.000787728	-1.90737	2.32651
92817698	rs11961411	1.5382e-08	-1.68904	1.7252	0.00059435	-1.56974	1.73193	0.000613459	-1.57013	1.73923
92817921	rs72925500	2.55096e-09	-1.76057	-2.425e-10	7.95388e-05	-1.84904	-2.425e-10	8.15028e-05	-1.84938	-2.425e-10
92818071	rs74369993	3.51283e-09	-1.44062	-2.425e-10	9.11447e-05	-1.71284	-2.425e-10	9.34593e-05	-1.71249	-2.425e-10
92818241	rs141425526	2.27248e-09	-1.87617	-2.425e-10	7.86756e-05	-1.85995	-2.425e-10	8.06751e-05	-1.85959	-2.425e-10
92818857	rs118095354	4.35022e-09	-1.75831e-10	-1.22681	0.00015036	-1.75831e-10	-1.21225	0.000154185	-1.75831e-10	-1.21186
92819108	rs1353115	5.00886e-09	-1.90972	0.823895	0.000247868	-1.90567	1.19329	0.000261888	-1.90593	1.22383
92819178	rs78071338	2.19618e-09	-1.91032	-2.425e-10	8.03023e-05	-1.83949	-2.425e-10	8.22973e-05	-1.83968	-2.425e-10
92819617	rs9359970	4.36125e-09	-1.75831e-10	-1.22428	0.000160418	-1.75831e-10	-1.1475	0.000164232	-1.75831e-10	-1.14874
92819644	rs2452944	4.99088e-09	-1.91332	0.823895	0.000250884	-1.89358	1.19329	0.000265035	-1.89399	1.22383
92819732	rs2503640	2.13631e-09	-1.77791	-0.160046	9.8704e-05	-1.7452	0.112042	0.000103437	-1.74609	0.135034
92819879	rs2503639	1.70185e-09	-1.77791	-0.38741	6.9493e-05	-1.7452	-0.238858	7.27949e-05	-1.74609	-0.216279
92820001	rs2452943	1.34617e-08	-1.84715	1.74996	0.000680361	-1.90886	2.2062	0.000721185	-1.90865	2.23952
92820227	rs9345200	4.39665e-09	-1.75831e-10	-1.2162	0.000162126	-1.75831e-10	-1.13691	0.000165975	-1.75831e-10	-1.13818
92820533	rs955389	2.22307e-09	-1.76101	-0.13714	0.000105337	-1.70558	0.137462	0.000110396	-1.7066	0.160655
92820925	rs13217394	2.05825e-09	-1.35644	-0.618745	4.4517e-05	-1.8375	-0.591912	4.59317e-05	-1.83772	-0.585142
92821213	rs2503638	3.28681e-09	-0.648177	-0.858944	4.456e-05	-1.74483	-0.683623	4.60914e-05	-1.74373	-0.675665
92821415	rs2503637	1.78018e-09	-1.70788	-0.412442	7.5229e-05	-1.63894	-0.265805	7.87591e-05	-1.64012	-0.243505
92821543	rs2452942	1.82912e-09	-1.74427	-0.348936	7.68369e-05	-1.68611	-0.197489	8.05078e-05	-1.68718	-0.174488
92821830	rs72927411	3.79045e-08	-1.90325	2.84128	0.00150453	-1.84681	2.93776	0.00154538	-1.84703	2.94004
92822555	rs2452941	1.17433e-08	-1.86925	1.63549	0.00059894	-1.91359	2.08346	0.000634331	-1.91365	2.11621
92822578	rs2934227	1.70263e-09	-1.77132	-0.393546	7.10262e-05	-1.71678	-0.24546	7.43919e-05	-1.71772	-0.222949
92822870	rs2452940	1.71726e-08	-1.80313	1.9494	0.000955026	-1.76758	2.40404	0.00101338	-1.76856	2.43959
92823170	rs2452939	1.73809e-09	-1.73849	-0.405759	7.2766e-05	-1.67943	-0.258607	7.61935e-05	-1.68051	-0.236232
92823967	rs10944562	1.66765e-09	-1.73849	-0.447131	6.96091e-05	-1.67943	-0.302961	7.2826e-05	-1.68051	-0.281436
92824041	rs10944563	6.26937e-09	-1.91314	1.05178	0.000286444	-1.91383	1.34609	0.000292926	-1.91384	1.34374
92824700	rs9342313	6.40823e-09	-1.91243	1.07298	0.000293081	-1.91339	1.36856	0.000299707	-1.91342	1.3662
92825033	rs61602470	1.21655e-08	-1.75831e-10	-0.198437	0.00049013	-1.75831e-10	-0.0306141	0.000497835	-1.75831e-10	-0.0397481
92825428	rs4437190	4.93596e-08	-0.194663	1.39676	0.000823798	-1.21269	1.70133	0.000856619	-1.21187	1.71484
92825891	rs74316489	3.46196e-09	-1.4552	-2.425e-10	9.02854e-05	-1.72231	-2.425e-10	9.25774e-05	-1.72197	-2.425e-10
92826073	rs13208601	2.09859e-07	-1.4501	4.0995	0.00626672	-1.68655	4.20428	0.00643684	-1.6861	4.20587
92826304	rs11963863	3.77918e-09	-1.36753	-2.425e-10	9.31468e-05	-1.69111	-2.425e-10	9.55137e-05	-1.69075	-2.425e-10
92826589	rs140394153	4.07374e-09	-1.29248	-2.425e-10	0.000215326	-0.85313	-2.425e-10	0.000220734	-0.853058	-2.425e-10
92827009	rs7453507	4.31771e-09	-1.23431	-2.425e-10	9.46637e-05	-1.67495	-2.425e-10	9.70881e-05	-1.6744	-2.425e-10
92827234	rs9451924	7.35233e-09	-1.80008	1.09806	0.000402644	-1.75495	1.52772	0.00042345	-1.75553	1.55395
92827291	rs3923495	4.23362e-09	-1.25398	-2.425e-10	9.25819e-05	-1.69719	-2.425e-10	9.49489e-05	-1.69668	-2.425e-10
92827937	rs76716818	4.6697e-09	-1.15594	-2.425e-10	9.6023e-05	-1.6607	-2.425e-10	9.84277e-05	-1.6607	-2.425e-10
92827954	rs9451925	4.3099e-09	-1.23612	-2.425e-10	9.35394e-05	-1.6869	-2.425e-10	9.5932e-05	-1.68638	-2.425e-10
92828138	rs77871794	6.58046e-09	-0.812934	-2.425e-10	0.000125414	-1.39367	-2.425e-10	0.000128624	-1.39312	-2.425e-10
92828724	rs4571541	7.45199e-10	-1.66697	-1.32417	2.06176e-05	-1.8723	-1.32684	2.11242e-05	-1.87247	-1.32712
92828771	rs4343898	2.20807e-08	-0.953088	1.35076	0.000892362	-1.24838	1.81697	0.000943534	-1.24893	1.84854
92829297	rs12174227	1.94437e-09	-1.00213	-1.02998	3.86644e-05	-1.65743	-0.912934	3.95779e-05	-1.65731	-0.914436
92829488	rs4446534	7.38306e-09	-1.72148	1.02363	0.00044146	-1.62061	1.48542	0.000464182	-1.62161	1.51187
92829889	rs183936362	4.92802e-09	-1.75831e-10	-1.1021	0.000191446	-1.75831e-10	-0.970681	0.000195521	-1.75831e-10	-0.97435
92830136	rs4467750	7.96724e-09	-1.67061	1.0489	0.000479506	-1.55276	1.50023	0.000505073	-1.55387	1.52856
92830197	rs4613795	7.14068e-09	-1.66292	0.93169	0.000426851	-1.54341	1.37456	0.000449539	-1.54454	1.40275
92830228	rs4334953	8.97569e-10	-1.69317	-1.11193	3.61918e-05	-1.61081	-1.02564	3.75174e-05	-1.61195	-1.01326
92830386	rs61243707	3.9825e-09	-1.75831e-10	-1.31513	0.000135448	-1.75831e-10	-1.31669	0.000138827	-1.75831e-10	-1.31679
92830899	rs113145300	8.7741e-09	-0.525235	-2.425e-10	0.00013366	-1.32999	-2.425e-10	0.000138051	-1.32239	-2.425e-10
92832331	rs67873921	6.98177e-09	-1.86881	1.11507	0.000344812	-1.86202	1.47973	0.000359757	-1.86235	1.49776
92832364	rs4129880	3.90995e-09	-1.33351	-2.425e-10	8.62744e-05	-1.76775	-2.425e-10	8.84842e-05	-1.76719	-2.425e-10
92832538	rs4707719	3.49143e-09	-1.44673	-2.425e-10	8.14152e-05	-1.82572	-2.425e-10	8.34906e-05	-1.82528	-2.425e-10
92832614	rs190292986	4.8727e-09	-1.75831e-10	-1.11339	0.000188742	-1.75831e-10	-0.984904	0.000192774	-1.75831e-10	-0.988499
92832786	rs143948909	4.51821e-09	-1.75831e-10	-1.18892	0.000147529	-1.75831e-10	-1.23126	0.000151302	-1.75831e-10	-1.23074
92832792	rs4706408	9.14955e-10	-1.71391	-1.072	3.60071e-05	-1.66445	-0.97712	3.73823e-05	-1.66544	-0.963377
92832830	rs4706409	3.36431e-09	-1.48382	-2.425e-10	8.01471e-05	-1.84142	-2.425e-10	8.21868e-05	-1.84102	-2.425e-10
92832831	rs4707720	3.46572e-09	-1.45412	-2.425e-10	8.11552e-05	-1.82892	-2.425e-10	8.32233e-05	-1.82849	-2.425e-10
92832959	rs4707721	3.46572e-09	-1.45412	-2.425e-10	8.11552e-05	-1.82892	-2.425e-10	8.32233e-05	-1.82849	-2.425e-10
92833145	rs9444950	6.73451e-09	-1.72148	0.93169	0.000395136	-1.62061	1.37456	0.000416193	-1.62161	1.40275
92833269	rs9451927	3.43789e-09	-1.46218	-2.425e-10	8.08757e-05	-1.83237	-2.425e-10	8.29359e-05	-1.83195	-2.425e-10
92833385	rs35602444	3.67266e-08	-0.953931	1.86039	0.00070593	-1.61277	1.947	0.000717752	-1.61203	1.93814
92833395	rs34453221	9.09715e-08	-0.927832	2.74134	0.00152792	-1.75002	2.8564	0.00155338	-1.74928	2.84746
92833616	rs139289232	2.23038e-09	-1.89487	-2.425e-10	8.08516e-05	-1.83267	-2.425e-10	8.28624e-05	-1.83284	-2.425e-10
92833732	rs9451928	3.87764e-09	-1.34181	-2.425e-10	8.5917e-05	-1.7719	-2.425e-10	8.8117e-05	-1.77135	-2.425e-10
92833800	rs9451929	3.87764e-09	-1.34181	-2.425e-10	8.5917e-05	-1.7719	-2.425e-10	8.8117e-05	-1.77135	-2.425e-10
92833886	rs9451930	3.84268e-09	-1.35087	-2.425e-10	8.55315e-05	-1.7764	-2.425e-10	8.77208e-05	-1.77586	-2.425e-10
92833949	rs112107113	1.17781e-08	-0.230797	-2.425e-10	0.000162588	-1.13407	-2.425e-10	0.000168128	-1.12529	-2.425e-10
92834103	rs9451931	3.41298e-09	-1.46945	-2.425e-10	8.06273e-05	-1.83545	-2.425e-10	8.26806e-05	-1.83503	-2.425e-10
92834121	rs9451932	3.41298e-09	-1.46945	-2.425e-10	8.06273e-05	-1.83545	-2.425e-10	8.26806e-05	-1.83503	-2.425e-10
92834137	rs113165271	2.91581e-09	-1.62689	-2.425e-10	7.62799e-05	-1.89087	-2.425e-10	7.82062e-05	-1.89067	-2.425e-10
92834197	rs7775734	3.41298e-09	-1.46945	-2.425e-10	8.06273e-05	-1.83545	-2.425e-10	8.26806e-05	-1.83503	-2.425e-10
92834203	rs7776134	2.96368e-09	-1.61061	-2.425e-10	7.65729e-05	-1.88704	-2.425e-10	7.85095e-05	-1.8868	-2.425e-10
92834289	rs7758036	3.38846e-09	-1.47666	-2.425e-10	8.03845e-05	-1.83846	-2.425e-10	8.24309e-05	-1.83806	-2.425e-10
92834690	rs7758700	3.38846e-09	-1.47666	-2.425e-10	8.03845e-05	-1.83846	-2.425e-10	8.24309e-05	-1.83806	-2.425e-10
92834715	rs7738591	3.36431e-09	-1.48382	-2.425e-10	8.01471e-05	-1.84142	-2.425e-10	8.21868e-05	-1.84102	-2.425e-10
92834762	rs7738449	3.39849e-09	-1.47371	-2.425e-10	8.09813e-05	-1.83107	-2.425e-10	8.30451e-05	-1.83063	-2.425e-10
92835138	rs187486699	4.09221e-09	-1.75831e-10	-1.28795	0.000141343	-1.75831e-10	-1.2741	0.000145021	-1.75831e-10	-1.27314
92835154	rs11753991	1.00063e-09	-1.6224	-1.07401	4.1203e-05	-1.52873	-0.978044	4.27595e-05	-1.53001	-0.964413
92835169	rs11751556	9.93212e-10	-1.62984	-1.07401	4.08518e-05	-1.53729	-0.978044	4.23956e-05	-1.53856	-0.964413
92835268	rs6927509	3.34052e-09	-1.49091	-2.425e-10	7.99151e-05	-1.84432	-2.425e-10	8.19482e-05	-1.84393	-2.425e-10
92835394	rs6904965	3.34734e-09	-1.48887	-2.425e-10	8.05645e-05	-1.83623	-2.425e-10	8.2616e-05	-1.83581	-2.425e-10
92835422	rs6927742	3.32381e-09	-1.49593	-2.425e-10	8.0323e-05	-1.83923	-2.425e-10	8.23676e-05	-1.83882	-2.425e-10
92835507	rs6905304	3.25312e-09	-1.51742	-2.425e-10	7.96086e-05	-1.84816	-2.425e-10	8.1633e-05	-1.84778	-2.425e-10
92835524	rs35636642	2.25865e-09	-1.88227	-2.425e-10	0.000126574	-1.38446	-2.425e-10	0.000129573	-1.38577	-2.425e-10
92835541	rs6905798	3.25312e-09	-1.51742	-2.425e-10	7.96086e-05	-1.84816	-2.425e-10	8.1633e-05	-1.84778	-2.425e-10
92835589	rs6905515	3.25312e-09	-1.51742	-2.425e-10	7.96086e-05	-1.84816	-2.425e-10	8.1633e-05	-1.84778	-2.425e-10
92835723	rs6928325	3.18785e-09	-1.53769	-2.425e-10	7.89658e-05	-1.85627	-2.425e-10	8.09719e-05	-1.85592	-2.425e-10
92835975	rs9444953	3.20927e-09	-1.53099	-2.425e-10	7.91748e-05	-1.85363	-2.425e-10	8.11869e-05	-1.85326	-2.425e-10
92836161	rs9451933	3.25312e-09	-1.51742	-2.425e-10	7.96086e-05	-1.84816	-2.425e-10	8.1633e-05	-1.84778	-2.425e-10
92836208	rs4073532	5.23703e-09	-1.79339	0.752103	0.000291844	-1.73054	1.18147	0.000307291	-1.73138	1.20916
92836695	rs75961164	4.21034e-09	-1.2595	-2.425e-10	9.27194e-05	-1.69571	-2.425e-10	9.50817e-05	-1.69528	-2.425e-10
92837195	rs75238844	2.14033e-09	-1.56872	-0.367356	8.77758e-05	-1.54743	-0.203068	8.99699e-05	-1.54857	-0.20197
92837860	rs55921239	9.41368e-10	-1.81592	-0.941535	3.74287e-05	-1.85622	-0.746627	3.89313e-05	-1.85691	-0.73131
92838254	rs9362945	2.13655e-09	-0.874982	-1.06287	3.98592e-05	-1.58803	-0.9519	4.08046e-05	-1.58789	-0.95333
92838614	rs7759851	9.21047e-10	-1.81592	-0.963358	3.6438e-05	-1.85622	-0.773451	3.78874e-05	-1.85691	-0.758489
92838880	rs66679463	7.10456e-09	-1.88112	1.14482	0.000363681	-1.84909	1.52008	0.000379896	-1.84938	1.53926
92839640	rs76358743	2.04009e-09	-1.62479	-0.359259	8.306e-05	-1.60527	-0.20045	8.51695e-05	-1.60632	-0.199055
92840374	rs3924791	5.29867e-09	-1.75666	0.727081	0.000327944	-1.6045	1.17206	0.00034509	-1.60544	1.19922
92840519	rs4339428	9.3445e-10	-1.67157	-1.09327	4.29382e-05	-1.47069	-0.994829	4.45446e-05	-1.47202	-0.981508
92840728	rs62420174	3.08192e-09	-1.57148	-2.425e-10	7.83808e-05	-1.86371	-2.425e-10	8.03705e-05	-1.86337	-2.425e-10
92840842	rs6908539	1.95311e-08	-1.14392	1.41889	0.000400416	-1.73991	1.50713	0.000407498	-1.73928	1.4993
92841156	rs62420175	2.76051e-09	-1.68162	-2.425e-10	0.000131385	-1.34715	-2.425e-10	0.000134638	-1.34743	-2.425e-10
92841275	rs7747255	5.44491e-09	-1.76274	0.760385	0.000337313	-1.61305	1.20878	0.000355025	-1.61397	1.23614
92841389	rs4706411	3.10592e-09	-1.56373	-2.425e-10	7.86793e-05	-1.8599	-2.425e-10	8.06773e-05	-1.85956	-2.425e-10
92842090	rs113301255	1.65178e-08	0.107401	-2.425e-10	0.000212247	-0.867536	-2.425e-10	0.000217686	-0.866963	-2.425e-10
92842585	rs77861409	2.34221e-09	-1.84594	-2.425e-10	7.45472e-05	-1.91385	-2.425e-10	7.64145e-05	-1.91384	-2.425e-10
92843064	rs75176064	1.21738e-08	-1.75831e-10	-0.197751	0.000391313	-1.75831e-10	-0.255778	0.000404456	-1.75831e-10	-0.247476
92843692	rs13192548	2.30641e-08	-1.22648	1.66772	0.000496296	-1.77795	1.75984	0.000504864	-1.77739	1.75167
92844212	rs72931229	2.44886e-09	-1.80142	-2.425e-10	7.45901e-05	-1.91328	-2.425e-10	7.64563e-05	-1.9133	-2.425e-10
92844213	rs9345201	1.40758e-09	-1.0877	-1.26747	2.62117e-05	-1.75469	-1.20438	2.68504e-05	-1.7541	-1.20564
92844399	rs72931231	2.38002e-09	-1.82993	-2.425e-10	7.4945e-05	-1.90853	-2.425e-10	7.68175e-05	-1.90858	-2.425e-10
92844616	rs186712612	8.03438e-09	-1.75831e-10	-0.613309	0.000278305	-1.75831e-10	-0.596568	0.000284284	-1.75831e-10	-0.600045
92844875	rs55956352	7.69607e-09	-1.84938	1.19305	0.000371242	-1.88091	1.57248	0.00038805	-1.88112	1.59223
92845917	rs9362946	2.8473e-09	-0.532359	-1.11831	4.30711e-05	-1.44113	-1.0213	4.41104e-05	-1.44103	-1.02229
92846315	rs77586835	2.91758e-09	-1.311	-0.315282	0.000160589	-1.0172	-0.129237	0.000165124	-1.01276	-0.130557
92846768	rs4130143	1.62796e-09	-1.91399	-0.295727	6.56326e-05	-1.91051	-0.130699	6.83561e-05	-1.9105	-0.114792
92846950	rs9451936	1.90153e-09	-0.940173	-1.11421	4.18601e-05	-1.40597	-1.08499	4.33609e-05	-1.4066	-1.07386
92847167	rs77442915	2.50358e-09	-0.667924	-1.11139	4.01785e-05	-1.51899	-1.01296	4.11471e-05	-1.51891	-1.01396
92847650	rs74962412	3.45701e-09	-1.11151	-0.34512	0.000199231	-0.769103	-0.161717	0.000204948	-0.764244	-0.163019
92848338	rs4275036	5.79674e-10	-1.91323	-1.3291	2.14682e-05	-1.83616	-1.32255	2.20313e-05	-1.83686	-1.32069
92848435	rs9353886	4.56727e-09	-1.75831e-10	-1.17812	0.00016913	-1.75831e-10	-1.09461	0.000173217	-1.75831e-10	-1.09547
92848953	rs62420176	7.28753e-09	-0.710874	-2.425e-10	0.000132795	-1.33648	-2.425e-10	0.000136265	-1.33541	-2.425e-10
92849774	rs7773056	6.95191e-10	-1.81207	-1.24854	2.60999e-05	-1.69791	-1.26544	2.65737e-05	-1.69908	-1.27101
92850231	rs72931239	6.74616e-09	-0.788065	-2.425e-10	8.40852e-05	-1.79345	-2.425e-10	8.62568e-05	-1.79269	-2.425e-10
92850249	rs62420177	1.4117e-09	-1.91318	-0.43906	5.64005e-05	-1.9124	-0.280404	5.8659e-05	-1.91239	-0.265887
92850811	rs9345202	2.89349e-09	-0.568236	-1.06634	4.48528e-05	-1.46202	-0.959875	4.59204e-05	-1.46193	-0.961178
92851096	rs11757545	9.17585e-10	-1.50555	-1.2775	2.55622e-05	-1.70763	-1.27654	2.61313e-05	-1.70821	-1.27868
92852873	rs9353887	2.73128e-09	-0.635101	-1.05717	4.36689e-05	-1.50042	-0.94823	4.47173e-05	-1.50033	-0.949327
92853369	rs7745179	1.35692e-09	-1.91227	-0.479551	5.436e-05	-1.89941	-0.330243	5.65637e-05	-1.89938	-0.315271
92853639	rs9351305	2.63802e-09	-0.673614	-1.0534	4.29191e-05	-1.5222	-0.943772	4.39492e-05	-1.52211	-0.944875
92854067	rs9345203	2.78167e-09	-0.618801	-1.05519	4.418e-05	-1.49113	-0.945887	4.52406e-05	-1.49104	-0.946987
92854146	rs138652337	5.93113e-09	-1.75831e-10	-0.916824	0.000187382	-1.75831e-10	-0.992138	0.00019226	-1.75831e-10	-0.99117
92854420	rs9351306	2.80288e-09	-0.612993	-1.0534	4.44208e-05	-1.4878	-0.943772	4.54871e-05	-1.48771	-0.944875
92854520	rs77959922	4.78773e-09	-1.75831e-10	-1.13098	0.000162848	-1.75831e-10	-1.13247	0.000166495	-1.75831e-10	-1.13505
92854806	rs11759661	8.20174e-10	-1.63534	-1.25993	2.38678e-05	-1.79048	-1.26227	2.43939e-05	-1.79099	-1.2647
92854890	rs557484937	4.10422e-09	-1.75831e-10	-1.28502	0.000141114	-1.75831e-10	-1.27572	0.000144593	-1.75831e-10	-1.27609
92855026	rs4145931	3.16892e-09	-0.494246	-1.0494	4.78232e-05	-1.41872	-0.93905	4.89712e-05	-1.41863	-0.94016
92855338	rs13204822	7.20634e-10	-1.82182	-1.20284	2.23326e-05	-1.90377	-1.21547	2.28307e-05	-1.90394	-1.21797
92855781	rs147490806	1.05165e-07	-1.75831e-10	1.95849	0.004098	-1.75831e-10	2.09297	0.00425087	-1.75831e-10	2.10486
92856004	rs12332937	5.00039e-08	-1.16129	2.37635	0.000929055	-1.74765	2.35654	0.000954681	-1.74703	2.35839
92856466	rs78702246	3.6911e-09	-1.10114	-0.289971	0.000220216	-0.725924	-0.104751	0.000226485	-0.720956	-0.106381
92856765	rs139988739	4.11686e-09	-1.28195	-2.425e-10	0.000168394	-1.09898	-2.425e-10	0.000172407	-1.10016	-2.425e-10
92857005	rs9362948	1.94395e-09	-1.03122	-1.00109	6.78974e-05	-1.12493	-0.882354	6.94523e-05	-1.12584	-0.883542
92857157	rs143949887	4.51687e-09	-1.18922	-2.425e-10	7.72737e-05	-1.87793	-2.425e-10	7.91884e-05	-1.87819	-2.425e-10
92857171	rs9362949	3.27505e-09	-0.471016	-1.03969	4.90444e-05	-1.40496	-0.927596	5.02209e-05	-1.40486	-0.928723
92857389	rs9362950	3.27505e-09	-0.471016	-1.03969	4.90444e-05	-1.40496	-0.927596	5.02209e-05	-1.40486	-0.928723
92857990	rs9359971	2.9053e-09	-0.590705	-1.0398	4.57208e-05	-1.47501	-0.927724	4.68173e-05	-1.47491	-0.928851
92858815	rs73527644	2.56688e-09	-1.75435	-2.425e-10	9.06871e-05	-1.71787	-2.425e-10	9.29806e-05	-1.71763	-2.425e-10
92858897	rs9351307	3.28109e-09	-0.471016	-1.03785	4.91507e-05	-1.40496	-0.92543	5.03297e-05	-1.40486	-0.926559
92859041	rs12189768	6.23449e-10	-1.8926	-1.27693	2.22463e-05	-1.83211	-1.291	2.26854e-05	-1.8329	-1.2954
92859115	rs12189893	6.22209e-10	-1.89459	-1.27693	2.2159e-05	-1.83604	-1.291	2.25969e-05	-1.83681	-1.2954
92859874	rs13202708	6.95584e-10	-1.84354	-1.21651	2.18447e-05	-1.91124	-1.23009	2.23388e-05	-1.91133	-1.23236
92859978	rs9353888	2.89407e-09	-0.594576	-1.0398	4.5619e-05	-1.47723	-0.927724	4.67131e-05	-1.47714	-0.928851
92860620	rs7754717	2.58428e-09	-1.74759	-2.425e-10	9.13681e-05	-1.71039	-2.425e-10	9.36793e-05	-1.71014	-2.425e-10
92860714	rs4640866	9.70771e-10	-1.70996	-1.01674	3.13873e-05	-1.7952	-0.983677	3.24675e-05	-1.79509	-0.974684
92860726	rs7754897	2.57805e-09	-1.75	-2.425e-10	9.11245e-05	-1.71306	-2.425e-10	9.34293e-05	-1.71281	-2.425e-10
92861154	rs12210464	1.41535e-09	-1.1393	-1.21036	3.21207e-05	-1.56792	-1.18787	3.31963e-05	-1.56852	-1.17906
92861348	rs12190919	6.25588e-10	-1.89459	-1.27151	2.22622e-05	-1.83604	-1.28636	2.26961e-05	-1.83681	-1.29102
92861702	rs72624579	6.27721e-10	-1.89299	-1.26971	2.28166e-05	-1.813	-1.2848	2.32568e-05	-1.81387	-1.28955
92862097	rs9444955	1.0757e-09	-1.62053	-1.00354	3.55737e-05	-1.73972	-0.913963	3.69753e-05	-1.74018	-0.899585
92862262	rs192915796	4.05333e-09	-1.75831e-10	-1.2975	0.000139176	-1.75831e-10	-1.28955	0.000142615	-1.75831e-10	-1.28987
92862269	rs115149158	2.76247e-09	-1.68092	-2.425e-10	7.72626e-05	-1.87807	-2.425e-10	7.92055e-05	-1.87797	-2.425e-10
92862443	rs9362951	1.63845e-08	-1.75831e-10	0.0992999	0.000663262	-1.75831e-10	0.271885	0.000679107	-1.75831e-10	0.270761
92862611	rs59546143	2.4433e-09	-1.80369	-2.425e-10	8.58188e-05	-1.77305	-2.425e-10	8.79859e-05	-1.77284	-2.425e-10
92862863	rs9345205	2.79013e-09	-0.606396	-1.06455	4.32591e-05	-1.5011	-0.956981	4.43033e-05	-1.50089	-0.958065
92863294	rs9451940	1.35266e-09	-1.17443	-1.22054	3.21745e-05	-1.55512	-1.19899	3.32394e-05	-1.55575	-1.19053
92863774	rs75183391	8.88589e-09	-0.512574	-2.425e-10	9.1152e-05	-1.71276	-2.425e-10	9.34697e-05	-1.71238	-2.425e-10
92864049	rs4593339	1.36288e-09	-1.17443	-1.21301	3.24404e-05	-1.55512	-1.19076	3.35228e-05	-1.55575	-1.18204
92864468	rs183065071	3.28592e-09	-1.50739	-2.425e-10	8.11319e-05	-1.82921	-2.425e-10	8.3174e-05	-1.82908	-2.425e-10
92865084	rs4524579	1.05292e-09	-1.91277	-0.732709	4.11727e-05	-1.90088	-0.60663	4.27463e-05	-1.90085	-0.593888
92865327	rs4527673	1.05658e-09	-1.91353	-0.72847	4.09142e-05	-1.91184	-0.601964	4.24789e-05	-1.91183	-0.589181
92866064	rs9353889	2.75447e-09	-0.588739	-1.09507	4.28651e-05	-1.47387	-0.993353	4.38974e-05	-1.47378	-0.994383
92866175	rs4707722	1.35966e-09	-1.17443	-1.21538	3.23567e-05	-1.55512	-1.19334	3.34337e-05	-1.55575	-1.1847
92866294	rs73527656	2.41329e-09	-1.81605	-2.425e-10	8.46246e-05	-1.78706	-2.425e-10	8.67607e-05	-1.78686	-2.425e-10
92866755	rs4354114	4.3791e-09	-0.328413	-0.891783	4.67543e-05	-1.60311	-0.777269	4.84806e-05	-1.60206	-0.766793
92866758	rs117478393	2.56302e-09	-1.75585	-2.425e-10	7.59405e-05	-1.89533	-2.425e-10	7.78494e-05	-1.89524	-2.425e-10
92866777	rs9351308	1.04493e-09	-1.91317	-0.739924	4.02999e-05	-1.91193	-0.617004	4.18225e-05	-1.91192	-0.604665
92866783	rs9353890	1.0396e-09	-1.91317	-0.745038	4.00739e-05	-1.91193	-0.622627	4.1586e-05	-1.91192	-0.610336
92866937	rs9451945	1.04006e-09	-1.91277	-0.744996	4.02633e-05	-1.90088	-0.628964	4.17957e-05	-1.90085	-0.616376
92867219	rs4502906	1.24732e-09	-1.2555	-1.22054	3.04293e-05	-1.61088	-1.19899	3.14381e-05	-1.61146	-1.19053
92867299	rs5000878	1.21174e-09	-1.2819	-1.22308	2.98086e-05	-1.62871	-1.20177	3.07946e-05	-1.62928	-1.1934
92867399	rs59154276	3.18582e-09	-0.441446	-1.09688	4.66386e-05	-1.38734	-0.995519	4.77622e-05	-1.38724	-0.996545
92867823	rs4289619	1.33924e-09	-1.17443	-1.23051	3.18246e-05	-1.55512	-1.20993	3.28662e-05	-1.55575	-1.20182
92868691	rs34670243	7.67447e-10	-1.67859	-1.28313	2.2666e-05	-1.81868	-1.28574	2.31762e-05	-1.81912	-1.28777
92868776	rs77490209	1.62286e-09	-1.1347	-1.07815	3.68168e-05	-1.67262	-0.946714	3.7678e-05	-1.67249	-0.948452
92869454	rs4077476	1.54947e-09	-1.13025	-1.12887	3.34921e-05	-1.61813	-1.09584	3.41415e-05	-1.61889	-1.10061
92870189	rs9451947	3.35153e-08	0.814964	-2.425e-10	0.000840499	0.508711	-2.425e-10	0.000862586	0.509918	-2.425e-10
92870729	rs4707723	6.1176e-10	-1.90869	-1.27977	2.37937e-05	-1.75743	-1.29843	2.4437e-05	-1.75748	-1.29644
92871449	rs12192914	7.33235e-10	-1.87936	-1.12797	3.4634e-05	-1.63418	-1.04626	3.59399e-05	-1.63418	-1.03399
92872409	rs9362954	3.92711e-09	-1.75831e-10	-1.32914	0.00013462	-1.75831e-10	-1.32283	0.000137984	-1.75831e-10	-1.32288
92872879	rs9362955	1.55825e-09	-1.30801	-0.945466	2.86042e-05	-1.90824	-0.963486	2.93507e-05	-1.90837	-0.962329
92873011	rs182983619	4.82763e-09	-1.75831e-10	-1.12268	0.000157962	-1.75831e-10	-1.16293	0.000161195	-1.75831e-10	-1.1674
92873123	rs57968067	1.67563e-09	-1.22687	-0.953978	2.82204e-05	-1.91345	-0.971795	2.89589e-05	-1.91349	-0.970651
92873161	rs9359972	1.65781e-09	-1.23757	-0.953978	2.82312e-05	-1.91306	-0.971795	2.89697e-05	-1.91312	-0.970651
92873341	rs12203656	6.25675e-10	-1.88132	-1.28464	2.061e-05	-1.89427	-1.30524	2.10334e-05	-1.89465	-1.30925
92873844	rs144475025	4.46402e-09	-1.20099	-2.425e-10	0.000214443	-0.857239	-2.425e-10	0.000219803	-0.857285	-2.425e-10
92873896	rs62420192	5.21805e-09	-1.04491	-2.425e-10	0.000106238	-1.55961	-2.425e-10	0.000108989	-1.55877	-2.425e-10
92874303	rs117616278	4.29803e-09	-1.75831e-10	-1.23888	0.000154186	-1.75831e-10	-1.18712	0.000157116	-1.75831e-10	-1.19303
92874412	rs113744310	1.69037e-09	-1.33314	-0.838951	3.39839e-05	-1.8982	-0.801197	3.48759e-05	-1.89842	-0.799804
92874922	rs6932881	6.88663e-10	-1.87047	-1.19957	3.29381e-05	-1.6007	-1.12995	3.41178e-05	-1.60069	-1.11951
92874979	rs72931275	1.92681e-09	-1.16252	-0.878654	3.21182e-05	-1.91376	-0.842098	3.29607e-05	-1.9138	-0.840906
92875107	rs28786521	1.4244e-09	-1.36123	-0.982062	2.80209e-05	-1.89314	-0.999191	2.8747e-05	-1.89339	-0.998092
92875947	rs35656834	8.35572e-10	-1.65365	-1.22303	2.61714e-05	-1.85463	-1.10599	2.71151e-05	-1.85427	-1.09566
92876314	rs4415138	2.42162e-09	-1.8126	-2.425e-10	7.6633e-05	-1.88626	-2.425e-10	7.85622e-05	-1.88613	-2.425e-10
92877100	rs75265623	3.1375e-09	-1.55361	-2.425e-10	9.25045e-05	-1.69803	-2.425e-10	9.49187e-05	-1.697	-2.425e-10
92877460	rs55678528	1.69125e-09	-1.17378	-0.997791	2.7022e-05	-1.91411	-1.01452	2.77287e-05	-1.9141	-1.01345
92877508	rs13193426	2.88991e-09	-1.59311	-0.0427035	6.82061e-05	-1.87049	-0.132256	6.96927e-05	-1.87079	-0.135131
92877639	rs117994808	5.16867e-09	-1.75831e-10	-1.05442	0.00018801	-1.75831e-10	-0.988789	0.00019402	-1.75831e-10	-0.982056
92878068	rs117753876	3.92771e-09	-1.75831e-10	-1.32898	0.000134971	-1.75831e-10	-1.32023	0.000138343	-1.75831e-10	-1.32029
92878370	rs73527675	3.60993e-09	-1.10367	-0.309681	0.000157213	-0.935702	-0.231983	0.000161402	-0.92846	-0.237662
92878389	rs61369182	1.12649e-09	-1.73923	-0.838704	3.60961e-05	-1.78062	-0.858483	3.70728e-05	-1.78118	-0.855951
92878775	rs9353891	3.95811e-09	-1.75831e-10	-1.32127	0.000137717	-1.75831e-10	-1.30008	0.000141151	-1.75831e-10	-1.30019
92879205	rs139935074	5.23509e-09	-1.75831e-10	-1.04165	0.000186183	-1.75831e-10	-0.998554	0.000192063	-1.75831e-10	-0.992195
92879600	rs144266218	3.99536e-09	-1.75831e-10	-1.3119	0.000137083	-1.75831e-10	-1.3047	0.000140944	-1.75831e-10	-1.30166
92879953	rs9353892	1.49519e-09	-1.30885	-0.985932	2.76711e-05	-1.90193	-1.00296	2.83897e-05	-1.90212	-1.00187
92880557	rs72912713	2.02828e-09	-1.07881	-0.911047	3.11491e-05	-1.9107	-0.875804	3.1969e-05	-1.9106	-0.874653
92880799	rs72912716	1.74087e-09	-1.14107	-1.00159	2.69073e-05	-1.91356	-1.01932	2.76139e-05	-1.91352	-1.01818
92880929	rs67278738	6.47258e-10	-1.90932	-1.22273	2.76684e-05	-1.74605	-1.15895	2.8639e-05	-1.74597	-1.14928
92882191	rs72912719	1.93703e-09	-1.12413	-0.911748	3.10196e-05	-1.91413	-0.876534	3.18331e-05	-1.91413	-0.875385
92883080	rs76582237	1.58193e-08	-1.75831e-10	0.0641903	0.000589587	-1.75831e-10	0.154138	0.000600779	-1.75831e-10	0.148209
92883107	rs59572125	3.28789e-09	-1.50679	-2.425e-10	7.71117e-05	-1.88003	-2.425e-10	7.90426e-05	-1.88003	-2.425e-10
92883361	rs10455532	6.52749e-10	-1.80103	-1.32257	2.05521e-05	-1.8745	-1.32782	2.10664e-05	-1.87472	-1.32761
92883534	rs72912725	1.95784e-09	-1.12984	-0.895356	3.15533e-05	-1.91414	-0.85947	3.23813e-05	-1.91414	-0.858299
92883684	rs76284766	4.23735e-09	-1.13423	-0.118874	0.000187795	-0.969304	-0.0206312	0.000192691	-0.962186	-0.0267447
92883780	rs112562295	3.06008e-09	-1.5786	-2.425e-10	7.77796e-05	-1.87141	-2.425e-10	7.97561e-05	-1.87104	-2.425e-10
92883828	rs11753774	3.20677e-09	-1.53178	-2.425e-10	7.65777e-05	-1.88698	-2.425e-10	7.84953e-05	-1.88698	-2.425e-10
92884427	rs9345206	3.97679e-09	-1.75831e-10	-1.31656	0.000138993	-1.75831e-10	-1.29086	0.000142436	-1.75831e-10	-1.29113
92885245	rs117250810	3.29232e-09	-1.50545	-2.425e-10	0.000100869	-1.61147	-2.425e-10	0.000103306	-1.61232	-2.425e-10
92885622	rs4256405	1.52439e-09	-1.2592	-1.01625	3.28532e-05	-1.79771	-0.935524	3.35179e-05	-1.79653	-0.94141
92886340	rs35576462	9.27649e-10	-1.50011	-1.27203	3.02129e-05	-1.63652	-1.18049	3.1253e-05	-1.63583	-1.17208
92886491	rs9342315	3.99925e-09	-1.75831e-10	-1.31093	0.000140311	-1.75831e-10	-1.28142	0.000143782	-1.75831e-10	-1.28172
92887019	rs72912732	1.82518e-09	-1.14684	-0.948519	2.96021e-05	-1.91403	-0.92341	3.03959e-05	-1.91405	-0.921664
92887027	rs9362956	1.32609e-09	-1.87003	-0.544778	4.79205e-05	-1.91132	-0.44442	4.88077e-05	-1.9113	-0.450828
92887034	rs9362957	3.98603e-09	-1.75831e-10	-1.31424	0.000139547	-1.75831e-10	-1.28689	0.000143002	-1.75831e-10	-1.28716
92887321	rs145355196	4.04939e-09	-1.75831e-10	-1.29847	0.000141476	-1.75831e-10	-1.27315	0.000145204	-1.75831e-10	-1.27187
92887334	rs111874201	1.41496e-08	-0.0473547	-2.425e-10	0.000160435	-1.1474	-2.425e-10	0.000166158	-1.13708	-2.425e-10
92887657	rs12210937	6.79707e-10	-1.8818	-1.20133	2.27554e-05	-1.86403	-1.23645	2.31229e-05	-1.86463	-1.24457
92888100	rs75284135	3.77994e-09	-1.1288	-0.238531	0.000177784	-0.900399	-0.144317	0.000182428	-0.893599	-0.150061
92888250	rs10944564	6.79707e-10	-1.8818	-1.20133	2.27554e-05	-1.86403	-1.23645	2.31229e-05	-1.86463	-1.24457
92888280	rs9342316	3.95607e-09	-1.75831e-10	-1.32179	0.00013766	-1.75831e-10	-1.3005	0.000141075	-1.75831e-10	-1.30072
92888575	rs2068713	1.8276e-09	-1.12442	-0.969615	2.90322e-05	-1.91413	-0.942747	2.98068e-05	-1.91413	-0.941153
92889049	rs75769030	5.48926e-09	-1.75831e-10	-0.994245	0.000173853	-1.75831e-10	-1.06708	0.000178591	-1.75831e-10	-1.06492
92889273	rs9345207	3.98002e-09	-1.75831e-10	-1.31575	0.000139188	-1.75831e-10	-1.28946	0.000142636	-1.75831e-10	-1.28972
92889819	rs113595122	3.10221e-09	-1.56492	-2.425e-10	7.81669e-05	-1.86644	-2.425e-10	8.01549e-05	-1.86606	-2.425e-10
92889890	rs12212424	6.93779e-10	-1.86131	-1.20133	2.22705e-05	-1.88557	-1.23645	2.26335e-05	-1.88602	-1.24457
92889914	rs12206155	6.8935e-10	-1.86771	-1.20133	2.23837e-05	-1.8805	-1.23645	2.27477e-05	-1.88099	-1.24457
92890260	rs187051409	4.04479e-09	-1.75831e-10	-1.29961	0.000134785	-1.75831e-10	-1.32161	0.000138275	-1.75831e-10	-1.32077
92890410	rs79790892	5.56221e-09	-1.75831e-10	-0.981042	0.000175898	-1.75831e-10	-1.05538	0.0001807	-1.75831e-10	-1.05318
92890665	rs1373376	6.91657e-10	-1.8818	-1.18391	2.30976e-05	-1.86403	-1.22153	2.34555e-05	-1.86463	-1.23029
92890749	rs111974248	3.11304e-09	-1.56144	-2.425e-10	7.82681e-05	-1.86514	-2.425e-10	8.02591e-05	-1.86476	-2.425e-10
92890836	rs78870258	3.80172e-09	-1.12311	-0.238478	0.000176575	-0.901147	-0.150392	0.000181262	-0.893954	-0.156122
92891206	rs9362958	3.96547e-09	-1.75831e-10	-1.31941	0.000138284	-1.75831e-10	-1.29597	0.000141713	-1.75831e-10	-1.29622
92891312	rs950360	6.93486e-10	-1.87916	-1.18391	2.30245e-05	-1.8672	-1.22153	2.33817e-05	-1.86778	-1.23029
92891418	rs958411	7.11255e-10	-1.85092	-1.18684	2.2395e-05	-1.8924	-1.22405	2.27491e-05	-1.89279	-1.2327
92891444	rs9359973	4.07219e-09	-1.75831e-10	-1.29286	0.000144201	-1.75831e-10	-1.25407	0.000147758	-1.75831e-10	-1.25444
92891505	rs77744860	2.3122e-09	-1.85884	-2.425e-10	0.00010788	-1.54427	-2.425e-10	0.00011058	-1.54428	-2.425e-10
92891687	rs12208484	6.95237e-10	-1.8737	-1.18684	2.27876e-05	-1.87502	-1.22405	2.31448e-05	-1.87554	-1.2327
92892205	rs182892578	3.99394e-09	-1.75831e-10	-1.31226	0.000140007	-1.75831e-10	-1.28359	0.000143472	-1.75831e-10	-1.28388
92892532	rs12203203	6.9354e-10	-1.87324	-1.18974	2.26347e-05	-1.87926	-1.22654	2.29925e-05	-1.87976	-1.23509
92892567	rs16885411	6.93221e-10	-1.8737	-1.18974	2.27309e-05	-1.87502	-1.22654	2.30897e-05	-1.87554	-1.23509
92892600	rs12210302	6.89905e-10	-1.88433	-1.18391	2.31733e-05	-1.86076	-1.22153	2.3532e-05	-1.86137	-1.23029
92893446	rs965616	6.93072e-10	-1.87076	-1.1929	2.26062e-05	-1.87781	-1.22925	2.29661e-05	-1.87832	-1.23768
92893571	rs965615	6.95188e-10	-1.86771	-1.1929	2.25455e-05	-1.8805	-1.22925	2.29048e-05	-1.88099	-1.23768
92893830	rs72912740	1.66644e-09	-1.22783	-0.958516	2.94664e-05	-1.91079	-0.931245	3.02502e-05	-1.91089	-0.929627
92893979	rs12213803	6.92014e-10	-1.87076	-1.19443	2.25863e-05	-1.87781	-1.23013	2.29485e-05	-1.87832	-1.23845
92894228	rs79183395	3.5334e-09	-1.11543	-0.319351	0.000168971	-0.861028	-0.234529	0.000173465	-0.85399	-0.240051
92894503	rs10498976	6.89979e-10	-1.8737	-1.19443	2.26495e-05	-1.87502	-1.23013	2.30122e-05	-1.87554	-1.23845
92894580	rs10498977	6.90364e-10	-1.87076	-1.19682	2.25505e-05	-1.87781	-1.23172	2.29137e-05	-1.87832	-1.23997
92894613	rs12207019	6.92471e-10	-1.86771	-1.19682	2.24899e-05	-1.8805	-1.23172	2.28526e-05	-1.88099	-1.23997
92894656	rs10944565	6.69742e-10	-1.86131	-1.2366	2.13346e-05	-1.88557	-1.27939	2.17367e-05	-1.88602	-1.285
92895021	rs10498978	2.32555e-09	-1.11477	-0.738309	3.36488e-05	-1.91083	-0.798478	3.44287e-05	-1.91074	-0.800392
92895450	rs1444140	9.45766e-10	-1.91204	-0.840757	4.30455e-05	-1.73376	-0.72927	4.39247e-05	-1.7345	-0.733037
92895664	rs1444139	1.19643e-09	-1.86311	-0.654582	4.27173e-05	-1.90939	-0.561294	4.35275e-05	-1.90936	-0.567263
92895912	rs12196878	6.8641e-10	-1.86456	-1.20876	2.21855e-05	-1.88309	-1.24276	2.25532e-05	-1.88356	-1.25059
92896174	rs10944566	6.85766e-10	-1.87641	-1.19784	2.26814e-05	-1.87026	-1.23347	2.30455e-05	-1.87082	-1.24172
92896293	rs35511673	8.62756e-10	-1.53575	-1.30891	2.7367e-05	-1.66949	-1.24646	2.82502e-05	-1.66884	-1.24008
92896347	rs4707724	6.92376e-10	-1.86131	-1.20336	2.22322e-05	-1.88557	-1.23817	2.25963e-05	-1.88602	-1.24621
92896429	rs4707725	6.94704e-10	-1.85795	-1.20336	2.21793e-05	-1.88795	-1.23817	2.2543e-05	-1.88838	-1.24621
92896504	rs77395073	7.03774e-09	-1.75831e-10	-0.745751	0.000207281	-1.75831e-10	-0.891211	0.000210914	-1.75831e-10	-0.898567
92896882	rs12212333	6.90963e-10	-1.85795	-1.20876	2.20779e-05	-1.88795	-1.24276	2.24447e-05	-1.88838	-1.25059
92897109	rs4145134	6.9667e-10	-1.84972	-1.20876	2.1874e-05	-1.89723	-1.24276	2.22392e-05	-1.89758	-1.25059
92897335	rs12212610	6.98389e-10	-1.84726	-1.20876	2.19345e-05	-1.89446	-1.24276	2.23002e-05	-1.89484	-1.25059
92897624	rs9359974	9.37092e-10	-1.89863	-0.863382	4.44161e-05	-1.67731	-0.754373	4.53212e-05	-1.67818	-0.75806
92897685	rs34368492	6.66092e-10	-1.87512	-1.22824	2.26105e-05	-1.86688	-1.24	2.31359e-05	-1.86721	-1.24143
92898065	rs9351310	4.02996e-09	-1.75831e-10	-1.30328	0.000141962	-1.75831e-10	-1.26972	0.000145448	-1.75831e-10	-1.2702
92898135	rs10944567	7.04023e-10	-1.83922	-1.20876	2.18468e-05	-1.89847	-1.24276	2.22119e-05	-1.8988	-1.25059
92898157	rs143805231	2.57853e-09	-1.74982	-2.425e-10	0.000135382	-1.31718	-2.425e-10	0.000138803	-1.31696	-2.425e-10
92898423	rs12524945	7.02156e-10	-1.83922	-1.21142	2.17978e-05	-1.89847	-1.245	2.21644e-05	-1.8988	-1.25273
92898462	rs9342317	6.82098e-10	-1.83115	-1.24847	2.07971e-05	-1.90186	-1.28861	2.12033e-05	-1.90216	-1.29371
92898920	rs72624580	7.0496e-10	-1.83524	-1.21142	2.17597e-05	-1.90022	-1.245	2.21261e-05	-1.90053	-1.25273
92898977	rs72624581	6.99587e-10	-1.84823	-1.20607	2.18692e-05	-1.89973	-1.24048	2.22335e-05	-1.9	-1.24841
92899136	rs10447345	7.0496e-10	-1.83524	-1.21142	2.17597e-05	-1.90022	-1.245	2.21261e-05	-1.90053	-1.25273
92899530	rs2197346	6.99026e-10	-1.83922	-1.21588	2.17158e-05	-1.89847	-1.24877	2.20849e-05	-1.8988	-1.25632
92899605	rs2197345	7.01818e-10	-1.83524	-1.21588	2.16779e-05	-1.90022	-1.24877	2.20468e-05	-1.90053	-1.25632
92899617	rs2197344	1.14522e-09	-1.85986	-0.701584	4.06148e-05	-1.90965	-0.611497	4.13932e-05	-1.90963	-0.617268
92899760	rs141285447	3.13863e-09	-1.55325	-2.425e-10	0.000110686	-1.51859	-2.425e-10	0.00011341	-1.51901	-2.425e-10
92899840	rs2218419	7.12541e-10	-1.82266	-1.21329	2.16251e-05	-1.90484	-1.24659	2.19921e-05	-1.90509	-1.25424
92899843	rs78731418	3.28306e-09	-1.0527	-0.455568	0.000152485	-0.821666	-0.376555	0.000156666	-0.814196	-0.381705
92899861	rs12194468	7.10697e-10	-1.82266	-1.21588	2.15779e-05	-1.90484	-1.24877	2.19464e-05	-1.90509	-1.25632
92900064	rs12194591	7.12541e-10	-1.82266	-1.21329	2.16251e-05	-1.90484	-1.24659	2.19921e-05	-1.90509	-1.25424
92900271	rs9345210	4.08915e-09	-1.75831e-10	-1.2887	0.000145058	-1.75831e-10	-1.24815	0.000148634	-1.75831e-10	-1.24853
92900446	rs13218466	1.01975e-09	-1.35906	-1.31842	2.9483e-05	-1.57425	-1.26722	3.0413e-05	-1.57346	-1.26169
92900529	rs9345211	4.08915e-09	-1.75831e-10	-1.2887	0.000145058	-1.75831e-10	-1.24815	0.000148634	-1.75831e-10	-1.24853
92900620	rs149566267	2.63164e-09	-1.72943	-2.425e-10	0.00013216	-1.34127	-2.425e-10	0.000135484	-1.34116	-2.425e-10
92900779	rs34254301	1.01843e-09	-1.35906	-1.31972	2.93897e-05	-1.57425	-1.27039	3.03125e-05	-1.57346	-1.265
92900835	rs9345212	4.09161e-09	-1.75831e-10	-1.2881	0.000145182	-1.75831e-10	-1.2473	0.00014876	-1.75831e-10	-1.24768
92901180	rs13206215	1.05086e-09	-1.32771	-1.31972	3.01224e-05	-1.54962	-1.27039	3.1069e-05	-1.54881	-1.265
92901185	rs12210066	7.16515e-10	-1.80917	-1.22123	2.14021e-05	-1.90853	-1.25327	2.17736e-05	-1.90873	-1.26059
92901304	rs9353893	4.05954e-09	-1.75831e-10	-1.29597	0.000143553	-1.75831e-10	-1.25858	0.000147095	-1.75831e-10	-1.25894
92901504	rs9451953	3.78008e-09	-1.36729	-2.425e-10	7.95165e-05	-1.84932	-2.425e-10	8.1505e-05	-1.84935	-2.425e-10
92901522	rs10944568	7.22224e-10	-1.80917	-1.21329	2.15454e-05	-1.90853	-1.24659	2.19123e-05	-1.90873	-1.25424
92901800	rs34843161	2.19679e-09	-1.91004	-2.425e-10	0.000101757	-1.6027	-2.425e-10	0.000104272	-1.60302	-2.425e-10
92901920	rs10944569	7.1337e-10	-1.81107	-1.22373	2.13669e-05	-1.90808	-1.25536	2.17399e-05	-1.90829	-1.26258
92902168	rs12192247	7.08074e-10	-1.80645	-1.23579	2.11312e-05	-1.90914	-1.2654	2.15118e-05	-1.90932	-1.2721
92902217	rs192892932	2.48554e-09	-1.78655	-2.425e-10	9.67174e-05	-1.65349	-2.425e-10	9.91075e-05	-1.65381	-2.425e-10
92902504	rs117807123	6.87531e-09	-0.769102	-2.425e-10	8.06619e-05	-1.83502	-2.425e-10	8.27051e-05	-1.83474	-2.425e-10
92902673	rs60722066	3.43327e-09	-0.569614	-0.893913	3.38077e-05	-1.8375	-0.867092	3.47356e-05	-1.83703	-0.865228
92903265	rs1812824	7.25694e-10	-1.78187	-1.23579	2.10519e-05	-1.9129	-1.2654	2.1433e-05	-1.91299	-1.2721
92903361	rs187321942	3.97572e-09	-1.75831e-10	-1.31683	0.000138927	-1.75831e-10	-1.29134	0.000142369	-1.75831e-10	-1.2916
92903409	rs1960463	7.27796e-10	-1.77665	-1.23812	2.10021e-05	-1.91335	-1.26732	2.13849e-05	-1.91342	-1.27391
92903532	rs13215653	1.09639e-09	-1.28349	-1.32153	3.10512e-05	-1.51459	-1.27506	3.20214e-05	-1.51374	-1.26988
92903833	rs9362959	3.97531e-09	-1.75831e-10	-1.31694	0.000138902	-1.75831e-10	-1.29151	0.000142343	-1.75831e-10	-1.29177
92903934	rs117378575	5.15548e-09	-1.75831e-10	-1.05698	0.000162222	-1.75831e-10	-1.13632	0.00016594	-1.75831e-10	-1.13839
92904038	rs9359975	4.01506e-09	-1.75831e-10	-1.30699	0.000141193	-1.75831e-10	-1.27516	0.000144683	-1.75831e-10	-1.27547
92904059	rs4707726	6.78647e-10	-1.77473	-1.30997	1.98322e-05	-1.91241	-1.32557	2.02972e-05	-1.91251	-1.32702
92904513	rs12215949	2.32049e-08	0.947197	-0.499871	0.000170854	-0.697416	-0.38706	0.000174364	-0.696003	-0.392868
92904521	rs7774821	3.10761e-09	-1.56319	-2.425e-10	7.53432e-05	-1.90323	-2.425e-10	7.72286e-05	-1.90325	-2.425e-10
92904760	rs7775509	1.5868e-08	0.544015	-0.476746	5.06737e-05	-1.8745	-0.425375	5.19925e-05	-1.87401	-0.424908
92904799	rs10944570	6.82356e-09	-0.765837	-0.0108205	9.65054e-05	-1.79548	0.139799	9.82495e-05	-1.79454	0.132035
92904874	rs7740722	1.94859e-08	0.775161	-0.502509	5.08724e-05	-1.83964	-0.456323	5.22183e-05	-1.83896	-0.455623
92905005	rs62420196	3.12502e-09	-0.310063	-1.24753	2.08496e-05	-1.91367	-1.27428	2.1233e-05	-1.91365	-1.28081
92905049	rs72912768	2.46775e-09	-1.79373	-2.425e-10	7.46973e-05	-1.91184	-2.425e-10	7.6563e-05	-1.9119	-2.425e-10
92905623	rs62420197	4.73494e-09	-1.14207	-2.425e-10	8.79393e-05	-1.74864	-2.425e-10	9.01371e-05	-1.74869	-2.425e-10
92905709	rs112379521	5.33058e-09	-1.02358	-2.425e-10	9.29873e-05	-1.69282	-2.425e-10	9.53722e-05	-1.69223	-2.425e-10
92905851	rs145282272	2.24977e-09	-1.88621	-2.425e-10	7.73063e-05	-1.87751	-2.425e-10	7.92282e-05	-1.87768	-2.425e-10
92906086	rs9353894	2.43684e-08	1.00745	-0.511196	5.25685e-05	-1.7931	-0.470071	5.3936e-05	-1.79224	-0.469977
92906900	rs146780502	8.24488e-09	-1.75831e-10	-0.587447	0.000267871	-1.75831e-10	-0.634781	0.000276303	-1.75831e-10	-0.628521
92907220	rs62420198	3.11879e-09	-0.320859	-1.23873	2.09918e-05	-1.91413	-1.26702	2.13682e-05	-1.91413	-1.27399
92907422	rs9451954	1.2168e-09	-1.1799	-1.32092	2.02011e-05	-1.9138	-1.30574	2.06716e-05	-1.91377	-1.30749
92907718	rs4707727	3.05464e-09	-0.339454	-1.24092	2.09541e-05	-1.91412	-1.26883	2.13319e-05	-1.91412	-1.27569
92907950	rs13205666	8.87084e-10	-1.4915	-1.32535	2.5682e-05	-1.69608	-1.28341	2.64962e-05	-1.69525	-1.27776
92907954	rs13191594	8.87115e-10	-1.49005	-1.32677	2.5271e-05	-1.70729	-1.28834	2.6062e-05	-1.70649	-1.28305
92908117	rs12196376	7.96853e-09	-0.739789	0.11825	0.000108881	-1.80083	0.265797	0.000110783	-1.79991	0.257465
92908135	rs2166051	2.34343e-08	0.978473	-0.52131	5.11697e-05	-1.8097	-0.480437	5.24977e-05	-1.8089	-0.480344
92908577	rs9345214	1.15399e-09	-1.59825	-0.95557	3.58032e-05	-1.78727	-0.859975	3.74668e-05	-1.78664	-0.839925
92908814	rs9345215	8.44722e-09	-1.75831e-10	-0.563202	0.000243485	-1.75831e-10	-0.730231	0.000251571	-1.75831e-10	-0.722294
92908943	rs9444963	1.14555e-09	-1.24239	-1.31877	2.02499e-05	-1.91378	-1.30336	2.0719e-05	-1.91381	-1.30516
92908945	rs13209995	2.33934e-08	0.991815	-0.536401	5.13005e-05	-1.79639	-0.49119	5.26284e-05	-1.79552	-0.491236
92909189	rs11753963	3.10526e-09	-0.320859	-1.24308	2.09165e-05	-1.91413	-1.27062	2.1296e-05	-1.91413	-1.27737
92909400	rs11758677	3.04155e-09	-0.339454	-1.24522	2.088e-05	-1.91412	-1.27237	2.12609e-05	-1.91412	-1.27903
92909442	rs10455533	7.69728e-09	-0.806064	0.149892	0.000110337	-1.82075	0.299004	0.000112245	-1.81992	0.290586
92909721	rs72912775	2.26713e-08	0.42406	-2.425e-10	0.000256603	-0.677753	-2.425e-10	0.000262855	-0.678416	-2.425e-10
92910133	rs72624582	3.02821e-09	-0.339454	-1.24961	2.08049e-05	-1.91412	-1.27598	2.11891e-05	-1.91412	-1.28241
92910452	rs9359976	1.24938e-09	-1.23492	-1.23947	2.30525e-05	-1.8772	-1.21031	2.35776e-05	-1.87717	-1.21255
92910484	rs62420200	3.03128e-09	-0.35086	-1.23719	2.10185e-05	-1.91414	-1.26574	2.13937e-05	-1.91414	-1.27278
92911007	rs190263928	5.62479e-08	1.33273	-2.425e-10	0.000458679	-0.0969334	-2.425e-10	0.000469386	-0.098593	-2.425e-10
92911192	rs6907336	1.28268e-09	-1.20749	-1.2406	2.31752e-05	-1.8706	-1.2116	2.37034e-05	-1.87057	-1.21383
92911724	rs6908288	1.16559e-09	-1.2315	-1.31232	2.04711e-05	-1.91398	-1.29229	2.09373e-05	-1.914	-1.29448
92911828	rs62420202	2.96936e-09	-0.369282	-1.23941	2.0981e-05	-1.91408	-1.26758	2.13576e-05	-1.91409	-1.27452
92912381	rs55898101	8.98128e-10	-1.47655	-1.32793	2.49351e-05	-1.71485	-1.29416	2.57076e-05	-1.71403	-1.2892
92912546	rs12194210	1.2528e-09	-1.23174	-1.23992	2.30578e-05	-1.87646	-1.21082	2.35831e-05	-1.87643	-1.21306
92912611	rs72624583	2.98566e-09	-0.35086	-1.25236	2.07579e-05	-1.91414	-1.27822	2.11443e-05	-1.91414	-1.28451
92912627	rs10944571	7.40396e-09	-0.706493	0.0114685	9.83527e-05	-1.79033	0.153602	0.000100105	-1.78937	0.14557
92912709	rs56987852	2.96375e-09	-0.35086	-1.25972	2.0642e-05	-1.91414	-1.28382	2.10334e-05	-1.91414	-1.28977
92912786	rs60861193	2.927e-09	-0.369282	-1.25378	2.0743e-05	-1.91408	-1.27899	2.11294e-05	-1.91409	-1.28526
92912828	rs9359977	2.97325e-08	1.30832	-0.613122	5.08817e-05	-1.72117	-0.574612	5.22178e-05	-1.72007	-0.574525
92912857	rs61056626	2.927e-09	-0.369282	-1.25378	2.0743e-05	-1.91408	-1.27899	2.11294e-05	-1.91409	-1.28526
92912957	rs62420205	3.91979e-09	-1.331	-2.425e-10	8.11484e-05	-1.829	-2.425e-10	8.31777e-05	-1.82904	-2.425e-10
92912989	rs58601517	2.95203e-09	-0.369282	-1.24526	2.08885e-05	-1.91408	-1.272	2.12683e-05	-1.91409	-1.27871
92913083	rs9345216	1.30408e-09	-1.19521	-1.23633	2.3415e-05	-1.86751	-1.20439	2.39398e-05	-1.86748	-1.207
92913129	rs41458144	2.56724e-09	-0.425708	-1.3285	1.98408e-05	-1.91322	-1.32432	2.03776e-05	-1.91325	-1.32233
92913151	rs118077375	2.35782e-09	-1.8393	-2.425e-10	8.12999e-05	-1.82714	-2.425e-10	8.3342e-05	-1.82707	-2.425e-10
92913222	rs9444964	1.03065e-09	-1.34425	-1.3226	2.02379e-05	-1.90713	-1.3106	2.07105e-05	-1.90727	-1.3121
92913307	rs62420207	2.70951e-09	-0.371207	-1.32906	1.98985e-05	-1.91291	-1.32174	2.04451e-05	-1.91294	-1.31933
92913318	rs9353896	9.45983e-09	-1.75831e-10	-0.449984	0.000268758	-1.75831e-10	-0.631473	0.000277693	-1.75831e-10	-0.623503
92913457	rs62420208	4.51257e-09	-0.184794	-1.00538	3.25845e-05	-1.91004	-0.831405	3.36595e-05	-1.90999	-0.823733
92913478	rs77204368	4.68652e-09	-0.143782	-1.00857	3.25282e-05	-1.90782	-0.83536	3.36006e-05	-1.90775	-0.827719
92913509	rs80072355	3.72933e-09	-0.646822	-0.733989	4.51286e-05	-1.74467	-0.671097	4.60172e-05	-1.7436	-0.677404
92913599	rs62420209	3.75014e-09	-0.318945	-1.0563	3.03154e-05	-1.91308	-0.900549	3.12996e-05	-1.91305	-0.893362
92913645	rs9294527	4.42845e-09	0.0045902	-1.21358	2.49023e-05	-1.77635	-1.23398	2.54462e-05	-1.77529	-1.23816
92913846	rs62420210	3.67268e-09	-0.327514	-1.0686	3.03386e-05	-1.91317	-0.899697	3.1314e-05	-1.91319	-0.892761
92913948	rs9444965	9.90923e-10	-1.61431	-1.09184	2.26511e-05	-1.88175	-1.22332	2.30606e-05	-1.8819	-1.22999
92914030	rs7761080	3.6667e-09	-0.476531	-0.921215	3.69506e-05	-1.90572	-0.709983	3.82543e-05	-1.90579	-0.699974
92914128	rs1444138	8.3687e-10	-1.58429	-1.29083	2.04358e-05	-1.90859	-1.2994	2.09526e-05	-1.90861	-1.29914
92914404	rs7761628	9.622e-10	-1.46955	-1.26603	2.26751e-05	-1.82621	-1.2778	2.32477e-05	-1.82646	-1.27735
92914453	rs111377032	4.93131e-09	-1.10143	-2.425e-10	8.88688e-05	-1.73812	-2.425e-10	9.10894e-05	-1.73818	-2.425e-10
92914566	rs7744087	1.02063e-09	-1.36031	-1.31631	2.01054e-05	-1.90149	-1.32281	2.06468e-05	-1.90163	-1.32083
92914849	rs71558410	2.33832e-09	-1.84761	-2.425e-10	8.14427e-05	-1.82538	-2.425e-10	8.34436e-05	-1.82585	-2.425e-10
92915192	rs1596489	2.20131e-09	-1.39657	-0.511416	7.34288e-05	-1.74613	-0.182839	7.61845e-05	-1.74651	-0.170353
92915371	rs575642750	5.80112e-09	-1.75831e-10	-0.938988	0.00019518	-1.75831e-10	-0.951363	0.00019999	-1.75831e-10	-0.95175
92915444	rs2166050	5.20568e-09	-0.367362	-0.679927	5.13697e-05	-1.91068	-0.375561	5.32288e-05	-1.91072	-0.364698
92915548	rs4524580	4.29085e-09	-0.365792	-0.874761	3.91758e-05	-1.72333	-0.833891	3.99627e-05	-1.72212	-0.839953
92915971	rs59080901	6.18793e-09	-0.172191	-0.702248	4.98299e-05	-1.91402	-0.402653	5.16281e-05	-1.91401	-0.391946
92916032	rs147960001	4.54378e-09	-1.75831e-10	-1.18328	0.000160256	-1.75831e-10	-1.14851	0.000163372	-1.75831e-10	-1.15399
92916152	rs13203271	6.96893e-10	-1.72907	-1.32909	2.35988e-05	-1.77019	-1.2939	2.43227e-05	-1.76964	-1.28897
92916255	rs12201607	1.03442e-09	-1.34798	-1.31521	2.00478e-05	-1.90374	-1.32343	2.05852e-05	-1.90387	-1.32158
92916455	rs7754767	6.05376e-09	-0.172191	-0.724169	4.85175e-05	-1.91402	-0.429345	5.02605e-05	-1.91401	-0.418792
92916899	rs1444137	9.86554e-10	-1.50134	-1.20924	2.22329e-05	-1.89801	-1.2257	2.28034e-05	-1.89805	-1.22506
92917378	rs7739553	5.84276e-09	-0.191625	-0.740211	4.75712e-05	-1.91412	-0.448933	4.92742e-05	-1.91412	-0.438495
92917384	rs117916999	2.20694e-09	-1.90543	-2.425e-10	7.71051e-05	-1.88012	-2.425e-10	7.90466e-05	-1.87998	-2.425e-10
92917417	rs7740007	1.72794e-09	-1.47756	-0.672555	6.52351e-05	-1.67301	-0.374282	6.76136e-05	-1.67348	-0.362731
92917469	rs1444136	5.88901e-10	-1.90923	-1.31731	2.55276e-05	-1.66279	-1.32274	2.62018e-05	-1.66345	-1.32074
92917672	rs1550708	1.67497e-09	-1.58123	-0.600013	3.84426e-05	-1.90108	-0.675042	3.89585e-05	-1.90113	-0.686388
92917737	rs10944572	1.68549e-09	-1.46862	-0.706357	6.22142e-05	-1.67957	-0.415136	6.44669e-05	-1.68003	-0.403834
92917834	rs12212351	1.67602e-09	-1.46862	-0.711995	6.17905e-05	-1.67957	-0.42197	6.40252e-05	-1.68003	-0.41071
92917957	rs7744502	1.68549e-09	-1.46862	-0.706362	6.22657e-05	-1.67957	-0.414309	6.4538e-05	-1.68003	-0.402732
92918160	rs1444135	1.18258e-08	-1.75831e-10	-0.226756	0.000357784	-1.75831e-10	-0.345354	0.000361714	-1.75831e-10	-0.359163
92918248	rs1444134	1.63436e-09	-1.47756	-0.728231	6.11792e-05	-1.67301	-0.438472	6.33912e-05	-1.67348	-0.427214
92918288	rs1444133	1.61524e-09	-1.47883	-0.738727	5.98822e-05	-1.68164	-0.451261	6.20439e-05	-1.68209	-0.440084
92918349	rs1016462	1.18258e-08	-1.75831e-10	-0.226756	0.000357784	-1.75831e-10	-0.345354	0.000361714	-1.75831e-10	-0.359163
92918457	rs1444132	1.62534e-09	-1.47756	-0.733767	6.0768e-05	-1.67301	-0.445215	6.29625e-05	-1.67348	-0.433999
92918908	rs12665361	1.18258e-08	-1.75831e-10	-0.226756	0.000357784	-1.75831e-10	-0.345354	0.000361714	-1.75831e-10	-0.359163
92918990	rs996731	1.6173e-09	-1.47756	-0.738727	6.04017e-05	-1.67301	-0.451261	6.25806e-05	-1.67348	-0.440084
92919082	rs996730	1.6173e-09	-1.47756	-0.738727	6.04017e-05	-1.67301	-0.451261	6.25806e-05	-1.67348	-0.440084
92919277	rs12193871	1.63181e-09	-1.46862	-0.738727	6.00068e-05	-1.67957	-0.451261	6.21719e-05	-1.68003	-0.440084
92919416	rs2120546	1.60017e-09	-1.58988	-0.637054	3.70564e-05	-1.90274	-0.7101	3.75654e-05	-1.9028	-0.721136
92919443	rs77195787	4.23223e-09	-1.75831e-10	-1.25431	0.000142502	-1.75831e-10	-1.26593	0.000145317	-1.75831e-10	-1.2711
92919470	rs12193981	1.86102e-09	-1.40474	-0.671173	6.18432e-05	-1.73042	-0.370265	6.41003e-05	-1.73083	-0.358738
92919666	rs12207640	1.63759e-09	-1.4596	-0.744214	5.92222e-05	-1.68603	-0.457954	6.13567e-05	-1.68649	-0.446819
92919804	rs12207608	1.63759e-09	-1.4596	-0.744214	5.92222e-05	-1.68603	-0.457954	6.13567e-05	-1.68649	-0.446819
92919958	rs12198969	1.62867e-09	-1.4596	-0.749674	5.88287e-05	-1.68603	-0.464621	6.09465e-05	-1.68649	-0.453529
92919964	rs2197343	4.62635e-09	-0.379278	-0.785993	4.23051e-05	-1.72805	-0.752329	4.3161e-05	-1.72685	-0.758234
92920109	rs10944574	1.61984e-09	-1.4596	-0.755108	5.84394e-05	-1.68603	-0.471261	6.05405e-05	-1.68649	-0.460211
92920163	rs10806453	1.60797e-09	-1.57247	-0.649598	3.6746e-05	-1.8993	-0.72196	3.72544e-05	-1.89936	-0.73289
92920297	rs1838320	1.17346e-08	-1.75831e-10	-0.234499	0.000355177	-1.75831e-10	-0.352668	0.000359097	-1.75831e-10	-0.366425
92920498	rs10944575	5.889e-10	-1.90916	-1.31738	2.5525e-05	-1.66326	-1.32237	2.62009e-05	-1.66392	-1.32031
92921087	rs79218831	5.49726e-08	1.3098	-2.425e-10	0.00146715	1.06579	-2.425e-10	0.00151642	1.07409	-2.425e-10
92921923	rs80126499	7.76028e-09	-0.64802	-2.425e-10	0.000119823	-1.43927	-2.425e-10	0.000122815	-1.43934	-2.425e-10
92922559	rs2325431	1.22215e-08	-1.75831e-10	-0.193845	0.000366631	-1.75831e-10	-0.320928	0.000370832	-1.75831e-10	-0.334268
92922779	rs12210356	1.87929e-09	-1.37457	-0.691571	5.93264e-05	-1.74784	-0.394391	6.14959e-05	-1.74823	-0.382814
92922807	rs1444131	6.60149e-10	-1.84404	-1.26829	2.03039e-05	-1.88852	-1.32595	2.07933e-05	-1.8883	-1.32709
92923033	rs62418475	2.70507e-09	-1.70191	-2.425e-10	8.04733e-05	-1.83736	-2.425e-10	8.25157e-05	-1.83703	-2.425e-10
92923120	rs79183428	2.72202e-09	-1.69567	-2.425e-10	8.28034e-05	-1.80882	-2.425e-10	8.48683e-05	-1.80892	-2.425e-10
92923205	rs1470359	6.94446e-09	0.0929311	-0.852026	4.1998e-05	-1.90366	-0.584008	4.34728e-05	-1.90357	-0.57431
92923600	rs2218418	1.73282e-09	-1.35595	-0.791337	5.27454e-05	-1.74106	-0.518745	5.46229e-05	-1.74146	-0.5081
92923952	rs10455534	2.29666e-09	-1.86558	-2.425e-10	0.000131466	-1.34654	-2.425e-10	0.000134578	-1.34787	-2.425e-10
92923980	rs1154604	1.95332e-09	-1.3814	-0.646108	6.2618e-05	-1.74815	-0.340078	6.4921e-05	-1.74855	-0.328293
92924279	rs12206808	4.84188e-09	-0.258296	-0.861439	4.18223e-05	-1.68443	-0.807428	4.26795e-05	-1.68309	-0.813205
92924355	rs112871152	8.52067e-08	1.74804	-2.425e-10	0.00086212	0.53411	-2.425e-10	0.00088282	0.533104	-2.425e-10
92924390	rs77536005	9.92367e-10	-1.48377	-1.22093	2.42994e-05	-1.87575	-1.15908	2.48531e-05	-1.87607	-1.16097
92924457	rs9342318	1.01138e-08	-1.75831e-10	-0.38314	0.000311937	-1.75831e-10	-0.482483	0.000315854	-1.75831e-10	-0.494739
92924879	rs143149994	4.04629e-09	-1.75831e-10	-1.29924	0.000135628	-1.75831e-10	-1.31537	0.000138952	-1.75831e-10	-1.31589
92924973	rs12215664	5.71185e-09	0.332196	-1.28669	2.23652e-05	-1.8163	-1.30148	2.29416e-05	-1.81526	-1.30181
92925548	rs2166049	1.6168e-09	-1.08367	-1.13293	3.16171e-05	-1.82249	-0.949096	3.26532e-05	-1.82286	-0.941209
92926201	rs76461745	1.12641e-08	-0.27542	-2.425e-10	0.000147388	-1.23221	-2.425e-10	0.000151123	-1.23193	-2.425e-10
92926308	rs79545717	7.62003e-09	-0.666258	-2.425e-10	0.000118535	-1.45007	-2.425e-10	0.000121492	-1.45017	-2.425e-10
92926498	rs9444966	1.74119e-09	-0.964365	-1.17811	2.89459e-05	-1.84633	-1.01352	2.98769e-05	-1.84666	-1.00628
92926528	rs9444967	1.74608e-09	-0.964365	-1.1753	2.90634e-05	-1.84633	-1.00947	2.99996e-05	-1.84666	-1.00218
92926686	rs59375330	4.61029e-09	-1.75831e-10	-1.16875	0.00015852	-1.75831e-10	-1.1594	0.000162109	-1.75831e-10	-1.16175
92926811	rs62418476	1.65393e-09	-1.05778	-1.1361	3.12162e-05	-1.83083	-0.953521	3.22384e-05	-1.83118	-0.945679
92926942	rs62418477	1.57213e-09	-1.08233	-1.16227	3.04263e-05	-1.81694	-0.993038	3.14133e-05	-1.81732	-0.985466
92927290	rs11758885	7.03784e-09	-0.745737	-2.425e-10	0.000110981	-1.51593	-2.425e-10	0.000113748	-1.51603	-2.425e-10
92927654	rs4329086	8.4389e-10	-1.70041	-1.16636	2.07719e-05	-1.90368	-1.28801	2.11933e-05	-1.90356	-1.29277
92928891	rs12216110	4.15486e-09	0.00556005	-1.27832	2.1377e-05	-1.8679	-1.29507	2.1921e-05	-1.86719	-1.29538
92929307	rs7775910	4.22004e-09	0.0211268	-1.27832	2.14293e-05	-1.86546	-1.29507	2.1975e-05	-1.86473	-1.29538
92930840	rs12209740	1.65042e-09	-1.05778	-1.13823	3.11236e-05	-1.83083	-0.956491	3.21417e-05	-1.83118	-0.948681
92930861	rs9294528	1.37566e-08	-0.0755186	-2.425e-10	0.00022243	-0.820672	-2.425e-10	0.000228193	-0.819824	-2.425e-10
92930951	rs12209892	1.64528e-09	-1.05778	-1.14134	3.09883e-05	-1.83083	-0.960849	3.20005e-05	-1.83118	-0.953084
92931111	rs75205904	6.70331e-09	-0.231845	-0.562592	5.79459e-05	-1.67451	-0.491265	5.90838e-05	-1.67315	-0.497913
92931557	rs12664525	6.75483e-09	-0.231845	-0.554937	5.84115e-05	-1.67451	-0.483263	5.95567e-05	-1.67315	-0.489942
92931627	rs3943616	1.39703e-08	-0.0601017	-2.425e-10	0.000225092	-0.808775	-2.425e-10	0.000230925	-0.807923	-2.425e-10
92931797	rs77707371	2.28292e-09	-1.87158	-2.425e-10	0.000166925	-1.10774	-2.425e-10	0.000171424	-1.10588	-2.425e-10
92931845	rs77071586	3.37629e-09	-0.533496	-0.946767	3.55881e-05	-1.62605	-1.02722	3.65786e-05	-1.62592	-1.02463
92932113	rs72914604	1.6862e-09	-0.909039	-1.26552	2.16286e-05	-1.87503	-1.27624	2.21722e-05	-1.87471	-1.27647
92932313	rs72914609	1.62312e-09	-0.941104	-1.27158	2.13785e-05	-1.88114	-1.28175	2.19156e-05	-1.88085	-1.28197
92932478	rs67708912	1.53707e-09	-0.969396	-1.29777	2.06261e-05	-1.89403	-1.3047	2.11455e-05	-1.8938	-1.30479
92933959	rs192984931	5.9098e-09	-1.75831e-10	-0.920427	0.000201673	-1.75831e-10	-0.918636	0.000206568	-1.75831e-10	-0.919389
92934540	rs12196114	1.50505e-09	-1.04718	-1.24103	2.66034e-05	-1.84943	-1.09482	2.74213e-05	-1.84972	-1.08898
92934773	rs66632728	9.88723e-10	-1.5846	-1.12378	3.03529e-05	-1.77731	-1.03508	3.11024e-05	-1.77714	-1.03559
92934948	rs55736437	1.83193e-09	-0.817385	-1.27428	2.20285e-05	-1.84874	-1.2842	2.25848e-05	-1.84832	-1.28441
92935190	rs149701248	2.9351e-09	-1.6203	-2.425e-10	8.05801e-05	-1.83603	-2.425e-10	8.25888e-05	-1.83614	-2.425e-10
92935367	rs148408201	4.22278e-09	-1.75831e-10	-1.25655	0.00014022	-1.75831e-10	-1.28207	0.000143801	-1.75831e-10	-1.28159
92935456	rs57162324	9.94945e-10	-1.60503	-1.09707	3.09273e-05	-1.79037	-1.00328	3.16899e-05	-1.7902	-1.00382
92935636	rs6903554	1.02285e-09	-1.82112	-0.853326	3.15216e-05	-1.9109	-0.863715	3.21237e-05	-1.91083	-0.869598
92936252	rs7747110	1.02667e-09	-1.81651	-0.854212	3.15363e-05	-1.90999	-0.864156	3.21393e-05	-1.90991	-0.870028
92936933	rs118108408	1.7967e-09	-0.839044	-1.27204	2.19587e-05	-1.85395	-1.28217	2.25128e-05	-1.85355	-1.28239
92936952	rs7751618	6.58152e-10	-1.80807	-1.30729	1.99741e-05	-1.91139	-1.31945	2.0468e-05	-1.91132	-1.31984
92936956	rs145947840	3.93082e-09	-1.75831e-10	-1.32819	0.000133819	-1.75831e-10	-1.32879	0.000137192	-1.75831e-10	-1.32863
92937418	rs72914624	1.00255e-09	-1.60302	-1.09147	3.09258e-05	-1.79705	-0.996644	3.16876e-05	-1.7969	-0.99719
92938335	rs9345217	9.1237e-09	-1.75831e-10	-0.486164	0.000282487	-1.75831e-10	-0.581651	0.000286308	-1.75831e-10	-0.59295
92938341	rs9294529	6.54991e-10	-1.81288	-1.30729	1.99596e-05	-1.91212	-1.31945	2.04529e-05	-1.91206	-1.31984
92938651	rs77650683	1.45135e-09	-1.42918	-0.895366	3.53468e-05	-1.88994	-0.770138	3.61846e-05	-1.89019	-0.771194
92938905	rs75091329	6.70022e-09	-0.794898	-2.425e-10	0.000113345	-1.49485	-2.425e-10	0.000116175	-1.49492	-2.425e-10
92938969	rs116990410	2.24625e-09	-1.88778	-2.425e-10	0.000180979	-1.0269	-2.425e-10	0.000185873	-1.02495	-2.425e-10
92938978	rs10944576	8.95123e-09	-1.75831e-10	-0.505248	0.000277458	-1.75831e-10	-0.599616	0.000281249	-1.75831e-10	-0.610777
92939866	rs1838321	6.54991e-10	-1.81288	-1.30729	1.99596e-05	-1.91212	-1.31945	2.04529e-05	-1.91206	-1.31984
92940090	rs12203495	6.64422e-10	-1.79024	-1.31564	2.67591e-05	-1.61286	-1.32554	2.74114e-05	-1.61394	-1.32512
92940213	rs56394332	1.00623e-09	-1.60503	-1.0858	3.13425e-05	-1.79037	-0.989944	3.2115e-05	-1.7902	-0.990495
92940520	rs7740008	5.08848e-09	-0.624992	-0.445068	6.60132e-05	-1.66684	-0.368585	6.72755e-05	-1.66552	-0.375704
92940557	rs117116273	3.43937e-09	-1.46175	-2.425e-10	0.00012939	-1.36245	-2.425e-10	0.000132564	-1.36295	-2.425e-10
92941163	rs73514544	1.45947e-09	-1.43398	-0.88499	3.58041e-05	-1.88885	-0.758369	3.66521e-05	-1.88911	-0.759435
92941336	rs74784937	4.19831e-09	-1.26236	-2.425e-10	0.000303194	-0.510913	-2.425e-10	0.000311072	-0.509992	-2.425e-10
92941472	rs9451963	6.57492e-10	-1.80807	-1.3083	1.99609e-05	-1.91139	-1.32012	2.04547e-05	-1.91132	-1.32049
92941484	rs67201361	1.01208e-09	-1.60503	-1.07999	3.14647e-05	-1.79037	-0.986055	3.22392e-05	-1.7902	-0.986632
92941551	rs12192424	5.96762e-09	-0.50498	-0.40571	7.13252e-05	-1.63046	-0.327579	7.2684e-05	-1.62905	-0.334849
92942037	rs10944577	5.1836e-09	-0.61238	-0.439159	6.67901e-05	-1.6613	-0.362426	6.80667e-05	-1.65996	-0.369568
92942144	rs2197347	1.00455e-09	-1.6117	-1.0808	3.13955e-05	-1.79457	-0.984048	3.2169e-05	-1.79441	-0.984604
92942423	rs7451266	1.50696e-09	-1.40533	-0.881618	3.5724e-05	-1.89492	-0.754546	3.65712e-05	-1.89514	-0.755616
92942447	rs2325434	3.46593e-09	-0.46193	-0.992127	2.25374e-05	-1.91047	-1.19964	2.29168e-05	-1.91047	-1.20767
92942813	rs13200932	8.8456e-10	-1.78331	-1.03639	2.26673e-05	-1.88009	-1.22427	2.30632e-05	-1.8803	-1.23147
92942867	rs34096804	6.06104e-09	-0.501268	-0.39389	7.2329e-05	-1.62879	-0.31527	7.3704e-05	-1.62738	-0.322584
92943224	rs9353898	8.3852e-09	-1.75831e-10	-0.570571	0.000260937	-1.75831e-10	-0.661004	0.00026463	-1.75831e-10	-0.671684
92943745	rs6920232	6.85784e-09	-0.314532	-0.457115	7.74344e-05	-1.49471	-0.381144	7.89501e-05	-1.49299	-0.388216
92943884	rs73514551	1.48951e-09	-1.41024	-0.88835	3.54867e-05	-1.89395	-0.762178	3.63284e-05	-1.89418	-0.763241
92943943	rs73514555	1.3182e-09	-1.55581	-0.864964	3.74086e-05	-1.86627	-0.737116	3.82841e-05	-1.86661	-0.738371
92944806	rs68054022	9.80866e-10	-1.57878	-1.13758	3.05872e-05	-1.75385	-1.05085	3.13464e-05	-1.75367	-1.05124
92944944	rs74668641	6.22353e-09	-0.476481	-0.39222	7.32708e-05	-1.61759	-0.313532	7.46653e-05	-1.61615	-0.320852
92945531	rs78190491	6.97245e-09	-0.755073	-2.425e-10	0.000112358	-1.50359	-2.425e-10	0.000115161	-1.50369	-2.425e-10
92945895	rs74821090	1.76231e-09	-0.882783	-1.24763	2.22313e-05	-1.86395	-1.25983	2.27904e-05	-1.86359	-1.26009
92946046	rs111831196	1.44995e-09	-1.41952	-0.905998	3.4754e-05	-1.89204	-0.78495	3.55843e-05	-1.89228	-0.785832
92946240	rs12214994	6.4002e-09	-0.450152	-0.390558	7.42855e-05	-1.60557	-0.311801	7.5701e-05	-1.6041	-0.319128
92946740	rs62418479	1.42874e-09	-1.03766	-1.30259	2.35669e-05	-1.85893	-1.20651	2.42529e-05	-1.85921	-1.20227
92947092	rs79910497	1.07268e-09	-1.49704	-1.12983	3.25584e-05	-1.69992	-1.04233	3.33637e-05	-1.69971	-1.04284
92947194	rs9345218	8.9701e-10	-1.80199	-1.00374	2.72956e-05	-1.9066	-1.01196	2.78468e-05	-1.90649	-1.01681
92947755	rs9444969	6.00928e-09	0.420378	-1.32411	2.15872e-05	-1.8927	-1.26048	2.21973e-05	-1.89256	-1.25749
92948728	rs12527736	1.3892e-09	-1.05924	-1.30908	2.35027e-05	-1.84719	-1.22098	2.41829e-05	-1.84738	-1.21699
92950031	rs58128599	9.94426e-10	-1.54971	-1.15291	3.05072e-05	-1.73716	-1.07016	3.12619e-05	-1.73697	-1.07064
92950087	rs7746984	1.44482e-09	-1.01195	-1.3171	2.25745e-05	-1.8675	-1.24096	2.32174e-05	-1.86776	-1.23736
92950534	rs7765501	3.91864e-09	-0.425621	-0.905673	2.39236e-05	-1.90716	-1.14326	2.429e-05	-1.90717	-1.15278
92950610	rs80095767	1.54429e-09	-1.3208	-0.941677	3.29479e-05	-1.90747	-0.822888	3.37346e-05	-1.9076	-0.823893
92951298	rs62418481	3.94623e-09	-1.32428	-2.425e-10	9.23052e-05	-1.70018	-2.425e-10	9.4645e-05	-1.69988	-2.425e-10
92951457	rs143833800	8.56542e-09	-1.75831e-10	-0.549305	0.000341701	-1.75831e-10	-0.39135	0.000352145	-1.75831e-10	-0.385974
92951534	rs76050486	3.97353e-09	-1.75831e-10	-1.31738	0.000134175	-1.75831e-10	-1.32614	0.000137499	-1.75831e-10	-1.3264
92951807	rs55660130	9.41715e-10	-1.60817	-1.14892	2.88818e-05	-1.79675	-1.06532	2.95949e-05	-1.79661	-1.06581
92951827	rs117957887	2.56233e-09	-1.75612	-2.425e-10	7.71112e-05	-1.88004	-2.425e-10	7.90505e-05	-1.87993	-2.425e-10
92953536	rs1444142	4.62026e-09	-0.425621	-0.740968	2.67566e-05	-1.90716	-1.03134	2.70957e-05	-1.90717	-1.04347
92953767	rs1444144	9.18152e-10	-1.62136	-1.16107	2.82292e-05	-1.80487	-1.08006	2.89264e-05	-1.80473	-1.08053
92953831	rs75635219	6.83316e-09	-0.775252	-2.425e-10	0.000111021	-1.51557	-2.425e-10	0.000113791	-1.51566	-2.425e-10
92954134	rs67515520	8.59315e-10	-1.64999	-1.19867	2.70356e-05	-1.80177	-1.12636	2.7705e-05	-1.80162	-1.12678
92954254	rs10944578	7.59276e-10	-1.69888	-1.27355	2.344e-05	-1.74541	-1.32543	2.39972e-05	-1.74623	-1.32585
92954264	rs12206841	4.86547e-09	-0.424913	-0.689962	5.5011e-05	-1.59392	-0.623828	5.61142e-05	-1.59243	-0.630204
92955125	rs10944579	1.38978e-09	-1.03955	-1.32834	2.17944e-05	-1.86097	-1.28266	2.23928e-05	-1.86123	-1.28004
92956282	rs4145131	4.89623e-09	-0.424913	-0.683659	5.53764e-05	-1.59392	-0.617209	5.64852e-05	-1.59243	-0.623614
92956835	rs60239189	2.51148e-09	-0.610123	-1.16604	5.5285e-05	-1.12666	-1.08613	5.66754e-05	-1.12608	-1.08659
92956845	rs62418483	1.53523e-09	-0.958199	-1.31016	2.04776e-05	-1.87877	-1.32718	2.09917e-05	-1.87899	-1.3269
92957813	rs1444145	5.91307e-09	-0.291225	-0.628647	6.25148e-05	-1.53039	-0.559491	6.37593e-05	-1.52875	-0.566151
92957868	rs56202301	1.1288e-08	0.958317	-1.23161	4.39673e-05	-1.19768	-1.24416	4.51298e-05	-1.19614	-1.24433
92958298	rs56062416	2.34684e-09	-0.664118	-1.17985	5.03093e-05	-1.20404	-1.10305	5.15748e-05	-1.20348	-1.1035
92958500	rs75488548	1.49664e-09	-1.28416	-1.00966	3.03707e-05	-1.91075	-0.901061	3.10996e-05	-1.91084	-0.901984
92958748	rs80262708	1.45508e-09	-1.31548	-1.0065	3.05652e-05	-1.90802	-0.897404	3.12976e-05	-1.90815	-0.898331
92958749	rs77177482	4.1592e-09	-1.75831e-10	-1.27172	0.000134565	-1.75831e-10	-1.32324	0.000137811	-1.75831e-10	-1.32414
92958861	rs11963376	2.73344e-09	-0.517504	-1.17397	5.60289e-05	-1.10359	-1.09583	5.74376e-05	-1.10303	-1.09629
92958943	rs11963394	2.79489e-09	-0.486929	-1.18232	5.67661e-05	-1.08026	-1.10609	5.81944e-05	-1.07969	-1.10654
92959742	rs12189672	1.65309e-09	-0.901514	-1.29288	2.02358e-05	-1.8887	-1.32913	2.07386e-05	-1.88889	-1.32913
92960232	rs61192147	2.50223e-09	-0.530786	-1.24907	5.04181e-05	-1.12028	-1.18465	5.16958e-05	-1.11962	-1.18502
92960615	rs72916632	1.22677e-09	-1.16678	-1.32588	1.97943e-05	-1.91157	-1.32832	2.02899e-05	-1.9115	-1.32839
92960855	rs13205488	2.31181e-09	-0.739115	-1.11989	2.46557e-05	-1.74624	-1.27404	2.51625e-05	-1.74638	-1.27829
92960940	rs150312078	7.80048e-08	1.65973	-2.425e-10	0.000137529	-1.30145	-2.425e-10	0.00014113	-1.30034	-2.425e-10
92961385	rs1444146	7.79727e-10	-1.88655	-1.0593	3.34049e-05	-1.71909	-0.997493	3.39894e-05	-1.71987	-1.0041
92961429	rs116884476	9.46747e-09	-0.449177	-2.425e-10	0.000569282	0.119091	-2.425e-10	0.000583141	0.118411	-2.425e-10
92961770	rs72916636	2.47354e-09	-1.79139	-2.425e-10	8.53806e-05	-1.77817	-2.425e-10	8.7481e-05	-1.7786	-2.425e-10
92961858	rs9353899	1.71819e-08	-0.0904217	0.237242	5.17984e-05	-1.85293	-0.424992	5.35356e-05	-1.8528	-0.416867
92962204	rs9359979	4.4973e-09	-1.75831e-10	-1.19356	0.000158933	-1.75831e-10	-1.1568	0.000160222	-1.75831e-10	-1.17345
92962482	rs150575177	4.37017e-09	-1.75831e-10	-1.22224	0.000147499	-1.75831e-10	-1.23146	0.000151418	-1.75831e-10	-1.22997
92962597	rs930564	7.20319e-10	-1.69696	-1.32814	2.14025e-05	-1.8373	-1.32448	2.18784e-05	-1.83772	-1.3268
92962665	rs930565	7.2044e-10	-1.69696	-1.32797	2.14154e-05	-1.8373	-1.32387	2.18883e-05	-1.83772	-1.32635
92962803	rs55932450	2.44604e-09	-1.80257	-2.425e-10	8.64385e-05	-1.76585	-2.425e-10	8.85632e-05	-1.7663	-2.425e-10
92963401	rs9345219	1.82321e-08	-0.116297	0.322444	5.6482e-05	-1.83137	-0.359989	5.83968e-05	-1.83118	-0.351577
92964208	rs9362961	6.43655e-10	-1.89255	-1.24508	2.22025e-05	-1.87785	-1.24723	2.2961e-05	-1.87795	-1.23827
92964714	rs77873313	9.48844e-09	-1.75831e-10	-0.446965	0.000405359	-1.75831e-10	-0.220512	0.000416644	-1.75831e-10	-0.217785
92964801	rs11963364	2.44089e-09	-1.80468	-2.425e-10	8.66506e-05	-1.7634	-2.425e-10	8.87802e-05	-1.76385	-2.425e-10
92964812	rs7757006	6.52101e-10	-1.88762	-1.23698	2.25228e-05	-1.87153	-1.23923	2.33017e-05	-1.87163	-1.22986
92964823	rs7775003	6.52101e-10	-1.88762	-1.23698	2.25228e-05	-1.87153	-1.23923	2.33017e-05	-1.87163	-1.22986
92964880	rs7760814	6.50243e-10	-1.89255	-1.2349	2.24269e-05	-1.87785	-1.23717	2.32051e-05	-1.87795	-1.2277
92965004	rs7740572	6.59585e-10	-1.89015	-1.22304	2.27322e-05	-1.87475	-1.22675	2.35301e-05	-1.87485	-1.21688
92965297	rs1822589	9.6426e-09	0.711557	-1.14241	2.10309e-05	-1.89006	-1.28923	2.15946e-05	-1.88989	-1.28768
92965458	rs78356423	4.60719e-09	-1.75831e-10	-1.16942	0.000163604	-1.75831e-10	-1.12784	0.000164747	-1.75831e-10	-1.1456
92965678	rs118191145	2.21867e-09	-1.90013	-2.425e-10	9.43222e-05	-1.67857	-2.425e-10	9.66874e-05	-1.67853	-2.425e-10
92965688	rs1470357	7.33582e-10	-1.67777	-1.32908	2.11196e-05	-1.84807	-1.32702	2.16092e-05	-1.84845	-1.32845
92965711	rs1470358	6.54838e-10	-1.88762	-1.23279	2.26162e-05	-1.87153	-1.23509	2.34032e-05	-1.87163	-1.22551
92966200	rs72916650	2.3697e-09	-1.83427	-2.425e-10	8.89355e-05	-1.73737	-2.425e-10	9.11169e-05	-1.73787	-2.425e-10
92966422	rs143124192	2.58731e-08	-1.75831e-10	0.556165	0.000866593	-1.75831e-10	0.539285	0.000884304	-1.75831e-10	0.534783
92966484	rs7747017	2.8725e-08	1.10363	-0.442897	4.53752e-05	-1.51541	-0.894912	4.59414e-05	-1.51524	-0.907414
92966508	rs7767268	3.9504e-08	1.36516	-0.3858	4.67886e-05	-1.52264	-0.857007	4.73445e-05	-1.52262	-0.869946
92966839	rs6937033	6.06743e-10	-1.8702	-1.32649	2.41694e-05	-1.71588	-1.32431	2.474e-05	-1.71671	-1.32488
92967187	rs35747635	3.90753e-08	1.41669	-0.448239	4.63983e-05	-1.48873	-0.899296	4.6947e-05	-1.48871	-0.912288
92967808	rs983542	7.61742e-09	-0.666601	-2.425e-10	0.000105455	-1.567	-2.425e-10	0.000108067	-1.56727	-2.425e-10
92967813	rs7753136	3.54983e-08	1.31386	-0.441411	4.42799e-05	-1.54023	-0.894522	4.48004e-05	-1.54022	-0.907586
92967990	rs9353900	1.93044e-08	-0.0367156	0.300011	5.57058e-05	-1.82804	-0.377155	5.7588e-05	-1.82789	-0.368818
92969243	rs17648292	2.40118e-09	-1.82108	-2.425e-10	8.70854e-05	-1.75839	-2.425e-10	8.92265e-05	-1.75884	-2.425e-10
92969395	rs9362962	1.55607e-08	-0.224604	0.272317	5.23047e-05	-1.8699	-0.398298	5.40646e-05	-1.86978	-0.390053
92969542	rs150172202	2.23778e-09	-1.89155	-2.425e-10	7.45502e-05	-1.91381	-2.425e-10	7.64175e-05	-1.91381	-2.425e-10
92970917	rs1348496	1.86926e-08	-0.059663	0.290754	5.50451e-05	-1.8329	-0.384229	5.69029e-05	-1.83275	-0.375922
92971376	rs35454785	7.8344e-10	-1.89202	-1.04908	3.59976e-05	-1.66012	-0.981715	3.66097e-05	-1.66103	-0.988674
92971481	rs72916668	6.42035e-09	-0.837565	-2.425e-10	0.000115228	-1.47837	-2.425e-10	0.000118241	-1.47729	-2.425e-10
92971587	rs10944580	4.22091e-08	1.03634	0.00925336	4.65215e-05	-1.88515	-0.50022	4.66568e-05	-1.88491	-0.522285
92971988	rs12193872	7.77627e-10	-1.89409	-1.05446	3.60432e-05	-1.65286	-0.987704	3.66578e-05	-1.65379	-0.994602
92972031	rs9351312	1.81811e-08	0.0265724	0.176769	5.18217e-05	-1.81408	-0.463396	5.35631e-05	-1.81391	-0.455248
92972059	rs9342319	6.8718e-10	-1.74454	-1.32766	2.2056e-05	-1.8078	-1.3239	2.25425e-05	-1.8082	-1.32641
92972388	rs72916673	2.40118e-09	-1.82108	-2.425e-10	8.70854e-05	-1.75839	-2.425e-10	8.92265e-05	-1.75884	-2.425e-10
92972448	rs35108990	3.6693e-08	1.34694	-0.441396	4.4688e-05	-1.52916	-0.896415	4.52177e-05	-1.52927	-0.909259
92972891	rs4707730	7.71586e-10	-1.89475	-1.0616	3.6034e-05	-1.64515	-0.995673	3.66514e-05	-1.64608	-1.00249
92972984	rs13204161	4.00306e-08	1.00132	-0.0087158	4.56089e-05	-1.89083	-0.514349	4.5749e-05	-1.89062	-0.536223
92973242	rs9362963	2.527e-09	-1.77001	-2.425e-10	8.41758e-05	-1.79238	-2.425e-10	8.6249e-05	-1.79278	-2.425e-10
92973406	rs9353901	9.74279e-09	-0.0157341	-0.404777	3.48806e-05	-1.82351	-0.849847	3.60032e-05	-1.82334	-0.843066
92973683	rs147624575	2.22107e-09	-1.89905	-2.425e-10	8.10218e-05	-1.83057	-2.425e-10	8.31057e-05	-1.8299	-2.425e-10
92974288	rs142281884	4.17096e-09	-1.75831e-10	-1.26889	0.00014381	-1.75831e-10	-1.25679	0.000147294	-1.75831e-10	-1.25759
92974292	rs76164119	4.17387e-09	-1.75831e-10	-1.2682	0.00014589	-1.75831e-10	-1.24243	0.000147782	-1.75831e-10	-1.25428
92974672	rs74526779	4.17236e-09	-1.75831e-10	-1.26856	0.000145865	-1.75831e-10	-1.2426	0.000147776	-1.75831e-10	-1.25432
92974680	rs75115349	4.16622e-09	-1.75831e-10	-1.27003	0.000145609	-1.75831e-10	-1.24436	0.000147534	-1.75831e-10	-1.25596
92974731	rs76783219	4.21909e-09	-1.75831e-10	-1.25742	0.000147806	-1.75831e-10	-1.22938	0.000149608	-1.75831e-10	-1.242
92975188	rs1899808	2.10926e-08	0.0703609	0.281523	5.62643e-05	-1.80395	-0.391276	5.81629e-05	-1.80377	-0.383001
92975310	rs9451966	4.01915e-08	1.00132	-0.00470517	4.56911e-05	-1.89083	-0.512547	4.58342e-05	-1.89062	-0.534363
92975433	rs1899810	2.496e-09	-1.78235	-2.425e-10	8.51813e-05	-1.7805	-2.425e-10	8.72776e-05	-1.78092	-2.425e-10
92975596	rs139436399	6.70684e-08	1.50867	-2.425e-10	0.000280878	-0.587365	-2.425e-10	0.000291203	-0.575997	-2.425e-10
92975724	rs55851359	2.37529e-09	-1.83192	-2.425e-10	8.946e-05	-1.73149	-2.425e-10	9.16569e-05	-1.73197	-2.425e-10
92975825	rs1978972	2.48605e-09	-1.78634	-2.425e-10	8.55296e-05	-1.77642	-2.425e-10	8.76339e-05	-1.77685	-2.425e-10
92976129	rs145313013	4.12706e-09	-1.75831e-10	-1.27947	0.000137209	-1.75831e-10	-1.30378	0.000140446	-1.75831e-10	-1.30519
92976132	rs6937171	3.37319e-08	0.161024	0.660383	8.64079e-05	-1.80234	0.0361333	8.60757e-05	-1.80214	0.00734583
92976287	rs6937530	2.48605e-09	-1.78634	-2.425e-10	8.55296e-05	-1.77642	-2.425e-10	8.76339e-05	-1.77685	-2.425e-10
92977182	rs77552878	4.19021e-09	-1.75831e-10	-1.26429	0.000146433	-1.75831e-10	-1.23872	0.000148294	-1.75831e-10	-1.25082
92977362	rs1816850	3.60591e-08	0.772723	0.115397	4.91863e-05	-1.90231	-0.427354	4.92853e-05	-1.90217	-0.450221
92977449	rs77769239	6.27496e-09	-0.860471	-2.425e-10	0.000124501	-1.40097	-2.425e-10	0.00012776	-1.39986	-2.425e-10
92977759	rs9362964	1.90337e-08	-0.0390311	0.288204	5.48526e-05	-1.82854	-0.392095	5.67047e-05	-1.82838	-0.383779
92977807	rs9353902	3.70164e-08	0.798926	0.115397	4.92748e-05	-1.90052	-0.427354	4.93744e-05	-1.90036	-0.450221
92978388	rs9444971	4.10982e-08	0.973042	0.045884	4.71588e-05	-1.8933	-0.478464	4.72839e-05	-1.8931	-0.500746
92979213	rs140457259	2.65984e-09	-1.71877	-2.425e-10	8.12456e-05	-1.82781	-2.425e-10	8.32769e-05	-1.82785	-2.425e-10
92980067	rs6921896	1.68121e-08	-0.150743	0.275803	5.32694e-05	-1.84839	-0.401529	5.50652e-05	-1.84824	-0.393254
92980139	rs9451968	3.68787e-08	0.836503	0.0740936	4.77344e-05	-1.90339	-0.456245	4.78445e-05	-1.90324	-0.478818
92980210	rs10944581	7.81438e-10	-1.90485	-1.03881	3.87112e-05	-1.59887	-0.970289	3.93615e-05	-1.59987	-0.977362
92980536	rs138475674	4.20329e-09	-1.75831e-10	-1.26117	0.000146972	-1.75831e-10	-1.23504	0.000148802	-1.75831e-10	-1.2474
92980708	rs79097628	5.30462e-09	-1.02846	-2.425e-10	7.50529e-05	-1.90709	-2.425e-10	7.6939e-05	-1.907	-2.425e-10
92980712	rs6900683	1.93936e-08	-0.0367156	0.304621	5.55704e-05	-1.82804	-0.37959	5.74499e-05	-1.82789	-0.371218
92981212	rs6905866	2.24067e-08	0.666067	-0.253745	3.39331e-05	-1.90336	-0.79753	3.50171e-05	-1.90323	-0.790947
92981669	rs13195759	7.93649e-10	-1.90617	-1.02198	3.97609e-05	-1.5908	-0.951603	4.04209e-05	-1.59181	-0.958858
92981705	rs9444973	3.84393e-08	0.891825	0.060215	4.7456e-05	-1.89967	-0.465812	4.75684e-05	-1.8995	-0.488345
92982008	rs117455514	3.98238e-09	-1.75831e-10	-1.31516	0.000135195	-1.75831e-10	-1.31857	0.00013839	-1.75831e-10	-1.31995
92982513	rs80210432	4.05038e-09	-1.75831e-10	-1.29823	0.00013707	-1.75831e-10	-1.30479	0.000140014	-1.75831e-10	-1.30827
92983291	rs9351314	2.19534e-08	0.0687615	0.323121	5.84105e-05	-1.80759	-0.3502	6.04947e-05	-1.80737	-0.340094
92983870	rs12661678	5.70588e-08	1.80585	-0.458805	4.85257e-05	-1.42822	-0.914972	4.91068e-05	-1.42799	-0.928032
92984331	rs12210701	8.07486e-10	-1.91413	-0.996735	4.38538e-05	-1.52076	-0.923667	4.45743e-05	-1.52167	-0.931188
92984372	rs62418496	1.06356e-08	0.815207	-1.14804	2.14184e-05	-1.86632	-1.29471	2.19925e-05	-1.86608	-1.29323
92984403	rs6454896	2.55814e-09	-1.75776	-2.425e-10	8.31295e-05	-1.80488	-2.425e-10	8.51786e-05	-1.80527	-2.425e-10
92984418	rs9345221	2.54152e-09	-1.76428	-2.425e-10	8.35944e-05	-1.79931	-2.425e-10	8.56541e-05	-1.7997	-2.425e-10
92984809	rs6925015	2.496e-09	-1.78235	-2.425e-10	8.51813e-05	-1.7805	-2.425e-10	8.72776e-05	-1.78092	-2.425e-10
92985307	rs12662138	4.17799e-09	-1.75831e-10	-1.26721	0.000144389	-1.75831e-10	-1.25277	0.000146279	-1.75831e-10	-1.2645
92985361	rs6930450	4.64833e-08	1.07493	0.0671203	4.78385e-05	-1.89182	-0.465633	4.79135e-05	-1.89159	-0.489027
92985450	rs78977280	1.90593e-08	-1.75831e-10	0.250515	0.00085753	-1.75831e-10	0.528772	0.000877937	-1.75831e-10	0.527558
92985913	rs12662478	7.00042e-08	2.02077	-0.46925	5.21591e-05	-1.34862	-0.922369	5.2785e-05	-1.34837	-0.935422
92986093	rs148442706	3.92742e-09	-1.75831e-10	-1.32906	0.000133778	-1.75831e-10	-1.3291	0.000137146	-1.75831e-10	-1.32897
92986363	rs10944582	3.93307e-08	0.802461	0.172506	5.10035e-05	-1.91104	-0.382347	5.10195e-05	-1.91096	-0.406851
92986772	rs75216638	5.487e-09	-0.994656	-2.425e-10	8.54004e-05	-1.77793	-2.425e-10	8.75388e-05	-1.77794	-2.425e-10
92987191	rs4707731	2.32698e-09	-1.85247	-2.425e-10	9.6196e-05	-1.6589	-2.425e-10	9.85471e-05	-1.65948	-2.425e-10
92988061	rs78423985	4.31069e-09	-1.75831e-10	-1.23594	0.000149514	-1.75831e-10	-1.21789	0.000151107	-1.75831e-10	-1.23203
92988226	rs12663329	1.30464e-09	-1.84352	-0.587589	2.71463e-05	-1.91231	-1.01173	2.74252e-05	-1.91236	-1.0262
92988533	rs180906952	6.32477e-09	-0.852566	-2.425e-10	7.86648e-05	-1.86009	-2.425e-10	8.06662e-05	-1.8597	-2.425e-10
92988656	rs10498975	2.22147e-09	-1.89887	-2.425e-10	0.00010397	-1.58118	-2.425e-10	0.000106504	-1.58184	-2.425e-10
92988702	rs76007068	1.49486e-07	2.31017	-2.425e-10	0.000168566	-1.09796	-2.425e-10	0.000173012	-1.09666	-2.425e-10
92988963	rs116661954	2.58903e-09	-1.74576	-2.425e-10	0.000136798	-1.30678	-2.425e-10	0.000140241	-1.30666	-2.425e-10
92990880	rs9345222	2.18923e-09	-1.91349	-2.425e-10	0.000126463	-1.38534	-2.425e-10	0.000129518	-1.3862	-2.425e-10
92992588	rs78102045	4.381e-09	-1.75831e-10	-1.21976	0.000152387	-1.75831e-10	-1.19886	0.000153787	-1.75831e-10	-1.21445
92993419	rs11961419	2.21639e-09	-1.90116	-2.425e-10	0.000106722	-1.55506	-2.425e-10	0.00010932	-1.55574	-2.425e-10
92993679	rs9353904	5.87099e-10	-1.90116	-1.32844	3.06146e-05	-1.47704	-1.32677	3.13041e-05	-1.47787	-1.3284
92993728	rs9359980	5.88673e-10	-1.89848	-1.32844	3.01681e-05	-1.49173	-1.32677	3.0848e-05	-1.49254	-1.3284
92994660	rs2053625	2.19537e-09	-1.91069	-2.425e-10	0.000120618	-1.43266	-2.425e-10	0.000123536	-1.43348	-2.425e-10
92994965	rs76367326	2.37028e-09	-1.83403	-2.425e-10	7.63846e-05	-1.8895	-2.425e-10	7.82944e-05	-1.88954	-2.425e-10
92995314	rs9444975	2.21355e-09	-1.90244	-2.425e-10	0.00014733	-1.23261	-2.425e-10	0.000150872	-1.23359	-2.425e-10
92995663	rs180884403	9.17721e-09	-1.75831e-10	-0.480316	0.000325008	-1.75831e-10	-0.441435	0.00033636	-1.75831e-10	-0.431837
92995985	rs76083288	5.49238e-09	-1.90098	0.907305	9.50215e-05	-1.90075	0.229568	9.40699e-05	-1.90066	0.194676
92995991	rs150853323	2.18784e-09	-1.91412	-2.425e-10	8.59278e-05	-1.77178	-2.425e-10	8.80764e-05	-1.77181	-2.425e-10
92996024	rs74625939	4.33902e-09	-1.75831e-10	-1.22939	0.000150962	-1.75831e-10	-1.20826	0.000152414	-1.75831e-10	-1.22342
92996038	rs75579887	4.33902e-09	-1.75831e-10	-1.22939	0.000150962	-1.75831e-10	-1.20826	0.000152414	-1.75831e-10	-1.22342
92996311	rs9353905	2.18906e-09	-1.91357	-2.425e-10	0.000135557	-1.31589	-2.425e-10	0.000138819	-1.31684	-2.425e-10
92996464	rs75337191	2.53132e-09	-1.7683	-2.425e-10	7.47779e-05	-1.91076	-2.425e-10	7.66493e-05	-1.91078	-2.425e-10
92996508	rs76967627	4.2705e-09	-1.75831e-10	-1.24531	0.000148551	-1.75831e-10	-1.22436	0.000150126	-1.75831e-10	-1.23854
92996615	rs75142614	4.50709e-09	-1.75831e-10	-1.19139	0.000158007	-1.75831e-10	-1.16265	0.000159055	-1.75831e-10	-1.18077
92997767	rs6908554	8.2107e-07	4.21641	-0.202838	0.000112688	-0.72861	-0.772054	0.000116633	-0.727945	-0.763042
92997864	rs118002022	2.48516e-09	-1.7867	-2.425e-10	8.69009e-05	-1.76052	-2.425e-10	8.90845e-05	-1.76043	-2.425e-10
92998016	rs187036378	2.83968e-09	-1.65335	-2.425e-10	8.61734e-05	-1.76892	-2.425e-10	8.83559e-05	-1.76864	-2.425e-10
92998284	rs6913542	8.14773e-07	4.21641	-0.210538	0.00011208	-0.72861	-0.777465	0.000115998	-0.727945	-0.768497
92998916	rs1025933	7.20354e-10	-1.90783	-1.11722	5.28965e-05	-1.18219	-1.07476	5.28113e-05	-1.18347	-1.09982
92998990	rs1963461	1.13219e-06	3.76318	0.571696	8.58047e-05	-1.71549	-0.0577185	8.48641e-05	-1.71475	-0.0942193
92999570	rs1020321	2.22841e-09	-1.89575	-2.425e-10	0.000164651	-1.12146	-2.425e-10	0.000168593	-1.12253	-2.425e-10
92999847	rs1020322	1.27609e-06	3.83928	0.615244	9.02131e-05	-1.70105	-0.0220579	8.91809e-05	-1.70028	-0.0590708
93000302	rs1020323	2.18906e-09	-1.91357	-2.425e-10	0.000132803	-1.33642	-2.425e-10	0.000136004	-1.33733	-2.425e-10
93000877	rs112321855	2.83025e-09	-1.65667	-2.425e-10	0.00012137	-1.42644	-2.425e-10	0.000124819	-1.42315	-2.425e-10
93000963	rs62418513	1.59956e-06	5.94567	-1.26522	5.97728e-05	-0.805592	-1.32914	6.13325e-05	-0.804588	-1.32912
93001774	rs7757348	7.19224e-10	-1.91259	-1.11403	4.27867e-05	-1.39779	-1.07127	4.2719e-05	-1.39887	-1.0965
93002521	rs12191794	3.25606e-09	-0.861968	-0.654553	4.47388e-05	-1.88325	-0.541193	4.53682e-05	-1.88355	-0.551651
93002526	rs139858233	4.8774e-09	-1.75831e-10	-1.11243	0.000166333	-1.75831e-10	-1.11129	0.000169265	-1.75831e-10	-1.11855
93002610	rs77253696	6.73088e-09	-1.75831e-10	-0.790332	0.00024686	-1.75831e-10	-0.716462	0.000243081	-1.75831e-10	-0.756624
93003545	rs9345224	2.19143e-09	-1.91248	-2.425e-10	0.000136268	-1.31066	-2.425e-10	0.00013955	-1.31159	-2.425e-10
93003970	rs148405013	6.92127e-09	-1.75831e-10	-0.76244	0.000252515	-1.75831e-10	-0.693813	0.000249017	-1.75831e-10	-0.732496
93004404	rs76658145	6.70812e-09	-1.75831e-10	-0.793719	0.000246659	-1.75831e-10	-0.717278	0.000242945	-1.75831e-10	-0.757182
93004625	rs12526784	3.3004e-07	3.27958	-0.177404	7.34607e-05	-1.20969	-0.718846	7.36747e-05	-1.20951	-0.740846
93005267	rs77454199	6.76259e-09	-1.75831e-10	-0.785632	0.0002481	-1.75831e-10	-0.711451	0.000244261	-1.75831e-10	-0.75178
93005573	rs74431226	3.37851e-09	-1.4796	-2.425e-10	7.82135e-05	-1.86584	-2.425e-10	8.01647e-05	-1.86593	-2.425e-10
93005687	rs77094681	3.58248e-08	-1.75831e-10	0.8816	0.00107232	-1.75831e-10	0.752294	0.00109877	-1.75831e-10	0.751925
93005832	rs117595567	3.36957e-09	-1.48225	-2.425e-10	9.01377e-05	-1.72395	-2.425e-10	9.23743e-05	-1.72417	-2.425e-10
93005995	rs1015455	7.06528e-10	-1.90895	-1.13548	3.95849e-05	-1.45046	-1.09638	3.9575e-05	-1.45144	-1.12038
93006008	rs76929212	4.00857e-09	-1.75831e-10	-1.3086	0.000134409	-1.75831e-10	-1.32439	0.000137742	-1.75831e-10	-1.32463
93006644	rs78818265	6.8813e-09	-1.75831e-10	-0.768231	0.000253336	-1.75831e-10	-0.690566	0.000249361	-1.75831e-10	-0.731116
93007459	rs62418514	2.1909e-09	-1.91272	-2.425e-10	8.38666e-05	-1.79606	-2.425e-10	8.5964e-05	-1.79609	-2.425e-10
93008055	rs145167026	4.69491e-09	-1.75831e-10	-1.15056	0.00015375	-1.75831e-10	-1.18995	0.000157148	-1.75831e-10	-1.19283
93008077	rs77622036	6.74262e-09	-1.75831e-10	-0.78859	0.000248015	-1.75831e-10	-0.711796	0.000244236	-1.75831e-10	-0.751881
93008486	rs72918638	3.48445e-09	-1.44873	-2.425e-10	8.36596e-05	-1.79853	-2.425e-10	8.58074e-05	-1.79791	-2.425e-10
93009052	rs139469891	3.9766e-09	-1.75831e-10	-1.31661	0.000136036	-1.75831e-10	-1.31237	0.000139608	-1.75831e-10	-1.31118
93009085	rs2034152	7.01408e-09	-1.75831e-10	-0.74912	0.000258688	-1.75831e-10	-0.669662	0.000254399	-1.75831e-10	-0.711115
93009093	rs2034153	6.97694e-09	-1.75831e-10	-0.754429	0.000257227	-1.75831e-10	-0.675324	0.000253008	-1.75831e-10	-0.716596
93009109	rs2034154	2.18792e-09	-1.91409	-2.425e-10	0.000129497	-1.36163	-2.425e-10	0.000132621	-1.36252	-2.425e-10
93009205	rs2034155	6.8396e-09	-1.75831e-10	-0.77431	0.000251112	-1.75831e-10	-0.699385	0.000247128	-1.75831e-10	-0.740112
93009210	rs9342320	7.22126e-10	-1.91211	-1.11048	4.27906e-05	-1.40593	-1.06304	4.27268e-05	-1.407	-1.08819
93009729	rs12525836	3.39366e-07	3.27958	-0.149538	7.47364e-05	-1.20969	-0.701629	7.4959e-05	-1.20951	-0.723564
93010132	rs7758380	2.1925e-09	-1.912	-2.425e-10	0.00013746	-1.30195	-2.425e-10	0.00014077	-1.30289	-2.425e-10
93010198	rs72918644	2.19788e-09	-1.90955	-2.425e-10	9.98721e-05	-1.62139	-2.425e-10	0.000102286	-1.62224	-2.425e-10
93010702	rs148949385	1.04559e-07	1.95271	-2.425e-10	0.000144695	-1.25065	-2.425e-10	0.000148493	-1.24948	-2.425e-10
93010932	rs79257717	2.21008e-09	-1.90401	-2.425e-10	0.000146487	-1.23835	-2.425e-10	0.000150013	-1.2393	-2.425e-10
93011499	rs1584078	2.19652e-09	-1.91017	-2.425e-10	0.000141151	-1.27545	-2.425e-10	0.000144547	-1.27641	-2.425e-10
93011738	rs76426032	7.15576e-09	-1.75831e-10	-0.729121	0.000264261	-1.75831e-10	-0.648349	0.000259703	-1.75831e-10	-0.690477
93012093	rs148181834	3.93688e-09	-1.75831e-10	-1.32665	0.000133811	-1.75831e-10	-1.32885	0.000137192	-1.75831e-10	-1.32864
93012151	rs1947048	2.19627e-09	-1.91028	-2.425e-10	0.00013843	-1.29492	-2.425e-10	0.000141761	-1.29587	-2.425e-10
93012323	rs12660866	6.87212e-09	-1.75831e-10	-0.769566	0.000252384	-1.75831e-10	-0.694332	0.000248339	-1.75831e-10	-0.735224
93013065	rs9362966	7.29639e-10	-1.91385	-1.09839	4.49751e-05	-1.36501	-1.05417	4.48645e-05	-1.36612	-1.08025
93013237	rs12195418	1.41554e-09	-1.66615	-0.683378	4.77442e-05	-1.79994	-0.559487	4.83645e-05	-1.80055	-0.570706
93013333	rs11963079	2.21008e-09	-1.90401	-2.425e-10	0.000146487	-1.23835	-2.425e-10	0.000150013	-1.2393	-2.425e-10
93014024	rs9362967	5.68152e-07	3.77397	-0.128618	0.000109719	-0.810422	-0.716939	0.00011356	-0.80991	-0.707773
93014173	rs150004647	2.19621e-09	-1.91031	-2.425e-10	7.66883e-05	-1.88553	-2.425e-10	7.86289e-05	-1.88528	-2.425e-10
93014723	rs12197506	2.19652e-09	-1.91017	-2.425e-10	0.000141151	-1.27545	-2.425e-10	0.000144547	-1.27641	-2.425e-10
93015449	rs9342321	7.32689e-07	4.06286	-0.163172	0.00010838	-0.795589	-0.744055	0.000112197	-0.794943	-0.734821
93015896	rs1596491	2.19652e-09	-1.91017	-2.425e-10	0.000141151	-1.27545	-2.425e-10	0.000144547	-1.27641	-2.425e-10
93016187	rs118115605	7.42662e-09	-1.75831e-10	-0.691968	0.000274085	-1.75831e-10	-0.611845	0.000268986	-1.75831e-10	-0.655357
93016344	rs12201166	1.43527e-09	-1.67298	-0.662709	4.90638e-05	-1.79523	-0.536937	4.96925e-05	-1.79584	-0.54832
93017419	rs1899806	2.19981e-09	-1.90867	-2.425e-10	0.000145598	-1.24444	-2.425e-10	0.000149094	-1.24544	-2.425e-10
93017512	rs1899807	2.19988e-09	-1.90863	-2.425e-10	0.000143711	-1.25748	-2.425e-10	0.000147167	-1.25845	-2.425e-10
93017946	rs80286755	7.54425e-09	-1.75831e-10	-0.676253	0.000278692	-1.75831e-10	-0.595178	0.000273368	-1.75831e-10	-0.639199
93018410	rs150780471	7.58289e-09	-1.75831e-10	-0.671144	0.000280206	-1.75831e-10	-0.589761	0.000274807	-1.75831e-10	-0.633948
93018859	rs71558412	9.91524e-09	-1.90558	1.50262	0.000154785	-1.90703	0.723779	0.000152069	-1.90695	0.681268
93019418	rs193028674	3.95412e-09	-1.75831e-10	-1.32228	0.000134613	-1.75831e-10	-1.32288	0.000137836	-1.75831e-10	-1.32395
93020104	rs12527695	7.71587e-07	4.14127	-0.189858	0.00011004	-0.761523	-0.762914	0.0001139	-0.760867	-0.753829
93020841	rs78364167	2.2095e-09	-1.90427	-2.425e-10	8.49839e-05	-1.78282	-2.425e-10	8.71268e-05	-1.78265	-2.425e-10
93021950	rs74205703	7.7049e-09	-1.75831e-10	-0.655183	0.000284985	-1.75831e-10	-0.572847	0.000279352	-1.75831e-10	-0.617544
93022343	rs150098461	2.2203e-09	-1.8994	-2.425e-10	7.60265e-05	-1.8942	-2.425e-10	7.79317e-05	-1.89419	-2.425e-10
93022518	rs4707734	7.59261e-09	-1.75831e-10	-0.669863	0.000281453	-1.75831e-10	-0.585319	0.000276064	-1.75831e-10	-0.629385
93022649	rs56869819	4.17345e-07	3.40892	-0.0720482	8.30095e-05	-1.16155	-0.644778	8.31757e-05	-1.16137	-0.667694
93022911	rs72918656	2.71574e-09	-1.69797	-2.425e-10	7.50373e-05	-1.9073	-2.425e-10	7.69191e-05	-1.90726	-2.425e-10
93023498	rs79520877	7.38565e-09	-1.75831e-10	-0.697499	0.000272481	-1.75831e-10	-0.617715	0.000267461	-1.75831e-10	-0.661045
93023584	rs12204545	7.28636e-07	4.10013	-0.205998	0.000106866	-0.77943	-0.774276	0.000110604	-0.778779	-0.765282
93025316	rs78839270	5.70045e-09	-1.75831e-10	-0.956494	0.000202894	-1.75831e-10	-0.912599	0.00020209	-1.75831e-10	-0.941302
93025519	rs61333997	4.1651e-07	3.40892	-0.0740503	8.31594e-05	-1.16155	-0.642974	8.33059e-05	-1.16137	-0.66613
93026249	rs57197162	4.34246e-09	-1.75831e-10	-1.2286	0.000147598	-1.75831e-10	-1.23079	0.000150583	-1.75831e-10	-1.2355
93026285	rs2588041	2.1937e-09	-1.91145	-2.425e-10	0.000138671	-1.29318	-2.425e-10	0.000142009	-1.29413	-2.425e-10
93026575	rs12210106	1.51033e-09	-1.65291	-0.631803	5.00678e-05	-1.80863	-0.503272	5.0699e-05	-1.80922	-0.514895
93026806	rs72918660	2.20773e-09	-1.90507	-2.425e-10	0.000145187	-1.24726	-2.425e-10	0.000148683	-1.2482	-2.425e-10
93026954	rs2818137	7.68899e-10	-1.913	-1.04684	4.64031e-05	-1.38979	-0.998132	4.61701e-05	-1.39088	-1.02681
93027013	rs142557054	6.03328e-08	-1.75831e-10	1.40284	0.00284875	-1.75831e-10	1.72935	0.00291055	-1.75831e-10	1.72608
93027763	rs72918661	2.21257e-09	-1.90289	-2.425e-10	0.000147807	-1.22938	-2.425e-10	0.000151363	-1.23034	-2.425e-10
93027786	rs13211323	1.34644e-06	3.72932	0.778866	0.000103141	-1.70188	0.112691	0.00010177	-1.7011	0.0738033
93027816	rs184934582	8.28503e-09	-1.75831e-10	-0.582588	0.00030874	-1.75831e-10	-0.492786	0.000302011	-1.75831e-10	-0.539553
93027817	rs189687232	8.28503e-09	-1.75831e-10	-0.582588	0.00030874	-1.75831e-10	-0.492786	0.000302011	-1.75831e-10	-0.539553
93027959	rs2588042	2.19785e-09	-1.90956	-2.425e-10	0.000142208	-1.26799	-2.425e-10	0.000145628	-1.26896	-2.425e-10
93028089	rs2588043	7.81002e-10	-1.91401	-1.03021	4.88388e-05	-1.35662	-0.98014	4.85537e-05	-1.35774	-1.0096
93028571	rs2818133	2.1959e-09	-1.91045	-2.425e-10	0.000135204	-1.3185	-2.425e-10	0.000138459	-1.31945	-2.425e-10
93028639	rs74297060	7.83933e-09	-1.75831e-10	-0.637885	0.00029117	-1.75831e-10	-0.551376	0.000285307	-1.75831e-10	-0.596451
93028758	rs34307280	6.16546e-09	-1.75831e-10	-0.878076	0.000232396	-1.75831e-10	-0.776841	0.00023627	-1.75831e-10	-0.785042
93029027	rs2120549	1.46709e-06	3.80316	0.790837	0.000103536	-1.70796	0.122594	0.000102145	-1.7072	0.0835723
93029174	rs2053623	2.19627e-09	-1.91028	-2.425e-10	0.000140952	-1.27687	-2.425e-10	0.000144343	-1.27783	-2.425e-10
93029277	rs77295789	7.28614e-06	7.52244	-1.32575	0.00013158	-0.0165501	-1.32912	0.000135018	-0.015563	-1.32905
93029345	rs117816773	2.62183e-09	-1.73317	-2.425e-10	8.79583e-05	-1.74842	-2.425e-10	9.01297e-05	-1.74877	-2.425e-10
93030479	rs72918669	2.21008e-09	-1.90401	-2.425e-10	0.000146487	-1.23835	-2.425e-10	0.000150013	-1.2393	-2.425e-10
93030568	rs66899146	4.17371e-07	3.40946	-0.0725187	8.40996e-05	-1.14816	-0.645125	8.42694e-05	-1.14796	-0.668035
93030761	rs4235851	8.24035e-09	-1.75831e-10	-0.587995	0.000306978	-1.75831e-10	-0.498509	0.000300336	-1.75831e-10	-0.545114
93030803	rs183915144	2.38044e-08	-1.75831e-10	0.472831	0.000721666	-1.75831e-10	0.356278	0.000739492	-1.75831e-10	0.355946
93031094	rs144118891	3.80148e-09	-1.36165	-2.425e-10	0.000222908	-0.818525	-2.425e-10	0.000228469	-0.818619	-2.425e-10
93031224	rs148772230	4.95779e-09	-1.09608	-2.425e-10	7.55226e-05	-1.90085	-2.425e-10	7.74281e-05	-1.90067	-2.425e-10
93031399	rs12664340	8.23748e-09	-1.75831e-10	-0.588345	0.000305866	-1.75831e-10	-0.502138	0.000299199	-1.75831e-10	-0.548908
93031636	rs1899805	2.19627e-09	-1.91028	-2.425e-10	0.000140952	-1.27687	-2.425e-10	0.000144343	-1.27783	-2.425e-10
93031808	rs74422401	8.05132e-09	-1.75831e-10	-0.611202	0.000297721	-1.75831e-10	-0.529129	0.000291522	-1.75831e-10	-0.574903
93032111	rs10944585	2.20551e-09	-1.90608	-2.425e-10	0.000143908	-1.25611	-2.425e-10	0.000147374	-1.25705	-2.425e-10
93032377	rs10944586	1.49894e-09	-1.65865	-0.633632	5.03542e-05	-1.80756	-0.498642	5.09812e-05	-1.80816	-0.510405
93032736	rs996553	8.8751e-07	3.30659	0.784793	0.000101244	-1.72534	0.117594	9.98873e-05	-1.72461	0.0786398
93033363	rs12665165	7.79323e-09	-1.75831e-10	-0.643783	0.000287649	-1.75831e-10	-0.563543	0.000281945	-1.75831e-10	-0.608307
93033389	rs12662252	7.85691e-09	-1.75831e-10	-0.635646	0.000291571	-1.75831e-10	-0.550002	0.000285804	-1.75831e-10	-0.594712
93034267	rs7772779	2.18868e-09	-1.91374	-2.425e-10	0.000125831	-1.39034	-2.425e-10	0.000128875	-1.39117	-2.425e-10
93034458	rs2818130	2.19131e-09	-1.91254	-2.425e-10	0.000136118	-1.31176	-2.425e-10	0.000139396	-1.3127	-2.425e-10
93035126	rs56149682	2.19147e-09	-1.91247	-2.425e-10	0.00013325	-1.33306	-2.425e-10	0.000136466	-1.33394	-2.425e-10
93035616	rs74904050	7.82914e-09	-1.75831e-10	-0.639185	0.000289771	-1.75831e-10	-0.556193	0.000284091	-1.75831e-10	-0.600724
93035916	rs2818129	2.20032e-09	-1.90843	-2.425e-10	0.000125317	-1.39444	-2.425e-10	0.000128351	-1.39525	-2.425e-10
93036198	rs151221484	2.01793e-09	-1.35287	-0.642094	8.37459e-05	-1.26605	-0.53145	8.56534e-05	-1.266	-0.533711
93036791	rs142340307	3.19058e-09	-1.53684	-2.425e-10	7.76267e-05	-1.87337	-2.425e-10	7.95353e-05	-1.87382	-2.425e-10
93036907	rs12207107	4.90061e-06	5.21606	0.584015	7.286e-05	-1.86177	-0.0749757	7.19932e-05	-1.8614	-0.112042
93037167	rs150870681	1.12185e-08	-1.75831e-10	-0.279472	0.000521504	-1.75831e-10	0.0314332	0.000529322	-1.75831e-10	0.0215786
93038149	rs4342397	2.23899e-09	-1.89101	-2.425e-10	0.000100724	-1.6129	-2.425e-10	0.000103164	-1.6137	-2.425e-10
93038298	rs4304134	7.66078e-10	-1.80758	-1.15593	2.93333e-05	-1.72958	-1.11698	2.93432e-05	-1.73033	-1.14062
93039013	rs77147699	7.14866e-09	-1.75831e-10	-0.730114	0.000265981	-1.75831e-10	-0.64186	0.000260976	-1.75831e-10	-0.685587
93039379	rs142468603	2.69914e-09	-1.70411	-2.425e-10	0.000106823	-1.55411	-2.425e-10	0.000109448	-1.55457	-2.425e-10
93039983	rs3004310	1.02087e-06	4.3952	-0.16383	4.70753e-05	-1.60648	-0.767057	4.86801e-05	-1.60624	-0.758507
93042079	rs11967170	2.37331e-09	-1.83275	-2.425e-10	8.77903e-05	-1.75033	-2.425e-10	8.99367e-05	-1.75091	-2.425e-10
93042311	rs72918686	8.29039e-09	-0.581941	-2.425e-10	0.000123356	-1.41021	-2.425e-10	0.000126588	-1.40908	-2.425e-10
93042820	rs6912585	2.38064e-09	-1.82967	-2.425e-10	8.74131e-05	-1.75464	-2.425e-10	8.9551e-05	-1.75521	-2.425e-10
93043276	rs6917458	2.37331e-09	-1.83275	-2.425e-10	8.77903e-05	-1.75033	-2.425e-10	8.99367e-05	-1.75091	-2.425e-10
93043637	rs117015660	6.45681e-09	-1.75831e-10	-0.831903	0.000238426	-1.75831e-10	-0.751227	0.000234804	-1.75831e-10	-0.791265
93043638	rs117349394	6.91718e-09	-1.75831e-10	-0.763031	0.000256758	-1.75831e-10	-0.677152	0.000252218	-1.75831e-10	-0.719723
93043666	rs3011815	3.57709e-06	4.7994	0.685863	8.10752e-05	-1.83799	0.00808338	8.00431e-05	-1.83755	-0.0298993
93043712	rs10214545	2.37331e-09	-1.83275	-2.425e-10	8.77903e-05	-1.75033	-2.425e-10	8.99367e-05	-1.75091	-2.425e-10
93043999	rs3004312	5.94817e-06	5.05129	0.942506	0.000101897	-1.82074	0.219415	0.000100353	-1.82021	0.178889
93044338	rs12197276	9.08644e-10	-1.88954	-0.903298	6.54437e-05	-1.26926	-0.77484	6.62454e-05	-1.26836	-0.788296
93044694	rs77781440	1.86998e-08	0.231475	-2.425e-10	0.000176521	-1.05184	-2.425e-10	0.000180992	-1.05157	-2.425e-10
93044712	rs3004313	5.42707e-06	5.0098	0.89232	9.7222e-05	-1.82549	0.177204	9.57666e-05	-1.82498	0.136874
93044855	rs72918692	0.00194079	13.0752	-1.29364	0.000318861	0.851544	-1.31208	0.000329583	0.858128	-1.31032
93044978	rs3000469	9.26445e-07	3.95545	0.17887	6.10991e-05	-1.59048	-0.52231	6.3295e-05	-1.59014	-0.512073
93045059	rs12198930	1.19417e-08	-1.86416	1.64716	0.000491405	-1.47106	1.44305	0.000502018	-1.47148	1.4401
93045160	rs9451977	2.38813e-09	-1.82653	-2.425e-10	8.70425e-05	-1.75889	-2.425e-10	8.9172e-05	-1.75945	-2.425e-10
93045222	rs6909295	7.37091e-09	-1.75831e-10	-0.699498	0.000273952	-1.75831e-10	-0.61233	0.000268487	-1.75831e-10	-0.657215
93045430	rs10944587	0.00267479	11.8826	0.219723	7.27115e-05	-1.46222	-0.47656	7.28764e-05	-1.46105	-0.500206
93045432	rs78396538	2.44366e-09	-1.80354	-2.425e-10	0.000114802	-1.48207	-2.425e-10	0.000117627	-1.4825	-2.425e-10
93045480	rs4304135	8.15906e-09	-1.75831e-10	-0.597909	0.0003063	-1.75831e-10	-0.50072	0.000299232	-1.75831e-10	-0.548798
93045581	rs10214613	2.35912e-09	-1.83875	-2.425e-10	8.85649e-05	-1.74155	-2.425e-10	9.07289e-05	-1.74214	-2.425e-10
93045853	rs10214871	2.37331e-09	-1.83275	-2.425e-10	8.77903e-05	-1.75033	-2.425e-10	8.99367e-05	-1.75091	-2.425e-10
93046088	rs16885662	2.35912e-09	-1.83875	-2.425e-10	8.85649e-05	-1.74155	-2.425e-10	9.07289e-05	-1.74214	-2.425e-10
93046174	rs76392554	7.47756e-10	-1.81334	-1.17438	2.8637e-05	-1.73313	-1.13746	2.8682e-05	-1.73386	-1.15989
93046453	rs76918494	2.26922e-09	-1.8776	-2.425e-10	7.66352e-05	-1.88623	-2.425e-10	7.8556e-05	-1.88621	-2.425e-10
93047002	rs139152483	3.98546e-09	-1.75831e-10	-1.31439	0.00013888	-1.75831e-10	-1.29167	0.000142652	-1.75831e-10	-1.28961
93047105	rs3000470	1.16053e-06	4.54671	-0.18711	4.69896e-05	-1.59217	-0.78319	4.85852e-05	-1.59194	-0.774763
93047883	rs4512196	2.35226e-09	-1.84166	-2.425e-10	8.89625e-05	-1.73707	-2.425e-10	9.11356e-05	-1.73767	-2.425e-10
93047916	rs4621609	2.37331e-09	-1.83275	-2.425e-10	8.77903e-05	-1.75033	-2.425e-10	8.99367e-05	-1.75091	-2.425e-10
93047987	rs10944588	1.09575e-05	5.97395	0.630792	8.17244e-05	-1.78522	-0.0367096	8.07467e-05	-1.78465	-0.0740461
93048056	rs17649743	2.26741e-09	-1.8784	-2.425e-10	9.75428e-05	-1.64499	-2.425e-10	9.99109e-05	-1.64574	-2.425e-10
93048195	rs4562111	2.32823e-09	-1.85193	-2.425e-10	9.04932e-05	-1.72001	-2.425e-10	9.2701e-05	-1.72064	-2.425e-10
93048909	rs16885670	7.4863e-09	-1.75831e-10	-0.683964	0.000278529	-1.75831e-10	-0.595762	0.00027283	-1.75831e-10	-0.64117
93049265	rs7748567	2.32203e-09	-1.8546	-2.425e-10	9.09276e-05	-1.71522	-2.425e-10	9.31452e-05	-1.71586	-2.425e-10
93049275	rs149491036	5.4232e-09	-1.75831e-10	-1.00635	0.000169149	-1.75831e-10	-1.09451	0.000173431	-1.75831e-10	-1.09424
93049399	rs16885673	2.24614e-09	-1.88783	-2.425e-10	0.000100369	-1.61643	-2.425e-10	0.000102802	-1.61722	-2.425e-10
93049770	rs2757037	2.47649e-06	6.17063	-1.05307	4.72208e-05	-1.11315	-1.2573	4.85681e-05	-1.11209	-1.25496
93049841	rs7744917	2.31598e-09	-1.8572	-2.425e-10	9.13694e-05	-1.71037	-2.425e-10	9.35971e-05	-1.71102	-2.425e-10
93049929	rs2757036	2.32476e-06	5.37711	-0.322778	5.37567e-05	-1.36595	-0.874865	5.55352e-05	-1.36564	-0.867359
93050686	rs7764079	2.34773e-09	-1.84359	-2.425e-10	8.9234e-05	-1.73402	-2.425e-10	9.14132e-05	-1.73463	-2.425e-10
93050990	rs2067050	2.31598e-09	-1.8572	-2.425e-10	9.13694e-05	-1.71037	-2.425e-10	9.35971e-05	-1.71102	-2.425e-10
93051466	rs9451978	2.31009e-09	-1.85975	-2.425e-10	9.18188e-05	-1.70547	-2.425e-10	9.40567e-05	-1.70612	-2.425e-10
93053034	rs68043342	1.65375e-05	6.15268	0.86366	9.87084e-05	-1.78673	0.15362	9.72711e-05	-1.78612	0.113609
93053579	rs2325436	7.61599e-10	-1.84203	-1.12735	3.15234e-05	-1.68908	-1.08547	3.14773e-05	-1.6899	-1.11085
93053805	rs61034709	8.19508e-10	-1.82013	-1.07596	3.22086e-05	-1.72376	-1.02929	3.20721e-05	-1.72451	-1.05752
93055147	rs7752452	1.17787e-05	5.08419	1.59283	0.00023244	-1.55851	0.78186	0.000226996	-1.55805	0.732968
93055239	rs12111166	2.26288e-09	-1.8804	-2.425e-10	9.80901e-05	-1.6394	-2.425e-10	0.000100471	-1.64015	-2.425e-10
93055357	rs2818126	9.42755e-08	3.01085	-1.16166	0.000103352	-0.392863	-1.19428	0.000106262	-0.392547	-1.19156
93055409	rs6915378	1.17787e-05	5.08419	1.59283	0.00023244	-1.55851	0.78186	0.000226996	-1.55805	0.732968
93055517	rs2757035	3.17303e-06	5.54187	-0.176463	6.1286e-05	-1.33391	-0.775821	6.33828e-05	-1.33349	-0.767337
93056667	rs10944589	0.0193867	14.0462	0.036818	6.39483e-05	-1.45545	-0.61176	6.42229e-05	-1.45463	-0.633032
93058412	rs72920816	2.27689e-09	-1.87423	-2.425e-10	9.6474e-05	-1.65601	-2.425e-10	9.88178e-05	-1.65674	-2.425e-10
93058562	rs67975551	1.07799e-08	0.570915	-0.890273	5.54818e-05	-1.46561	-0.743619	5.60495e-05	-1.46612	-0.757662
93058563	rs72920819	1.16937e-08	0.491121	-0.729108	6.60591e-05	-1.47532	-0.559415	6.65962e-05	-1.47584	-0.575528
93058636	rs2757034	2.74592e-09	-1.68692	-2.425e-10	7.52733e-05	-1.90416	-2.425e-10	7.71409e-05	-1.90438	-2.425e-10
93058675	rs72920821	2.27689e-09	-1.87423	-2.425e-10	9.6474e-05	-1.65601	-2.425e-10	9.88178e-05	-1.65674	-2.425e-10
93058829	rs16885700	8.5605e-09	-1.75831e-10	-0.54988	0.000321773	-1.75831e-10	-0.451438	0.000313763	-1.75831e-10	-0.501381
93058881	rs6454898	2.05916e-06	4.99508	-0.0620642	5.50674e-05	-1.521	-0.695729	5.69803e-05	-1.52066	-0.686655
93059146	rs79193241	2.41511e-09	-1.81529	-2.425e-10	8.59318e-05	-1.77173	-2.425e-10	8.82014e-05	-1.77039	-2.425e-10
93059537	rs72920824	2.26741e-09	-1.8784	-2.425e-10	9.75428e-05	-1.64499	-2.425e-10	9.99109e-05	-1.64574	-2.425e-10
93059553	rs2818124	3.47025e-06	5.54187	-0.0869256	6.52419e-05	-1.33391	-0.713271	6.75054e-05	-1.33349	-0.704322
93059958	rs140865935	8.58152e-09	-0.547427	-2.425e-10	0.000625498	0.213263	-2.425e-10	0.000640102	0.21161	-2.425e-10
93060031	rs12663890	0.00259066	11.325	0.745368	0.000167725	-1.04142	-0.0615346	0.00016692	-1.04124	-0.0912566
93060474	rs12207654	0.0185686	13.9874	0.0525765	6.42447e-05	-1.46539	-0.5972	6.44571e-05	-1.46457	-0.619448
93060896	rs7382391	6.52629e-09	-1.75831e-10	-0.8212	0.000241863	-1.75831e-10	-0.736913	0.000236915	-1.75831e-10	-0.782317
93061104	rs13204413	1.02771e-08	0.298038	-0.665162	6.53283e-05	-1.55866	-0.487204	6.58128e-05	-1.55914	-0.504059
93061292	rs72920828	2.20052e-09	-1.90835	-2.425e-10	7.64131e-05	-1.88913	-2.425e-10	7.83588e-05	-1.88872	-2.425e-10
93061892	rs117881253	5.52515e-09	-0.987729	-2.425e-10	0.000424002	-0.175547	-2.425e-10	0.000434721	-0.175314	-2.425e-10
93062083	rs12191471	0.0125999	13.7377	-0.0855129	5.5308e-05	-1.5056	-0.706765	5.52511e-05	-1.50482	-0.733305
93062175	rs12211170	0.00186181	11.1458	0.594182	0.000141271	-1.08697	-0.187631	0.000139646	-1.0868	-0.22411
93062702	rs9451980	0.00198019	11.2075	0.594182	0.000143488	-1.0714	-0.187631	0.000141837	-1.07123	-0.22411
93063027	rs11969489	0.00198019	11.2075	0.594182	0.000143488	-1.0714	-0.187631	0.000141837	-1.07123	-0.22411
93063077	rs11964502	2.25424e-09	-1.88423	-2.425e-10	9.92113e-05	-1.62803	-2.425e-10	0.000101618	-1.6288	-2.425e-10
93063180	rs13198951	1.0075e-08	0.267033	-0.654017	6.43346e-05	-1.58653	-0.474659	6.48038e-05	-1.58701	-0.491641
93063371	rs7749224	0.00186181	11.1458	0.594182	0.000141271	-1.08697	-0.187631	0.000139646	-1.0868	-0.22411
93064006	rs2325437	9.92234e-09	0.251767	-0.654017	6.39562e-05	-1.59243	-0.474659	6.44229e-05	-1.59291	-0.491641
93064073	rs80019151	4.21866e-09	-1.75831e-10	-1.25752	0.000152647	-1.75831e-10	-1.19716	0.00015618	-1.75831e-10	-1.19901
93064322	rs55871834	2.25849e-09	-1.88234	-2.425e-10	9.86463e-05	-1.63374	-2.425e-10	0.00010104	-1.6345	-2.425e-10
93064470	rs4383783	9.60549e-09	0.218679	-0.653383	6.41552e-05	-1.59003	-0.473946	6.46239e-05	-1.5905	-0.490934
93065336	rs7739625	0.0017437	11.0905	0.583985	0.000138233	-1.10086	-0.195485	0.00013666	-1.10068	-0.231837
93065486	rs138244446	4.71432e-09	-1.75831e-10	-1.14643	0.000166295	-1.75831e-10	-1.11152	0.000168353	-1.75831e-10	-1.12396
93066707	rs12199318	0.0019601	11.2075	0.583985	0.000142365	-1.0714	-0.195485	0.000140745	-1.07123	-0.231837
93067478	rs142946458	1.7029e-08	0.137877	-2.425e-10	0.00033887	-0.399669	-2.425e-10	0.000346822	-0.401206	-2.425e-10
93067628	rs10944590	0.0233318	14.3603	-0.0920001	6.18682e-05	-1.38939	-0.71089	6.183e-05	-1.38851	-0.73712
93067884	rs4707735	7.3348e-09	-1.75831e-10	-0.704408	0.000274239	-1.75831e-10	-0.611285	0.000267375	-1.75831e-10	-0.661365
93067915	rs679421	1.49291e-09	-1.65296	-0.643357	4.42465e-05	-1.88643	-0.549081	4.30422e-05	-1.8863	-0.601535
93067918	rs685774	2.03681e-06	5.20819	-0.286083	5.0839e-05	-1.44569	-0.850929	5.25451e-05	-1.44531	-0.84304
93067967	rs140376360	4.56492e-09	-1.17864	-2.425e-10	0.000113867	-1.49025	-2.425e-10	0.000116696	-1.49044	-2.425e-10
93068305	rs1570258	1.52321e-05	6.2006	0.733524	8.94195e-05	-1.78065	0.0487055	8.75015e-05	-1.78003	0.00166463
93068572	rs16885721	2.37592e-09	-1.83165	-2.425e-10	8.76544e-05	-1.75188	-2.425e-10	8.97977e-05	-1.75246	-2.425e-10
93069066	rs56327433	1.0651e-08	-0.331385	-2.425e-10	0.000102592	-1.59452	-2.425e-10	0.000105261	-1.59357	-2.425e-10
93069194	rs67579384	9.33875e-09	0.203579	-0.666446	6.28488e-05	-1.5959	-0.488649	6.33175e-05	-1.59637	-0.50549
93069270	rs66502204	9.37035e-09	0.203579	-0.663068	6.30883e-05	-1.5959	-0.484846	6.35564e-05	-1.59637	-0.501725
93070722	rs78582046	3.73872e-08	0.92429	-2.425e-10	0.000285425	-0.571304	-2.425e-10	0.000292687	-0.570915	-2.425e-10
93071015	rs6927251	0.00193808	11.2075	0.572687	0.000141133	-1.0714	-0.204178	0.000139547	-1.07123	-0.240389
93071096	rs6904804	0.00191853	11.2075	0.562548	0.000140037	-1.0714	-0.211972	0.000138481	-1.07123	-0.248057
93071885	rs111704893	1.21088e-07	2.09948	-2.425e-10	0.000375377	-0.297352	-2.425e-10	0.000387656	-0.289899	-2.425e-10
93071914	rs626653	2.65121e-09	-1.72202	-2.425e-10	7.45939e-05	-1.91323	-2.425e-10	7.64569e-05	-1.91329	-2.425e-10
93071921	rs142122294	1.7029e-08	0.137877	-2.425e-10	0.00033887	-0.399669	-2.425e-10	0.000346822	-0.401206	-2.425e-10
93071931	rs146170648	1.61757e-08	-1.75831e-10	0.0864728	0.000512836	-1.75831e-10	0.0146713	0.000521473	-1.75831e-10	0.00663942
93072061	rs930028	0.00182222	11.1458	0.572687	0.000138953	-1.08697	-0.204178	0.000137391	-1.0868	-0.240389
93072394	rs11967212	2.28426e-09	-1.871	-2.425e-10	9.52435e-05	-1.66885	-2.425e-10	9.75583e-05	-1.66957	-2.425e-10
93072504	rs7769347	0.00163993	11.0291	0.583985	0.000136136	-1.11615	-0.195485	0.000134586	-1.11597	-0.231837
93072547	rs16885728	6.43437e-09	-1.83711	1.00172	9.66579e-05	-1.91299	0.25888	9.55307e-05	-1.91297	0.222401
93072687	rs16885729	6.40194e-09	-1.83195	0.991514	9.57957e-05	-1.91352	0.250456	9.46873e-05	-1.91351	0.214074
93072758	rs146514795	4.42465e-09	-1.75831e-10	-1.20985	0.00015903	-1.75831e-10	-1.15619	0.000163764	-1.75831e-10	-1.15159
93073125	rs77787516	7.49783e-09	-1.75831e-10	-0.682425	0.000280774	-1.75831e-10	-0.587734	0.00027352	-1.75831e-10	-0.638643
93073425	rs609578	2.34498e-06	5.33009	-0.267098	5.42805e-05	-1.39189	-0.83923	5.61104e-05	-1.39149	-0.831209
93074574	rs10806455	0.00142963	10.8582	0.617729	0.000133754	-1.15817	-0.171106	0.000132196	-1.15801	-0.207723
93074961	rs34285065	1.19303e-08	0.460847	-0.678807	6.78763e-05	-1.50502	-0.502578	6.83899e-05	-1.50551	-0.519278
93075047	rs666691	0.00359497	11.7803	0.617729	0.000165162	-0.947253	-0.171106	0.000163234	-0.947108	-0.207723
93075422	rs664900	0.00363632	11.7803	0.629164	0.000166625	-0.947253	-0.162283	0.000164658	-0.947108	-0.19904
93075560	rs1427140	9.59904e-09	-1.75831e-10	-0.435376	0.000364801	-1.75831e-10	-0.325932	0.000352346	-1.75831e-10	-0.385405
93075987	rs658341	1.65064e-06	5.16822	-0.456341	4.66168e-05	-1.41982	-0.963506	4.81268e-05	-1.41945	-0.956729
93076054	rs658250	0.00363632	11.7803	0.629164	0.000166625	-0.947253	-0.162283	0.000164658	-0.947108	-0.19904
93076386	rs650556	0.00367826	11.7803	0.640634	0.000168108	-0.947253	-0.153425	0.0001661	-0.947108	-0.190322
93076683	rs649194	2.83427e-06	5.68797	-0.435469	5.08427e-05	-1.34659	-0.949953	5.24964e-05	-1.34622	-0.943053
93076793	rs72920862	2.24023e-09	-1.89046	-2.425e-10	0.000102244	-1.59793	-2.425e-10	0.000104718	-1.59875	-2.425e-10
93077500	rs634940	0.470456	18.6007	-1.32855	6.2428e-05	-0.768966	-1.3223	6.41424e-05	-0.767142	-1.32177
93077532	rs641264	0.0041007	11.9005	0.629164	0.000172066	-0.915125	-0.162283	0.000170034	-0.914977	-0.19904
93078230	rs621744	2.13179e-06	5.4657	-0.498024	4.92054e-05	-1.33898	-0.990305	5.0788e-05	-1.33858	-0.98378
93078243	rs621715	3.04543e-06	5.77353	-0.449172	5.15927e-05	-1.32304	-0.958861	5.32669e-05	-1.32266	-0.952041
93078433	rs627023	0.00419118	11.9005	0.650987	0.000174991	-0.915125	-0.145424	0.000172879	-0.914977	-0.182447
93078446	rs627007	0.00477718	11.9639	0.718378	0.000187559	-0.898002	-0.0931906	0.000185144	-0.897852	-0.131029
93078677	rs619820	2.82977e-06	5.64314	-0.392226	5.16702e-05	-1.3588	-0.921607	5.33641e-05	-1.35843	-0.914454
93079355	rs589818	0.00419118	11.9005	0.650987	0.000174991	-0.915125	-0.145424	0.000172879	-0.914977	-0.182447
93079838	rs35472810	1.10282e-08	0.42723	-0.72381	6.36225e-05	-1.5189	-0.553416	6.4138e-05	-1.51939	-0.569592
93079868	rs599787	0.0041007	11.9005	0.629164	0.000172066	-0.915125	-0.162283	0.000170034	-0.914977	-0.19904
93079889	rs685118	0.00414801	11.9005	0.640634	0.000173597	-0.915125	-0.153425	0.000171523	-0.914977	-0.190322
93079959	rs10485151	1.20313e-08	0.476936	-0.686467	6.77445e-05	-1.49833	-0.511216	6.82628e-05	-1.49882	-0.527828
93080120	rs683850	0.00436945	11.9639	0.629164	0.000175037	-0.898002	-0.162283	0.000172971	-0.897852	-0.19904
93081102	rs76441787	3.88918e-09	-0.505803	-0.833037	4.11139e-05	-1.55147	-0.957469	4.22759e-05	-1.55133	-0.954471
93081161	rs668833	0.0219952	14.2039	0.0054023	6.25595e-05	-1.44584	-0.643321	6.24202e-05	-1.44503	-0.671099
93081335	rs582993	0.0235098	14.2705	0.0054023	6.32773e-05	-1.43444	-0.643321	6.3137e-05	-1.43361	-0.671099
93081794	rs678394	0.00431976	11.9639	0.617729	0.0001735	-0.898002	-0.171106	0.000171476	-0.897852	-0.207723
93081848	rs678303	0.00427566	11.9639	0.607467	0.000172133	-0.898002	-0.179018	0.000170146	-0.897852	-0.215508
93082400	rs73754447	1.04539e-08	-1.75831e-10	-0.350061	0.000399265	-1.75831e-10	-0.235659	0.000384609	-1.75831e-10	-0.297791
93082423	rs72920874	2.2265e-09	-1.89661	-2.425e-10	0.000104792	-1.57331	-2.425e-10	0.000107324	-1.57416	-2.425e-10
93082436	rs72920877	2.27464e-09	-1.87521	-2.425e-10	9.58018e-05	-1.663	-2.425e-10	9.81293e-05	-1.66373	-2.425e-10
93083349	rs2818157	2.50128e-09	-1.78024	-2.425e-10	8.6473e-05	-1.76545	-2.425e-10	8.85915e-05	-1.76598	-2.425e-10
93083900	rs16885740	1.04532e-08	-1.75831e-10	-0.350128	0.000400751	-1.75831e-10	-0.231944	0.000386094	-1.75831e-10	-0.293937
93084512	rs72920882	2.21489e-09	-1.90184	-2.425e-10	0.000107503	-1.54776	-2.425e-10	0.000110098	-1.54865	-2.425e-10
93084601	rs2757031	2.51139e-09	-1.7762	-2.425e-10	8.61114e-05	-1.76964	-2.425e-10	8.82217e-05	-1.77016	-2.425e-10
93085668	rs11966890	1.14584e-08	0.476936	-0.735251	6.41089e-05	-1.49833	-0.566375	6.46364e-05	-1.49882	-0.582415
93085735	rs603275	0.00191915	11.3025	0.467837	0.000146553	-0.951877	-0.286022	0.000145119	-0.951706	-0.32076
93085765	rs603244	0.00186251	11.2406	0.49975	0.000147686	-0.968518	-0.261675	0.000146182	-0.968349	-0.296819
93085919	rs596025	1.58365e-06	5.25506	-0.584611	4.3986e-05	-1.39668	-1.04473	4.53751e-05	-1.3963	-1.03875
93086237	rs189759288	3.57223e-09	-1.42385	-2.425e-10	0.000221185	-0.826286	-2.425e-10	0.000226797	-0.825962	-2.425e-10
93086694	rs35442480	1.19918e-08	0.494696	-0.707509	6.66468e-05	-1.4909	-0.534977	6.71728e-05	-1.4914	-0.551345
93087213	rs11965616	1.19918e-08	0.494696	-0.707509	6.66468e-05	-1.4909	-0.534977	6.71728e-05	-1.4914	-0.551345
93087905	rs674194	0.00192347	11.2406	0.531953	0.00015137	-0.968518	-0.237039	0.000149767	-0.968349	-0.272589
93088111	rs679642	0.00192347	11.2406	0.531953	0.00015137	-0.968518	-0.237039	0.000149767	-0.968349	-0.272589
93088277	rs672749	0.00192347	11.2406	0.531953	0.00015137	-0.968518	-0.237039	0.000149767	-0.968349	-0.272589
93088300	rs678804	0.0134746	13.5044	0.214923	6.87139e-05	-1.56371	-0.43162	6.83246e-05	-1.56306	-0.462684
93088385	rs678340	0.00192347	11.2406	0.531953	0.00015137	-0.968518	-0.237039	0.000149767	-0.968349	-0.272589
93088508	rs72920893	2.21408e-09	-1.9022	-2.425e-10	8.52796e-05	-1.77935	-2.425e-10	8.74643e-05	-1.77879	-2.425e-10
93088664	rs670889	0.00216369	11.3583	0.531953	0.000156252	-0.936774	-0.237039	0.000154598	-0.936602	-0.272589
93088670	rs666621	0.0426661	14.7665	0.105398	7.46159e-05	-1.34706	-0.565866	7.43246e-05	-1.34617	-0.595409
93089140	rs641961	0.0019429	11.2406	0.542006	0.000152541	-0.968518	-0.229335	0.000150906	-0.968349	-0.265011
93089247	rs641530	0.00196479	11.2406	0.553209	0.000153857	-0.968518	-0.220742	0.000152187	-0.968349	-0.256559
93089263	rs664276	1.70299e-06	5.42156	-0.678453	4.34891e-05	-1.35125	-1.10152	4.4835e-05	-1.35086	-1.09617
93089568	rs2007378	1.15201e-08	-1.75831e-10	-0.252944	0.000444117	-1.75831e-10	-0.129197	0.000426644	-1.75831e-10	-0.194068
93089653	rs639759	0.00206691	11.3025	0.542006	0.0001551	-0.951877	-0.229335	0.000153438	-0.951706	-0.265011
93090367	rs648757	0.00266197	11.5331	0.564447	0.000169731	-0.878953	-0.212115	0.000167866	-0.87878	-0.248072
93090863	rs613786	0.00209019	11.3025	0.553209	0.000156439	-0.951877	-0.220742	0.000154741	-0.951706	-0.256559
93091430	rs633887	1.60119e-06	5.37755	-0.696085	4.25206e-05	-1.36339	-1.1119	4.3831e-05	-1.363	-1.10667
93092366	rs596849	0.00185877	11.1789	0.559457	0.000152068	-0.985013	-0.215947	0.000150405	-0.984845	-0.251842
93093098	rs112884769	1.20532e-06	4.39746	-2.425e-10	0.000131348	-1.34743	-2.425e-10	0.000134689	-1.34705	-2.425e-10
93093117	rs72922607	2.25662e-09	-1.88317	-2.425e-10	9.04192e-05	-1.72083	-2.425e-10	9.2602e-05	-1.72171	-2.425e-10
93093442	rs2555763	2.53219e-09	-1.76795	-2.425e-10	8.54082e-05	-1.77784	-2.425e-10	8.75025e-05	-1.77835	-2.425e-10
93093861	rs2757029	2.49135e-09	-1.78421	-2.425e-10	8.68414e-05	-1.7612	-2.425e-10	8.89682e-05	-1.76174	-2.425e-10
93094214	rs192411391	7.35645e-09	-1.75831e-10	-0.701462	0.000235334	-1.75831e-10	-0.76428	0.000242275	-1.75831e-10	-0.759945
93094535	rs56293068	2.2265e-09	-1.89661	-2.425e-10	0.000104792	-1.57331	-2.425e-10	0.000107324	-1.57416	-2.425e-10
93094616	rs673613	0.00175856	11.1235	0.559457	0.000149846	-0.999732	-0.215947	0.000148207	-0.999566	-0.251842
93094668	rs72922612	2.18892e-09	-1.91363	-2.425e-10	8.52272e-05	-1.77996	-2.425e-10	8.73522e-05	-1.78007	-2.425e-10
93094746	rs2818156	0.000541843	9.90351	0.602181	0.000123377	-1.22695	-0.18309	0.000121952	-1.22688	-0.219515
93094870	rs142094351	2.21589e-09	-1.90139	-2.425e-10	7.53205e-05	-1.90353	-2.425e-10	7.72045e-05	-1.90356	-2.425e-10
93094898	rs1896233	5.39291e-07	4.27167	-0.678453	3.4947e-05	-1.56993	-1.10152	3.60238e-05	-1.56967	-1.09617
93095007	rs12207428	3.11597e-09	-1.5605	-2.425e-10	0.000136057	-1.31221	-2.425e-10	0.000139703	-1.3105	-2.425e-10
93095219	rs181977297	4.68917e-09	-1.75831e-10	-1.15178	0.000161627	-1.75831e-10	-1.13999	0.00016636	-1.75831e-10	-1.13586
93095242	rs660680	0.00177807	11.1345	0.559457	0.000151741	-0.987161	-0.215947	0.000150074	-0.98705	-0.251842
93095796	rs647693	1.41479e-06	5.30635	-0.748653	4.0142e-05	-1.39064	-1.14223	4.1362e-05	-1.39028	-1.13737
93095804	rs647677	0.00173766	11.0801	0.59089	0.000155503	-0.986835	-0.191784	0.000153736	-0.986711	-0.228069
93096959	rs72922629	6.32132e-09	0.467169	-1.32028	8.30083e-05	-0.483075	-1.32327	8.52812e-05	-0.481244	-1.32282
93097176	rs711290	4.19036e-06	4.42744	1.21606	0.000173769	-1.59496	0.527396	0.000169102	-1.5939	0.47438
93097195	rs1834731	1.21338e-08	-1.75831e-10	-0.201045	0.000466821	-1.75831e-10	-0.0793382	0.000447641	-1.75831e-10	-0.146027
93098424	rs147725201	2.52853e-09	-1.84861	0.0792119	0.000168766	-1.243	0.146234	0.000172369	-1.2446	0.144225
93098846	rs586883	0.00182578	11.1235	0.596968	0.00015423	-0.999732	-0.187105	0.000152473	-0.999566	-0.223466
93098905	rs141146824	2.5487e-09	-1.76146	-2.425e-10	7.47805e-05	-1.91073	-2.425e-10	7.66512e-05	-1.91075	-2.425e-10
93099270	rs2875626	9.54231e-09	0.420765	-0.862069	5.41966e-05	-1.52156	-0.71111	5.47314e-05	-1.52204	-0.72554
93099603	rs621104	9.2448e-06	5.00606	1.42871	0.00020533	-1.54446	0.643792	0.000198898	-1.54401	0.586789
93099655	rs138845203	2.50606e-08	-1.75831e-10	0.524257	0.00109293	-1.75831e-10	0.771333	0.00111935	-1.75831e-10	0.770487
93099728	rs582808	0.00175414	11.0621	0.618368	0.000154273	-1.01595	-0.170613	0.000152474	-1.01578	-0.207237
93099906	rs11962272	9.43875e-09	0.420765	-0.87298	5.35201e-05	-1.52156	-0.723671	5.40563e-05	-1.52204	-0.737952
93100161	rs2818153	4.42032e-09	-1.82358	0.612751	0.000330973	-1.1308	0.707553	0.000339775	-1.13253	0.710798
93100298	rs634303	8.92389e-07	4.83098	-0.73412	3.57124e-05	-1.51476	-1.13502	3.68004e-05	-1.51447	-1.13004
93100728	rs139113298	3.63389e-08	-1.75831e-10	0.89585	0.00102087	-1.75831e-10	0.703131	0.00103405	-1.75831e-10	0.691216
93100978	rs6917686	1.19976e-08	-1.75831e-10	-0.212333	0.000459865	-1.75831e-10	-0.0943526	0.000441019	-1.75831e-10	-0.160929
93100980	rs6940316	1.14465e-08	-1.75831e-10	-0.259352	0.000436105	-1.75831e-10	-0.147403	0.000418917	-1.75831e-10	-0.212345
93101256	rs9451989	0.000159046	10.4247	-1.14478	2.78679e-05	-1.5807	-1.31711	2.86743e-05	-1.57972	-1.3143
93101471	rs17230633	1.19773e-08	-0.214028	-2.425e-10	0.000161578	-1.1403	-2.425e-10	0.000165419	-1.14154	-2.425e-10
93101639	rs650849	1.79509e-08	0.600016	-0.409414	3.46348e-05	-1.87546	-0.804969	3.58719e-05	-1.87554	-0.794522
93101664	rs112723150	1.61283e-08	0.0835369	-2.425e-10	7.77196e-05	-1.87218	-2.425e-10	7.96543e-05	-1.87232	-2.425e-10
93102165	rs648927	1.41234e-08	-0.0492089	-2.425e-10	0.00015826	-1.16105	-2.425e-10	0.000162209	-1.16113	-2.425e-10
93103294	rs2818152	1.44641e-07	0.47108	1.80614	0.000368556	-1.53799	1.2223	0.000353262	-1.53941	1.15661
93104240	rs585549	2.25889e-09	-1.88217	-2.425e-10	0.000115868	-1.47283	-2.425e-10	0.000118588	-1.47436	-2.425e-10
93104704	rs587798	2.21849e-09	-1.90021	-2.425e-10	0.000105342	-1.56807	-2.425e-10	0.000107834	-1.56942	-2.425e-10
93104823	rs606153	1.88025e-08	0.647502	-0.410552	3.44597e-05	-1.8811	-0.804397	3.56939e-05	-1.88117	-0.793863
93105260	rs600466	2.21849e-09	-1.90021	-2.425e-10	0.000105342	-1.56807	-2.425e-10	0.000107834	-1.56942	-2.425e-10
93105312	rs600874	2.01312e-08	0.723402	-0.41817	3.39889e-05	-1.8891	-0.810151	3.52046e-05	-1.88917	-0.799675
93105629	rs602548	2.21849e-09	-1.90021	-2.425e-10	0.000105342	-1.56807	-2.425e-10	0.000107834	-1.56942	-2.425e-10
93106075	rs11961610	0.00590396	12.0582	0.835911	0.000120121	-1.49675	0.0599608	0.00011886	-1.49547	0.0233968
93106573	rs138272310	4.17725e-09	-1.26739	-2.425e-10	0.000105407	-1.56746	-2.425e-10	0.000108027	-1.56763	-2.425e-10
93106944	rs12193330	0.00665999	12.1721	0.84253	0.000123184	-1.47687	0.065264	0.000121885	-1.47557	0.0286299
93108102	rs12661238	3.95474e-09	-1.75831e-10	-1.32212	0.00013696	-1.75831e-10	-1.3056	0.000140453	-1.75831e-10	-1.30514
93108456	rs76966057	6.78726e-09	-1.75831e-10	-0.781991	0.000246598	-1.75831e-10	-0.717525	0.000249593	-1.75831e-10	-0.730186
93108691	rs2757027	1.03583e-07	0.231111	1.71223	0.000336682	-1.5438	1.13765	0.000323066	-1.54523	1.07306
93109029	rs2757026	1.02404e-07	0.206942	1.72494	0.000344032	-1.53366	1.14911	0.000330062	-1.53511	1.08437
93109113	rs636804	1.96043e-08	0.673929	-0.395218	3.46335e-05	-1.88767	-0.792792	3.58785e-05	-1.88774	-0.782142
93109317	rs676341	2.01068e-08	0.699236	-0.395218	3.45473e-05	-1.89016	-0.792792	3.57893e-05	-1.89023	-0.782142
93109585	rs60410914	1.286e-08	-1.75831e-10	-0.142919	0.000499363	-1.75831e-10	-0.0119514	0.000477951	-1.75831e-10	-0.0805085
93109691	rs2555753	1.35664e-07	0.447031	1.76611	0.000356749	-1.53446	1.18621	0.000342107	-1.53588	1.12098
93110898	rs148177298	4.46176e-09	-1.75831e-10	-1.20149	0.000160079	-1.75831e-10	-1.14962	0.000163185	-1.75831e-10	-1.15513
93110970	rs586095	1.94815e-08	0.675328	-0.402901	3.45617e-05	-1.88393	-0.798611	3.58018e-05	-1.884	-0.788019
93111756	rs71558418	0.00695456	12.2322	0.82568	0.000122833	-1.46623	0.0517683	0.000121562	-1.4649	0.015313
93111788	rs604680	2.264e-09	-1.87991	-2.425e-10	0.000116833	-1.46454	-2.425e-10	0.000119574	-1.46608	-2.425e-10
93112191	rs1090070	2.12237e-08	0.773439	-0.41536	3.37451e-05	-1.89793	-0.808523	3.49578e-05	-1.89798	-0.797895
93112511	rs2555755	1.21265e-06	5.13625	-0.732731	0.00107957	1.19313	-0.434104	0.00108307	1.19198	-0.454446
93112922	rs4541721	0.00687781	12.2864	0.760352	0.000117722	-1.45653	-0.000428421	0.000116587	-1.4552	-0.0361834
93113119	rs685687	2.23616e-09	-1.89228	-2.425e-10	9.03335e-05	-1.72178	-2.425e-10	9.24856e-05	-1.72296	-2.425e-10
93114025	rs1593657	0.00730592	12.3468	0.760352	0.000119011	-1.44564	-0.000428421	0.000117866	-1.44429	-0.0361834
93115327	rs1427128	1.08149e-08	0.300308	-0.616423	3.8551e-05	-1.6154	-0.957906	3.98227e-05	-1.61655	-0.949035
93115902	rs2757024	1.06523e-06	5.01197	-0.738066	0.000986531	1.11081	-0.441904	0.000990129	1.10968	-0.461861
93115912	rs2757023	1.72723e-06	5.49238	-0.735138	0.00151087	1.53348	-0.438318	0.0015163	1.53232	-0.458315
93116047	rs2757022	4.25514e-07	3.84113	-0.48487	0.00100807	0.838414	-0.147903	0.00101147	0.83925	-0.170107
93116137	rs74695348	1.18093e-08	-1.75831e-10	-0.228151	0.000456429	-1.75831e-10	-0.10185	0.000437914	-1.75831e-10	-0.167995
93116145	rs78817810	1.2334e-08	-1.75831e-10	-0.18468	0.000477855	-1.75831e-10	-0.055977	0.000457902	-1.75831e-10	-0.123363
93116525	rs672875	2.23263e-09	-1.89386	-2.425e-10	8.99063e-05	-1.72652	-2.425e-10	9.20495e-05	-1.72769	-2.425e-10
93116785	rs2757021	2.96624e-07	3.63615	-0.640729	0.000315167	-0.148698	-0.323484	0.000316017	-0.149485	-0.344738
93116876	rs184862659	1.28603e-08	-1.75831e-10	-0.142892	0.000396526	-1.75831e-10	-0.242542	0.000404338	-1.75831e-10	-0.247766
93118092	rs611748	2.2863e-09	-1.8701	-2.425e-10	0.000123249	-1.41108	-2.425e-10	0.00012613	-1.4127	-2.425e-10
93118605	rs12190975	2.37572e-09	-1.83174	-2.425e-10	0.000174273	-1.06466	-2.425e-10	0.000178581	-1.06497	-2.425e-10
93119172	rs613959	2.28867e-08	0.82516	-0.391644	3.42444e-05	-1.90168	-0.790083	3.54719e-05	-1.90172	-0.779551
93119314	rs2555757	1.08734e-08	0.300308	-0.611027	3.87026e-05	-1.6154	-0.953982	3.99763e-05	-1.61655	-0.945185
93119551	rs1365709	0.00852046	12.5166	0.744343	0.000121224	-1.41445	-0.0131882	0.000120084	-1.41306	-0.0487699
93121514	rs1582820	1.15628e-08	-1.75831e-10	-0.249242	0.000446376	-1.75831e-10	-0.124124	0.00042853	-1.75831e-10	-0.189657
93122601	rs670317	2.736e-09	-1.69054	-2.425e-10	7.46357e-05	-1.91267	-2.425e-10	7.64983e-05	-1.91275	-2.425e-10
93122936	rs671982	2.77477e-09	-1.67647	-2.425e-10	7.47357e-05	-1.91133	-2.425e-10	7.65983e-05	-1.91144	-2.425e-10
93123355	rs78155269	7.37591e-09	-1.75831e-10	-0.69882	0.00027956	-1.75831e-10	-0.592069	0.000277461	-1.75831e-10	-0.624339
93124768	rs593037	2.94498e-08	1.02359	-0.337941	3.56358e-05	-1.90275	-0.74918	3.6928e-05	-1.90279	-0.738258
93124908	rs2555759	1.44345e-07	0.43506	1.84011	0.000314644	-1.72867	1.25483	0.000301459	-1.72966	1.18828
93125133	rs12214544	0.00627818	12.2322	0.723362	0.000113201	-1.46623	-0.0298919	0.000112153	-1.4649	-0.0652455
93125145	rs599595	1.3119e-09	-1.85051	-0.575051	6.89901e-05	-1.51438	-0.476941	6.68172e-05	-1.51629	-0.531766
93125263	rs2730854	3.2136e-07	3.69555	-0.62003	0.00033663	-0.115128	-0.29117	0.00033726	-0.115923	-0.313241
93125454	rs606503	3.59269e-08	1.20809	-0.323647	3.56288e-05	-1.91278	-0.739346	3.69252e-05	-1.9128	-0.728328
93125494	rs111548503	6.72394e-09	-0.791365	-2.425e-10	7.45265e-05	-1.91413	-2.425e-10	7.63927e-05	-1.91413	-2.425e-10
93125582	rs2730853	3.33464e-07	3.69555	-0.583056	0.000348592	-0.115128	-0.256254	0.000349174	-0.115923	-0.278523
93125927	rs608703	3.12136e-08	1.90664	-1.16283	4.31151e-05	-1.265	-1.19641	4.35465e-05	-1.2637	-1.21248
93126143	rs609590	3.92582e-08	1.33376	-0.360643	3.45207e-05	-1.91403	-0.769695	3.57703e-05	-1.91403	-0.758865
93126212	rs584294	8.45337e-08	2.10895	-0.368839	0.000168495	-1.0917	-0.00667607	0.00016882	-1.09049	-0.0306885
93126283	rs74844625	1.12511e-08	-1.75831e-10	-0.276574	0.000441825	-1.75831e-10	-0.13437	0.000423735	-1.75831e-10	-0.20091
93126363	rs6919658	0.0180492	13.2718	0.739758	0.000141339	-1.27277	-0.00135807	0.000139766	-1.27117	-0.0388733
93126584	rs13205064	3.15983e-09	-1.88275	0.336234	6.64599e-05	-1.78283	-0.245852	6.59248e-05	-1.78305	-0.278449
93126765	rs72922677	1.14382e-08	-0.260078	-2.425e-10	0.000122812	-1.41463	-2.425e-10	0.000126127	-1.41273	-2.425e-10
93127264	rs4235852	1.03765e-08	-1.75831e-10	-0.357497	0.000405285	-1.75831e-10	-0.220693	0.000389658	-1.75831e-10	-0.284749
93127269	rs4235853	1.03101e-08	-1.75831e-10	-0.363919	0.000402515	-1.75831e-10	-0.227553	0.000387072	-1.75831e-10	-0.291408
93127527	rs1365711	1.03101e-08	-1.75831e-10	-0.363919	0.000402515	-1.75831e-10	-0.227553	0.000387072	-1.75831e-10	-0.291408
93127953	rs663809	3.0291e-08	1.84549	-1.13168	4.32408e-05	-1.29006	-1.16844	4.35998e-05	-1.28879	-1.18617
93128270	rs190461524	4.68202e-09	-1.75831e-10	-1.15331	0.000155163	-1.75831e-10	-1.18081	0.000158891	-1.75831e-10	-1.1818
93128962	rs632559	1.53412e-08	0.710847	-0.677345	2.74695e-05	-1.89125	-1.02096	2.84601e-05	-1.89127	-1.01024
93129135	rs78007110	1.43491e-08	-1.75831e-10	-0.0333506	0.000590067	-1.75831e-10	0.154951	0.000559363	-1.75831e-10	0.0767809
93129272	rs78838337	1.47481e-08	-1.75831e-10	-0.0059231	0.000608938	-1.75831e-10	0.186432	0.000576922	-1.75831e-10	0.10769
93129307	rs77345983	1.45095e-08	-1.75831e-10	-0.0222353	0.000598397	-1.75831e-10	0.16897	0.000567198	-1.75831e-10	0.0906902
93129332	rs78168762	1.45095e-08	-1.75831e-10	-0.0222353	0.000598397	-1.75831e-10	0.16897	0.000567198	-1.75831e-10	0.0906902
93129353	rs79978847	1.45095e-08	-1.75831e-10	-0.0222353	0.000598397	-1.75831e-10	0.16897	0.000567198	-1.75831e-10	0.0906902
93129548	rs682551	2.2007e-09	-1.90826	-2.425e-10	0.00010373	-1.58349	-2.425e-10	0.000106183	-1.58485	-2.425e-10
93129845	rs16885809	1.44604e-08	-1.75831e-10	-0.0256274	0.000594964	-1.75831e-10	0.163216	0.000563881	-1.75831e-10	0.0848251
93129903	rs141578009	3.96134e-09	-1.75831e-10	-1.32046	0.000135567	-1.75831e-10	-1.31582	0.00013861	-1.75831e-10	-1.31835
93129939	rs114340105	1.45841e-08	-1.75831e-10	-0.0171062	0.000600412	-1.75831e-10	0.172332	0.000568907	-1.75831e-10	0.0936995
93129962	rs79982092	1.59686e-08	-1.75831e-10	0.073586	0.000661513	-1.75831e-10	0.269245	0.000625217	-1.75831e-10	0.188081
93130169	rs2818149	2.71077e-07	3.60361	-0.69825	0.000288584	-0.167029	-0.393268	0.000289582	-0.167812	-0.413768
93130209	rs75294390	1.61102e-08	-1.75831e-10	0.0824144	0.000667776	-1.75831e-10	0.278668	0.000630983	-1.75831e-10	0.197262
93130280	rs72922682	3.50078e-09	-1.44405	-2.425e-10	7.91194e-05	-1.85433	-2.425e-10	8.11055e-05	-1.85427	-2.425e-10
93130661	rs116845003	0.000574855	10.5648	-2.425e-10	0.00426741	2.13348	-2.425e-10	0.00436897	2.13227	-2.425e-10
93130874	rs75061247	3.93137e-09	-1.75831e-10	-1.32805	0.000133881	-1.75831e-10	-1.32833	0.000137261	-1.75831e-10	-1.32813
93131267	rs2555760	2.25925e-07	3.45213	-0.728971	0.000258415	-0.241221	-0.429498	0.000259336	-0.242	-0.449893
93131338	rs601377	8.15092e-08	2.20209	-0.498416	0.000152071	-1.03985	-0.161084	0.000152644	-1.0386	-0.183308
93131379	rs117532877	2.38537e-09	-1.82769	-2.425e-10	7.47385e-05	-1.91129	-2.425e-10	7.66127e-05	-1.91125	-2.425e-10
93131695	rs57670627	1.62404e-08	-1.75831e-10	0.0904634	0.000673537	-1.75831e-10	0.287258	0.000636287	-1.75831e-10	0.205632
93131877	rs56996572	1.46979e-08	-1.75831e-10	-0.00933634	0.000605423	-1.75831e-10	0.180643	0.000573529	-1.75831e-10	0.10179
93132168	rs143975153	9.26381e-09	-1.75831e-10	-0.470923	0.000342279	-1.75831e-10	-0.389658	0.000339368	-1.75831e-10	-0.422932
93132461	rs142115373	0.0185886	13.1686	0.872371	0.000153968	-1.29383	0.10529	0.000152024	-1.29226	0.0662862
93132651	rs2265934	2.08372e-07	3.39291	-0.750618	0.000241561	-0.284698	-0.453464	0.000242594	-0.285454	-0.473176
93132666	rs2265935	2.1451e-07	3.42193	-0.750618	0.000245482	-0.268595	-0.453464	0.000246531	-0.269355	-0.473176
93132671	rs2265936	3.5868e-08	1.40128	-0.518469	0.000152871	-1.0125	-0.183191	0.00015339	-1.0121	-0.204933
93133035	rs7453327	1.73556e-08	-1.75831e-10	0.156877	0.000722984	-1.75831e-10	0.358102	0.000681965	-1.75831e-10	0.27496
93133036	rs143348695	7.03716e-09	-1.75831e-10	-0.745833	0.000221012	-1.75831e-10	-0.827069	0.000225525	-1.75831e-10	-0.831586
93133277	rs117156875	1.48244e-08	-1.75831e-10	-0.000763855	0.000610999	-1.75831e-10	0.189811	0.000578671	-1.75831e-10	0.110716
93133301	rs149154311	1.48244e-08	-1.75831e-10	-0.000763855	0.000610999	-1.75831e-10	0.189811	0.000578671	-1.75831e-10	0.110716
93133406	rs1090075	2.36493e-08	1.1746	-0.708304	2.62759e-05	-1.91089	-1.04574	2.72138e-05	-1.9109	-1.0354
93134196	rs2730851	2.04167e-07	3.39045	-0.768547	0.000235361	-0.286059	-0.478104	0.000236339	-0.286815	-0.497937
93134407	rs2262409	2.19127e-09	-1.91256	-2.425e-10	8.40638e-05	-1.79371	-2.425e-10	8.60848e-05	-1.79468	-2.425e-10
93134909	rs142317988	1.49407e-08	-1.75831e-10	0.00705261	0.000616127	-1.75831e-10	0.198169	0.000583399	-1.75831e-10	0.118853
93135003	rs75270823	1.49407e-08	-1.75831e-10	0.00705261	0.000616127	-1.75831e-10	0.198169	0.000583399	-1.75831e-10	0.118853
93135012	rs79731536	1.63853e-08	-1.75831e-10	0.0993429	0.000679948	-1.75831e-10	0.296732	0.000642188	-1.75831e-10	0.214864
93135021	rs7757801	6.49428e-08	2.0755	-0.599035	0.000126153	-1.10679	-0.280999	0.000126771	-1.10559	-0.302045
93135314	rs9452004	2.24051e-08	1.14953	-0.737279	2.57918e-05	-1.91002	-1.06521	2.67028e-05	-1.91003	-1.05522
93135333	rs141662690	2.1905e-09	-1.91291	-2.425e-10	9.21048e-05	-1.70236	-2.425e-10	9.44009e-05	-1.70247	-2.425e-10
93135486	rs2555761	1.9159e-07	3.33119	-0.772872	0.000226287	-0.318813	-0.484667	0.000227312	-0.319562	-0.504134
93136291	rs60571412	1.39652e-08	0.712006	-0.772477	2.5762e-05	-1.8877	-1.08869	2.6657e-05	-1.88773	-1.07924
93136555	rs77904222	3.86844e-08	0.958397	-2.425e-10	0.00023273	-0.775407	-2.425e-10	0.000238614	-0.775172	-2.425e-10
93136766	rs12662044	0.00033782	11.2645	-1.23131	3.30869e-05	-1.39739	-1.32875	3.39409e-05	-1.39628	-1.32912
93136804	rs78577960	1.61102e-08	-1.75831e-10	0.0824144	0.000667776	-1.75831e-10	0.278668	0.000630983	-1.75831e-10	0.197262
93137794	rs10806456	0.0162292	12.9966	0.908665	0.000153174	-1.32832	0.134615	0.000151174	-1.3268	0.0952121
93138005	rs9359984	7.25058e-08	2.4637	-0.877071	7.32583e-05	-1.01641	-0.914887	7.28718e-05	-1.01476	-0.94656
93138377	rs78513734	1.66666e-08	-1.75831e-10	0.116369	0.00069241	-1.75831e-10	0.314893	0.000653656	-1.75831e-10	0.232563
93139067	rs7759530	0.0154413	12.9354	0.920086	0.00015274	-1.3404	0.143855	0.000150724	-1.33889	0.104327
93139205	rs2818147	2.1987e-09	-1.90917	-2.425e-10	0.000102997	-1.59058	-2.425e-10	0.000105434	-1.59193	-2.425e-10
93139916	rs4707737	1.67411e-08	-1.75831e-10	0.120825	0.000696823	-1.75831e-10	0.321247	0.000657872	-1.75831e-10	0.238992
93140683	rs958459	1.50701e-08	-1.75831e-10	0.0156763	0.000621833	-1.75831e-10	0.207388	0.000588659	-1.75831e-10	0.12783
93141178	rs75690210	1.6458e-08	-1.75831e-10	0.103773	0.000684258	-1.75831e-10	0.303051	0.000646307	-1.75831e-10	0.221256
93141883	rs9294530	8.46215e-08	2.45198	-0.710825	0.00013024	-0.940042	-0.415863	0.000131074	-0.938758	-0.435501
93142390	rs117178079	3.01948e-09	-1.59195	-2.425e-10	0.000123576	-1.40843	-2.425e-10	0.000126684	-1.40832	-2.425e-10
93142441	rs111582045	9.02499e-09	-0.497041	-2.425e-10	7.57347e-05	-1.89805	-2.425e-10	7.76275e-05	-1.8981	-2.425e-10
93142502	rs149536957	1.70306e-08	-1.75831e-10	0.137975	0.000709688	-1.75831e-10	0.339541	0.000669708	-1.75831e-10	0.256825
93142758	rs140495619	4.21006e-09	-1.75831e-10	-1.25956	0.000139002	-1.75831e-10	-1.29079	0.000142202	-1.75831e-10	-1.29277
93143228	rs59394501	1.48879e-08	-1.75831e-10	0.00350829	0.000614743	-1.75831e-10	0.195919	0.000582254	-1.75831e-10	0.116889
93143270	rs10944592	0.0125994	13.5845	0.0676244	9.38886e-05	-1.20724	-0.475935	9.38351e-05	-1.20557	-0.50291
93143776	rs9294531	5.86674e-09	0.382128	-1.30987	3.20529e-05	-1.42995	-1.32794	3.28447e-05	-1.42962	-1.3286
93144058	rs2818144	1.88367e-06	4.35297	0.490972	0.00198073	1.15707	0.208868	0.00193909	1.1561	0.163854
93144551	rs9353909	1.28599e-07	3.37554	-1.21588	2.36009e-05	-1.75028	-1.31372	2.42753e-05	-1.74982	-1.31074
93144865	rs9345231	1.47739e-07	3.51961	-1.2212	2.36982e-05	-1.74494	-1.31495	2.43697e-05	-1.74448	-1.31219
93146770	rs2818143	4.27843e-09	-0.736346	-0.507106	0.000284702	-0.171383	-0.402459	0.000274675	-0.173232	-0.461197
93147302	rs2730849	2.38971e-09	-0.71553	-1.11034	0.000136614	-0.291346	-1.01678	0.000139131	-0.292365	-1.02224
93147341	rs77805852	2.35075e-08	0.460283	-2.425e-10	0.000287698	-0.563372	-2.425e-10	0.000294999	-0.563047	-2.425e-10
93147441	rs76968334	1.36026e-08	-1.75831e-10	-0.0867812	0.000573853	-1.75831e-10	0.127089	0.000543645	-1.75831e-10	0.0482788
93147503	rs2033135	1.49335e-07	3.55564	-1.24649	2.36421e-05	-1.73853	-1.32372	2.42875e-05	-1.73807	-1.32199
93147632	rs2033134	2.20917e-09	-0.682107	-1.22232	0.00012376	-0.252494	-1.15444	0.000126213	-0.253526	-1.15852
93147787	rs2818142	3.43786e-08	0.737486	0.102911	7.20422e-05	-1.70428	-0.243755	7.09966e-05	-1.70525	-0.282135
93148018	rs2818141	2.13336e-09	-0.71553	-1.22381	0.000118817	-0.291346	-1.15636	0.000121176	-0.292365	-1.16041
93148051	rs2818140	2.14311e-09	-0.710969	-1.22381	0.000115053	-0.323537	-1.15636	0.000117332	-0.324601	-1.16041
93148063	rs2730847	3.24728e-08	0.65097	0.132395	7.61036e-05	-1.65835	-0.234836	7.4949e-05	-1.65939	-0.273821
93148096	rs76076957	1.21219e-08	-1.75831e-10	-0.202021	0.000506425	-1.75831e-10	0.00209154	0.000481451	-1.75831e-10	-0.0732124
93148341	rs12190758	0.0997799	16.3237	-0.60228	0.000115615	-0.639925	-0.835095	0.00011828	-0.637817	-0.83915
93149072	rs79273516	1.08142e-08	-1.75831e-10	-0.31618	0.000483343	-1.75831e-10	-0.0445572	0.000456958	-1.75831e-10	-0.125427
93149542	rs1427130	2.83339e-09	-1.2794	-0.376165	0.000183833	-0.833029	-0.178226	0.000174856	-0.834531	-0.251526
93149919	rs116897378	6.32585e-09	-1.75831e-10	-0.852395	0.000247106	-1.75831e-10	-0.715466	0.000251281	-1.75831e-10	-0.723447
93150324	rs117186535	2.58335e-09	-1.74795	-2.425e-10	7.45946e-05	-1.91322	-2.425e-10	7.64635e-05	-1.9132	-2.425e-10
93150573	rs58138830	1.69026e-08	-1.75831e-10	0.130427	0.000806356	-1.75831e-10	0.467241	0.000748654	-1.75831e-10	0.36826
93150800	rs2730846	3.59006e-09	-1.03926	-0.379609	0.000250151	-0.525493	-0.177726	0.000237845	-0.527196	-0.251202
93150955	rs13213220	6.13184e-09	-1.01664	0.133101	0.000101485	-1.41019	-0.195183	0.000100174	-1.41166	-0.231448
93151127	rs9452010	3.45701e-09	-1.45663	-2.425e-10	0.000321098	-0.453539	-2.425e-10	0.000329001	-0.453956	-2.425e-10
93151361	rs12663795	6.24151e-09	-1.01664	0.150828	0.000103082	-1.41019	-0.179566	0.000101726	-1.41166	-0.216082
93151479	rs1365712	1.50018e-06	5.9387	-1.3224	0.00177977	2.58729	-1.32833	0.00182908	2.58924	-1.32769
93151678	rs142913151	3.99638e-09	-1.75831e-10	-1.31165	0.000137519	-1.75831e-10	-1.30152	0.000140424	-1.75831e-10	-1.30535
93151767	rs2730845	9.02788e-07	4.17087	-0.0624186	0.00175732	1.54877	-0.30251	0.00172217	1.54642	-0.345103
93151791	rs2325444	1.71985e-08	-1.75831e-10	0.147785	0.00082203	-1.75831e-10	0.486493	0.000762798	-1.75831e-10	0.386975
93152431	rs1365710	6.10805e-09	-1.03954	0.152106	0.000101694	-1.42731	-0.176005	0.000100384	-1.42875	-0.212269
93152701	rs58563607	9.07245e-09	-0.491796	-2.425e-10	0.000946858	0.627864	-2.425e-10	0.000966341	0.623499	-2.425e-10
93152782	rs2555758	3.55034e-09	-1.01877	-0.411224	0.0002465	-0.499711	-0.218211	0.000234639	-0.501429	-0.290538
93153187	rs77139193	4.4157e-09	-1.75831e-10	-1.21187	0.000159893	-1.75831e-10	-1.15078	0.000165121	-1.75831e-10	-1.14334
93153726	rs2555754	8.45654e-07	4.17087	-0.127797	0.00165702	1.54877	-0.361281	0.0016259	1.54642	-0.402624
93153912	rs2730843	3.63913e-09	-1.00844	-0.396856	0.000253698	-0.486729	-0.20241	0.000241363	-0.488455	-0.275258
93153927	rs2555752	3.23087e-09	-0.887665	-0.636623	0.000197227	-0.468077	-0.47285	0.000199733	-0.469231	-0.483806
93154154	rs2730842	3.80583e-09	-0.978124	-0.38238	0.000267748	-0.448737	-0.186501	0.000254592	-0.450487	-0.25987
93154249	rs2555751	3.67986e-09	-1.00419	-0.389976	0.000265933	-0.447192	-0.194848	0.000252927	-0.448971	-0.267944
93154290	rs75113204	1.66477e-08	-1.75831e-10	0.115233	0.000790333	-1.75831e-10	0.44717	0.000734239	-1.75831e-10	0.348816
93154636	rs2730841	3.26632e-09	-0.87675	-0.636623	0.000199798	-0.455128	-0.47285	0.000202335	-0.456288	-0.483806
93155435	rs17571761	7.68376e-09	-0.657929	-2.425e-10	0.000105203	-1.5694	-2.425e-10	0.000108023	-1.56767	-2.425e-10
93155869	rs2555747	1.08331e-06	4.13572	0.155019	0.00210197	1.52227	-0.0969218	0.0020509	1.51993	-0.143913
93156019	rs74687415	2.41098e-09	-1.817	-2.425e-10	7.5659e-05	-1.89905	-2.425e-10	7.75746e-05	-1.89878	-2.425e-10
93156379	rs4275037	3.41825e-09	-1.46791	-2.425e-10	0.000314676	-0.47374	-2.425e-10	0.000322422	-0.474155	-2.425e-10
93156439	rs1427124	7.41926e-09	0.584012	-1.27697	4.33925e-05	-1.1266	-1.3284	4.45134e-05	-1.12667	-1.32756
93156452	rs2730840	1.27024e-06	5.774	-1.32408	0.00159692	2.46281	-1.31226	0.00163606	2.46473	-1.3147
93156507	rs10944593	0.00121562	11.3137	-2.425e-10	0.000108829	-1.53551	-2.425e-10	0.000111741	-1.53383	-2.425e-10
93156630	rs117458127	2.2056e-09	-1.90604	-2.425e-10	8.01373e-05	-1.84154	-2.425e-10	8.21465e-05	-1.84151	-2.425e-10
93156788	rs9345232	1.24857e-06	4.26902	0.163694	0.00234299	1.62291	-0.0890155	0.00228564	1.62054	-0.136158
93157233	rs2052791	3.93299e-09	-0.988634	-0.339006	0.000277131	-0.461895	-0.138899	0.000263111	-0.463637	-0.213806
93157239	rs1427121	4.02652e-09	-0.972925	-0.331212	0.000285059	-0.442234	-0.130355	0.000270561	-0.443987	-0.205535
93157441	rs6925696	3.43951e-09	-1.46171	-2.425e-10	0.000318196	-0.462617	-2.425e-10	0.000326028	-0.463033	-2.425e-10
93157567	rs9362971	7.40639e-09	0.584012	-1.27871	4.33841e-05	-1.1266	-1.32859	4.45005e-05	-1.12667	-1.32785
93157761	rs58658500	2.40091e-09	-0.531119	-1.29007	2.07738e-05	-1.86247	-1.32913	2.12957e-05	-1.86245	-1.32906
93157828	rs879174	7.48307e-09	0.609196	-1.29359	4.39867e-05	-1.11243	-1.32896	4.50772e-05	-1.1125	-1.32914
93158036	rs79443439	2.26031e-09	-1.88154	-2.425e-10	8.48385e-05	-1.78453	-2.425e-10	8.69664e-05	-1.7845	-2.425e-10
93158142	rs1317895	7.48307e-09	0.609196	-1.29359	4.39867e-05	-1.11243	-1.32896	4.50772e-05	-1.1125	-1.32914
93158179	rs9362972	5.77259e-08	2.46637	-1.1077	2.50805e-05	-1.73609	-1.2671	2.58948e-05	-1.73513	-1.26085
93158358	rs879175	7.48307e-09	0.609196	-1.29359	4.39867e-05	-1.11243	-1.32896	4.50772e-05	-1.1125	-1.32914
93158359	rs12665143	9.93312e-09	-1.75831e-10	-0.401164	0.000267822	-1.75831e-10	-0.634963	0.000268516	-1.75831e-10	-0.657109
93158975	rs878519	3.64251e-09	-1.40437	-2.425e-10	0.00035214	-0.361257	-2.425e-10	0.000360802	-0.361688	-2.425e-10
93159149	rs890560	3.11358e-09	-0.799836	-0.76143	0.000190336	-0.36417	-0.612326	0.000192926	-0.365364	-0.622346
93159419	rs1346298	7.47237e-09	0.609196	-1.29502	4.39918e-05	-1.11243	-1.32885	4.50782e-05	-1.1125	-1.32912
93159532	rs1346297	7.4619e-09	0.609196	-1.29642	4.39983e-05	-1.11243	-1.3287	4.50805e-05	-1.1125	-1.32907
93159616	rs74297063	2.9434e-08	-1.75831e-10	0.685112	0.00141487	-1.75831e-10	1.02951	0.00130739	-1.75831e-10	0.925769
93159757	rs2730839	1.21495e-06	4.20259	0.202825	0.00230923	1.57271	-0.0533274	0.00225121	1.57036	-0.10115
93159771	rs9444992	3.57993e-09	-1.4217	-2.425e-10	0.000341609	-0.391618	-2.425e-10	0.000350014	-0.392045	-2.425e-10
93159772	rs141218898	6.48983e-09	-0.826802	-2.425e-10	0.00011374	-1.49137	-2.425e-10	0.000116477	-1.49233	-2.425e-10
93160250	rs2730838	1.25867e-06	4.23794	0.202825	0.00237173	1.59942	-0.0533274	0.00231212	1.59705	-0.10115
93160725	rs9353910	2.33847e-09	-0.55026	-1.29728	2.07086e-05	-1.86611	-1.32862	2.12188e-05	-1.8661	-1.32904
93160900	rs1593660	3.01691e-09	-0.833622	-0.759183	0.000183354	-0.404063	-0.609801	0.000185849	-0.405242	-0.619839
93162083	rs117216030	2.53812e-08	-1.75831e-10	0.536972	0.00126246	-1.75831e-10	0.915532	0.00115834	-1.75831e-10	0.804722
93162296	rs2730836	1.12312e-06	5.65281	-1.32599	0.00145221	2.37149	-1.31593	0.0014882	2.37339	-1.31808
93162639	rs9345234	2.45994e-09	-0.494376	-1.30253	2.09561e-05	-1.85517	-1.32769	2.14641e-05	-1.85515	-1.32848
93162990	rs72924621	4.15636e-09	-1.2724	-2.425e-10	0.000103484	-1.58587	-2.425e-10	0.000105989	-1.58669	-2.425e-10
93163594	rs1427138	2.44205e-09	-1.04032	-0.763874	0.000142564	-0.65042	-0.615073	0.000144524	-0.651499	-0.625074
93163649	rs6930466	3.43951e-09	-1.46171	-2.425e-10	0.000318196	-0.462617	-2.425e-10	0.000326028	-0.463033	-2.425e-10
93163760	rs73754478	6.36813e-09	-1.75831e-10	-0.845732	0.000216159	-1.75831e-10	-0.849268	0.000219316	-1.75831e-10	-0.859504
93164083	rs1427135	4.73977e-09	-1.01877	-0.122279	0.000338893	-0.499711	0.10011	0.000319414	-0.501429	0.0179007
93164242	rs62418545	3.40095e-09	-1.47299	-2.425e-10	0.000311816	-0.48287	-2.425e-10	0.000319492	-0.483284	-2.425e-10
93164827	rs1427134	7.10364e-09	0.561457	-1.29789	4.28398e-05	-1.13924	-1.32857	4.38906e-05	-1.13931	-1.32901
93164835	rs76744751	2.75303e-08	-1.75831e-10	0.618249	0.00137498	-1.75831e-10	1.00091	0.00125901	-1.75831e-10	0.888064
93164914	rs1427133	6.92867e-09	0.536518	-1.29789	4.22474e-05	-1.15317	-1.32857	4.32837e-05	-1.15323	-1.32901
93165203	rs1427132	2.9163e-09	-0.87675	-0.749972	0.000174035	-0.455128	-0.6109	0.000176397	-0.456288	-0.62099
93165206	rs11970730	0.00115827	11.2654	-2.425e-10	0.000107947	-1.54365	-2.425e-10	0.000110833	-1.54199	-2.425e-10
93165351	rs13190750	7.42013e-09	-0.980586	0.287744	0.000119578	-1.38308	-0.0582356	0.000117787	-1.38459	-0.0965523
93165422	rs78269074	2.55132e-08	-1.75831e-10	0.542159	0.00126178	-1.75831e-10	0.91499	0.00115835	-1.75831e-10	0.804738
93166439	rs12525956	5.38596e-08	2.4144	-1.12506	2.48781e-05	-1.73542	-1.27588	2.56723e-05	-1.73444	-1.27017
93166729	rs1946407	4.76061e-09	-0.999084	-0.137579	0.000340815	-0.474993	0.0810475	0.000321403	-0.476726	-0.000595247
93166766	rs12524154	4.64903e-08	2.26584	-1.12364	2.43992e-05	-1.75594	-1.2748	2.51792e-05	-1.75503	-1.26897
93166870	rs1946406	7.06666e-09	0.561457	-1.30311	4.28815e-05	-1.13924	-1.3276	4.39167e-05	-1.13931	-1.32841
93166954	rs1365706	2.6707e-08	-1.75831e-10	0.587886	0.00133005	-1.75831e-10	0.96769	0.00121887	-1.75831e-10	0.855658
93167170	rs1863660	1.40962e-06	4.30491	0.249128	0.0026071	1.65007	-0.00935895	0.00253882	1.64769	-0.0582502
93167215	rs2875634	7.06666e-09	0.561457	-1.30311	4.28815e-05	-1.13924	-1.3276	4.39167e-05	-1.13931	-1.32841
93167380	rs1863659	1.42235e-06	4.30491	0.258116	0.00262862	1.65007	-0.00113801	0.00255938	1.64769	-0.0501827
93167571	rs113356616	0.000149231	9.21621	-2.425e-10	0.00156184	1.12834	-2.425e-10	0.00160156	1.12872	-2.425e-10
93167753	rs2555762	1.46828e-06	4.37339	0.221419	0.00267728	1.70196	-0.0346866	0.00260835	1.69956	-0.083102
93169095	rs9452013	3.78937e-09	-1.36484	-2.425e-10	0.000269524	-0.628626	-2.425e-10	0.000276294	-0.628553	-2.425e-10
93169587	rs1427147	7.48326e-09	-0.980586	0.296215	0.00012048	-1.38308	-0.0507238	0.000118662	-1.38459	-0.0891545
93169629	rs6923840	6.9432e-09	0.547373	-1.30665	4.33641e-05	-1.12918	-1.32647	4.4395e-05	-1.1293	-1.32759
93169661	rs1427146	3.26889e-09	-0.833622	-0.678967	0.00020058	-0.404063	-0.52001	0.000203185	-0.405242	-0.530659
93169983	rs2555781	3.36225e-09	-0.812069	-0.672358	0.000223476	-0.296687	-0.519295	0.000226708	-0.297861	-0.528492
93170001	rs1427145	4.55513e-09	-1.05951	-0.121276	0.00032151	-0.551034	0.0987787	0.000303055	-0.552721	0.0166166
93170211	rs2730862	1.29231e-06	4.23682	0.230331	0.00243404	1.59857	-0.0265424	0.00237109	1.5962	-0.0751113
93170590	rs2555780	1.2809e-06	4.23682	0.221459	0.00241036	1.59857	-0.0363176	0.00234903	1.5962	-0.0844613
93171433	rs139424213	1.24047e-08	-0.178966	-2.425e-10	0.000209652	-0.879835	-2.425e-10	0.000214593	-0.881272	-2.425e-10
93171488	rs9342322	4.87728e-08	2.31718	-1.12704	2.41943e-05	-1.76263	-1.27654	2.49652e-05	-1.76173	-1.2708
93171745	rs2730870	1.24701e-06	4.20113	0.230331	0.00236931	1.57161	-0.0265424	0.00230806	1.56926	-0.0751113
93172013	rs117266991	4.6324e-09	-1.75831e-10	-1.16396	0.000152972	-1.75831e-10	-1.19503	0.000156073	-1.75831e-10	-1.19969
93172063	rs2555779	1.11306e-06	5.63502	-1.31719	0.00145435	2.35809	-1.30107	0.0014888	2.35999	-1.30428
93172161	rs2555778	4.58886e-09	-1.06854	-0.104865	0.000323582	-0.562448	0.116617	0.000304852	-0.564128	0.0339358
93172371	rs6909485	2.3649e-09	-0.531119	-1.30519	2.08146e-05	-1.86247	-1.32717	2.13157e-05	-1.86245	-1.32812
93173496	rs9351319	6.54385e-09	0.487027	-1.30554	4.11701e-05	-1.18063	-1.32694	4.21561e-05	-1.1807	-1.32794
93173508	rs9353911	6.54385e-09	0.487027	-1.30554	4.11701e-05	-1.18063	-1.32694	4.21561e-05	-1.1807	-1.32794
93173744	rs16885896	3.45635e-08	-1.75831e-10	0.84576	0.00176247	-1.75831e-10	1.24919	0.00160426	-1.75831e-10	1.1304
93173866	rs2730879	1.09005e-06	5.61521	-1.31827	0.00143045	2.3432	-1.30274	0.00146448	2.3451	-1.30586
93174345	rs190464802	2.71338e-09	-1.69884	-2.425e-10	7.4616e-05	-1.91293	-2.425e-10	7.64838e-05	-1.91294	-2.425e-10
93174537	rs9353912	4.92271e-08	2.28716	-1.08775	2.45846e-05	-1.76826	-1.2549	2.53921e-05	-1.76739	-1.24819
93174919	rs6926698	6.54381e-09	0.487027	-1.30555	4.11753e-05	-1.18063	-1.32681	4.21598e-05	-1.1807	-1.32785
93175437	rs9351320	6.39274e-09	0.462474	-1.30435	4.05931e-05	-1.19418	-1.32751	4.15722e-05	-1.19424	-1.32835
93175651	rs13210926	4.82537e-09	-1.83509	0.711936	0.000116528	-1.80558	0.338427	0.00011431	-1.80586	0.294761
93176159	rs970880	4.11051e-09	-0.87675	-0.406741	0.000256858	-0.455128	-0.221632	0.000259626	-0.456288	-0.234488
93176175	rs6913119	0.00150993	11.6164	-0.0859101	9.45576e-05	-1.43751	-0.238565	9.65691e-05	-1.43567	-0.244085
93176408	rs6934079	6.26149e-09	0.440486	-1.30311	4.0102e-05	-1.20626	-1.3276	4.10703e-05	-1.20632	-1.32841
93176713	rs6934359	6.26149e-09	0.440486	-1.30311	4.0102e-05	-1.20626	-1.3276	4.10703e-05	-1.20632	-1.32841
93177233	rs12202177	3.14435e-09	-1.55143	-2.425e-10	0.000269896	-0.627246	-2.425e-10	0.000276547	-0.627638	-2.425e-10
93177270	rs60758380	0.00320175	11.6556	0.626523	0.000200762	-1.31132	0.388158	0.000204988	-1.30918	0.382111
93177301	rs1820537	4.08132e-09	-1.0983	-0.19232	0.00028096	-0.600141	0.0130689	0.000265435	-0.601797	-0.0668493
93177747	rs12215940	6.96619e-09	0.546649	-1.30262	4.25248e-05	-1.14752	-1.32768	4.35521e-05	-1.14758	-1.32848
93177907	rs112278033	5.29845e-08	1.27296	-2.425e-10	0.000387442	-0.265718	-2.425e-10	0.000402939	-0.251231	-2.425e-10
93178019	rs7740559	2.29606e-09	-0.55026	-1.31558	2.08474e-05	-1.86611	-1.32194	2.13278e-05	-1.8661	-1.32391
93178566	rs9351321	2.37724e-09	-0.513775	-1.31732	2.10236e-05	-1.85907	-1.32057	2.15039e-05	-1.85905	-1.32273
93178604	rs1427144	7.80492e-07	3.89523	0.0676545	0.00161846	1.34162	-0.177672	0.00158073	1.33934	-0.223722
93178825	rs72924652	2.18949e-09	-1.91337	-2.425e-10	8.47329e-05	-1.78578	-2.425e-10	8.68495e-05	-1.78584	-2.425e-10
93179624	rs10944594	3.5536e-09	-1.83854	0.40946	8.83307e-05	-1.80963	0.0654366	8.69215e-05	-1.80991	0.0248964
93179847	rs9452022	6.1645e-09	0.440486	-1.31872	4.04603e-05	-1.20626	-1.31871	4.13721e-05	-1.20632	-1.32109
93179849	rs17572444	7.42346e-09	-0.692393	-2.425e-10	0.000101175	-1.60843	-2.425e-10	0.000103876	-1.60682	-2.425e-10
93180244	rs13217208	6.58973e-09	-0.968805	0.157278	0.000107437	-1.37419	-0.17419	0.000105959	-1.3757	-0.211258
93180245	rs13217209	6.57826e-09	-0.968805	0.155536	0.00010718	-1.37419	-0.176587	0.000105727	-1.3757	-0.213451
93180850	rs9351322	6.61257e-09	0.511708	-1.31977	4.21072e-05	-1.16697	-1.3181	4.30536e-05	-1.16703	-1.32054
93180931	rs116895288	2.18855e-09	-1.9138	-2.425e-10	8.84107e-05	-1.74329	-2.425e-10	9.06271e-05	-1.74326	-2.425e-10
93181099	rs79197769	5.91925e-09	-1.75831e-10	-0.918829	0.000195569	-1.75831e-10	-0.949374	0.000199224	-1.75831e-10	-0.955586
93181386	rs9353913	6.43371e-09	0.487027	-1.32251	4.16799e-05	-1.18063	-1.31463	4.26005e-05	-1.1807	-1.31745
93181423	rs144128409	3.43968e-09	-1.46166	-2.425e-10	0.000133041	-1.33463	-2.425e-10	0.000136281	-1.3353	-2.425e-10
93181572	rs112418585	5.26522e-09	-1.03592	-2.425e-10	7.56007e-05	-1.89982	-2.425e-10	7.74974e-05	-1.89977	-2.425e-10
93181859	rs2730848	4.42627e-09	-0.935357	-0.274125	0.000277682	-0.524791	-0.0740173	0.000280565	-0.525922	-0.0872887
93181882	rs56213646	2.37243e-09	-0.513775	-1.31935	2.10635e-05	-1.85907	-1.31867	2.15395e-05	-1.85905	-1.32108
93182048	rs9444993	7.08989e-09	0.584012	-1.32238	4.39854e-05	-1.1266	-1.31483	4.49577e-05	-1.12667	-1.31763
93182137	rs9362974	4.33745e-08	2.2494	-1.17657	2.59179e-05	-1.66981	-1.30054	2.67116e-05	-1.66867	-1.29625
93182233	rs2730850	1.36466e-07	2.04201	0.177031	0.000815275	0.567302	-0.0890613	0.000796756	0.567016	-0.136485
93182761	rs1896234	1.83819e-08	-1.75831e-10	0.21433	0.00093564	-1.75831e-10	0.615946	0.000861732	-1.75831e-10	0.508927
93183034	rs1427143	6.69973e-09	-0.518831	-0.27614	0.000420973	-0.0956636	-0.087052	0.000425582	-0.0967292	-0.0998318
93183255	rs1427142	5.512e-06	6.15139	-0.233743	0.00052105	0.385922	-0.355361	0.000518822	0.393073	-0.39153
93183872	rs72924662	2.32888e-09	-1.85165	-2.425e-10	7.63935e-05	-1.88939	-2.425e-10	7.83035e-05	-1.88943	-2.425e-10
93183933	rs2555773	2.53417e-09	-1.27912	-0.488052	8.27126e-05	-1.85883	0.0489224	8.10415e-05	-1.85881	0.0037581
93184881	rs4707739	1.87963e-07	3.75285	-1.21364	0.000115733	-0.473897	-1.0001	0.000116513	-0.472224	-1.01979
93185340	rs2730856	7.77047e-09	-0.083452	-0.563257	0.000611513	0.577018	-0.386366	0.000618533	0.5754	-0.398067
93185410	rs4707740	1.86977e-07	3.75285	-1.2189	0.000114705	-0.473897	-1.00902	0.00011551	-0.472224	-1.02844
93185657	rs12191492	3.50473e-06	5.46483	-2.425e-10	0.000101897	-1.60132	-2.425e-10	0.000104597	-1.5999	-2.425e-10
93185955	rs2555772	7.25961e-10	-1.91226	-1.10504	2.25035e-05	-1.90807	-1.20355	2.27747e-05	-1.90803	-1.21634
93186068	rs12199197	1.35715e-09	-1.69189	-0.699764	5.05627e-05	-1.68484	-0.61723	5.23336e-05	-1.6859	-0.60648
93186501	rs111685429	3.72374e-06	5.52544	-2.425e-10	0.000101671	-1.60354	-2.425e-10	0.000104365	-1.60212	-2.425e-10
93186659	rs2555770	2.88651e-09	-1.14488	-0.492109	8.72636e-05	-1.80349	0.0471433	8.55155e-05	-1.80345	0.0021274
93187812	rs117301895	3.77009e-09	-1.36994	-2.425e-10	0.000306635	-0.499626	-2.425e-10	0.000314262	-0.499789	-2.425e-10
93188401	rs12189879	1.33572e-09	-1.6889	-0.718668	4.97063e-05	-1.68181	-0.637345	5.1439e-05	-1.68287	-0.626747
93189074	rs146446108	1.53479e-08	0.0339387	-2.425e-10	0.00020814	-0.887074	-2.425e-10	0.000213978	-0.884145	-2.425e-10
93189621	rs78842961	2.87407e-08	-1.75831e-10	0.661274	0.0016925	-1.75831e-10	1.20868	0.00151055	-1.75831e-10	1.07021
93189729	rs76806523	3.34376e-08	-1.75831e-10	0.812641	0.00200725	-1.75831e-10	1.37924	0.00178318	-1.75831e-10	1.23613
93190010	rs150370963	4.03738e-09	-1.75831e-10	-1.30144	0.000140278	-1.75831e-10	-1.28166	0.000143181	-1.75831e-10	-1.28591
93190374	rs4707741	5.23482e-09	0.15894	-1.20065	4.46437e-05	-1.46119	-0.965379	4.46912e-05	-1.46137	-0.988875
93190634	rs9353916	5.66404e-09	0.239695	-1.2026	4.72265e-05	-1.39949	-0.970838	4.72882e-05	-1.39964	-0.994116
93190806	rs1365713	5.10022e-08	0.325313	0.909517	0.000588383	-1.3517	1.5038	0.000522524	-1.35084	1.35949
93191186	rs116977592	2.61841e-09	-1.73447	-2.425e-10	7.5202e-05	-1.90511	-2.425e-10	7.7088e-05	-1.90507	-2.425e-10
93191603	rs78709736	8.86546e-08	-1.75831e-10	1.78771	0.0034724	-1.75831e-10	1.92732	0.00365638	-1.75831e-10	1.95421
93192094	rs1118090	8.94236e-09	0.0539192	-0.560158	0.000713763	0.728195	-0.382929	0.000721203	0.725554	-0.394651
93192265	rs3919620	4.87687e-08	0.291526	0.898524	0.00058378	-1.34719	1.49143	0.000518623	-1.34628	1.34744
93192789	rs2262410	8.96267e-09	0.0539192	-0.55789	0.000715561	0.728195	-0.380413	0.000723008	0.725554	-0.392151
93194033	rs57766106	4.82367e-08	0.291526	0.887556	0.000576618	-1.34719	1.47909	0.000512425	-1.34628	1.33542
93194999	rs2730864	1.15328e-09	-1.44148	-1.11295	3.51558e-05	-1.46031	-1.20518	3.56008e-05	-1.45958	-1.21807
93195089	rs114119236	1.49795e-08	0.00964206	-2.425e-10	0.00105543	0.736416	-2.425e-10	0.00108283	0.737319	-2.425e-10
93195139	rs115283204	2.84195e-08	0.650035	-2.425e-10	0.000313368	-0.477905	-2.425e-10	0.000320286	-0.480802	-2.425e-10
93195162	rs2730865	1.29806e-09	-1.33691	-1.09926	2.97057e-05	-1.63918	-1.19477	3.00602e-05	-1.63862	-1.2082
93195430	rs1120793	1.47679e-08	0.482225	-0.48681	0.000166944	-1.18532	0.0776953	0.000162812	-1.18381	0.026389
93195485	rs112573205	3.73053e-06	5.52727	-2.425e-10	0.0201311	3.68474	-2.425e-10	0.0216458	3.73255	-2.425e-10
93195916	rs116863060	4.1917e-09	-1.75831e-10	-1.26393	0.000138902	-1.75831e-10	-1.29152	0.00014327	-1.75831e-10	-1.28528
93196290	rs2730866	8.15724e-09	0.00809102	-0.606223	0.000643055	0.675051	-0.434105	0.000649985	0.672436	-0.445505
93196424	rs6939388	4.72406e-08	0.291526	0.86669	0.00056323	-1.34719	1.45559	0.000500833	-1.34628	1.31254
93196575	rs4706413	4.84389e-08	0.316574	0.86669	0.000570448	-1.33446	1.45559	0.000507256	-1.33354	1.31254
93197211	rs1582821	5.19311e-09	0.160253	-1.20996	4.4494e-05	-1.44852	-0.981411	4.45561e-05	-1.44869	-1.00457
93197300	rs13207034	1.3606e-09	-1.80466	-0.584452	3.57265e-05	-1.90712	-0.742275	3.57032e-05	-1.90715	-0.767623
93197329	rs2730867	1.4614e-08	0.506642	-0.5217	0.000161734	-1.17183	0.0324973	0.000157865	-1.17031	-0.0179704
93197388	rs12196804	1.01217e-06	4.22282	-2.425e-10	0.000105795	-1.56378	-2.425e-10	0.000108641	-1.56197	-2.425e-10
93197786	rs76224427	3.0818e-08	-1.75831e-10	0.73106	0.00183112	-1.75831e-10	1.2874	0.00163075	-1.75831e-10	1.14678
93197966	rs2730868	1.37674e-09	-1.29281	-1.08451	3.10566e-05	-1.60849	-1.18098	3.14063e-05	-1.6079	-1.19511
93198248	rs80172839	3.31122e-08	-1.75831e-10	0.802864	0.0019853	-1.75831e-10	1.36824	0.0017642	-1.75831e-10	1.22543
93198689	rs62418761	8.66037e-09	-0.538281	-2.425e-10	0.000789158	0.445682	-2.425e-10	0.000808317	0.444937	-2.425e-10
93198877	rs73514227	1.39717e-08	-0.060005	-2.425e-10	0.000111893	-1.50774	-2.425e-10	0.000114714	-1.50757	-2.425e-10
93199173	rs75048539	2.19191e-09	-1.91227	-2.425e-10	8.19396e-05	-1.8193	-2.425e-10	8.39842e-05	-1.81939	-2.425e-10
93199210	rs991527	2.56266e-08	-0.94652	1.49311	0.000960491	-1.54787	2.19003	0.000850956	-1.54522	2.04156
93199516	rs991526	3.36859e-08	-1.75831e-10	0.820041	0.00203321	-1.75831e-10	1.39209	0.0018054	-1.75831e-10	1.24852
93199648	rs6914944	2.68474e-08	-0.929662	1.52279	0.00100323	-1.53747	2.22316	0.000888224	-1.53478	2.07399
93199724	rs6935299	2.75659e-08	-0.903252	1.52279	0.00101982	-1.52107	2.22316	0.000902967	-1.51832	2.07399
93200021	rs77228222	1.67951e-09	-1.30641	-0.872123	4.20269e-05	-1.68556	-0.801417	4.35602e-05	-1.68372	-0.792156
93200633	rs4479902	3.5394e-09	-0.799989	-0.633094	4.05022e-05	-1.72434	-0.799584	4.16849e-05	-1.72427	-0.795603
93201217	rs1963854	8.74644e-09	0.0811373	-0.609529	0.00069893	0.759718	-0.435453	0.000706635	0.757061	-0.446565
93201351	rs78979519	2.8896e-08	-1.75831e-10	0.666666	0.00171032	-1.75831e-10	1.21915	0.00152583	-1.75831e-10	1.08028
93201458	rs76092100	3.16607e-08	-1.75831e-10	0.758037	0.00189609	-1.75831e-10	1.32226	0.0016868	-1.75831e-10	1.18057
93201831	rs2555766	1.30143e-09	-1.80521	-0.628372	3.54892e-05	-1.88092	-0.775134	3.54993e-05	-1.8811	-0.79941
93201941	rs73514238	1.56222e-08	0.051657	-2.425e-10	0.00012559	-1.39227	-2.425e-10	0.000128769	-1.392	-2.425e-10
93202006	rs4707743	3.23083e-08	-1.75831e-10	0.778286	0.00193985	-1.75831e-10	1.34508	0.00172467	-1.75831e-10	1.20277
93202258	rs12203379	1.71117e-09	-1.33252	-0.827341	4.33996e-05	-1.70146	-0.753374	4.49986e-05	-1.69968	-0.743702
93202321	rs73757024	1.67047e-08	0.118651	-2.425e-10	0.000130036	-1.35748	-2.425e-10	0.000133329	-1.3572	-2.425e-10
93202569	rs12196491	1.73586e-09	-1.29996	-0.845574	4.34137e-05	-1.68159	-0.772916	4.50093e-05	-1.67974	-0.763409
93202616	rs34903557	3.36859e-08	-1.75831e-10	0.820041	0.00203321	-1.75831e-10	1.39209	0.0018054	-1.75831e-10	1.24852
93202900	rs2730869	7.73679e-09	0.0233684	-0.67442	0.000617724	0.698901	-0.498144	0.000625022	0.69623	-0.508461
93202968	rs76616991	3.23083e-08	-1.75831e-10	0.778286	0.00193985	-1.75831e-10	1.34508	0.00172467	-1.75831e-10	1.20277
93203283	rs142730584	1.82567e-08	-1.75831e-10	0.207491	0.000781765	-1.75831e-10	0.43627	0.000759883	-1.75831e-10	0.383147
93203574	rs9766465	2.77808e-08	-1.75831e-10	0.627308	0.00163588	-1.75831e-10	1.17465	0.00146123	-1.75831e-10	1.03702
93203608	rs9766466	2.77808e-08	-1.75831e-10	0.627308	0.00163588	-1.75831e-10	1.17465	0.00146123	-1.75831e-10	1.03702
93203669	rs79497847	2.72556e-09	-0.788309	-0.906056	3.3162e-05	-1.71951	-1.00437	3.40715e-05	-1.71944	-1.00212
93203719	rs9766481	3.16607e-08	-1.75831e-10	0.758037	0.00189609	-1.75831e-10	1.32226	0.0016868	-1.75831e-10	1.18057
93203750	rs9767479	3.19979e-08	-1.75831e-10	0.768632	0.00191886	-1.75831e-10	1.3342	0.00170651	-1.75831e-10	1.19219
93203783	rs77871993	3.33268e-08	-1.75831e-10	0.809322	0.00200884	-1.75831e-10	1.38003	0.00178433	-1.75831e-10	1.23678
93203850	rs117403703	2.31436e-09	-1.85791	-2.425e-10	7.58324e-05	-1.89676	-2.425e-10	7.77429e-05	-1.89661	-2.425e-10
93204050	rs10944597	3.83961e-09	-0.114674	-1.23699	4.62978e-05	-1.35856	-1.03163	4.64315e-05	-1.3587	-1.05334
93204244	rs9767133	1.35611e-08	0.109848	-0.199685	8.09987e-05	-1.46577	-0.365077	7.98161e-05	-1.46572	-0.40457
93204797	rs56217224	3.16607e-08	-1.75831e-10	0.758037	0.00189609	-1.75831e-10	1.32226	0.0016868	-1.75831e-10	1.18057
93205379	rs79582226	3.19979e-08	-1.75831e-10	0.768632	0.00191886	-1.75831e-10	1.3342	0.00170651	-1.75831e-10	1.19219
93206366	rs1030428	2.43755e-07	3.00217	-0.203044	0.000558219	-0.0775468	0.177013	0.000523482	-0.0783865	0.0888708
93207666	rs12206097	8.22508e-09	0.00666483	-0.596516	0.000148881	-0.726011	-0.496125	0.000154014	-0.729452	-0.483524
93208564	rs2555737	1.69943e-05	5.57983	1.46377	0.00421674	0.36902	1.75251	0.0042282	0.370368	1.72915
93208866	rs2052792	1.32892e-05	7.13779	-0.34012	0.00171273	1.20648	0.01408	0.00161301	1.20567	-0.0698318
93208991	rs13190735	1.08924e-08	0.76614	-1.07512	6.06142e-05	-0.980755	-1.14	6.11372e-05	-0.981224	-1.15567
93209247	rs75139293	2.86106e-08	-1.75831e-10	0.656737	0.00170062	-1.75831e-10	1.21346	0.00151725	-1.75831e-10	1.07464
93209263	rs1427117	1.18043e-09	-1.55584	-0.97532	3.96412e-05	-1.88933	-0.656081	3.94275e-05	-1.88944	-0.686114
93209853	rs1427118	1.08955e-05	5.30223	1.29684	0.00286087	0.156563	1.57703	0.00287075	0.157966	1.55435
93210313	rs148175877	2.18949e-09	-1.91337	-2.425e-10	7.4976e-05	-1.90812	-2.425e-10	7.68469e-05	-1.9082	-2.425e-10
93210400	rs12201421	9.32385e-09	0.0382821	-0.502745	0.000168385	-0.701117	-0.397914	0.000174359	-0.704594	-0.38431
93210513	rs76806781	2.69782e-08	-1.75831e-10	0.59799	0.00159116	-1.75831e-10	1.14693	0.00142222	-1.75831e-10	1.00996
93211954	rs6905514	1.16924e-07	3.37446	-1.30997	3.22935e-05	-1.51616	-1.23426	3.2906e-05	-1.51455	-1.24181
93212002	rs958847	2.25502e-05	7.48254	-0.156086	0.0019035	1.44441	-0.11824	0.00184274	1.44355	-0.174559
93212782	rs9294532	2.23546e-09	-1.48227	-0.410326	6.4885e-05	-1.86899	-0.183678	6.48858e-05	-1.86914	-0.208247
93212879	rs118040071	2.18855e-09	-1.9138	-2.425e-10	7.56743e-05	-1.89885	-2.425e-10	7.75586e-05	-1.89898	-2.425e-10
93212934	rs2217138	1.9582e-05	7.33309	-0.147764	0.00172551	1.33778	-0.109785	0.00167005	1.33689	-0.166302
93213095	rs186274864	4.07521e-09	-1.75831e-10	-1.29212	0.000142838	-1.75831e-10	-1.26357	0.000145253	-1.75831e-10	-1.27154
93213943	rs72924678	2.97255e-09	-1.60762	-2.425e-10	7.63593e-05	-1.88984	-2.425e-10	7.82744e-05	-1.8898	-2.425e-10
93214205	rs12216111	9.40011e-09	0.0307693	-0.487087	0.000170196	-0.707037	-0.381297	0.000176256	-0.710506	-0.367572
93214590	rs2555738	6.92726e-09	-0.357866	-0.403708	0.000540134	0.258018	-0.191484	0.000544545	0.255352	-0.205419
93215150	rs7760559	9.82617e-09	0.0541923	-0.466182	0.000177255	-0.688569	-0.359125	0.000183591	-0.692064	-0.345241
93215183	rs2730872	1.62962e-06	5.75839	-1.05932	0.000365563	0.483199	-0.807044	0.000367509	0.484533	-0.827802
93215391	rs78396219	7.52989e-09	-0.678159	-2.425e-10	0.000199128	-0.931337	-2.425e-10	0.000203772	-0.933018	-2.425e-10
93215521	rs78812886	8.99563e-09	-1.75831e-10	-0.5003	0.000264677	-1.75831e-10	-0.646774	0.000274015	-1.75831e-10	-0.636836
93215525	rs75809864	9.29263e-09	0.00666483	-0.474482	0.000168123	-0.726011	-0.37458	0.000174079	-0.729452	-0.361056
93216200	rs2875635	2.62902e-08	-1.02097	1.59313	0.00149365	-1.23527	2.31896	0.00131236	-1.23847	2.16804
93216512	rs1427122	1.88963e-05	7.28826	-0.138576	0.00169603	1.31121	-0.100452	0.00164117	1.31033	-0.157187
93216621	rs76561781	9.06536e-09	-0.000783829	-0.491795	0.000165195	-0.731868	-0.386292	0.000171077	-0.7353	-0.372603
93216706	rs9345237	2.09254e-09	-1.50945	-0.449205	6.18325e-05	-1.87372	-0.227138	6.18632e-05	-1.87386	-0.251234
93216958	rs112824363	8.97873e-09	-0.000783829	-0.501396	0.00016352	-0.731868	-0.396482	0.00016933	-0.7353	-0.382867
93217277	rs79964229	7.42731e-09	-0.200081	-0.491795	0.000141406	-0.887357	-0.386292	0.000146476	-0.890555	-0.372603
93217374	rs75234032	8.99876e-09	-0.000783829	-0.499168	0.000163907	-0.731868	-0.394117	0.000169734	-0.7353	-0.380484
93217777	rs141615429	3.92795e-09	-1.75831e-10	-1.32892	0.000133959	-1.75831e-10	-1.32775	0.000137348	-1.75831e-10	-1.3275
93218137	rs79316300	1.05169e-07	1.95853	-2.425e-10	0.000485766	-0.0395568	-2.425e-10	0.00049956	-0.0362898	-2.425e-10
93218349	rs2555739	2.32997e-05	7.44168	-0.0825247	0.00186381	1.34737	-0.0422765	0.00180134	1.34645	-0.100182
93218350	rs2555740	2.08102e-05	7.34659	-0.100432	0.00173045	1.29133	-0.0604717	0.00167316	1.29041	-0.117962
93218698	rs62418762	2.40777e-09	-1.44195	-0.376387	6.9465e-05	-1.84457	-0.139891	6.94607e-05	-1.84475	-0.164507
93219188	rs2555741	1.31846e-06	5.56023	-1.07305	0.000301728	0.310447	-0.826207	0.000303474	0.311855	-0.846576
93219487	rs2555742	4.47555e-08	1.10418	-2.425e-10	0.000409963	-0.209217	-2.425e-10	0.000420901	-0.20762	-2.425e-10
93219787	rs2730873	1.3226e-06	5.56023	-1.06991	0.000303055	0.310447	-0.821817	0.000304782	0.311855	-0.842276
93220607	rs2730874	1.26214e-06	5.51657	-1.07305	0.000294635	0.286659	-0.826207	0.000296338	0.28806	-0.846576
93221047	rs9452037	2.01449e-09	-1.50945	-0.487218	5.92544e-05	-1.87372	-0.269728	5.93118e-05	-1.87386	-0.293351
93221343	rs12212308	9.74248e-09	0.0701702	-0.490714	0.000174895	-0.675955	-0.385145	0.00018111	-0.679468	-0.371448
93221374	rs1593650	3.64862e-08	-0.717802	1.6177	0.0023081	-0.827518	2.34641	0.00202521	-0.831504	2.19491
93221442	rs1593651	3.69603e-08	-0.717802	1.63061	0.00234161	-0.827518	2.36083	0.002054	-0.831504	2.20903
93221709	rs138525369	4.66594e-09	-1.75831e-10	-1.15675	0.000175711	-1.75831e-10	-1.05644	0.000179338	-1.75831e-10	-1.06075
93221892	rs4707744	3.83794e-08	-0.697267	1.64775	0.00243526	-0.807943	2.38047	0.00213539	-0.811965	2.22835
93222462	rs12214277	9.36608e-09	0.0307693	-0.490714	0.000169542	-0.707037	-0.385145	0.000175575	-0.710506	-0.371448
93222475	rs1593652	2.81298e-05	7.62474	-0.0771966	0.0022041	1.51165	-0.0388583	0.00213203	1.51074	-0.0959296
93222493	rs117210932	3.10121e-08	-1.75831e-10	0.73734	0.00186282	-1.75831e-10	1.30456	0.00165781	-1.75831e-10	1.16324
93222498	rs146267602	1.13158e-08	-0.270841	-2.425e-10	0.00024248	-0.734364	-2.425e-10	0.000248138	-0.736034	-2.425e-10
93222807	rs117553011	2.27428e-09	-1.87537	-2.425e-10	9.52701e-05	-1.66857	-2.425e-10	9.75967e-05	-1.66917	-2.425e-10
93222808	rs12194684	1.01622e-08	0.0780486	-0.456414	0.000182506	-0.66973	-0.348771	0.000189039	-0.673251	-0.334813
93223227	rs1834729	1.76336e-06	5.84785	-1.06991	0.000345975	0.4429	-0.821817	0.000347928	0.444254	-0.842276
93223547	rs2195060	1.75177e-06	5.84785	-1.07651	0.000342792	0.4429	-0.831061	0.000344792	0.444254	-0.851331
93223708	rs2325445	1.80573e-08	1.17634	-0.979827	8.29298e-05	-0.750554	-1.05674	8.3367e-05	-0.751152	-1.07561
93224180	rs76272727	2.99025e-08	-1.75831e-10	0.700903	0.00178862	-1.75831e-10	1.26392	0.00159348	-1.75831e-10	1.12366
93224202	rs12191045	3.08111e-08	-0.960898	1.69174	0.00175822	-1.18277	2.42955	0.00154124	-1.1861	2.27642
93224916	rs2730878	4.65611e-08	1.14373	-2.425e-10	0.000422345	-0.179461	-2.425e-10	0.00043362	-0.177849	-2.425e-10
93225183	rs12192960	1.05337e-08	0.0780486	-0.420506	0.000189582	-0.66973	-0.310734	0.00019642	-0.673251	-0.296509
93226136	rs2555744	3.97028e-08	0.984384	-2.425e-10	0.000374779	-0.298949	-2.425e-10	0.000384762	-0.297394	-2.425e-10
93226307	rs75795211	2.83412e-08	-1.75831e-10	0.647277	0.00168251	-1.75831e-10	1.20276	0.00150154	-1.75831e-10	1.06423
93226798	rs2730880	1.99994e-06	5.97688	-1.07305	0.000376204	0.531053	-0.826207	0.000378364	0.532415	-0.846576
93227128	rs9362979	1.9892e-09	-1.5059	-0.503403	5.77808e-05	-1.88074	-0.287893	5.78494e-05	-1.88086	-0.311311
93227620	rs35293037	3.06973e-08	-0.972159	1.69929	0.00185826	-1.13536	2.43747	0.00162851	-1.13869	2.28409
93227685	rs11966248	1.85613e-08	1.25329	-1.02925	8.32601e-05	-0.703155	-1.10016	8.38319e-05	-0.703765	-1.11744
93227766	rs2433652	3.8679e-08	0.958259	-2.425e-10	0.000367546	-0.318435	-2.425e-10	0.000377333	-0.31689	-2.425e-10
93227942	rs2730881	1.99994e-06	5.97688	-1.07305	0.000376204	0.531053	-0.826207	0.000378364	0.532415	-0.846576
93228068	rs1582818	2.89035e-08	-1.75831e-10	0.666925	0.00172916	-1.75831e-10	1.2301	0.00154224	-1.75831e-10	1.09097
93228599	rs2081683	1.76002e-08	1.20012	-1.02925	8.02856e-05	-0.739534	-1.10016	8.0839e-05	-0.740119	-1.11744
93229043	rs78005394	4.87231e-09	-1.75831e-10	-1.11347	0.000190854	-1.75831e-10	-0.973778	0.000194374	-1.75831e-10	-0.980234
93229273	rs78836639	2.45063e-08	-1.75831e-10	0.50189	0.00143031	-1.75831e-10	1.04036	0.00128231	-1.75831e-10	0.906397
93230557	rs77023797	5.99899e-09	-1.75831e-10	-0.905447	0.000197567	-1.75831e-10	-0.939204	0.000203049	-1.75831e-10	-0.936572
93230927	rs746964	6.18319e-09	0.124401	-0.999605	6.08792e-05	-1.04186	-1.07454	6.12851e-05	-1.04194	-1.09254
93230973	rs117563032	1.78992e-08	-1.75831e-10	0.18772	0.000772621	-1.75831e-10	0.424503	0.000751593	-1.75831e-10	0.372178
93231065	rs10455535	4.26551e-08	1.05611	-2.425e-10	0.000327495	-0.433813	-2.425e-10	0.000334683	-0.436833	-2.425e-10
93231307	rs890559	3.88957e-07	4.41511	-1.14868	0.000243507	0.203513	-0.933651	0.000245611	0.205376	-0.951644
93231445	rs77345030	2.37677e-08	-1.75831e-10	0.471289	0.00139252	-1.75831e-10	1.01359	0.00124928	-1.75831e-10	0.880302
93231867	rs6919563	2.78804e-09	-1.16529	-0.506406	6.60442e-05	-1.74071	-0.294253	6.60808e-05	-1.74105	-0.318087
93232001	rs1427123	3.85477e-07	4.41163	-1.15419	0.000230649	0.157441	-0.941828	0.000232686	0.159305	-0.959632
93232109	rs1834730	2.63936e-08	-1.75831e-10	0.576083	0.00156901	-1.75831e-10	1.13292	0.00140283	-1.75831e-10	0.99623
93232160	rs2098958	1.19705e-09	-1.55215	-0.965027	3.2749e-05	-1.69845	-1.03796	3.29355e-05	-1.69859	-1.05688
93232516	rs117053018	2.75413e-09	-1.68394	-2.425e-10	9.20108e-05	-1.70338	-2.425e-10	9.42725e-05	-1.70383	-2.425e-10
93232789	rs73516187	7.4526e-09	-0.688476	-2.425e-10	0.000491583	-0.0276535	-2.425e-10	0.000504391	-0.0266655	-2.425e-10
93232867	rs144756782	1.02519e-07	1.93301	-2.425e-10	0.000538865	0.0641815	-2.425e-10	0.000554405	0.0678779	-2.425e-10
93233492	rs72924699	4.59981e-09	-1.17102	-2.425e-10	8.26377e-05	-1.81082	-2.425e-10	8.46667e-05	-1.8113	-2.425e-10
93233526	rs10455178	8.51032e-09	-0.0871594	-0.4686	0.000143426	-0.890674	-0.368792	0.000148593	-0.89388	-0.354926
93233626	rs2730884	1.51422e-08	0.0204436	-2.425e-10	0.000201143	-0.921269	-2.425e-10	0.000206481	-0.919809	-2.425e-10
93233694	rs78628358	1.06658e-08	-0.329994	-2.425e-10	0.000118668	-1.44895	-2.425e-10	0.000121634	-1.449	-2.425e-10
93233866	rs74825893	2.66638e-08	-1.75831e-10	0.586266	0.00159403	-1.75831e-10	1.14873	0.00142453	-1.75831e-10	1.01158
93233909	rs2555745	1.3908e-08	-0.0645748	-2.425e-10	0.000189309	-0.981905	-2.425e-10	0.000194324	-0.98049	-2.425e-10
93234582	rs1427125	2.53297e-09	-1.20892	-0.558728	6.10669e-05	-1.76028	-0.353038	6.11447e-05	-1.76059	-0.376181
93234699	rs77069974	2.56611e-08	-1.75831e-10	0.547939	0.00152884	-1.75831e-10	1.10698	0.00136821	-1.75831e-10	0.971238
93234738	rs10498979	6.65278e-09	0.162469	-0.964474	6.42073e-05	-1.01962	-1.04355	6.45672e-05	-1.01968	-1.06263
93234956	rs2730885	4.30206e-07	4.48889	-1.12167	0.000253354	0.201754	-0.892249	0.000255309	0.203638	-0.91118
93235509	rs12209108	4.02789e-08	0.99879	-2.425e-10	0.000314533	-0.474195	-2.425e-10	0.000321451	-0.477173	-2.425e-10
93235886	rs1365708	4.31359e-07	4.52975	-1.15985	0.000245187	0.225268	-0.94853	0.000247397	0.227163	-0.966185
93236624	rs113221385	8.55844e-09	-0.0951909	-0.45493	0.00014464	-0.896683	-0.354354	0.000149868	-0.89988	-0.340385
93236840	rs77545119	8.57789e-09	-0.0951909	-0.45266	0.000144987	-0.896683	-0.351957	0.00015023	-0.89988	-0.33797
93237679	rs1092520	4.48147e-07	4.52975	-1.12167	0.000259382	0.225268	-0.892249	0.000261387	0.227163	-0.91118
93238064	rs1084815	5.60205e-06	6.13468	-0.200828	0.00138128	1.17449	-0.169008	0.00134022	1.17428	-0.22371
93238188	rs75291127	2.58315e-08	-0.964157	1.51871	0.00137913	-1.23917	2.24309	0.00121317	-1.24236	2.09333
93238189	rs78125441	8.91654e-09	-0.0564708	-0.45266	0.000149255	-0.867673	-0.351957	0.000154645	-0.870915	-0.33797
93238930	rs76302282	2.57134e-08	-1.75831e-10	0.549975	0.00152433	-1.75831e-10	1.10403	0.00136451	-1.75831e-10	0.968532
93239403	rs784060	2.14717e-09	-1.4028	-0.53009	7.73777e-05	-1.55627	-0.320317	7.82316e-05	-1.55704	-0.333307
93239405	rs12209531	8.69018e-09	-0.0799153	-0.45493	0.000146303	-0.88525	-0.354354	0.000151588	-0.888465	-0.340385
93239472	rs74978634	3.95666e-09	-1.75831e-10	-1.32164	0.000135374	-1.75831e-10	-1.31725	0.000138828	-1.75831e-10	-1.31678
93239623	rs1084816	6.55523e-06	6.22408	-0.133097	0.00156326	1.22997	-0.100722	0.00151409	1.22975	-0.157201
93240014	rs1084817	4.64986e-07	4.56664	-1.12167	0.00026496	0.246544	-0.892249	0.00026701	0.248448	-0.91118
93240093	rs1084818	4.4956e-07	4.52975	-1.11852	0.000260569	0.225268	-0.887686	0.000262556	0.227163	-0.906716
93240119	rs117248386	2.566e-08	-1.75831e-10	0.547896	0.00152592	-1.75831e-10	1.10507	0.00136534	-1.75831e-10	0.969144
93241026	rs784061	5.91664e-06	6.13468	-0.146192	0.00146279	1.17449	-0.111675	0.00141659	1.17428	-0.168288
93241108	rs77341623	8.40347e-09	-0.0718486	-0.496545	0.000141543	-0.879207	-0.393476	0.000146776	-0.882431	-0.378681
93241122	rs80158960	2.566e-08	-1.75831e-10	0.547896	0.00152592	-1.75831e-10	1.10507	0.00136534	-1.75831e-10	0.969144
93241878	rs1593655	7.27289e-09	0.245701	-0.958587	6.81859e-05	-0.964711	-1.03833	6.85559e-05	-0.96477	-1.0576
93242019	rs1593656	2.88497e-08	-1.75831e-10	0.66506	0.00174329	-1.75831e-10	1.23824	0.00155405	-1.75831e-10	1.0986
93242266	rs784062	4.97954e-06	5.91821	-0.102155	0.00123219	0.958268	-0.0670062	0.0011922	0.9582	-0.124661
93242416	rs117200536	2.58927e-09	-1.74566	-2.425e-10	7.87511e-05	-1.85899	-2.425e-10	8.07289e-05	-1.85892	-2.425e-10
93242864	rs16869967	2.5176e-08	-1.75831e-10	0.528851	0.00149317	-1.75831e-10	1.08337	0.00133686	-1.75831e-10	0.948065
93243077	rs145043726	2.60087e-09	-1.74119	-2.425e-10	0.000111324	-1.51284	-2.425e-10	0.0001141	-1.51294	-2.425e-10
93243216	rs803985	1.3214e-08	-0.115759	-2.425e-10	0.000182572	-1.01814	-2.425e-10	0.000187404	-1.01675	-2.425e-10
93243236	rs784063	4.01899e-07	4.41163	-1.11247	0.000245618	0.157441	-0.878949	0.000247437	0.159305	-0.898168
93243328	rs796730	1.30721e-08	-0.126556	-2.425e-10	0.000181187	-1.02576	-2.425e-10	0.000185981	-1.02437	-2.425e-10
93243382	rs147633421	4.19832e-09	-1.75831e-10	-1.26236	0.000143144	-1.75831e-10	-1.26143	0.000146978	-1.75831e-10	-1.25973
93243383	rs784064	5.36276e-07	4.67397	-1.08636	0.000315899	0.371778	-0.841641	0.000317978	0.373613	-0.861649
93243467	rs16869969	2.5405e-08	-1.75831e-10	0.537909	0.00150866	-1.75831e-10	1.09369	0.00135034	-1.75831e-10	0.958091
93243816	rs783857	1.3214e-08	-0.115759	-2.425e-10	0.000182572	-1.01814	-2.425e-10	0.000187404	-1.01675	-2.425e-10
93243894	rs142276771	5.32425e-09	-1.75831e-10	-1.02477	0.000193104	-1.75831e-10	-0.962056	0.000194774	-1.75831e-10	-0.978176
93243929	rs150129474	5.32425e-09	-1.75831e-10	-1.02477	0.000193104	-1.75831e-10	-0.962056	0.000194774	-1.75831e-10	-0.978176
93243960	rs784065	6.30466e-06	6.22408	-0.172072	0.00150616	1.22997	-0.137932	0.00145949	1.22975	-0.193924
93244105	rs783858	1.20392e-08	-0.208867	-2.425e-10	0.000171021	-1.0835	-2.425e-10	0.000175538	-1.08216	-2.425e-10
93244178	rs809183	5.99786e-06	6.18248	-0.180361	0.00148245	1.22251	-0.146343	0.00143681	1.2223	-0.202135
93244203	rs784066	4.36147e-07	4.45224	-1.07129	0.000265996	0.180704	-0.822508	0.000267688	0.182578	-0.842775
93244557	rs12216303	4.02789e-08	0.99879	-2.425e-10	0.000314533	-0.474195	-2.425e-10	0.000321451	-0.477173	-2.425e-10
93244623	rs12216313	8.38556e-09	-0.0645728	-0.505954	0.000140226	-0.873752	-0.408277	0.000145233	-0.876984	-0.394698
93244727	rs9345243	1.26956e-07	3.45532	-1.30852	9.14357e-05	-0.476805	-1.23284	9.32531e-05	-0.474277	-1.24042
93245457	rs78510803	8.80817e-09	-0.0564708	-0.464888	0.00014734	-0.867673	-0.364871	0.000152647	-0.870915	-0.350977
93245650	rs6904770	2.74616e-08	-1.75831e-10	0.615751	0.00164836	-1.75831e-10	1.18225	0.00147171	-1.75831e-10	1.04416
93245955	rs72495305	2.74616e-08	-1.75831e-10	0.615751	0.00164836	-1.75831e-10	1.18225	0.00147171	-1.75831e-10	1.04416
93245961	rs72495306	2.74616e-08	-1.75831e-10	0.615751	0.00164836	-1.75831e-10	1.18225	0.00147171	-1.75831e-10	1.04416
93245967	rs118004710	4.75371e-09	-1.75831e-10	-1.13811	0.000173512	-1.75831e-10	-1.06904	0.000175103	-1.75831e-10	-1.08465
93246108	rs12192943	9.20488e-09	-0.00993532	-0.467369	0.000152188	-0.832674	-0.367492	0.000157659	-0.83597	-0.353616
93247769	rs6937226	2.40044e-08	-1.75831e-10	0.4812	0.00141419	-1.75831e-10	1.02903	0.00126813	-1.75831e-10	0.895279
93248208	rs6899325	6.04059e-06	6.22408	-0.214858	0.00144216	1.22997	-0.181351	0.00139894	1.22975	-0.236301
93248343	rs6899969	6.13658e-06	6.2666	-0.241619	0.00144114	1.25642	-0.208513	0.00139887	1.2562	-0.262801
93249010	rs17573173	2.21317e-09	-1.90261	-2.425e-10	7.52927e-05	-1.9039	-2.425e-10	7.71715e-05	-1.90399	-2.425e-10
93249984	rs77781041	3.99019e-09	-1.75831e-10	-1.3132	0.000135537	-1.75831e-10	-1.31604	0.000139209	-1.75831e-10	-1.31404
93250486	rs16869979	2.377e-08	-1.75831e-10	0.471385	0.00139844	-1.75831e-10	1.01783	0.0012544	-1.75831e-10	0.884397
93251378	rs4706416	2.41207e-08	-1.75831e-10	0.486032	0.00142715	-1.75831e-10	1.03815	0.00127981	-1.75831e-10	0.904446
93251826	rs58290198	2.18615e-08	-1.75831e-10	0.387686	0.00127081	-1.75831e-10	0.922125	0.0011431	-1.75831e-10	0.791486
93251839	rs1328490	5.02521e-07	4.59556	-1.07296	0.000307429	0.325687	-0.822728	0.000309326	0.327503	-0.843125
93252132	rs10498980	2.20529e-08	-1.75831e-10	0.396407	0.00128356	-1.75831e-10	0.932109	0.00115424	-1.75831e-10	0.801176
93252242	rs56018944	2.18615e-08	-1.75831e-10	0.387686	0.00127081	-1.75831e-10	0.922125	0.0011431	-1.75831e-10	0.791486
93252267	rs10498981	4.87255e-07	4.55449	-1.06274	0.000304451	0.301621	-0.808395	0.000306238	0.303427	-0.829081
93252285	rs12194334	9.54144e-09	-0.00993532	-0.431459	0.000158069	-0.832674	-0.329579	0.000163795	-0.83597	-0.315433
93253281	rs16869986	2.42201e-08	-1.75831e-10	0.490146	0.0014287	-1.75831e-10	1.03924	0.00128076	-1.75831e-10	0.905193
93253551	rs73754313	2.42201e-08	-1.75831e-10	0.490146	0.0014287	-1.75831e-10	1.03924	0.00128076	-1.75831e-10	0.905193
93253725	rs2730889	1.44217e-09	-1.34969	-0.981203	3.79305e-05	-1.53904	-1.05049	3.8171e-05	-1.53916	-1.06878
93253938	rs12197889	8.38788e-09	-0.104749	-0.465501	0.000140288	-0.919662	-0.361922	0.000145447	-0.922707	-0.347498
93254033	rs12191014	4.94399e-06	6.2666	-0.457714	0.00118717	1.25642	-0.402373	0.00116042	1.2562	-0.44968
93254203	rs146483965	4.30431e-09	-1.75831e-10	-1.23742	0.000159206	-1.75831e-10	-1.15509	0.000162706	-1.75831e-10	-1.15808
93254813	rs16869990	2.45941e-08	-1.75831e-10	0.505469	0.00145647	-1.75831e-10	1.05849	0.00130504	-1.75831e-10	0.923971
93255038	rs12206185	9.98479e-08	3.17057	-1.26396	8.39156e-05	-0.630013	-1.16546	8.53191e-05	-0.627401	-1.17622
93255238	rs77366551	1.02209e-08	0.158133	-0.53074	0.000161684	-0.70514	-0.434502	0.000167382	-0.708625	-0.421117
93255714	rs783856	8.15953e-09	0.60501	-1.20286	7.16574e-05	-0.715757	-1.23763	7.2717e-05	-0.715745	-1.2477
93256037	rs78770847	1.0221e-07	1.92999	-2.425e-10	0.000510755	0.0106054	-2.425e-10	0.000525458	0.0142534	-2.425e-10
93256202	rs10455536	5.4206e-07	4.51764	-0.919298	0.000351326	0.280074	-0.643645	0.000351718	0.281872	-0.669061
93256269	rs78387873	3.97689e-09	-1.75831e-10	-1.31654	0.000135934	-1.75831e-10	-1.31312	0.000139419	-1.75831e-10	-1.31254
93256467	rs138473309	1.01975e-08	0.174488	-0.549384	0.000160517	-0.69264	-0.454245	0.000166146	-0.696143	-0.441008
93256570	rs79513023	2.79878e-08	-1.75831e-10	0.634729	0.00169886	-1.75831e-10	1.21243	0.00151639	-1.75831e-10	1.07407
93256597	rs783855	8.35053e-09	0.627157	-1.20187	7.28389e-05	-0.700467	-1.23657	7.39069e-05	-0.700454	-1.24676
93256943	rs1927875	4.79815e-06	6.2666	-0.487655	0.00115107	1.25642	-0.433259	0.00112604	1.2562	-0.47976
93257088	rs141126768	2.11422e-06	4.9594	-2.425e-10	0.00617424	2.50286	-2.425e-10	0.00634109	2.50479	-2.425e-10
93257337	rs7758537	6.01557e-07	4.59932	-0.896839	0.000373616	0.312631	-0.614687	0.000373852	0.314481	-0.640639
93258077	rs118104991	4.0331e-09	-1.75831e-10	-1.3025	0.000136867	-1.75831e-10	-1.30627	0.000139901	-1.75831e-10	-1.30908
93258136	rs9345244	1.18357e-07	3.30298	-1.22631	9.60106e-05	-0.55254	-1.10829	9.74526e-05	-0.549841	-1.12081
93258191	rs9345245	1.2957e-07	3.33792	-1.17073	0.000103651	-0.555963	-1.02829	0.000105001	-0.553268	-1.04278
93258317	rs77817805	2.90548e-08	-0.757333	1.42948	0.00143432	-1.10061	2.14377	0.00126449	-1.10414	1.99654
93258907	rs783854	8.61287e-09	0.655747	-1.19953	7.25583e-05	-0.705744	-1.23515	7.36226e-05	-0.705682	-1.24538
93259260	rs151245285	1.15191e-08	-1.75831e-10	-0.253032	0.000442839	-1.75831e-10	-0.132079	0.000437297	-1.75831e-10	-0.169405
93259503	rs41474650	5.36978e-06	6.52508	-0.633579	0.00135386	1.57009	-0.584656	0.00133088	1.56995	-0.62637
93259620	rs41339346	2.63034e-08	-1.75831e-10	0.572661	0.00157081	-1.75831e-10	1.13406	0.00140536	-1.75831e-10	0.998032
93259842	rs9353921	1.45466e-06	5.22744	-0.641947	0.000341904	-0.0836999	-0.307056	0.000340642	-0.0817549	-0.337432
93260948	rs9362981	1.24583e-06	5.10142	-0.670899	0.000320781	-0.112092	-0.342433	0.000319769	-0.110145	-0.372275
93261185	rs9345246	1.19908e-06	5.05732	-0.665042	0.000315958	-0.13441	-0.335265	0.000314923	-0.132474	-0.365216
93261362	rs150773602	3.99619e-09	-1.75831e-10	-1.3117	0.000136981	-1.75831e-10	-1.30544	0.000140427	-1.75831e-10	-1.30533
93261429	rs1927874	5.02156e-09	0.181267	-1.26457	7.27963e-05	-0.65194	-1.28568	7.41407e-05	-0.65183	-1.29222
93261629	rs9362983	9.66299e-08	3.02338	-1.14953	5.28152e-05	-1.25083	-1.00766	5.34349e-05	-1.24884	-1.02271
93262056	rs4266475	1.4619e-09	-1.5827	-0.734603	4.25512e-05	-1.8988	-0.575773	4.27701e-05	-1.89877	-0.595412
93262597	rs114231619	5.15695e-09	-1.05669	-2.425e-10	0.000143407	-1.25959	-2.425e-10	0.000147126	-1.25872	-2.425e-10
93263250	rs4707745	1.1497e-08	-1.91374	1.65879	0.000840026	-1.86981	2.37796	0.00073914	-1.87043	2.2259
93263363	rs7762559	1.10314e-06	4.97392	-0.665042	0.000302959	-0.176423	-0.335265	0.000301959	-0.174511	-0.365216
93263827	rs77814179	1.09628e-08	-0.302527	-2.425e-10	0.000128071	-1.3727	-2.425e-10	0.000131278	-1.3727	-2.425e-10
93263939	rs6454900	4.89016e-09	-1.10981	-2.425e-10	0.000144743	-1.25032	-2.425e-10	0.000148501	-1.24943	-2.425e-10
93263964	rs6454901	4.90933e-09	-1.1059	-2.425e-10	0.000145259	-1.24677	-2.425e-10	0.00014903	-1.24587	-2.425e-10
93264135	rs77048324	1.43272e-08	1.1939	-1.22878	0.000103927	-0.320229	-1.26136	0.000105642	-0.320111	-1.26985
93264306	rs2246016	5.17951e-09	0.181267	-1.2336	7.45591e-05	-0.65194	-1.26175	7.58003e-05	-0.65183	-1.27009
93264563	rs75136292	2.60366e-09	-1.74012	-2.425e-10	7.46024e-05	-1.91311	-2.425e-10	7.64662e-05	-1.91317	-2.425e-10
93265585	rs76926419	2.52625e-08	-1.75831e-10	0.532281	0.00150451	-1.75831e-10	1.09094	0.00134849	-1.75831e-10	0.956721
93265738	rs2149339	4.964e-09	-1.09483	-2.425e-10	0.000146728	-1.2367	-2.425e-10	0.000150539	-1.2358	-2.425e-10
93266194	rs1359985	1.27505e-09	-1.67327	-0.780788	4.16058e-05	-1.87539	-0.621654	4.19031e-05	-1.87534	-0.63932
93266431	rs9353922	8.87654e-07	4.76375	-0.672205	0.000282678	-0.243456	-0.337519	0.000281756	-0.241518	-0.367457
93266745	rs79766596	1.61494e-08	0.0848449	-2.425e-10	0.000188183	-0.987872	-2.425e-10	0.000193513	-0.984675	-2.425e-10
93266829	rs9362984	6.85144e-08	2.68584	-1.15583	4.86133e-05	-1.32922	-1.01217	4.91849e-05	-1.32731	-1.02712
93266934	rs2770130	5.0579e-09	-1.07609	-2.425e-10	0.000149251	-1.21965	-2.425e-10	0.000153129	-1.21874	-2.425e-10
93267530	rs1328488	4.83678e-09	-1.12079	-2.425e-10	0.000143308	-1.26029	-2.425e-10	0.000147027	-1.2594	-2.425e-10
93267755	rs1999063	1.31536e-09	-1.63771	-0.785223	4.06816e-05	-1.89282	-0.626692	4.09741e-05	-1.89278	-0.644295
93267791	rs1328489	4.92686e-09	-1.10234	-2.425e-10	0.00014573	-1.24353	-2.425e-10	0.000149514	-1.24263	-2.425e-10
93267889	rs16869995	2.64987e-08	-1.75831e-10	0.580055	0.00158868	-1.75831e-10	1.14537	0.00142176	-1.75831e-10	1.00963
93268011	rs77573169	3.96698e-09	-1.75831e-10	-1.31903	0.000134463	-1.75831e-10	-1.324	0.000137776	-1.75831e-10	-1.32439
93268348	rs76430521	5.94449e-08	1.38801	-2.425e-10	0.000554669	0.0930874	-2.425e-10	0.000568982	0.0938315	-2.425e-10
93268997	rs2183001	1.31158e-09	-1.64502	-0.780788	4.09728e-05	-1.89072	-0.621654	4.12648e-05	-1.89069	-0.63932
93269309	rs76097848	2.97444e-09	-1.60698	-2.425e-10	7.49687e-05	-1.90821	-2.425e-10	7.68474e-05	-1.9082	-2.425e-10
93269448	rs783863	3.83225e-09	-1.64441	0.290822	0.00024468	-1.53143	0.806098	0.000221314	-1.53173	0.681291
93269864	rs117653972	9.05753e-08	-0.228737	2.03788	0.00138129	-1.19706	2.20255	0.00147124	-1.19425	2.2381
93269993	rs2795079	3.84174e-09	-1.64194	0.290822	0.000245401	-1.52849	0.806098	0.000221966	-1.52878	0.681291
93270045	rs79001407	2.52625e-08	-1.75831e-10	0.532281	0.00150451	-1.75831e-10	1.09094	0.00134849	-1.75831e-10	0.956721
93270250	rs7771681	7.64611e-07	4.64225	-0.699921	0.000251039	-0.328035	-0.371639	0.000250332	-0.326177	-0.401053
93270271	rs7753396	7.98685e-07	4.6807	-0.69477	0.000257469	-0.309096	-0.365289	0.000256721	-0.307226	-0.394801
93270571	rs783864	5.07812e-09	-1.0721	-2.425e-10	0.000149795	-1.21602	-2.425e-10	0.000153687	-1.2151	-2.425e-10
93271464	rs1084765	4.964e-09	-1.09483	-2.425e-10	0.000146728	-1.2367	-2.425e-10	0.000150539	-1.2358	-2.425e-10
93271513	rs2860136	2.86435e-08	-1.75831e-10	0.657888	0.00173569	-1.75831e-10	1.23388	0.00154953	-1.75831e-10	1.09569
93271553	rs143912951	1.74925e-08	-1.75831e-10	0.164731	0.000707341	-1.75831e-10	0.336228	0.00072673	-1.75831e-10	0.338538
93271609	rs1084766	2.59274e-08	1.85332	-1.29506	0.000141514	0.0398226	-1.31271	0.000144537	0.0404139	-1.3169
93271818	rs1084767	4.15303e-09	-1.2732	-2.425e-10	0.000124883	-1.39791	-2.425e-10	0.000128111	-1.39712	-2.425e-10
93272035	rs1084768	5.09661e-09	-1.06846	-2.425e-10	0.000150291	-1.21271	-2.425e-10	0.000154196	-1.21179	-2.425e-10
93272037	rs78458696	1.70429e-08	0.138694	-2.425e-10	0.000204522	-0.904609	-2.425e-10	0.000210341	-0.90129	-2.425e-10
93272153	rs1084769	4.98363e-09	-1.09088	-2.425e-10	0.000147256	-1.23311	-2.425e-10	0.00015108	-1.23221	-2.425e-10
93272327	rs10755497	9.81603e-07	4.89207	-0.699921	0.000284198	-0.203975	-0.371639	0.000283417	-0.202045	-0.401053
93273534	rs9351324	5.11707e-09	-1.06446	-2.425e-10	0.000150841	-1.20906	-2.425e-10	0.000154761	-1.20814	-2.425e-10
93273626	rs74297072	7.04464e-09	-1.75831e-10	-0.744772	0.000300719	-1.75831e-10	-0.519109	0.000305662	-1.75831e-10	-0.527539
93274584	rs9362985	1.33839e-08	1.12009	-1.22308	3.08914e-05	-1.69293	-1.10188	3.13183e-05	-1.69145	-1.11436
93275362	rs118134495	1.67007e-08	0.118414	-2.425e-10	0.000192541	-0.964976	-2.425e-10	0.000198002	-0.96174	-2.425e-10
93275529	rs73517119	3.01959e-09	-1.59192	-2.425e-10	7.5452e-05	-1.90179	-2.425e-10	7.73413e-05	-1.90179	-2.425e-10
93275887	rs783853	1.94567e-09	-1.50225	-0.529184	5.24056e-05	-1.79315	-0.473121	5.46199e-05	-1.7925	-0.457114
93276093	rs783852	1.94567e-09	-1.50225	-0.529184	5.24056e-05	-1.79315	-0.473121	5.46199e-05	-1.7925	-0.457114
93276236	rs146161168	2.25257e-09	-1.88497	-2.425e-10	9.02279e-05	-1.72295	-2.425e-10	9.24699e-05	-1.72313	-2.425e-10
93276681	rs783851	1.16763e-08	-1.36969	1.13021	0.000512716	-1.78677	1.80121	0.00045635	-1.78583	1.65907
93276760	rs9294533	8.01788e-07	4.76375	-0.773943	0.000249811	-0.243456	-0.461122	0.000249524	-0.241518	-0.488946
93276803	rs140122149	1.07579e-07	-0.228737	2.20993	0.00164735	-1.19706	2.3787	0.00175617	-1.19425	2.41512
93276930	rs76551526	9.68479e-09	-1.75831e-10	-0.426482	0.000275478	-1.75831e-10	-0.606777	0.000277913	-1.75831e-10	-0.622709
93277077	rs783850	1.02375e-07	2.72386	-0.792256	0.000111806	-0.746173	-0.762344	0.000110598	-0.745983	-0.798132
93277553	rs783849	3.60865e-09	-1.64441	0.230703	0.000230952	-1.53143	0.748356	0.000209299	-1.53173	0.625476
93277791	rs79599138	1.04922e-07	-0.236134	2.19231	0.00161013	-1.20188	2.36067	0.00171632	-1.19908	2.397
93277987	rs12216384	9.01381e-07	4.88923	-0.782345	0.000262234	-0.180398	-0.475647	0.000262024	-0.178424	-0.503159
93278118	rs117633983	1.79362e-08	0.189783	-2.425e-10	0.000212002	-0.868689	-2.425e-10	0.000218046	-0.865311	-2.425e-10
93278381	rs77378953	4.04763e-08	1.00368	-2.425e-10	0.000412133	-0.203938	-2.425e-10	0.000422744	-0.203251	-2.425e-10
93278702	rs1328491	1.12314e-09	-1.65224	-0.928672	3.4383e-05	-1.88853	-0.799192	3.46935e-05	-1.88849	-0.814972
93278892	rs16870004	2.62943e-08	-1.75831e-10	0.572312	0.00159465	-1.75831e-10	1.14912	0.00142724	-1.75831e-10	1.01348
93279022	rs141301907	2.66295e-08	0.584979	-2.425e-10	0.000772406	0.424226	-2.425e-10	0.000790528	0.422684	-2.425e-10
93279039	rs2730835	1.16098e-08	-1.3754	1.13021	0.000511305	-1.78952	1.80121	0.00045509	-1.7886	1.65907
93279129	rs1341998	1.93743e-09	-1.50649	-0.529189	5.22854e-05	-1.79544	-0.473126	5.44943e-05	-1.7948	-0.45712
93279668	rs117232185	1.47398e-08	-0.00648633	-2.425e-10	0.0001769	-1.0497	-2.425e-10	0.00018189	-1.04661	-2.425e-10
93279669	rs7349849	1.92466e-09	-1.51582	-0.526465	5.21707e-05	-1.80045	-0.470309	5.43755e-05	-1.79983	-0.454277
93279801	rs2770127	5.21556e-09	-1.04539	-2.425e-10	0.000153485	-1.19168	-2.425e-10	0.000157475	-1.19075	-2.425e-10
93279905	rs2770128	5.21556e-09	-1.04539	-2.425e-10	0.000153485	-1.19168	-2.425e-10	0.000157475	-1.19075	-2.425e-10
93279918	rs148315246	1.05551e-07	-0.236134	2.19829	0.00162001	-1.20188	2.36679	0.00172691	-1.19908	2.40315
93280339	rs1341999	5.21556e-09	-1.04539	-2.425e-10	0.000153485	-1.19168	-2.425e-10	0.000157475	-1.19075	-2.425e-10
93280499	rs16870007	2.49741e-08	-1.75831e-10	0.520802	0.00149067	-1.75831e-10	1.08169	0.00133677	-1.75831e-10	0.947994
93280523	rs146143056	1.44031e-08	-0.0295963	-2.425e-10	0.000174173	-1.06523	-2.425e-10	0.000179082	-1.06217	-2.425e-10
93280671	rs78014521	1.05862e-07	-0.236134	2.20123	0.0016249	-1.20188	2.3698	0.00173214	-1.19908	2.40618
93280897	rs1342000	1.93567e-09	-1.50649	-0.530099	5.22362e-05	-1.79544	-0.474067	5.44426e-05	-1.7948	-0.45807
93280928	rs1342001	1.93919e-09	-1.50649	-0.528283	5.23344e-05	-1.79544	-0.472189	5.45459e-05	-1.7948	-0.456174
93280994	rs1328492	1.17402e-07	2.82986	-0.761294	0.000120918	-0.692679	-0.73749	0.000119516	-0.692485	-0.774085
93281110	rs1927879	1.12435e-07	-0.181782	2.20711	0.00169389	-1.16632	2.37582	0.00180587	-1.16345	2.41223
93281287	rs1328493	1.26378e-08	-1.32406	1.16372	0.000544601	-1.76422	1.83899	0.000484349	-1.76321	1.696
93281521	rs73517144	3.02885e-09	-1.58886	-2.425e-10	7.54976e-05	-1.90118	-2.425e-10	7.73881e-05	-1.90118	-2.425e-10
93281544	rs1342002	5.18311e-09	-1.05163	-2.425e-10	0.000152614	-1.19738	-2.425e-10	0.000156581	-1.19645	-2.425e-10
93281766	rs2770129	1.97682e-09	-1.50649	-0.50906	5.33853e-05	-1.79544	-0.452308	5.56514e-05	-1.7948	-0.436109
93282405	rs1342003	1.99189e-09	-1.50649	-0.501466	5.38061e-05	-1.79544	-0.444456	5.60941e-05	-1.7948	-0.428185
93282991	rs74462805	1.04543e-07	-0.251616	2.20417	0.00161346	-1.21196	2.37281	0.00171994	-1.20917	2.4092
93283003	rs9353924	2.00301e-09	-1.50649	-0.4959	5.41166e-05	-1.79544	-0.438702	5.64208e-05	-1.7948	-0.422379
93283037	rs9353925	2.00674e-09	-1.50649	-0.49404	5.42208e-05	-1.79544	-0.436779	5.65303e-05	-1.7948	-0.420438
93283520	rs1410526	8.61947e-07	4.88923	-0.827079	0.000248885	-0.180398	-0.527897	0.000248881	-0.178424	-0.55462
93283781	rs9345248	8.21155e-07	4.84583	-0.832155	0.000241942	-0.202276	-0.534312	0.000241961	-0.200315	-0.560927
93283828	rs9294534	5.21556e-09	-1.04539	-2.425e-10	0.000153485	-1.19168	-2.425e-10	0.000157475	-1.19075	-2.425e-10
93283839	rs9791367	2.60341e-08	-1.75831e-10	0.562369	0.00157664	-1.75831e-10	1.13777	0.00141157	-1.75831e-10	1.00244
93284141	rs783846	2.06534e-09	-1.50225	-0.469495	5.57414e-05	-1.79315	-0.411412	5.81294e-05	-1.7925	-0.394842
93284388	rs12661202	1.16565e-09	-1.63727	-0.906488	3.48604e-05	-1.89527	-0.778668	3.51643e-05	-1.89524	-0.794749
93284474	rs149618385	9.99614e-08	-1.75831e-10	1.90775	0.00404701	-1.75831e-10	2.08045	0.00428702	-1.75831e-10	2.11333
93284518	rs118106984	1.61494e-08	0.0848449	-2.425e-10	0.000188183	-0.987872	-2.425e-10	0.000193513	-0.984675	-2.425e-10
93284576	rs75949886	1.66101e-08	0.112973	-2.425e-10	0.000200871	-0.922622	-2.425e-10	0.000206579	-0.919333	-2.425e-10
93284733	rs1328494	2.5957e-08	-1.75831e-10	0.559404	0.00155778	-1.75831e-10	1.12573	0.00139523	-1.75831e-10	0.990799
93285014	rs783847	5.22345e-09	-1.04388	-2.425e-10	0.000153696	-1.1903	-2.425e-10	0.000157692	-1.18937	-2.425e-10
93286064	rs76344220	8.70829e-08	-0.320428	2.09025	0.00137339	-1.25642	2.25618	0.00146305	-1.25373	2.29199
93286155	rs117755632	8.70829e-08	-0.320428	2.09025	0.00137339	-1.25642	2.25618	0.00146305	-1.25373	2.29199
93286249	rs6454902	5.18547e-07	4.38615	-0.832155	0.000215298	-0.318951	-0.534312	0.000215222	-0.317418	-0.560927
93286524	rs783848	5.30562e-09	-1.02827	-2.425e-10	0.000155901	-1.17606	-2.425e-10	0.000159956	-1.17512	-2.425e-10
93286585	rs138800955	4.28581e-09	-1.75831e-10	-1.24173	0.00014799	-1.75831e-10	-1.22814	0.000151214	-1.75831e-10	-1.23132
93286994	rs2183002	2.39687e-08	-1.75831e-10	0.479708	0.0014285	-1.75831e-10	1.0391	0.00128292	-1.75831e-10	0.90688
93287540	rs1590771	5.20809e-07	4.39504	-0.8367	0.000216068	-0.309627	-0.540063	0.000216108	-0.307659	-0.566581
93287566	rs1590772	5.40816e-07	4.43274	-0.8367	0.000220221	-0.290589	-0.540063	0.000220264	-0.28861	-0.566581
93288728	rs1576215	2.43655e-08	-1.75831e-10	0.49613	0.00146165	-1.75831e-10	1.06204	0.0013114	-1.75831e-10	0.928833
93288748	rs1576216	4.72025e-07	4.31169	-0.851698	0.0002033	-0.351524	-0.559079	0.000203398	-0.349582	-0.585273
93289796	rs117144360	8.68271e-08	-0.320428	2.08731	0.00136926	-1.25642	2.25317	0.00145863	-1.25373	2.28897
93290442	rs111775756	9.2816e-09	-0.469005	-2.425e-10	0.000431607	-0.157768	-2.425e-10	0.000441619	-0.15957	-2.425e-10
93290547	rs1084761	3.29949e-09	-1.65626	0.152985	0.000208143	-1.54557	0.658512	0.000189145	-1.54586	0.538359
93290760	rs117123168	8.59573e-08	-0.327597	2.08441	0.00135893	-1.26103	2.2502	0.0014476	-1.25834	2.28598
93291153	rs1084762	5.30562e-09	-1.02827	-2.425e-10	0.000155901	-1.17606	-2.425e-10	0.000159956	-1.17512	-2.425e-10
93291170	rs1084763	5.30562e-09	-1.02827	-2.425e-10	0.000155901	-1.17606	-2.425e-10	0.000159956	-1.17512	-2.425e-10
93291617	rs72926646	2.18781e-09	-1.91414	-2.425e-10	7.84314e-05	-1.86306	-2.425e-10	8.04138e-05	-1.86283	-2.425e-10
93291763	rs9362986	4.63163e-07	4.30701	-0.865971	0.000198225	-0.358647	-0.577235	0.000198298	-0.357133	-0.603115
93291769	rs1084764	5.30562e-09	-1.02827	-2.425e-10	0.000155901	-1.17606	-2.425e-10	0.000159956	-1.17512	-2.425e-10
93292400	rs150403158	8.57085e-08	-0.327597	2.08151	0.00135491	-1.26103	2.24723	0.00144328	-1.25834	2.283
93292634	rs6934001	4.76405e-07	4.34443	-0.875202	0.00019961	-0.339907	-0.58901	0.000199726	-0.338384	-0.614685
93292859	rs139223955	7.33216e-08	-1.75831e-10	1.59782	0.00291249	-1.75831e-10	1.75148	0.00308622	-1.75831e-10	1.78469
93293303	rs783844	1.52711e-08	1.27694	-1.24802	0.000107998	-0.269077	-1.2741	0.000109922	-0.268416	-1.28183
93294058	rs1341997	4.57743e-08	-0.173649	1.30033	0.00103719	-1.2741	1.99308	0.000920042	-1.27095	1.84535
93294098	rs1341996	4.82838e-08	-0.165538	1.3456	0.00109668	-1.26918	2.04394	0.00097172	-1.26601	1.89506
93294842	rs12524302	1.21252e-09	-1.63727	-0.867066	3.646e-05	-1.89527	-0.733802	3.67541e-05	-1.89524	-0.75053
93295224	rs4632871	8.19471e-08	2.44609	-0.737058	0.000112086	-0.796484	-0.709532	0.000110691	-0.79624	-0.747035
93295856	rs77117625	9.14281e-08	1.81851	-2.425e-10	0.00102618	0.708318	-2.425e-10	0.00105325	0.709618	-2.425e-10
93295863	rs79248140	2.02249e-08	-1.75831e-10	0.309875	0.00117061	-1.75831e-10	0.84	0.00105711	-1.75831e-10	0.713277
93296004	rs9452048	8.52404e-08	2.47915	-0.730716	0.000114723	-0.779715	-0.703045	0.000113273	-0.779469	-0.740747
93296168	rs148956941	7.27931e-08	-1.75831e-10	1.59058	0.00289096	-1.75831e-10	1.74406	0.00306328	-1.75831e-10	1.77722
93296268	rs2730857	6.86734e-09	0.477318	-1.24758	9.71815e-05	-0.377682	-1.27102	9.89097e-05	-0.376993	-1.27882
93296323	rs118108871	8.447e-08	-0.327597	2.06696	0.00133486	-1.26103	2.23232	0.00142182	-1.25834	2.26802
93296366	rs117071970	8.50317e-08	-0.327597	2.07358	0.00134083	-1.26103	2.23679	0.00142056	-1.25834	2.26713
93296431	rs2730858	5.38776e-09	-1.01291	-2.425e-10	0.000158103	-1.16204	-2.425e-10	0.000162217	-1.16108	-2.425e-10
93296450	rs9362987	4.65387e-07	4.3533	-0.907466	0.000193304	-0.330646	-0.630372	0.000193642	-0.328691	-0.655313
93296511	rs783845	1.98224e-08	1.53586	-1.24608	0.000132335	-0.0674476	-1.2725	0.000134679	-0.0667645	-1.28036
93297008	rs16870037	2.21406e-08	-1.75831e-10	0.400374	0.00129882	-1.75831e-10	0.943928	0.00116932	-1.75831e-10	0.814161
93297033	rs12203198	3.54622e-08	2.15298	-1.28155	3.67229e-05	-1.4258	-1.19608	3.73527e-05	-1.42406	-1.20555
93297602	rs62418796	2.43878e-09	-1.80554	-2.425e-10	7.50918e-05	-1.90657	-2.425e-10	7.69781e-05	-1.9065	-2.425e-10
93299260	rs78028622	8.27854e-08	-0.327597	2.04681	0.0013076	-1.26103	2.21169	0.00139265	-1.25834	2.24729
93299459	rs12213523	4.57012e-07	4.38615	-0.958476	0.00018238	-0.318951	-0.700241	0.000182865	-0.317418	-0.723851
93299924	rs111507974	1.43889e-08	-0.0305839	-2.425e-10	0.000228116	-0.795429	-2.425e-10	0.000233391	-0.797302	-2.425e-10
93300220	rs4706417	1.91097e-08	-1.75831e-10	0.253157	0.00108935	-1.75831e-10	0.768049	0.000985934	-1.75831e-10	0.643572
93300589	rs1927872	4.23913e-07	4.30701	-0.954521	0.000176187	-0.358647	-0.695093	0.000176635	-0.357133	-0.718801
93300646	rs2730859	1.68193e-08	1.35428	-1.22879	0.000116152	-0.213421	-1.25696	0.00011808	-0.212749	-1.26591
93300676	rs72926654	2.27397e-09	-1.87551	-2.425e-10	7.76053e-05	-1.87365	-2.425e-10	7.95447e-05	-1.8737	-2.425e-10
93300862	rs813656	9.0888e-09	-1.41892	0.928925	0.000395331	-1.80998	1.56442	0.000353811	-1.80913	1.42787
93301694	rs77602454	8.28836e-09	-1.75831e-10	-0.582187	0.000307858	-1.75831e-10	-0.495645	0.000305344	-1.75831e-10	-0.52858
93301917	rs62418797	2.50654e-09	-1.77814	-2.425e-10	7.46959e-05	-1.91186	-2.425e-10	7.65696e-05	-1.91182	-2.425e-10
93302271	rs16870040	2.08885e-08	-1.75831e-10	0.342161	0.00120667	-1.75831e-10	0.870332	0.0010888	-1.75831e-10	0.74281
93302347	rs708018	9.08876e-09	0.745672	-1.23567	0.000122207	-0.161168	-1.2584	0.000124295	-0.160432	-1.26693
93302585	rs75771502	4.61252e-08	-0.895137	2.02946	0.000912752	-1.60274	2.19392	0.000971223	-1.60089	2.22943
93302682	rs12664281	1.20945e-09	-1.63538	-0.871492	3.62652e-05	-1.89722	-0.737204	3.65581e-05	-1.89715	-0.753969
93303449	rs332955	4.95744e-09	-1.09615	-2.425e-10	0.000146552	-1.2379	-2.425e-10	0.000150358	-1.237	-2.425e-10
93303460	rs117058290	4.59468e-08	-0.919261	2.04971	0.000919593	-1.61601	2.21466	0.000978565	-1.6142	2.25027
93304048	rs332954	7.97242e-07	5.0636	-1.07948	0.000208738	0.185066	-1.06927	0.000208771	0.186568	-1.09535
93304268	rs12529529	1.24235e-09	-1.62794	-0.852091	3.68169e-05	-1.89899	-0.720334	3.71054e-05	-1.89892	-0.737334
93304343	rs77234378	2.08885e-08	-1.75831e-10	0.342161	0.00120667	-1.75831e-10	0.870332	0.0010888	-1.75831e-10	0.74281
93305197	rs117626188	4.54214e-08	-0.913403	2.03235	0.000906294	-1.6128	2.19688	0.000964337	-1.61098	2.2324
93305282	rs9342325	4.23913e-07	4.30701	-0.954521	0.000176187	-0.358647	-0.695093	0.000176635	-0.357133	-0.718801
93305390	rs4707747	1.91097e-08	-1.75831e-10	0.253157	0.00108935	-1.75831e-10	0.768049	0.000985934	-1.75831e-10	0.643572
93305456	rs332953	1.94529e-08	1.50758	-1.23662	0.000130861	-0.0881232	-1.26303	0.000133095	-0.0874439	-1.27151
93305591	rs16870046	2.08885e-08	-1.75831e-10	0.342161	0.00120667	-1.75831e-10	0.870332	0.0010888	-1.75831e-10	0.74281
93305743	rs62418798	2.50107e-09	-1.78032	-2.425e-10	7.47177e-05	-1.91157	-2.425e-10	7.65922e-05	-1.91152	-2.425e-10
93305816	rs167980	1.84833e-08	1.45645	-1.23662	0.00012607	-0.125422	-1.26303	0.000128221	-0.12475	-1.27151
93305980	rs332952	3.59824e-09	-1.62854	0.211948	0.000168838	-1.76878	0.672435	0.000154833	-1.76923	0.561554
93305987	rs711292	5.22957e-09	-1.04271	-2.425e-10	0.000162407	-1.13518	-2.425e-10	0.00016663	-1.13424	-2.425e-10
93306165	rs77955219	2.1266e-08	-1.75831e-10	0.360072	0.00123171	-1.75831e-10	0.890873	0.00111072	-1.75831e-10	0.762747
93306239	rs137870219	9.78433e-08	-1.75831e-10	1.88633	0.00391503	-1.75831e-10	2.04729	0.00415501	-1.75831e-10	2.08205
93306243	rs79781533	8.30756e-08	-0.312525	2.03524	0.00130477	-1.25134	2.19984	0.00138958	-1.24864	2.23538
93306513	rs117998078	4.34761e-09	-1.22741	-2.425e-10	0.000140856	-1.27755	-2.425e-10	0.000144157	-1.27911	-2.425e-10
93306758	rs150158713	8.36761e-08	-0.305324	2.03524	0.00131083	-1.24671	2.19984	0.00139605	-1.24399	2.23538
93306808	rs332951	7.03338e-10	-1.7926	-1.25636	2.19247e-05	-1.90079	-1.23688	2.25257e-05	-1.9009	-1.23446
93308290	rs72926662	1.31801e-09	-1.5793	-0.841614	3.69442e-05	-1.90737	-0.708505	3.72266e-05	-1.90732	-0.725671
93308536	rs6935450	4.27741e-08	2.35676	-1.29787	3.50191e-05	-1.44319	-1.2262	3.56593e-05	-1.44152	-1.23449
93308542	rs62418799	1.20008e-08	0.481628	-0.693692	4.03174e-05	-1.78909	-0.739413	4.13595e-05	-1.78769	-0.740028
93308694	rs62418800	1.29307e-09	-1.5793	-0.860715	3.64702e-05	-1.90737	-0.721417	3.67586e-05	-1.90732	-0.738323
93308987	rs80082569	2.10672e-08	-1.75831e-10	0.350679	0.00121851	-1.75831e-10	0.880102	0.00109917	-1.75831e-10	0.752292
93310009	rs1580233	8.25968e-08	-0.312525	2.02946	0.00129707	-1.25134	2.19392	0.00138133	-1.24864	2.22943
93310423	rs9345250	3.1757e-08	2.04927	-1.2882	3.22861e-05	-1.54146	-1.20919	3.28482e-05	-1.53997	-1.21815
93311390	rs57698791	3.92745e-08	-0.131276	1.10481	0.000847001	-1.2483	1.76472	0.000755434	-1.24509	1.62236
93311622	rs57599339	3.89543e-08	-0.139463	1.10481	0.000842777	-1.2533	1.76472	0.000751658	-1.2501	1.62236
93311986	rs80193780	3.93993e-09	-1.75831e-10	-1.32588	0.000133784	-1.75831e-10	-1.32906	0.000137216	-1.75831e-10	-1.32846
93312588	rs16870050	2.06942e-08	-1.75831e-10	0.332816	0.0011938	-1.75831e-10	0.85961	0.00107752	-1.75831e-10	0.732403
93312995	rs61164389	1.95153e-08	-1.75831e-10	0.27416	0.00112502	-1.75831e-10	0.800274	0.00101718	-1.75831e-10	0.67477
93313383	rs783611	5.18311e-09	-1.05163	-2.425e-10	0.000152614	-1.19738	-2.425e-10	0.000156581	-1.19645	-2.425e-10
93313489	rs78307927	1.95153e-08	-1.75831e-10	0.27416	0.00112502	-1.75831e-10	0.800274	0.00101718	-1.75831e-10	0.67477
93313598	rs114108850	5.0122e-09	-1.08516	-2.425e-10	0.000139889	-1.28444	-2.425e-10	0.000143514	-1.28359	-2.425e-10
93313658	rs140389043	1.43393e-08	-1.75831e-10	-0.0340345	0.000697265	-1.75831e-10	0.321881	0.000704762	-1.75831e-10	0.307843
93313812	rs1576217	3.72763e-08	-0.165538	1.08686	0.000820648	-1.26918	1.75399	0.000732035	-1.26601	1.61182
93313869	rs72926667	2.7519e-09	-1.68475	-2.425e-10	9.18872e-05	-1.70472	-2.425e-10	9.41587e-05	-1.70504	-2.425e-10
93313885	rs77975559	4.66811e-09	-1.75831e-10	-1.15629	0.000185856	-1.75831e-10	-1.00031	0.000189059	-1.75831e-10	-1.00796
93314306	rs138396537	4.70833e-08	-0.297384	1.45226	0.000724731	-1.24159	1.60211	0.000769431	-1.23887	1.6345
93314318	rs149551681	1.8684e-08	-1.75831e-10	0.230627	0.000712383	-1.75831e-10	0.343332	0.000748327	-1.75831e-10	0.367822
93314752	rs9362988	4.44545e-08	1.75038	-0.652949	8.85779e-05	-1.12463	-0.616774	8.71877e-05	-1.125	-0.656954
93315365	rs117579476	6.41346e-09	-0.83864	-2.425e-10	0.000298358	-0.526989	-2.425e-10	0.00030543	-0.528298	-2.425e-10
93315679	rs78654348	1.95153e-08	-1.75831e-10	0.27416	0.00112502	-1.75831e-10	0.800274	0.00101718	-1.75831e-10	0.67477
93315999	rs56687272	1.93374e-08	-1.75831e-10	0.265001	0.00111321	-1.75831e-10	0.789717	0.00100681	-1.75831e-10	0.664528
93316016	rs117891993	2.08885e-08	-1.75831e-10	0.342161	0.00120667	-1.75831e-10	0.870332	0.0010888	-1.75831e-10	0.74281
93316030	rs58941969	1.31123e-09	-1.61276	-0.813312	3.85426e-05	-1.90224	-0.671276	3.88179e-05	-1.90218	-0.688956
93317170	rs55638146	3.7786e-08	-0.173649	1.10855	0.000836872	-1.2741	1.77849	0.000746073	-1.27095	1.63575
93317346	rs9342327	4.70062e-07	4.39504	-0.939219	0.000188857	-0.309627	-0.674666	0.000189306	-0.307659	-0.698996
93317354	rs2611646	5.14324e-09	-1.05935	-2.425e-10	0.000151543	-1.20441	-2.425e-10	0.000155482	-1.20349	-2.425e-10
93317412	rs1857062	5.18311e-09	-1.05163	-2.425e-10	0.000152614	-1.19738	-2.425e-10	0.000156581	-1.19645	-2.425e-10
93317670	rs138868771	2.48651e-09	-1.78616	-2.425e-10	7.63477e-05	-1.88999	-2.425e-10	7.82505e-05	-1.8901	-2.425e-10
93318673	rs142918021	1.43504e-08	-1.75831e-10	-0.0332621	0.000555719	-1.75831e-10	0.0949775	0.000552479	-1.75831e-10	0.0643985
93320829	rs77888001	2.8027e-09	-1.66645	-2.425e-10	7.48155e-05	-1.91026	-2.425e-10	7.66888e-05	-1.91026	-2.425e-10
93320915	rs332947	1.26823e-08	1.10723	-1.26407	9.45104e-05	-0.390272	-1.2863	9.62796e-05	-0.389636	-1.29312
93320936	rs117125303	4.84221e-09	-1.11967	-2.425e-10	0.000135751	-1.31446	-2.425e-10	0.000139266	-1.31363	-2.425e-10
93321217	rs332948	5.16217e-09	-1.05568	-2.425e-10	0.000152052	-1.20107	-2.425e-10	0.000156004	-1.20014	-2.425e-10
93321680	rs147817709	1.47242e-08	-0.00754656	-2.425e-10	0.000176774	-1.05041	-2.425e-10	0.00018176	-1.04733	-2.425e-10
93321850	rs116962767	7.68941e-09	-0.657195	-2.425e-10	0.000541442	0.0689508	-2.425e-10	0.000555559	0.0699573	-2.425e-10
93322138	rs118017987	1.99735e-08	-1.75831e-10	0.297366	0.00114617	-1.75831e-10	0.818899	0.00103579	-1.75831e-10	0.692899
93322141	rs55683174	1.46084e-08	-0.0154441	-2.425e-10	0.000229431	-0.789682	-2.425e-10	0.000234547	-0.792361	-2.425e-10
93323026	rs117875568	4.72088e-08	-0.305324	1.46287	0.000728922	-1.24671	1.61299	0.000773919	-1.24399	1.64544
93323089	rs9345252	4.76809e-07	4.39504	-0.924967	0.000192259	-0.309627	-0.656813	0.000192699	-0.307659	-0.681232
93323300	rs1067026	8.9059e-08	2.54898	-0.756715	0.000116589	-0.7441	-0.722528	0.000115186	-0.74385	-0.759621
93323459	rs12215581	4.38677e-07	4.31169	-0.924967	0.000184371	-0.351524	-0.656813	0.000184787	-0.349582	-0.681232
93323509	rs6939736	1.35517e-09	-1.59921	-0.793899	3.93404e-05	-1.90366	-0.649375	3.9608e-05	-1.90364	-0.667349
93323752	rs149408491	2.26908e-09	-1.87766	-2.425e-10	0.000129125	-1.3645	-2.425e-10	0.000132262	-1.36523	-2.425e-10
93323758	rs116885996	1.48504e-08	0.000986499	-2.425e-10	0.000177792	-1.04467	-2.425e-10	0.00018281	-1.04157	-2.425e-10
93324343	rs117036413	2.05764e-08	-1.75831e-10	0.327105	0.00119573	-1.75831e-10	0.861225	0.00107915	-1.75831e-10	0.73391
93324450	rs6925011	1.38175e-08	-0.25998	0.18888	0.000842575	0.0465493	0.464628	0.000848848	0.0445607	0.449302
93324473	rs140322520	2.05764e-08	-1.75831e-10	0.327105	0.00119573	-1.75831e-10	0.861225	0.00107915	-1.75831e-10	0.73391
93324913	rs9353929	4.95126e-07	4.43274	-0.924967	0.000195955	-0.290589	-0.656813	0.000196404	-0.28861	-0.681232
93324967	rs76412908	2.16588e-07	2.68096	-2.425e-10	0.00212972	1.43846	-2.425e-10	0.00218626	1.43993	-2.425e-10
93325985	rs149932474	1.98609e-08	-1.75831e-10	0.291717	0.00114801	-1.75831e-10	0.8205	0.00103733	-1.75831e-10	0.694391
93326101	rs9345254	4.95043e-07	4.428	-0.920398	0.000195685	-0.297855	-0.650923	0.000196028	-0.296312	-0.67545
93326184	rs79013550	1.38479e-08	-0.0689062	-2.425e-10	0.000177105	-1.04854	-2.425e-10	0.000182099	-1.04547	-2.425e-10
93326460	rs332949	5.06494e-09	-1.0747	-2.425e-10	0.000149441	-1.21839	-2.425e-10	0.000153323	-1.21747	-2.425e-10
93326776	rs11752719	2.35711e-09	-1.8396	-2.425e-10	7.50169e-05	-1.90757	-2.425e-10	7.68906e-05	-1.90763	-2.425e-10
93327380	rs9345255	3.39494e-08	2.04233	-1.2145	5.86046e-05	-1.08498	-1.06949	5.90651e-05	-1.08493	-1.08645
93327457	rs75306026	2.17318e-08	-1.75831e-10	0.381738	0.00127318	-1.75831e-10	0.923986	0.00114694	-1.75831e-10	0.794833
93327581	rs141499529	4.63758e-08	-0.312525	1.45226	0.000717697	-1.25134	1.60211	0.000761948	-1.24864	1.6345
93327992	rs62418818	1.39722e-09	-1.59051	-0.772038	4.04135e-05	-1.90517	-0.620946	4.06768e-05	-1.90515	-0.639206
93328194	rs7762001	3.45579e-08	2.11324	-1.26764	3.40517e-05	-1.52167	-1.17574	3.46074e-05	-1.52014	-1.18581
93328437	rs77129208	2.01421e-08	-1.75831e-10	0.305773	0.0011573	-1.75831e-10	0.828559	0.00104554	-1.75831e-10	0.702271
93328486	rs78187350	3.98745e-09	-1.75831e-10	-1.31389	0.000136038	-1.75831e-10	-1.31235	0.000139477	-1.75831e-10	-1.31212
93328680	rs332950	5.02648e-09	-1.08232	-2.425e-10	0.000148408	-1.22532	-2.425e-10	0.000152263	-1.22441	-2.425e-10
93329561	rs332945	1.24789e-08	1.15521	-1.32822	9.42324e-05	-0.356142	-1.32338	9.69361e-05	-0.355499	-1.32047
93329609	rs72926676	2.31215e-09	-1.85886	-2.425e-10	7.60247e-05	-1.89423	-2.425e-10	7.79209e-05	-1.89432	-2.425e-10
93329765	rs77844976	2.07692e-08	-1.75831e-10	0.336435	0.00120862	-1.75831e-10	0.871952	0.00109044	-1.75831e-10	0.744321
93330473	rs78885643	1.33101e-08	-0.108517	-2.425e-10	0.000172377	-1.0756	-2.425e-10	0.000177229	-1.07258	-2.425e-10
93330800	rs138744033	4.56491e-08	-0.320428	1.44437	0.0007083	-1.25642	1.59401	0.00075193	-1.25373	1.62636
93330815	rs75962959	3.25158e-09	-1.5179	-2.425e-10	9.54304e-05	-1.66689	-2.425e-10	9.78171e-05	-1.66692	-2.425e-10
93331134	rs332946	5.00833e-09	-1.08594	-2.425e-10	0.00014792	-1.22861	-2.425e-10	0.000151762	-1.2277	-2.425e-10
93331275	rs78678822	2.08018e-08	-1.75831e-10	0.338001	0.00119757	-1.75831e-10	0.862768	0.00108133	-1.75831e-10	0.735932
93331380	rs76835739	4.35698e-09	-1.75831e-10	-1.22526	0.000149716	-1.75831e-10	-1.21654	0.000154454	-1.75831e-10	-1.21012
93331977	rs4707750	4.10415e-09	-1.75831e-10	-1.28504	0.000136115	-1.75831e-10	-1.31179	0.000140053	-1.75831e-10	-1.30799
93332403	rs783609	1.37665e-08	1.25328	-1.32808	0.000102471	-0.27257	-1.32314	0.000105415	-0.271926	-1.32019
93332529	rs150716893	5.76224e-08	-0.327597	1.68447	0.000902004	-1.26103	1.84036	0.000958833	-1.25834	1.87404
93333339	rs783610	1.41131e-06	5.40407	-0.848838	0.000354169	0.206143	-0.561652	0.000354406	0.208326	-0.587901
93333363	rs79270043	5.74613e-08	-0.327597	1.68167	0.000899419	-1.26103	1.83749	0.000956071	-1.25834	1.87116
93333383	rs79511839	1.99735e-08	-1.75831e-10	0.297366	0.00114617	-1.75831e-10	0.818899	0.00103579	-1.75831e-10	0.692899
93333499	rs6925094	2.58118e-09	-1.5972	-0.151596	7.96214e-05	-1.9051	0.0570992	7.94883e-05	-1.90505	0.0306385
93333551	rs711291	4.98849e-09	-1.08991	-2.425e-10	0.000147387	-1.23223	-2.425e-10	0.000151214	-1.23132	-2.425e-10
93333985	rs58832941	2.57598e-09	-1.59921	-0.151596	7.97364e-05	-1.90366	0.0570992	7.96004e-05	-1.90364	0.0306385
93334134	rs140072234	2.8001e-09	-1.66738	-2.425e-10	7.79191e-05	-1.86961	-2.425e-10	7.9849e-05	-1.86988	-2.425e-10
93334302	rs1067025	6.72393e-09	-0.791366	-2.425e-10	0.000217827	-0.841585	-2.425e-10	0.000223493	-0.840637	-2.425e-10
93334648	rs142488731	1.2556e-08	-0.307787	0.140944	0.000784779	0.0276304	0.412487	0.000790053	0.0246968	0.397386
93334674	rs146777553	2.15274e-08	-1.75831e-10	0.372287	0.00125944	-1.75831e-10	0.913139	0.00113492	-1.75831e-10	0.784301
93335107	rs142751187	5.75855e-08	-0.327597	1.68383	0.000901413	-1.26103	1.83971	0.000958201	-1.25834	1.87338
93335853	rs375090444	2.25165e-08	-1.75831e-10	0.41721	0.000840742	-1.75831e-10	0.509	0.000879081	-1.75831e-10	0.52886
93336377	rs332941	4.98356e-09	-1.09089	-2.425e-10	0.000144168	-1.25431	-2.425e-10	0.000147912	-1.2534	-2.425e-10
93336562	rs142630700	2.86672e-09	-1.64387	-2.425e-10	7.58913e-05	-1.89598	-2.425e-10	7.7773e-05	-1.89622	-2.425e-10
93336590	rs147924997	1.11243e-08	-0.413878	0.125967	0.000728999	-0.014869	0.381256	0.000734334	-0.0168815	0.365827
93337484	rs117928696	2.0365e-08	-1.75831e-10	0.316777	0.00117202	-1.75831e-10	0.841198	0.00105844	-1.75831e-10	0.714536
93338858	rs80170774	2.09921e-08	-1.75831e-10	0.34711	0.00121831	-1.75831e-10	0.879935	0.00109934	-1.75831e-10	0.752451
93339285	rs73754333	6.43786e-08	0.302037	1.16571	0.00126839	-0.917524	1.83774	0.00113064	-0.913604	1.69413
93339295	rs1084730	8.45961e-09	-1.48112	0.919382	0.00037859	-1.83737	1.54854	0.000339081	-1.83664	1.41286
93339415	rs1084729	8.54732e-09	-1.4708	0.919382	0.000380251	-1.83299	1.54854	0.000340575	-1.83225	1.41286
93339446	rs117367289	1.71018e-06	4.74731	-2.425e-10	0.00984979	2.96992	-2.425e-10	0.0105653	3.01531	-2.425e-10
93339469	rs117658185	1.69262e-06	4.737	-2.425e-10	0.00976317	2.96109	-2.425e-10	0.0104719	3.00644	-2.425e-10
93340143	rs1576212	2.12001e-08	-1.75831e-10	0.356968	0.00122628	-1.75831e-10	0.886459	0.00110672	-1.75831e-10	0.759138
93340208	rs783619	8.81167e-09	-0.520962	-2.425e-10	0.000283813	-0.576969	-2.425e-10	0.000291228	-0.57591	-2.425e-10
93340373	rs783618	9.13697e-09	-0.48471	-2.425e-10	0.000294076	-0.541448	-2.425e-10	0.000301763	-0.540375	-2.425e-10
93340546	rs783617	5.45323e-09	-1.00083	-2.425e-10	0.000159858	-1.151	-2.425e-10	0.000164018	-1.15004	-2.425e-10
93341099	rs783616	5.28734e-09	0.292542	-1.32426	8.00546e-05	-0.525052	-1.31752	8.24313e-05	-0.524397	-1.31366
93341501	rs117820730	2.30901e-09	-1.86022	-2.425e-10	7.56265e-05	-1.89948	-2.425e-10	7.75392e-05	-1.89923	-2.425e-10
93341556	rs117122436	2.34629e-09	-1.8442	-2.425e-10	7.4814e-05	-1.91028	-2.425e-10	7.66839e-05	-1.91033	-2.425e-10
93341601	rs60986862	2.95422e-09	-1.54099	-0.0728098	8.54746e-05	-1.91136	0.134295	8.52656e-05	-1.91135	0.107103
93341663	rs803946	8.31567e-09	-1.49131	0.912411	0.000377427	-1.84163	1.54972	0.000337959	-1.84092	1.41383
93344131	rs117891012	1.27574e-08	-0.150924	-2.425e-10	0.000160659	-1.146	-2.425e-10	0.000165162	-1.14309	-2.425e-10
93344153	rs783615	8.17211e-09	-1.47598	0.879665	0.000367882	-1.8352	1.51768	0.000329562	-1.83446	1.38221
93344279	rs783614	2.34668e-09	-1.84404	-2.425e-10	7.45349e-05	-1.91402	-2.425e-10	7.64023e-05	-1.914	-2.425e-10
93344455	rs783613	8.17211e-09	-1.47598	0.879665	0.000367882	-1.8352	1.51768	0.000329562	-1.83446	1.38221
93344911	rs144640810	3.92962e-09	-1.75831e-10	-1.3285	0.000135457	-1.75831e-10	-1.31663	0.000138687	-1.75831e-10	-1.3178
93345213	rs783612	1.25456e-08	1.15521	-1.32288	9.50983e-05	-0.356142	-1.31423	9.79822e-05	-0.355499	-1.30973
93345551	rs17575208	2.64431e-09	-1.72463	-2.425e-10	9.07906e-05	-1.71673	-2.425e-10	9.30297e-05	-1.7171	-2.425e-10
93346077	rs182891932	2.18884e-09	-1.91367	-2.425e-10	7.57368e-05	-1.89802	-2.425e-10	7.76368e-05	-1.89798	-2.425e-10
93346528	rs80161076	3.99336e-09	-1.75831e-10	-1.3124	0.000137204	-1.75831e-10	-1.30382	0.000140312	-1.75831e-10	-1.30615
93347011	rs2125782	4.53359e-07	4.27437	-0.854723	0.000197576	-0.370194	-0.568965	0.000197701	-0.368264	-0.594996
93347239	rs4707752	4.22296e-09	-1.2565	-2.425e-10	8.15393e-05	-1.8242	-2.425e-10	8.3586e-05	-1.82414	-2.425e-10
93347344	rs1574819	4.98849e-09	-1.08991	-2.425e-10	0.000147387	-1.23223	-2.425e-10	0.000151214	-1.23132	-2.425e-10
93347451	rs10944602	2.82116e-09	-1.56407	-0.0958243	8.37256e-05	-1.90973	0.111993	8.35314e-05	-1.90969	0.0848987
93347707	rs117791333	2.29845e-09	-1.8648	-2.425e-10	0.000120404	-1.43443	-2.425e-10	0.000123339	-1.43508	-2.425e-10
93348011	rs79281511	5.44954e-08	-0.357537	1.65861	0.000861732	-1.28019	1.81384	0.000915858	-1.27754	1.84738
93348842	rs10498982	4.92007e-07	4.34411	-0.842658	0.000212119	-0.316522	-0.551614	0.000212143	-0.314985	-0.577771
93348991	rs2770125	9.08761e-09	-0.490127	-2.425e-10	0.000292519	-0.546756	-2.425e-10	0.000300165	-0.545686	-2.425e-10
93349035	rs2770126	4.6971e-09	-1.15009	-2.425e-10	0.000145048	-1.24822	-2.425e-10	0.000148792	-1.24747	-2.425e-10
93349185	rs118067955	6.66127e-09	-0.800728	-2.425e-10	0.000320082	-0.456709	-2.425e-10	0.000327881	-0.457366	-2.425e-10
93349430	rs2125781	4.98849e-09	-1.08991	-2.425e-10	0.000147387	-1.23223	-2.425e-10	0.000151214	-1.23132	-2.425e-10
93349521	rs1969966	4.78721e-07	4.31169	-0.837613	0.000206133	-0.351524	-0.545238	0.000206218	-0.349582	-0.571503
93349544	rs114855026	4.85663e-09	-1.11669	-2.425e-10	0.000136102	-1.31188	-2.425e-10	0.000139627	-1.31105	-2.425e-10
93349763	rs1841258	8.15841e-09	-1.49906	0.901066	0.000368089	-1.85382	1.53686	0.000329677	-1.85318	1.40128
93349871	rs72926690	2.89527e-09	-1.63396	-2.425e-10	7.90815e-05	-1.85481	-2.425e-10	8.10368e-05	-1.85511	-2.425e-10
93349973	rs1841257	4.98849e-09	-1.08991	-2.425e-10	0.000147387	-1.23223	-2.425e-10	0.000151214	-1.23132	-2.425e-10
93350026	rs1841256	9.63135e-09	-0.432016	-2.425e-10	0.000309663	-0.4898	-2.425e-10	0.000317764	-0.488708	-2.425e-10
93350066	rs1841255	8.22185e-09	-1.49131	0.901066	0.000372605	-1.84163	1.53686	0.000333744	-1.84092	1.40128
93350089	rs150696789	4.4212e-09	-1.75831e-10	-1.21063	0.000161456	-1.75831e-10	-1.14105	0.000164283	-1.75831e-10	-1.14843
93350154	rs143798901	6.19848e-08	0.264367	1.16548	0.0012362	-0.942732	1.83725	0.00110179	-0.938862	1.69353
93350866	rs6454905	5.14324e-09	-1.05935	-2.425e-10	0.000151543	-1.20441	-2.425e-10	0.000155482	-1.20349	-2.425e-10
93350909	rs144882410	1.13238e-08	-0.355369	0.0852345	0.000678347	-0.057428	0.351802	0.00068377	-0.0593632	0.336967
93350978	rs4644012	8.05626e-09	-1.49131	0.880719	0.000364107	-1.84163	1.51379	0.000326313	-1.84092	1.37876
93351164	rs4587135	9.23219e-09	-0.474342	-2.425e-10	0.000297079	-0.531287	-2.425e-10	0.000304846	-0.530211	-2.425e-10
93351244	rs9353932	1.19816e-08	1.10723	-1.3209	9.22004e-05	-0.390272	-1.31105	9.50313e-05	-0.389636	-1.30617
93351261	rs16870083	1.95755e-08	-1.75831e-10	0.277238	0.00112376	-1.75831e-10	0.799148	0.00101641	-1.75831e-10	0.674019
93351530	rs6926880	4.8736e-07	4.3533	-0.861333	0.000204818	-0.330646	-0.572516	0.000204942	-0.328691	-0.598599
93351581	rs6927300	4.91384e-09	-1.10498	-2.425e-10	0.00014538	-1.24593	-2.425e-10	0.000149154	-1.24504	-2.425e-10
93352009	rs16870086	1.93837e-08	-1.75831e-10	0.267391	0.00110823	-1.75831e-10	0.785231	0.00100306	-1.75831e-10	0.660793
93352194	rs9342329	1.38592e-08	1.25328	-1.32137	0.00010357	-0.27257	-1.31247	0.00010673	-0.271926	-1.30779
93352428	rs332960	6.56293e-09	-1.49131	0.675706	0.000292068	-1.84163	1.29333	0.000263247	-1.84092	1.164
93352496	rs17653732	5.19333e-09	-1.04966	-2.425e-10	0.000118608	-1.44946	-2.425e-10	0.000121564	-1.44958	-2.425e-10
93353185	rs2261248	6.3473e-09	-1.49585	0.646845	0.000280915	-1.8435	1.25627	0.000253344	-1.8428	1.12754
93353188	rs2261247	6.3473e-09	-1.49585	0.646845	0.000280915	-1.8435	1.25627	0.000253344	-1.8428	1.12754
93353320	rs12665626	2.81935e-09	-1.55789	-0.102643	8.35767e-05	-1.90969	0.110171	8.33916e-05	-1.90968	0.0832059
93354319	rs73521311	6.12585e-09	-0.884521	-2.425e-10	0.000442732	-0.132321	-2.425e-10	0.000454244	-0.131384	-2.425e-10
93354795	rs185078304	4.14567e-09	-1.75831e-10	-1.27497	0.000138542	-1.75831e-10	-1.29411	0.00014183	-1.75831e-10	-1.29539
93355164	rs146363410	2.22949e-09	-1.89526	-2.425e-10	8.05647e-05	-1.83622	-2.425e-10	8.26024e-05	-1.83598	-2.425e-10
93355772	rs7766895	5.7335e-07	4.51692	-0.862466	0.000221988	-0.247875	-0.574788	0.000222216	-0.245869	-0.600498
93355800	rs12206006	3.54891e-08	2.10528	-1.23309	3.58465e-05	-1.52415	-1.12189	3.63704e-05	-1.52263	-1.13363
93355919	rs17653790	2.20651e-09	-1.90563	-2.425e-10	7.8814e-05	-1.85819	-2.425e-10	8.0788e-05	-1.85819	-2.425e-10
93356727	rs143694725	4.23213e-09	-1.75831e-10	-1.25433	0.000140907	-1.75831e-10	-1.27719	0.00014421	-1.75831e-10	-1.27875
93356761	rs332957	5.68945e-09	-1.13932	0.180899	0.000381575	-0.954693	0.673717	0.000350922	-0.95516	0.565705
93356847	rs332956	9.53064e-09	-0.442527	-2.425e-10	0.000306489	-0.500104	-2.425e-10	0.000314506	-0.499015	-2.425e-10
93356920	rs142222262	3.90212e-08	-0.393552	1.36062	0.000620296	-1.30309	1.50801	0.000658126	-1.3005	1.53988
93357002	rs146403981	1.23121e-08	-1.75831e-10	-0.186456	0.000620027	-1.75831e-10	0.204479	0.000574138	-1.75831e-10	0.102853
93358071	rs16870107	1.21382e-08	-1.75831e-10	-0.200681	0.000609889	-1.75831e-10	0.187992	0.000565065	-1.75831e-10	0.0869231
93358090	rs117431537	2.88889e-09	-1.63617	-2.425e-10	8.81888e-05	-1.7458	-2.425e-10	9.04371e-05	-1.74536	-2.425e-10
93358340	rs112897135	4.36252e-07	3.38118	-2.425e-10	0.00449719	2.18592	-2.425e-10	0.00480091	2.22654	-2.425e-10
93358526	rs7762219	5.03962e-09	-1.07971	-2.425e-10	0.000148761	-1.22295	-2.425e-10	0.000152625	-1.22203	-2.425e-10
93358717	rs10944604	6.32941e-09	-1.5345	0.682665	0.000285711	-1.85883	1.28853	0.00025745	-1.85821	1.15902
93359014	rs2153766	5.0579e-09	-1.07609	-2.425e-10	0.000149251	-1.21965	-2.425e-10	0.000153129	-1.21874	-2.425e-10
93359069	rs13199202	1.34209e-08	1.20599	-1.30622	0.000100964	-0.319906	-1.29061	0.000104289	-0.319256	-1.28359
93359457	rs9345259	5.32347e-09	-1.02491	-2.425e-10	0.00015638	-1.173	-2.425e-10	0.000160447	-1.17205	-2.425e-10
93359740	rs74606437	1.45286e-08	-1.75831e-10	-0.0209215	0.000798102	-1.75831e-10	0.456952	0.000729819	-1.75831e-10	0.342779
93359754	rs73754345	1.45286e-08	-1.75831e-10	-0.0209215	0.000798102	-1.75831e-10	0.456952	0.000729819	-1.75831e-10	0.342779
93359904	rs6905761	5.1696e-09	-1.53925	0.485008	0.00022835	-1.86064	1.06623	0.000207001	-1.86003	0.942735
93360309	rs113548610	4.74871e-07	3.466	-2.425e-10	0.00484589	2.2606	-2.425e-10	0.00517506	2.30159	-2.425e-10
93360744	rs117679067	2.27533e-09	-1.87491	-2.425e-10	7.45273e-05	-1.91412	-2.425e-10	7.63938e-05	-1.91412	-2.425e-10
93360780	rs1459811	5.02062e-09	-1.53925	0.455765	0.0002208	-1.86064	1.03261	0.000200334	-1.86003	0.909996
93361011	rs2199221	4.926e-09	-1.53925	0.436739	0.000216019	-1.86064	1.01072	0.000196109	-1.86003	0.88868
93361190	rs9345260	4.44123e-09	-1.20611	-2.425e-10	0.000132657	-1.33752	-2.425e-10	0.000136092	-1.33669	-2.425e-10
93361228	rs148688188	1.39679e-08	-1.75831e-10	-0.0602737	0.000762196	-1.75831e-10	0.41092	0.000698036	-1.75831e-10	0.298252
93361273	rs10944605	2.39576e-09	-0.60912	-1.21422	4.41189e-05	-1.2542	-1.18419	4.58556e-05	-1.25326	-1.17126
93361466	rs145643621	3.56591e-08	-0.422757	1.29972	0.000572025	-1.32155	1.44545	0.000606674	-1.319	1.47697
93362004	rs149218311	1.32622e-08	-0.112118	-2.425e-10	0.000164839	-1.12032	-2.425e-10	0.000169467	-1.11736	-2.425e-10
93362172	rs9342331	5.32251e-09	-1.54397	0.518882	0.000238046	-1.86241	1.10959	0.000215468	-1.86181	0.984608
93362209	rs143408794	1.55348e-08	-1.75831e-10	0.0460437	0.000866534	-1.75831e-10	0.539216	0.000790021	-1.75831e-10	0.422042
93362316	rs184523070	2.24406e-09	-1.88875	-2.425e-10	8.77203e-05	-1.75113	-2.425e-10	8.98727e-05	-1.75162	-2.425e-10
93362495	rs9345261	5.1736e-09	-1.54397	0.490504	0.000230407	-1.86241	1.07698	0.000208731	-1.86181	0.952842
93362723	rs9351326	8.28866e-09	-0.582151	-2.425e-10	0.000267303	-0.636901	-2.425e-10	0.000274281	-0.635866	-2.425e-10
93362936	rs111841088	4.43874e-09	-1.20667	-2.425e-10	0.00013259	-1.33803	-2.425e-10	0.000136023	-1.33719	-2.425e-10
93363141	rs6924075	4.42248e-09	-1.21034	-2.425e-10	0.000132151	-1.34134	-2.425e-10	0.000135573	-1.34051	-2.425e-10
93363561	rs62418842	3.03882e-09	-1.428	-0.157568	7.78967e-05	-1.9126	0.0426995	7.77711e-05	-1.91262	0.0163759
93363646	rs557463665	7.74985e-09	-1.75831e-10	-0.649365	0.000244574	-1.75831e-10	-0.725766	0.000251676	-1.75831e-10	-0.721877
93363647	rs570888276	7.73771e-09	-1.75831e-10	-0.650933	0.000244213	-1.75831e-10	-0.727243	0.000251303	-1.75831e-10	-0.723359
93364001	rs6930177	4.75694e-09	-1.5575	0.420066	0.000209682	-1.86739	0.987695	0.000190405	-1.86682	0.865955
93364195	rs145899422	1.347e-08	-0.0965701	-2.425e-10	0.000182982	-1.0159	-2.425e-10	0.000187658	-1.0154	-2.425e-10
93364258	rs9362993	4.40779e-09	-1.21367	-2.425e-10	0.000131755	-1.34434	-2.425e-10	0.000135166	-1.34351	-2.425e-10
93364271	rs9362994	4.58694e-09	-1.5575	0.383675	0.000201075	-1.86739	0.945785	0.000182795	-1.86682	0.825166
93364310	rs13212723	4.64594e-09	0.108936	-1.26998	7.41403e-05	-0.669902	-1.24942	7.67882e-05	-0.669282	-1.23969
93364344	rs116994324	1.41284e-08	-1.75831e-10	-0.0488486	0.000775582	-1.75831e-10	0.428329	0.000709641	-1.75831e-10	0.314742
93364658	rs144295327	1.26531e-08	-0.159135	-2.425e-10	0.000159791	-1.15142	-2.425e-10	0.000164268	-1.14852	-2.425e-10
93365011	rs9362995	4.75076e-09	0.127663	-1.2664	7.55508e-05	-0.655206	-1.24527	7.82684e-05	-0.654583	-1.23529
93365056	rs2199220	4.47867e-09	-1.5575	0.359789	0.000197195	-1.86739	0.926299	0.000179355	-1.86682	0.806168
93365122	rs9345264	4.39172e-09	-1.21732	-2.425e-10	0.000131322	-1.34763	-2.425e-10	0.000134721	-1.34681	-2.425e-10
93365560	rs4706421	8.30199e-09	-0.580544	-2.425e-10	0.000267724	-0.635327	-2.425e-10	0.000274713	-0.634292	-2.425e-10
93365803	rs6937801	9.49975e-09	-0.379475	-0.0662983	0.000578382	-0.0512689	0.186219	0.000582897	-0.0541422	0.172135
93365818	rs148813479	2.38133e-09	-1.82938	-2.425e-10	0.000111641	-1.51	-2.425e-10	0.000114434	-1.51002	-2.425e-10
93365847	rs4707755	4.97979e-09	0.167264	-1.25892	7.86147e-05	-0.62407	-1.23666	8.14827e-05	-0.623438	-1.22619
93366156	rs138645643	1.22667e-08	-0.19015	-2.425e-10	0.000156564	-1.17182	-2.425e-10	0.000160945	-1.16895	-2.425e-10
93366640	rs117703677	9.84391e-09	-0.365552	-0.0446344	0.000582123	-0.0685431	0.209941	0.000587157	-0.0704725	0.195747
93366692	rs964287	4.36275e-09	-1.22394	-2.425e-10	0.000130541	-1.3536	-2.425e-10	0.00013392	-1.35278	-2.425e-10
93367007	rs2020324	4.36275e-09	-1.22394	-2.425e-10	0.000130541	-1.3536	-2.425e-10	0.00013392	-1.35278	-2.425e-10
93367075	rs6927935	3.98014e-09	-1.56668	0.250958	0.000173272	-1.87067	0.800252	0.000158137	-1.87013	0.683572
93367142	rs6928136	3.94672e-09	-1.56668	0.242526	0.000171584	-1.87067	0.790462	0.000156639	-1.87013	0.674054
93367211	rs79543605	7.45043e-09	-1.75831e-10	-0.688767	0.000336188	-1.75831e-10	-0.407613	0.000339922	-1.75831e-10	-0.4213
93367267	rs1380489	4.34695e-09	-1.22756	-2.425e-10	0.000130115	-1.35687	-2.425e-10	0.000133482	-1.35605	-2.425e-10
93367556	rs16870117	1.30338e-08	-1.75831e-10	-0.12949	0.000703394	-1.75831e-10	0.330633	0.000645529	-1.75831e-10	0.220052
93368136	rs75045776	1.49663e-08	0.00875958	-2.425e-10	0.000178726	-1.03943	-2.425e-10	0.000183772	-1.03632	-2.425e-10
93368951	rs13203066	3.76711e-09	-0.190321	-1.18041	4.79833e-05	-1.21754	-1.13689	4.98593e-05	-1.21727	-1.12354
93369655	rs6918777	1.01615e-07	3.2062	-1.28205	0.000217266	0.347049	-1.19121	0.000220635	0.350721	-1.20423
93370894	rs57476489	1.00423e-08	-1.75831e-10	-0.390234	0.000494995	-1.75831e-10	-0.0207369	0.000462104	-1.75831e-10	-0.114228
93371096	rs62418843	7.83475e-09	-0.0604113	-0.578058	9.90149e-05	-1.16386	-0.46616	9.99256e-05	-1.16301	-0.482585
93372070	rs12175910	9.04728e-09	0.796899	-1.29147	8.31558e-05	-0.528352	-1.27622	8.59908e-05	-0.526891	-1.26889
93372452	rs9353937	3.17922e-08	2.04542	-1.28324	7.57476e-05	-0.699473	-1.1984	7.71811e-05	-0.696141	-1.20772
93373305	rs12527921	1.05959e-09	-1.70098	-0.938182	3.28583e-05	-1.8762	-0.856884	3.32919e-05	-1.87613	-0.868577
93374199	rs61044822	2.20401e-09	-1.90676	-2.425e-10	7.6281e-05	-1.89086	-2.425e-10	7.82074e-05	-1.89065	-2.425e-10
93374829	rs7739761	1.7952e-08	1.29604	-1.10538	0.000127288	-0.452424	-0.926412	0.000128065	-0.450213	-0.947264
93374936	rs7757982	8.07705e-09	0.710732	-1.31874	8.00716e-05	-0.531824	-1.31054	8.25879e-05	-0.530008	-1.30615
93375043	rs7758146	1.35798e-08	1.02185	-1.11031	0.000105534	-0.635453	-0.9308	0.000106194	-0.633385	-0.951367
93375422	rs12523871	1.36248e-08	1.02185	-1.107	0.000106006	-0.635453	-0.926338	0.000106656	-0.633385	-0.947022
93375464	rs72928716	4.13545e-09	-1.27744	-2.425e-10	8.74286e-05	-1.75446	-2.425e-10	8.96236e-05	-1.7544	-2.425e-10
93375672	rs10944606	1.16009e-08	0.861042	-1.107	9.54057e-05	-0.740808	-0.926338	9.59828e-05	-0.738827	-0.947022
93376549	rs74860560	2.22146e-09	-1.89887	-2.425e-10	7.68804e-05	-1.88303	-2.425e-10	7.88353e-05	-1.88266	-2.425e-10
93376740	rs76930708	7.70715e-09	-1.75831e-10	-0.65489	0.000358235	-1.75831e-10	-0.344095	0.000339563	-1.75831e-10	-0.422357
93376967	rs6913450	1.93727e-09	-1.45858	-0.57718	0.000196828	-0.563258	-0.379698	0.000199162	-0.565061	-0.390839
93377240	rs181740160	3.94184e-09	-1.75831e-10	-1.32539	0.000137012	-1.75831e-10	-1.30521	0.000140226	-1.75831e-10	-1.30676
93377625	rs1418168	1.01446e-08	0.75301	-1.13311	8.6174e-05	-0.80714	-0.961776	8.67661e-05	-0.805286	-0.981516
93377661	rs77959815	2.23258e-09	-1.89388	-2.425e-10	7.78536e-05	-1.87045	-2.425e-10	7.98259e-05	-1.87017	-2.425e-10
93378107	rs9452076	6.96789e-09	-1.75831e-10	-0.755726	0.000318557	-1.75831e-10	-0.461484	0.000303425	-1.75831e-10	-0.534883
93378241	rs9345265	6.63432e-09	0.458392	-1.26317	5.64503e-05	-0.931118	-1.2608	5.73553e-05	-0.929745	-1.27101
93378559	rs111691306	3.19032e-09	-1.53692	-2.425e-10	0.000170702	-1.08537	-2.425e-10	0.000175084	-1.08475	-2.425e-10
93378563	rs112731687	3.19032e-09	-1.53692	-2.425e-10	0.000170702	-1.08537	-2.425e-10	0.000175084	-1.08475	-2.425e-10
93378969	rs1459810	5.28722e-09	0.288717	-1.32046	5.91646e-05	-0.831443	-1.31352	6.09855e-05	-0.829929	-1.30945
93379109	rs1459809	9.06743e-09	0.67827	-1.17062	7.77869e-05	-0.855102	-1.01621	7.84375e-05	-0.853289	-1.03443
93379364	rs62418845	4.70568e-08	1.15432	-2.425e-10	0.000577658	0.133697	-2.425e-10	0.000594278	0.137329	-2.425e-10
93379507	rs1342005	2.89318e-09	-0.77792	-0.856763	4.71001e-05	-1.67515	-0.697856	4.7899e-05	-1.67399	-0.706935
93379713	rs72928719	1.03735e-09	-1.68872	-0.971651	3.18366e-05	-1.87093	-0.893742	3.2272e-05	-1.87085	-0.904967
93380447	rs147820177	7.52376e-09	-1.75831e-10	-0.678972	0.000239576	-1.75831e-10	-0.746413	0.000246345	-1.75831e-10	-0.743283
93380886	rs72928721	9.52778e-09	-0.442827	-2.425e-10	0.000165342	-1.11727	-2.425e-10	0.000169504	-1.11714	-2.425e-10
93380904	rs72928722	8.81101e-09	-0.521037	-2.425e-10	0.000156138	-1.17454	-2.425e-10	0.000160067	-1.17442	-2.425e-10
93380963	rs79818454	7.40954e-09	-1.75831e-10	-0.69427	0.000341541	-1.75831e-10	-0.391817	0.000324374	-1.75831e-10	-0.46812
93381046	rs73521366	3.20649e-09	-1.53186	-2.425e-10	0.000171984	-1.07788	-2.425e-10	0.0001764	-1.07727	-2.425e-10
93381124	rs74324367	7.40954e-09	-1.75831e-10	-0.69427	0.000341541	-1.75831e-10	-0.391817	0.000324374	-1.75831e-10	-0.46812
93381540	rs111252572	2.7107e-09	-1.69983	-2.425e-10	7.98724e-05	-1.84485	-2.425e-10	8.18595e-05	-1.84501	-2.425e-10
93381684	rs143040902	4.06451e-09	-1.75831e-10	-1.29475	0.000137872	-1.75831e-10	-1.29896	0.000141184	-1.75831e-10	-1.29995
93381954	rs2125780	9.16115e-09	0.702502	-1.18457	7.74535e-05	-0.839668	-1.03594	7.81472e-05	-0.83786	-1.05356
93382023	rs13192490	2.78971e-08	0.631485	-2.425e-10	0.0048099	2.25315	-2.425e-10	0.00492574	2.25221	-2.425e-10
93382207	rs9359989	8.72382e-09	0.653587	-1.18457	7.50751e-05	-0.870857	-1.03594	7.57469e-05	-0.869057	-1.05356
93382356	rs7740931	6.91795e-07	5.13468	-1.29243	0.000192232	0.252479	-1.21906	0.000196112	0.256097	-1.22743
93382361	rs139481218	5.63849e-09	-1.75831e-10	-0.967422	0.000190259	-1.75831e-10	-0.9769	0.000194025	-1.75831e-10	-0.982029
93382586	rs77953074	7.37128e-09	-1.75831e-10	-0.699447	0.000339398	-1.75831e-10	-0.39811	0.000322424	-1.75831e-10	-0.474151
93383361	rs1599185	6.93996e-09	0.518765	-1.27851	5.74628e-05	-0.999614	-1.17453	5.82244e-05	-0.998489	-1.18722
93383474	rs1599184	1.54589e-09	-1.55101	-0.710428	0.000138345	-0.76531	-0.530227	0.000140246	-0.766179	-0.540444
93383648	rs117878039	2.93689e-09	-1.61969	-2.425e-10	0.000106803	-1.5543	-2.425e-10	0.00010956	-1.55355	-2.425e-10
93383775	rs9345267	1.52754e-09	-1.55553	-0.717853	0.000136083	-0.773349	-0.538668	0.000137961	-0.774215	-0.548831
93384497	rs75985815	2.20263e-09	-1.90739	-2.425e-10	7.48216e-05	-1.91018	-2.425e-10	7.67048e-05	-1.91005	-2.425e-10
93384606	rs12661085	9.58724e-10	-1.8911	-0.848089	3.25018e-05	-1.88001	-0.86398	3.29937e-05	-1.88013	-0.873573
93385117	rs2211357	3.21901e-09	-0.41144	-1.11652	2.87112e-05	-1.75942	-1.10857	2.89917e-05	-1.75854	-1.12447
93385670	rs72928727	4.19734e-09	-1.26259	-2.425e-10	0.000108232	-1.54101	-2.425e-10	0.000110907	-1.54133	-2.425e-10
93385810	rs111631648	3.50982e-08	0.861112	-2.425e-10	0.000299682	-0.522562	-2.425e-10	0.000306663	-0.52427	-2.425e-10
93385889	rs75780449	8.83752e-10	-1.72716	-1.09346	3.31536e-05	-1.61357	-1.11056	3.39865e-05	-1.61252	-1.11153
93386245	rs1841253	2.19177e-09	-1.91233	-2.425e-10	8.13902e-05	-1.82603	-2.425e-10	8.34679e-05	-1.82556	-2.425e-10
93386973	rs72928728	6.8951e-10	-1.91408	-1.15473	2.65099e-05	-1.8697	-1.07807	2.69839e-05	-1.86972	-1.08506
93387013	rs59307495	6.90684e-10	-1.914	-1.15312	2.63566e-05	-1.87743	-1.07613	2.68271e-05	-1.87745	-1.08315
93387355	rs10806461	2.73694e-07	4.24409	-1.32912	9.05872e-05	-0.404247	-1.31472	9.28701e-05	-0.401221	-1.31759
93387488	rs77955918	8.08812e-08	2.34197	-0.646032	0.00265105	2.29992	-0.642495	0.00273972	2.30241	-0.636822
93387541	rs10944608	2.8462e-07	4.28326	-1.32914	9.244e-05	-0.384822	-1.3139	9.47633e-05	-0.381777	-1.31686
93388520	rs9452078	6.34606e-09	-0.166475	-0.68273	0.000129196	-0.684663	-0.679289	0.000133214	-0.684288	-0.67377
93389344	rs191448458	2.24562e-09	-1.88806	-2.425e-10	9.43341e-05	-1.67844	-2.425e-10	9.6648e-05	-1.67894	-2.425e-10
93389978	rs7755156	2.40555e-09	-0.829429	-0.98983	4.28017e-05	-1.61948	-0.849222	4.22185e-05	-1.6198	-0.887362
93390054	rs59122508	5.65375e-09	-1.75831e-10	-0.964719	0.000240696	-1.75831e-10	-0.741749	0.000232643	-1.75831e-10	-0.800513
93390712	rs73516243	5.65375e-09	-1.75831e-10	-0.964719	0.000240696	-1.75831e-10	-0.741749	0.000232643	-1.75831e-10	-0.800513
93391622	rs9452079	5.72335e-09	-1.75831e-10	-0.952485	0.000244457	-1.75831e-10	-0.726244	0.000236091	-1.75831e-10	-0.785798
93392046	rs117969642	1.13901e-08	-0.264294	-2.425e-10	0.000155212	-1.18049	-2.425e-10	0.000158876	-1.18189	-2.425e-10
93392369	rs72928732	3.01871e-09	-1.59221	-2.425e-10	8.50263e-05	-1.78232	-2.425e-10	8.71247e-05	-1.78268	-2.425e-10
93392492	rs7766756	6.92141e-10	-1.91382	-1.15118	2.64896e-05	-1.87471	-1.07382	2.69616e-05	-1.87473	-1.08087
93392717	rs77010243	9.08768e-10	-1.70431	-1.0884	3.35211e-05	-1.60743	-1.10568	3.43626e-05	-1.60639	-1.10666
93392903	rs59717399	5.59383e-09	-1.75831e-10	-0.975375	0.000238505	-1.75831e-10	-0.750896	0.000230624	-1.75831e-10	-0.80923
93392975	rs113781742	1.13153e-06	4.33429	-2.425e-10	0.00692226	2.61721	-2.425e-10	0.00741272	2.66094	-2.425e-10
93393006	rs76855378	2.28204e-09	-1.87197	-2.425e-10	9.43926e-05	-1.67782	-2.425e-10	9.67974e-05	-1.6774	-2.425e-10
93393239	rs112841159	1.54675e-09	-1.56348	-0.697408	0.000122993	-0.918215	-0.49494	0.000124683	-0.919693	-0.504547
93393323	rs6937258	1.27533e-09	-1.46483	-0.989008	2.80826e-05	-1.90753	-0.982599	2.82398e-05	-1.90771	-1.00157
93393443	rs9342333	3.28595e-07	4.42487	-1.32709	9.54343e-05	-0.36673	-1.30012	9.77197e-05	-0.363658	-1.30426
93393505	rs116885807	2.31055e-09	-1.85955	-2.425e-10	7.45948e-05	-1.91321	-2.425e-10	7.64647e-05	-1.91319	-2.425e-10
93393634	rs113362878	2.23768e-09	-1.8916	-2.425e-10	7.45726e-05	-1.91351	-2.425e-10	7.64397e-05	-1.91352	-2.425e-10
93393689	rs2325461	1.17688e-09	-1.53167	-1.0025	2.80964e-05	-1.89342	-0.99622	2.82607e-05	-1.89373	-1.01481
93394115	rs71558432	4.68704e-09	-1.15224	-2.425e-10	9.19586e-05	-1.70395	-2.425e-10	9.41968e-05	-1.70463	-2.425e-10
93394279	rs117318609	8.92583e-10	-1.7204	-1.09027	3.3541e-05	-1.60502	-1.10749	3.43839e-05	-1.60396	-1.10847
93394322	rs12189859	4.42166e-09	-1.21052	-2.425e-10	8.01428e-05	-1.84147	-2.425e-10	8.21843e-05	-1.84105	-2.425e-10
93394801	rs6923871	2.1525e-09	-0.91221	-1.0182	3.94068e-05	-1.66827	-0.88308	3.89262e-05	-1.66853	-0.919821
93395032	rs76361591	6.16077e-08	-1.75831e-10	1.42375	0.00241584	-1.75831e-10	1.56452	0.00254589	-1.75831e-10	1.59222
93395531	rs72928734	4.19911e-09	-1.26217	-2.425e-10	0.000108069	-1.54251	-2.425e-10	0.00011074	-1.54283	-2.425e-10
93395752	rs75599943	1.06837e-08	-1.75831e-10	-0.328318	0.000348698	-1.75831e-10	-0.371079	0.000359564	-1.75831e-10	-0.365125
93395884	rs72928738	4.2299e-09	-1.25486	-2.425e-10	0.000108667	-1.53699	-2.425e-10	0.000111353	-1.53731	-2.425e-10
93396190	rs12528064	6.89414e-10	-1.91411	-1.15484	2.63677e-05	-1.87494	-1.07821	2.68392e-05	-1.87496	-1.0852
93396467	rs9452082	5.63172e-09	-1.75831e-10	-0.968624	0.000239505	-1.75831e-10	-0.746709	0.000231551	-1.75831e-10	-0.805217
93396506	rs1342007	1.23664e-09	-1.49814	-0.986499	2.82756e-05	-1.90036	-0.982928	2.84332e-05	-1.90061	-1.00185
93396719	rs117704920	1.92354e-08	0.259712	-2.425e-10	0.00104996	0.731222	-2.425e-10	0.0010753	0.730336	-2.425e-10
93397481	rs4707756	5.79562e-09	-1.75831e-10	-0.939936	0.000248022	-1.75831e-10	-0.711767	0.000239374	-1.75831e-10	-0.771992
93397608	rs4707757	5.63172e-09	-1.75831e-10	-0.968624	0.000239505	-1.75831e-10	-0.746709	0.000231551	-1.75831e-10	-0.805217
93398108	rs6904002	6.94754e-10	-1.91395	-1.14729	2.68208e-05	-1.86695	-1.06916	2.72969e-05	-1.86697	-1.07627
93398326	rs62418859	2.2688e-08	0.424798	-2.425e-10	0.000529374	0.0464105	-2.425e-10	0.000544408	0.0496816	-2.425e-10
93398422	rs72928746	6.92565e-10	-1.9138	-1.15059	2.63727e-05	-1.87985	-1.07311	2.68424e-05	-1.87987	-1.08017
93398513	rs80099808	5.90151e-09	-1.75831e-10	-0.92183	0.00025527	-1.75831e-10	-0.682964	0.000245992	-1.75831e-10	-0.744718
93398606	rs62420860	6.95983e-10	-1.91395	-1.14552	2.68775e-05	-1.86695	-1.06704	2.73538e-05	-1.86697	-1.07419
93399506	rs117894472	2.53289e-09	-1.76768	-2.425e-10	7.47942e-05	-1.91054	-2.425e-10	7.66704e-05	-1.9105	-2.425e-10
93399676	rs116726533	5.54349e-09	-1.75831e-10	-0.984415	0.000234735	-1.75831e-10	-0.766829	0.000227176	-1.75831e-10	-0.824291
93399677	rs1824422	7.60503e-10	-1.89018	-1.08063	3.23583e-05	-1.74846	-0.999957	3.29118e-05	-1.7481	-1.00809
93400020	rs1341994	6.09734e-09	-0.270288	-0.618897	0.000126282	-0.77148	-0.61529	0.000130242	-0.771118	-0.609507
93400088	rs17595511	4.22074e-09	-1.25703	-2.425e-10	0.000110237	-1.52265	-2.425e-10	0.000112964	-1.52295	-2.425e-10
93400233	rs1341995	5.0397e-09	-0.270288	-0.809404	0.000105014	-0.77148	-0.799713	0.00010818	-0.771118	-0.795107
93400553	rs9342334	2.74413e-07	4.24409	-1.32649	9.22029e-05	-0.404247	-1.29705	9.43822e-05	-0.401221	-1.30144
93400636	rs77235303	1.93943e-08	0.267941	-2.425e-10	0.000458663	-0.0969691	-2.425e-10	0.000471631	-0.0938198	-2.425e-10
93400726	rs9452084	5.53439e-09	-1.75831e-10	-0.986058	0.000234759	-1.75831e-10	-0.766726	0.00022717	-1.75831e-10	-0.824318
93400755	rs9445012	5.51137e-09	-1.75831e-10	-0.990225	0.000233509	-1.75831e-10	-0.772065	0.000226024	-1.75831e-10	-0.829376
93400802	rs62420861	2.29781e-08	0.437502	-2.425e-10	0.000509426	0.00800056	-2.425e-10	0.000523868	0.0112217	-2.425e-10
93400938	rs74523776	4.25733e-09	-1.2484	-2.425e-10	0.000140298	-1.28152	-2.425e-10	0.000143896	-1.28093	-2.425e-10
93401213	rs9452085	5.60053e-09	-1.75831e-10	-0.974178	0.00023835	-1.75831e-10	-0.751544	0.000230463	-1.75831e-10	-0.809929
93401360	rs9452086	5.60989e-09	-1.75831e-10	-0.972507	0.000238325	-1.75831e-10	-0.751648	0.000230469	-1.75831e-10	-0.809901
93401400	rs77960938	2.24074e-09	-1.89023	-2.425e-10	7.48529e-05	-1.90976	-2.425e-10	7.67273e-05	-1.90976	-2.425e-10
93401953	rs9452087	5.58611e-09	-1.75831e-10	-0.976755	0.00023704	-1.75831e-10	-0.757057	0.00022929	-1.75831e-10	-0.81503
93402064	rs1459812	5.57684e-09	-1.75831e-10	-0.978416	0.000237064	-1.75831e-10	-0.756954	0.000229284	-1.75831e-10	-0.815057
93402547	rs9345268	1.09271e-07	3.3217	-1.32491	6.15019e-05	-0.814222	-1.29199	6.29256e-05	-0.811327	-1.29674
93403306	rs9445013	5.67438e-09	-1.75831e-10	-0.961078	0.000243446	-1.75831e-10	-0.73039	0.000235124	-1.75831e-10	-0.789904
93403711	rs9452088	5.47012e-09	-1.75831e-10	-0.997739	0.000231267	-1.75831e-10	-0.78171	0.000223969	-1.75831e-10	-0.838509
93403758	rs17654546	4.01959e-09	-1.30586	-2.425e-10	0.000104582	-1.57532	-2.425e-10	0.000107168	-1.57562	-2.425e-10
93404017	rs9445014	5.29427e-09	-1.75831e-10	-1.03041	0.000221241	-1.75831e-10	-0.826032	0.000214802	-1.75831e-10	-0.880301
93404583	rs140246537	3.88444e-08	-1.75831e-10	0.962525	0.00124564	-1.75831e-10	0.902123	0.00129413	-1.75831e-10	0.915579
93405335	rs1380491	4.29267e-09	-1.24013	-2.425e-10	0.000109887	-1.52583	-2.425e-10	0.000112602	-1.52616	-2.425e-10
93405341	rs144775695	3.51505e-08	0.862599	-2.425e-10	0.00203402	1.39249	-2.425e-10	0.00208289	1.3915	-2.425e-10
93405648	rs9452089	5.38594e-09	-1.75831e-10	-1.01325	0.000226691	-1.75831e-10	-0.801695	0.000219774	-1.75831e-10	-0.857419
93405804	rs9452090	5.38594e-09	-1.75831e-10	-1.01325	0.000226691	-1.75831e-10	-0.801695	0.000219774	-1.75831e-10	-0.857419
93405817	rs9452092	5.40767e-09	-1.75831e-10	-1.00922	0.000227873	-1.75831e-10	-0.796496	0.000220857	-1.75831e-10	-0.852501
93406188	rs17654701	2.29004e-09	-1.86847	-2.425e-10	8.50955e-05	-1.78151	-2.425e-10	8.72589e-05	-1.78114	-2.425e-10
93406390	rs73516286	6.21881e-09	-0.275883	-0.593576	0.000135407	-0.727096	-0.589906	0.000139672	-0.726703	-0.584021
93407469	rs9452093	5.66584e-09	-1.75831e-10	-0.962584	0.000242429	-1.75831e-10	-0.734575	0.000234222	-1.75831e-10	-0.793748
93408386	rs2045591	1.12953e-09	-1.57286	-1.00237	2.81561e-05	-1.88612	-1.0014	2.83282e-05	-1.88649	-1.01968
93408703	rs191458676	2.17006e-08	0.380303	-2.425e-10	0.00119915	0.864082	-2.425e-10	0.00122806	0.863174	-2.425e-10
93409378	rs7773729	1.07175e-09	-1.55691	-1.07083	2.63221e-05	-1.88623	-1.06865	2.65331e-05	-1.88659	-1.08504
93409510	rs9345269	2.38052e-07	4.10188	-1.32643	8.81022e-05	-0.4505	-1.29629	9.01798e-05	-0.44751	-1.3007
93409611	rs967279	5.60492e-09	-1.75831e-10	-0.973395	0.000238588	-1.75831e-10	-0.750545	0.000230681	-1.75831e-10	-0.808982
93409689	rs75025516	5.59937e-09	-1.75831e-10	-0.974385	0.000191889	-1.75831e-10	-0.968365	0.000198754	-1.75831e-10	-0.957948
93409988	rs77158370	9.70811e-10	-1.73504	-0.991626	3.62176e-05	-1.62358	-1.01215	3.71195e-05	-1.62255	-1.01332
93410093	rs72928754	4.36033e-09	-1.22449	-2.425e-10	0.000111201	-1.51394	-2.425e-10	0.000113948	-1.51427	-2.425e-10
93410542	rs73518253	5.64381e-09	-1.75831e-10	-0.966479	0.000241229	-1.75831e-10	-0.739539	0.000233122	-1.75831e-10	-0.798458
93411037	rs6939249	7.22107e-10	-1.91411	-1.10851	2.80131e-05	-1.86946	-1.02315	2.8493e-05	-1.86948	-1.03088
93411140	rs148322056	2.22784e-09	-1.89601	-2.425e-10	7.85221e-05	-1.8619	-2.425e-10	8.05049e-05	-1.8617	-2.425e-10
93411524	rs78090046	5.93412e-09	-1.75831e-10	-0.91632	0.000257046	-1.75831e-10	-0.676029	0.00024762	-1.75831e-10	-0.738122
93411535	rs368832953	4.19095e-09	-1.75831e-10	-1.26411	0.000152366	-1.75831e-10	-1.199	0.000155664	-1.75831e-10	-1.20232
93411666	rs11965606	7.25355e-10	-1.91402	-1.10411	2.80908e-05	-1.87187	-1.01798	2.85702e-05	-1.87189	-1.02577
93412825	rs6903288	2.37602e-07	4.10188	-1.32832	8.73168e-05	-0.4505	-1.30524	8.94306e-05	-0.44751	-1.30904
93413241	rs79652521	5.86244e-09	-1.75831e-10	-0.928473	0.000253141	-1.75831e-10	-0.691339	0.000244041	-1.75831e-10	-0.752681
93413536	rs78529134	9.6395e-10	-1.73504	-0.998718	3.59696e-05	-1.62358	-1.01903	3.68658e-05	-1.62255	-1.02018
93413691	rs117000821	2.03899e-08	0.318	-2.425e-10	0.00097788	0.660102	-2.425e-10	0.00100165	0.659388	-2.425e-10
93414219	rs16870182	5.56004e-09	-1.75831e-10	-0.981433	0.000236663	-1.75831e-10	-0.758649	0.000228935	-1.75831e-10	-0.81658
93414261	rs9359990	2.63835e-07	4.20733	-1.32905	8.93002e-05	-0.422977	-1.3103	9.15077e-05	-0.419959	-1.31364
93414565	rs62420862	2.07264e-08	0.334368	-2.425e-10	0.000487347	-0.0363072	-2.425e-10	0.000501153	-0.0331058	-2.425e-10
93414781	rs57258531	1.09935e-08	0.224253	-0.523985	0.00015601	-0.688115	-0.487249	0.000162126	-0.688377	-0.47327
93414796	rs140413692	2.34396e-09	-1.8452	-2.425e-10	0.000143135	-1.2615	-2.425e-10	0.000146791	-1.26101	-2.425e-10
93415074	rs75762447	9.53243e-10	-1.73981	-1.00512	3.55304e-05	-1.62967	-1.02522	3.64157e-05	-1.62865	-1.02637
93415597	rs7757624	2.10752e-07	3.98278	-1.32914	7.79704e-05	-0.55581	-1.31315	7.99079e-05	-0.55294	-1.3162
93415660	rs62420863	2.31563e-08	0.445228	-2.425e-10	0.000539371	0.0651189	-2.425e-10	0.000554698	0.0684056	-2.425e-10
93415667	rs17654809	4.0397e-09	-1.30087	-2.425e-10	0.000104972	-1.57159	-2.425e-10	0.000107568	-1.57189	-2.425e-10
93415687	rs73754351	5.55092e-09	-1.75831e-10	-0.983075	0.000236689	-1.75831e-10	-0.758539	0.00022893	-1.75831e-10	-0.8166
93415688	rs12528802	7.37712e-10	-1.91412	-1.08712	2.87321e-05	-1.86921	-0.998056	2.92152e-05	-1.86923	-1.00609
93415850	rs9452094	5.51832e-09	-1.75831e-10	-0.988966	0.000234388	-1.75831e-10	-0.768309	0.000226849	-1.75831e-10	-0.825734
93415978	rs9345270	1.05607e-09	-1.594	-1.04849	2.72425e-05	-1.8755	-1.04501	2.74413e-05	-1.87592	-1.06205
93416096	rs148374690	2.64701e-09	-1.72361	-2.425e-10	7.67753e-05	-1.8844	-2.425e-10	7.86712e-05	-1.88474	-2.425e-10
93416453	rs9452095	1.08076e-09	-1.60149	-1.01789	2.82103e-05	-1.87284	-1.01276	2.83848e-05	-1.87327	-1.03089
93416778	rs9452096	5.62082e-09	-1.75831e-10	-0.970561	0.000238916	-1.75831e-10	-0.749173	0.000231011	-1.75831e-10	-0.807554
93417113	rs77385986	8.93357e-10	-1.73401	-1.07579	3.34304e-05	-1.62228	-1.09354	3.42684e-05	-1.62125	-1.09454
93417272	rs144025519	4.04943e-09	-1.75831e-10	-1.29846	0.000135327	-1.75831e-10	-1.31759	0.000138965	-1.75831e-10	-1.31579
93417658	rs62420864	2.02438e-08	0.310808	-2.425e-10	0.000476969	-0.0578321	-2.425e-10	0.000490472	-0.054649	-2.425e-10
93417701	rs62420865	2.31563e-08	0.445228	-2.425e-10	0.000539371	0.0651189	-2.425e-10	0.000554698	0.0684056	-2.425e-10
93418004	rs117290935	5.27257e-09	-1.03452	-2.425e-10	0.000123444	-1.4095	-2.425e-10	0.000126541	-1.40945	-2.425e-10
93418108	rs76185920	9.04798e-10	-1.78958	-1.0075	3.29156e-05	-1.69599	-1.03535	3.37448e-05	-1.6951	-1.03609
93418109	rs116844362	3.01422e-09	-1.5937	-2.425e-10	8.44283e-05	-1.78938	-2.425e-10	8.65093e-05	-1.78977	-2.425e-10
93418209	rs9359991	5.78851e-09	-1.75831e-10	-0.941164	0.000169405	-1.75831e-10	-1.093	0.000175808	-1.75831e-10	-1.08063
93418594	rs9445016	4.95872e-09	-0.473014	-0.622877	0.0001096	-0.909166	-0.61928	0.000113026	-0.90889	-0.613513
93419185	rs112590871	9.46847e-10	-1.76443	-0.987223	3.50232e-05	-1.66139	-1.00789	3.58925e-05	-1.66043	-1.00906
93419915	rs16870197	5.33863e-09	-1.75831e-10	-1.02207	0.00022464	-1.75831e-10	-0.810784	0.000217911	-1.75831e-10	-0.86593
93420422	rs2169100	6.0583e-09	0.112459	-1.00807	4.30902e-05	-1.45764	-1.00435	4.34641e-05	-1.4555	-1.02258
93420985	rs9445017	5.41161e-09	-1.75831e-10	-1.00849	0.000229057	-1.75831e-10	-0.791313	0.000221934	-1.75831e-10	-0.847637
93422283	rs12193201	1.55222e-07	3.67317	-1.32535	6.75408e-05	-0.688247	-1.32431	6.93049e-05	-0.68558	-1.32592
93423396	rs74899983	6.50835e-09	-1.82262	0.998668	0.000183518	-1.81366	0.800688	0.000189274	-1.81377	0.806943
93424428	rs73518298	5.37087e-09	-1.75831e-10	-1.01605	0.000226823	-1.75831e-10	-0.801115	0.000219886	-1.75831e-10	-0.856909
93424869	rs13195141	9.92342e-10	-1.49272	-1.21201	2.1583e-05	-1.91137	-1.24201	2.19422e-05	-1.91129	-1.25031
93424897	rs6905474	1.84411e-09	-0.979124	-1.10592	3.47238e-05	-1.69288	-0.984973	3.44538e-05	-1.69313	-1.01727
93425155	rs79588982	6.17277e-09	-1.75831e-10	-0.876892	0.000229926	-1.75831e-10	-0.787526	0.000230542	-1.75831e-10	-0.809585
93425595	rs1380490	1.04851e-09	-1.63894	-1.01073	2.86965e-05	-1.86609	-1.00242	2.88621e-05	-1.86654	-1.02094
93426162	rs72928760	4.32151e-09	-1.23343	-2.425e-10	0.000108573	-1.53786	-2.425e-10	0.000111258	-1.53817	-2.425e-10
93426186	rs72928761	4.55905e-09	-1.17992	-2.425e-10	0.000113009	-1.49781	-2.425e-10	0.000115802	-1.49814	-2.425e-10
93426420	rs73518301	5.45282e-09	-1.75831e-10	-1.00091	0.000230551	-1.75831e-10	-0.784813	0.00022331	-1.75831e-10	-0.841456
93426764	rs997596	5.2252e-09	-1.75831e-10	-1.04355	0.000218139	-1.75831e-10	-0.840151	0.000211931	-1.75831e-10	-0.893756
93426805	rs997595	5.45753e-09	-1.75831e-10	-1.00004	0.000230808	-1.75831e-10	-0.7837	0.000223546	-1.75831e-10	-0.840402
93427212	rs2325462	5.31249e-09	-1.75831e-10	-1.02698	0.000222904	-1.75831e-10	-0.818543	0.0002163	-1.75831e-10	-0.873353
93428644	rs76650794	6.35854e-09	-1.75831e-10	-0.84724	0.000277397	-1.75831e-10	-0.599834	0.00026755	-1.75831e-10	-0.66071
93429548	rs332491	8.94249e-10	-1.49476	-1.31405	2.9815e-05	-1.53449	-1.29578	3.05481e-05	-1.53518	-1.29554
93429797	rs1824423	1.72836e-07	-0.0528048	2.50811	0.00184219	-1.48435	2.77777	0.00188869	-1.48503	2.77865
93430871	rs12206260	1.63034e-09	-1.0857	-1.12255	3.95486e-05	-1.43777	-1.10999	4.04648e-05	-1.4373	-1.11228
93431230	rs117505703	6.25128e-09	-1.75831e-10	-0.864253	0.000228715	-1.75831e-10	-0.792809	0.000229485	-1.75831e-10	-0.814181
93432056	rs34727914	2.19845e-09	-1.90929	-2.425e-10	9.46416e-05	-1.67519	-2.425e-10	9.70362e-05	-1.67493	-2.425e-10
93432325	rs73754359	2.57895e-08	0.67502	-0.122091	0.00127049	1.07188	-0.150009	0.00130869	1.06954	-0.142771
93432473	rs117683676	9.8991e-09	-0.404594	-2.425e-10	0.000355907	-0.350614	-2.425e-10	0.000364653	-0.351073	-2.425e-10
93433324	rs114470756	5.58225e-09	-1.75831e-10	-0.977447	0.000202413	-1.75831e-10	-0.914974	0.000203627	-1.75831e-10	-0.933729
93433349	rs2496107	1.50539e-08	0.0146015	-2.425e-10	0.000868148	0.541078	-2.425e-10	0.000891092	0.54243	-2.425e-10
93433569	rs143873356	6.17511e-09	-1.75831e-10	-0.876513	0.000225721	-1.75831e-10	-0.805984	0.000226542	-1.75831e-10	-0.827089
93433644	rs145874000	4.24159e-09	-1.75831e-10	-1.2521	0.00014388	-1.75831e-10	-1.25631	0.000147911	-1.75831e-10	-1.25341
93434323	rs13211465	1.31409e-07	-0.0795051	2.26078	0.00147255	-1.47879	2.54826	0.00150441	-1.47949	2.54563
93434546	rs138076660	6.22029e-09	-1.75831e-10	-0.869223	0.000227497	-1.75831e-10	-0.798149	0.000228287	-1.75831e-10	-0.819413
93434580	rs6929027	5.70433e-09	-1.75831e-10	-0.955814	0.000207215	-1.75831e-10	-0.891526	0.000208347	-1.75831e-10	-0.91081
93434963	rs13215170	8.44651e-09	-1.13566	0.572376	0.000149193	-1.84064	0.620599	0.00015144	-1.84112	0.611288
93435119	rs76077573	6.15924e-09	-1.75831e-10	-0.879086	0.000225098	-1.75831e-10	-0.80875	0.000225928	-1.75831e-10	-0.829799
93435282	rs113211784	2.70017e-09	-1.08108	-0.622649	9.0953e-05	-1.19427	-0.520668	9.45292e-05	-1.19303	-0.508078
93435564	rs2496110	1.21434e-08	-0.200252	-2.425e-10	0.000599273	0.170433	-2.425e-10	0.00061494	0.171506	-2.425e-10
93436278	rs78518993	5.51526e-09	-1.75831e-10	-0.98952	0.000200448	-1.75831e-10	-0.924731	0.000201575	-1.75831e-10	-0.943857
93437031	rs145302562	6.01666e-09	-1.75831e-10	-0.902507	0.000219494	-1.75831e-10	-0.833958	0.000220419	-1.75831e-10	-0.854486
93437809	rs73754360	2.50264e-08	0.653969	-0.131076	0.00110602	0.942128	-0.158889	0.00113931	0.939836	-0.151678
93437869	rs80042003	2.2727e-09	-1.87607	-2.425e-10	8.41326e-05	-1.79289	-2.425e-10	8.6264e-05	-1.79261	-2.425e-10
93438242	rs150168131	4.05678e-09	-1.29665	-2.425e-10	0.000122358	-1.41834	-2.425e-10	0.000125351	-1.4189	-2.425e-10
93438564	rs76041208	6.17639e-09	-1.75831e-10	-0.876304	0.000225486	-1.75831e-10	-0.807025	0.00022653	-1.75831e-10	-0.82714
93438793	rs141763434	6.78085e-09	-0.782936	-2.425e-10	0.000294314	-0.540636	-2.425e-10	0.000301499	-0.541252	-2.425e-10
93439651	rs332501	1.03436e-09	-1.64349	-1.01976	7.61389e-05	-0.875989	-1.01674	7.85176e-05	-0.873686	-1.01301
93439843	rs112968929	5.52401e-09	-1.75831e-10	-0.987935	0.000200121	-1.75831e-10	-0.926363	0.000201374	-1.75831e-10	-0.944855
93439851	rs12207015	2.2426e-09	-1.8894	-2.425e-10	8.33559e-05	-1.80217	-2.425e-10	8.54818e-05	-1.80171	-2.425e-10
93439872	rs332500	1.05665e-09	-1.62218	-1.01976	7.93534e-05	-0.834637	-1.01674	8.18363e-05	-0.832289	-1.01301
93439953	rs140189099	6.089e-09	-1.75831e-10	-0.890555	0.000222337	-1.75831e-10	-0.821089	0.000223215	-1.75831e-10	-0.841884
93440009	rs56148073	2.96182e-08	0.528043	0.163309	0.0010787	0.518392	0.239839	0.00112713	0.51975	0.257663
93440191	rs143167392	2.96596e-09	-1.04624	-0.563594	0.000101933	-1.14339	-0.457578	0.000105998	-1.14209	-0.444507
93441259	rs10944609	1.02928e-09	-1.78328	-0.884898	3.13445e-05	-1.90773	-0.872519	3.2029e-05	-1.90771	-0.875663
93441585	rs147919770	6.07856e-09	-1.75831e-10	-0.892271	0.000221927	-1.75831e-10	-0.822936	0.000222811	-1.75831e-10	-0.843693
93441618	rs184736140	6.06451e-09	-1.75831e-10	-0.894584	0.000221375	-1.75831e-10	-0.825426	0.000222269	-1.75831e-10	-0.846131
93442073	rs231330	1.09901e-09	-1.608	-0.994624	8.3619e-05	-0.807536	-0.991477	8.62506e-05	-0.805159	-0.987602
93442556	rs112484315	3.03962e-08	0.598371	0.118909	0.00110563	0.588583	0.194306	0.00115499	0.58996	0.211871
93442826	rs138008717	6.10827e-09	-1.75831e-10	-0.887395	0.000223095	-1.75831e-10	-0.817688	0.000223959	-1.75831e-10	-0.838554
93443033	rs76625617	4.94883e-09	-1.09789	-2.425e-10	0.000186957	-0.994409	-2.425e-10	0.000191927	-0.992905	-2.425e-10
93443329	rs6908465	3.05614e-08	0.661944	0.0607542	0.00110983	0.652033	0.134642	0.00115899	0.653427	0.15186
93443475	rs9452103	1.35887e-07	-0.0174296	2.23221	0.00144927	-1.44829	2.50182	0.00148974	-1.44901	2.50535
93443598	rs75610653	5.51414e-09	-1.75831e-10	-0.989723	0.000199732	-1.75831e-10	-0.928306	0.000200992	-1.75831e-10	-0.946753
93443978	rs6936570	5.57403e-09	-1.75831e-10	-0.978921	0.000202089	-1.75831e-10	-0.916574	0.000203309	-1.75831e-10	-0.935292
93444119	rs332505	1.10412e-09	-1.62218	-0.975811	8.29361e-05	-0.834637	-0.972577	8.55528e-05	-0.832289	-0.968595
93444788	rs16870199	3.98919e-09	-1.75831e-10	-1.31345	0.00013909	-1.75831e-10	-1.29016	0.000142535	-1.75831e-10	-1.29043
93445119	rs116153809	5.54965e-09	-1.75831e-10	-0.983303	0.00020113	-1.75831e-10	-0.921332	0.000202366	-1.75831e-10	-0.93994
93445356	rs332504	3.09379e-09	-1.56764	-2.425e-10	0.000105851	-1.56325	-2.425e-10	0.00010845	-1.56372	-2.425e-10
93445417	rs4706423	1.79736e-09	-1.22067	-0.890053	4.44078e-05	-1.55412	-0.877745	4.53894e-05	-1.55387	-0.880871
93445860	rs74366793	5.52822e-09	-1.75831e-10	-0.987173	0.000200287	-1.75831e-10	-0.925535	0.000201537	-1.75831e-10	-0.944046
93446161	rs332503	1.12275e-09	-1.62218	-0.959083	8.42075e-05	-0.834637	-0.957364	8.68831e-05	-0.832289	-0.953165
93446281	rs148637335	2.2328e-09	-1.89378	-2.425e-10	7.48131e-05	-1.91029	-2.425e-10	7.66833e-05	-1.91033	-2.425e-10
93446374	rs115784089	5.41199e-09	-1.75831e-10	-1.00842	0.00019571	-1.75831e-10	-0.94865	0.000197039	-1.75831e-10	-0.966617
93446838	rs75451398	2.90441e-09	-1.63081	-2.425e-10	7.46542e-05	-1.91242	-2.425e-10	7.65261e-05	-1.91239	-2.425e-10
93447295	rs75414280	3.19576e-08	0.93651	-0.169138	0.00207344	1.60818	-0.196502	0.00213771	1.60688	-0.189408
93447631	rs332502	8.60694e-10	-1.91181	-0.935242	3.75362e-05	-1.66651	-0.933469	3.85914e-05	-1.66785	-0.929137
93448442	rs117914787	5.84524e-09	-1.75831e-10	-0.931411	0.000212756	-1.75831e-10	-0.865138	0.000213795	-1.75831e-10	-0.885001
93449147	rs117481302	5.76453e-09	-1.75831e-10	-0.945314	0.000209583	-1.75831e-10	-0.880165	0.000210675	-1.75831e-10	-0.8997
93449705	rs142033590	2.21713e-09	-1.90082	-2.425e-10	9.19792e-05	-1.70372	-2.425e-10	9.42196e-05	-1.70439	-2.425e-10
93450242	rs76668755	5.85828e-09	-1.75831e-10	-0.929182	0.000213269	-1.75831e-10	-0.86273	0.000214299	-1.75831e-10	-0.882646
93450630	rs332499	1.53337e-08	0.0330167	-2.425e-10	0.000886369	0.561849	-2.425e-10	0.0009098	0.563207	-2.425e-10
93450859	rs12210700	1.80843e-09	-1.24347	-0.861109	4.49872e-05	-1.5705	-0.848405	4.59768e-05	-1.57025	-0.851631
93451474	rs117133696	5.9181e-09	-1.75831e-10	-0.919024	0.00021562	-1.75831e-10	-0.851766	0.000216611	-1.75831e-10	-0.871917
93451541	rs332498	1.74034e-09	-1.89584	-0.247119	7.48621e-05	-1.73211	-0.177523	7.57828e-05	-1.73328	-0.188862
93452127	rs118050088	4.17289e-09	-1.26843	-2.425e-10	0.000125385	-1.39389	-2.425e-10	0.000128531	-1.39385	-2.425e-10
93452220	rs72928771	2.77625e-09	-1.67594	-2.425e-10	8.20295e-05	-1.81821	-2.425e-10	8.40538e-05	-1.81856	-2.425e-10
93452434	rs142226724	2.24485e-09	-1.8884	-2.425e-10	9.60538e-05	-1.66038	-2.425e-10	9.8387e-05	-1.66111	-2.425e-10
93452526	rs12199478	1.26482e-07	-0.0603528	2.20342	0.00138277	-1.46944	2.476	0.00141417	-1.47014	2.47442
93453105	rs79587069	3.50242e-09	-1.44358	-2.425e-10	0.000127816	-1.37469	-2.425e-10	0.000131209	-1.37323	-2.425e-10
93453259	rs56944980	5.78091e-09	-1.75831e-10	-0.942478	0.000210227	-1.75831e-10	-0.877098	0.000211308	-1.75831e-10	-0.896701
93453896	rs141676153	5.83493e-09	-1.75831e-10	-0.933177	0.000212351	-1.75831e-10	-0.867045	0.000213396	-1.75831e-10	-0.886867
93454223	rs71558437	2.23821e-09	-1.89136	-2.425e-10	0.000106529	-1.55686	-2.425e-10	0.000109195	-1.55688	-2.425e-10
93454304	rs80056774	5.28259e-09	-1.75831e-10	-1.03262	0.000190611	-1.75831e-10	-0.97505	0.000192028	-1.75831e-10	-0.992374
93454710	rs77908562	2.21788e-09	-1.90048	-2.425e-10	7.50407e-05	-1.90725	-2.425e-10	7.69196e-05	-1.90726	-2.425e-10
93454950	rs76709054	5.22981e-09	-1.75831e-10	-1.04266	0.000188529	-1.75831e-10	-0.986032	0.000189983	-1.75831e-10	-1.00308
93455193	rs76862348	5.13819e-09	-1.75831e-10	-1.06034	0.000184913	-1.75831e-10	-1.0054	0.000186431	-1.75831e-10	-1.02196
93455495	rs1563798	1.21997e-07	-0.0957531	2.20271	0.0013751	-1.47427	2.47527	0.00140633	-1.47496	2.47368
93455839	rs9362997	4.54669e-09	-1.75831e-10	-1.18264	0.000143259	-1.75831e-10	-1.26063	0.000147519	-1.75831e-10	-1.25606
93455875	rs332496	1.92931e-09	-1.89206	-0.147815	8.08835e-05	-1.75713	-0.0751455	8.18437e-05	-1.75823	-0.0869782
93456196	rs117622705	5.70066e-09	-1.75831e-10	-0.956457	0.000207501	-1.75831e-10	-0.890146	0.000208556	-1.75831e-10	-0.909811
93457236	rs145644127	8.88294e-09	-0.512906	-2.425e-10	0.000776874	0.429994	-2.425e-10	0.00079706	0.430912	-2.425e-10
93457686	rs72928777	6.64099e-09	-0.803778	-2.425e-10	0.000148355	-1.22567	-2.425e-10	0.000151921	-1.22665	-2.425e-10
93457744	rs75111965	5.60646e-09	-1.75831e-10	-0.97312	0.000203365	-1.75831e-10	-0.91028	0.000204563	-1.75831e-10	-0.929142
93458234	rs111703046	5.67262e-08	1.3412	-2.425e-10	0.00134372	0.977916	-2.425e-10	0.00141809	1.00705	-2.425e-10
93458550	rs79201622	5.58154e-09	-1.75831e-10	-0.977574	0.000202385	-1.75831e-10	-0.915113	0.000203599	-1.75831e-10	-0.933864
93458814	rs10944610	7.13785e-09	-0.922057	0.19043	0.000277725	-0.866296	0.267644	0.000288602	-0.870595	0.285625
93459000	rs332492	9.22339e-10	-1.91116	-0.866722	3.99519e-05	-1.67281	-0.864801	4.10905e-05	-1.67413	-0.86011
93459439	rs332493	9.14326e-10	-1.91116	-0.875448	3.96041e-05	-1.67281	-0.873545	4.0731e-05	-1.67413	-0.868898
93459441	rs74735994	5.81875e-09	-0.935954	-2.425e-10	0.000117857	-1.45581	-2.425e-10	0.00012085	-1.45547	-2.425e-10
93459524	rs78796094	5.06145e-09	-1.75831e-10	-1.07539	0.00018188	-1.75831e-10	-1.02194	0.000183453	-1.75831e-10	-1.03806
93460026	rs78850725	5.49693e-09	-1.75831e-10	-0.992849	0.000199055	-1.75831e-10	-0.931704	0.000200326	-1.75831e-10	-0.950071
93460609	rs115932315	5.56859e-09	-1.75831e-10	-0.979897	0.000201875	-1.75831e-10	-0.917634	0.000203098	-1.75831e-10	-0.936328
93460808	rs77626789	5.68158e-09	-1.75831e-10	-0.959809	0.000206321	-1.75831e-10	-0.895852	0.000207468	-1.75831e-10	-0.91504
93461616	rs76439562	6.46315e-09	-0.830922	-2.425e-10	0.000123283	-1.41081	-2.425e-10	0.000126426	-1.41036	-2.425e-10
93461623	rs141143497	5.57146e-09	-1.75831e-10	-0.979381	0.000201989	-1.75831e-10	-0.917073	0.00020321	-1.75831e-10	-0.93578
93461641	rs6933723	1.94382e-09	-1.21764	-0.814746	4.80342e-05	-1.55194	-0.801432	4.90836e-05	-1.55168	-0.804812
93462183	rs183594655	6.53733e-09	-1.75831e-10	-0.819509	0.000227803	-1.75831e-10	-0.796802	0.000233077	-1.75831e-10	-0.798647
93462832	rs12110665	5.16943e-09	-1.75831e-10	-1.05428	0.000186146	-1.75831e-10	-0.998751	0.000187643	-1.75831e-10	-1.01548
93462866	rs332494	9.25479e-10	-1.91239	-0.862095	4.06496e-05	-1.66013	-0.860165	4.18076e-05	-1.66149	-0.85545
93463158	rs2492343	9.26617e-10	-1.91116	-0.862095	4.01375e-05	-1.67281	-0.860165	4.12824e-05	-1.67413	-0.85545
93463363	rs56263914	1.12228e-08	-0.27909	-2.425e-10	0.000425617	-0.171745	-2.425e-10	0.000436549	-0.171117	-2.425e-10
93463792	rs6923569	5.14905e-09	-1.75831e-10	-1.05823	0.000185342	-1.75831e-10	-1.00308	0.000186852	-1.75831e-10	-1.0197
93464332	rs6454910	5.11938e-09	-1.75831e-10	-1.06401	0.00018417	-1.75831e-10	-1.00943	0.000185701	-1.75831e-10	-1.02588
93464651	rs1515804	1.90714e-09	-1.89552	-0.155921	8.09967e-05	-1.74738	-0.083497	8.19588e-05	-1.74851	-0.0952901
93464817	rs75549233	5.60829e-09	-1.75831e-10	-0.972792	0.000203438	-1.75831e-10	-0.909925	0.000204634	-1.75831e-10	-0.928795
93465857	rs2674399	8.99754e-10	-1.91362	-0.889053	4.035e-05	-1.64051	-0.887179	4.14917e-05	-1.64192	-0.882602
93466162	rs79313594	5.04316e-09	-1.75831e-10	-1.079	0.000181157	-1.75831e-10	-1.02592	0.000182743	-1.75831e-10	-1.04194
93466169	rs2812133	9.00421e-10	-1.91288	-0.889053	3.98225e-05	-1.65367	-0.887179	4.09507e-05	-1.65505	-0.882602
93466186	rs78175705	4.63396e-09	-1.75831e-10	-1.16363	0.000159546	-1.75831e-10	-1.15295	0.000164595	-1.75831e-10	-1.14653
93466285	rs143340521	2.6974e-09	-1.70475	-2.425e-10	9.85977e-05	-1.63424	-2.425e-10	0.000101064	-1.63426	-2.425e-10
93466614	rs10081161	1.39702e-07	0.031076	2.2114	0.00147848	-1.4108	2.48429	0.00151198	-1.41155	2.4827
93467158	rs12211463	1.9515e-09	-1.1953	-0.833138	4.7738e-05	-1.53579	-0.823771	4.87781e-05	-1.53552	-0.827215
93467170	rs77336667	2.25253e-09	-1.88499	-2.425e-10	8.0955e-05	-1.83139	-2.425e-10	8.29996e-05	-1.83118	-2.425e-10
93467224	rs12190941	1.01894e-09	-1.3726	-1.30567	3.07558e-05	-1.49798	-1.30123	3.15077e-05	-1.49768	-1.3021
93467798	rs79199659	5.66281e-09	-1.75831e-10	-0.963118	0.00020367	-1.75831e-10	-0.908785	0.000205764	-1.75831e-10	-0.923289
93468116	rs73754363	1.39976e-08	0.336022	-0.394176	0.000674187	0.70695	-0.418727	0.000693954	0.704753	-0.412366
93468446	rs118189939	5.65911e-09	-1.75831e-10	-0.963771	0.000205437	-1.75831e-10	-0.900145	0.000206599	-1.75831e-10	-0.919236
93468529	rs1515781	2.16768e-07	-0.42912	3.11091	0.00306606	-1.60781	3.41068	0.0031383	-1.60838	3.4098
93468946	rs117148991	5.80388e-09	-1.75831e-10	-0.938513	0.00021113	-1.75831e-10	-0.872811	0.000212196	-1.75831e-10	-0.892508
93469398	rs2674356	8.69125e-10	-1.91387	-0.923438	3.92453e-05	-1.63381	-0.921638	4.03477e-05	-1.63524	-0.917243
93469508	rs116926137	5.53521e-09	-1.75831e-10	-0.98591	0.000200562	-1.75831e-10	-0.924163	0.000201807	-1.75831e-10	-0.942706
93469516	rs117141512	5.53521e-09	-1.75831e-10	-0.98591	0.000200562	-1.75831e-10	-0.924163	0.000201807	-1.75831e-10	-0.942706
93469627	rs79724341	9.47825e-09	-1.75831e-10	-0.448039	0.000334144	-1.75831e-10	-0.413714	0.000342645	-1.75831e-10	-0.413322
93469885	rs2674357	8.58481e-10	-1.91387	-0.935761	3.87636e-05	-1.63381	-0.933988	3.98498e-05	-1.63524	-0.92966
93470698	rs116854155	1.80902e-08	-1.75831e-10	0.19833	0.000552086	-1.75831e-10	0.0884202	0.000573207	-1.75831e-10	0.101229
93471082	rs2037155	1.26579e-09	-1.2118	-1.24954	3.13757e-05	-1.52869	-1.25056	3.21195e-05	-1.5283	-1.25225
93471201	rs74940295	3.9442e-09	-1.75831e-10	-1.32479	0.000133936	-1.75831e-10	-1.32792	0.000137222	-1.75831e-10	-1.32841
93471245	rs62413996	1.26438e-09	-1.20074	-1.26171	3.1254e-05	-1.52049	-1.26265	3.19994e-05	-1.52009	-1.26421
93471352	rs7773392	3.92734e-09	-1.75831e-10	-1.32908	0.000133977	-1.75831e-10	-1.32762	0.000137221	-1.75831e-10	-1.32843
93471818	rs17596465	2.18787e-09	-1.91411	-2.425e-10	8.92284e-05	-1.73409	-2.425e-10	9.1483e-05	-1.73386	-2.425e-10
93473197	rs2812128	7.02943e-10	-1.80649	-1.24303	2.15502e-05	-1.90926	-1.24564	2.2054e-05	-1.90925	-1.24727
93473677	rs78657923	5.69732e-09	-1.75831e-10	-0.957043	0.00020694	-1.75831e-10	-0.892857	0.000208077	-1.75831e-10	-0.912111
93473885	rs6454911	1.18655e-08	-1.28453	1.06113	0.000244399	-1.86518	1.1387	0.000249185	-1.86555	1.13372
93473929	rs76478128	5.69732e-09	-1.75831e-10	-0.957043	0.00020694	-1.75831e-10	-0.892857	0.000208077	-1.75831e-10	-0.912111
93474116	rs142442671	5.63357e-09	-1.75831e-10	-0.968296	0.000204432	-1.75831e-10	-0.905049	0.000205611	-1.75831e-10	-0.924029
93474137	rs140227547	5.6215e-09	-1.75831e-10	-0.97044	0.000203957	-1.75831e-10	-0.907374	0.000205145	-1.75831e-10	-0.926302
93474393	rs979892	2.05424e-08	0.325453	-2.425e-10	0.00110311	0.780605	-2.425e-10	0.00113239	0.782066	-2.425e-10
93474482	rs1515785	7.40075e-09	-0.882805	0.187348	0.000294317	-0.805113	0.264484	0.000305816	-0.809482	0.282448
93474938	rs16870223	3.92818e-09	-1.75831e-10	-1.32886	0.000134078	-1.75831e-10	-1.32687	0.000137295	-1.75831e-10	-1.32789
93474970	rs75302395	2.2622e-09	-1.8807	-2.425e-10	7.45403e-05	-1.91394	-2.425e-10	7.64082e-05	-1.91393	-2.425e-10
93475067	rs79836136	5.52248e-09	-1.75831e-10	-0.988212	0.000200061	-1.75831e-10	-0.926664	0.000201315	-1.75831e-10	-0.945149
93475194	rs6899823	5.72401e-09	-1.75831e-10	-0.952369	0.000207416	-1.75831e-10	-0.890559	0.000208623	-1.75831e-10	-0.909487
93475286	rs113258847	8.44003e-09	-1.75831e-10	-0.564052	0.000296854	-1.75831e-10	-0.532045	0.000304399	-1.75831e-10	-0.531679
93475306	rs1850017	7.53961e-09	-0.85298	0.176112	0.000293804	-0.795336	0.252965	0.000305242	-0.799778	0.270864
93475473	rs77860543	8.5666e-09	-1.75831e-10	-0.549168	0.000301398	-1.75831e-10	-0.516854	0.000309059	-1.75831e-10	-0.516485
93475558	rs1515786	1.2252e-07	-0.0957531	2.20699	0.00138123	-1.47427	2.47971	0.00141259	-1.47496	2.47813
93475639	rs6920774	5.6726e-09	-1.75831e-10	-0.961391	0.000205968	-1.75831e-10	-0.897566	0.000207121	-1.75831e-10	-0.916715
93476681	rs1878071	8.1476e-10	-1.9139	-0.988002	3.80851e-05	-1.59911	-0.986351	3.91374e-05	-1.60062	-0.982319
93476707	rs115212262	5.54684e-09	-1.75831e-10	-0.98381	0.00020102	-1.75831e-10	-0.921882	0.000202257	-1.75831e-10	-0.940478
93476923	rs7766921	7.57991e-09	-0.797201	0.125663	0.000295432	-0.73808	0.201234	0.000306808	-0.742635	0.218838
93477038	rs10498983	9.78658e-09	-1.75831e-10	-0.416027	0.000345224	-1.75831e-10	-0.38109	0.00035401	-1.75831e-10	-0.380692
93477043	rs75828694	5.53521e-09	-1.75831e-10	-0.98591	0.000200562	-1.75831e-10	-0.924163	0.000201807	-1.75831e-10	-0.942706
93477060	rs79220352	5.53521e-09	-1.75831e-10	-0.98591	0.000200562	-1.75831e-10	-0.924163	0.000201807	-1.75831e-10	-0.942706
93477151	rs77568133	5.53521e-09	-1.75831e-10	-0.98591	0.000200562	-1.75831e-10	-0.924163	0.000201807	-1.75831e-10	-0.942706
93477398	rs117562334	5.53521e-09	-1.75831e-10	-0.98591	0.000200562	-1.75831e-10	-0.924163	0.000201807	-1.75831e-10	-0.942706
93477546	rs118191162	5.53521e-09	-1.75831e-10	-0.98591	0.000200562	-1.75831e-10	-0.924163	0.000201807	-1.75831e-10	-0.942706
93477598	rs2812127	2.26186e-08	0.421736	-2.425e-10	0.00122587	0.886121	-2.425e-10	0.00125844	0.88761	-2.425e-10
93477812	rs6933544	5.68158e-09	-1.75831e-10	-0.959809	0.000206321	-1.75831e-10	-0.895852	0.000207468	-1.75831e-10	-0.91504
93477859	rs111611885	7.37133e-09	-1.75831e-10	-0.699441	0.000258504	-1.75831e-10	-0.670372	0.000265066	-1.75831e-10	-0.67004
93478453	rs7773139	5.53248e-09	-1.75831e-10	-0.986403	0.000200454	-1.75831e-10	-0.924698	0.000201701	-1.75831e-10	-0.943229
93478523	rs7773633	5.53248e-09	-1.75831e-10	-0.986403	0.000200454	-1.75831e-10	-0.924698	0.000201701	-1.75831e-10	-0.943229
93478598	rs2812126	2.20457e-08	0.396078	-2.425e-10	0.0011919	0.858022	-2.425e-10	0.00122356	0.859504	-2.425e-10
93479247	rs2674358	6.88697e-10	-1.80782	-1.26218	2.12024e-05	-1.90806	-1.26311	2.16999e-05	-1.90805	-1.26466
93479287	rs116891171	5.53248e-09	-1.75831e-10	-0.986403	0.000200454	-1.75831e-10	-0.924698	0.000201701	-1.75831e-10	-0.943229
93479450	rs149878192	7.43594e-09	-1.75831e-10	-0.690714	0.000260822	-1.75831e-10	-0.661447	0.000267443	-1.75831e-10	-0.661113
93479503	rs118019735	5.58877e-09	-1.75831e-10	-0.976279	0.000201818	-1.75831e-10	-0.91792	0.000203161	-1.75831e-10	-0.936016
93479532	rs114359389	5.67949e-09	-1.75831e-10	-0.960178	0.000206238	-1.75831e-10	-0.896252	0.000207387	-1.75831e-10	-0.915431
93479629	rs117930382	5.69178e-09	-1.75831e-10	-0.958016	0.000206722	-1.75831e-10	-0.893911	0.000207862	-1.75831e-10	-0.913142
93479696	rs189459818	1.10815e-08	-1.75831e-10	-0.291759	0.000420376	-1.75831e-10	-0.184135	0.00043208	-1.75831e-10	-0.181407
93479747	rs79931797	5.53092e-09	-1.75831e-10	-0.986685	0.000200393	-1.75831e-10	-0.925005	0.000201641	-1.75831e-10	-0.943528
93479825	rs117679273	5.78091e-09	-1.75831e-10	-0.942478	0.000210227	-1.75831e-10	-0.877098	0.000211308	-1.75831e-10	-0.896701
93480461	rs2492342	8.22586e-10	-1.91294	-0.979396	3.92612e-05	-1.57732	-0.977725	4.03458e-05	-1.57889	-0.973643
93480579	rs2492341	2.1453e-08	0.368824	-2.425e-10	0.00115684	0.828159	-2.425e-10	0.00118755	0.829633	-2.425e-10
93480823	rs2496108	2.59602e-09	-1.74306	-2.425e-10	8.95161e-05	-1.73087	-2.425e-10	9.1719e-05	-1.73129	-2.425e-10
93480953	rs2496109	8.16148e-10	-1.91292	-0.98728	4.05069e-05	-1.53818	-0.985628	4.16214e-05	-1.53981	-0.981592
93481416	rs117846112	5.75431e-09	-1.75831e-10	-0.947089	0.000209181	-1.75831e-10	-0.882084	0.00021028	-1.75831e-10	-0.901578
93481833	rs2812125	8.10105e-10	-1.91294	-0.994685	3.8664e-05	-1.57732	-0.993051	3.97287e-05	-1.57889	-0.989058
93482547	rs77371648	6.81079e-09	-1.75831e-10	-0.77853	0.000238402	-1.75831e-10	-0.751328	0.000244448	-1.75831e-10	-0.751017
93482747	rs76945425	5.53972e-09	-1.75831e-10	-0.985095	0.000200739	-1.75831e-10	-0.923278	0.000201982	-1.75831e-10	-0.941841
93483758	rs2068889	9.12928e-08	-0.202313	2.01935	0.00107845	-1.52687	2.28487	0.00110303	-1.52752	2.28333
93483958	rs146751363	7.65272e-09	-0.661978	-2.425e-10	0.000639852	0.235953	-2.425e-10	0.000656452	0.236832	-2.425e-10
93484009	rs78266170	1.51649e-08	-1.75831e-10	0.0219418	0.000500048	-1.75831e-10	-0.0105794	0.000514571	-1.75831e-10	-0.00668382
93484140	rs7749942	4.94559e-09	-0.918734	-0.179809	0.00019405	-0.844634	-0.112532	0.000201184	-0.848968	-0.0968304
93484508	rs73522114	1.21101e-09	-1.77315	-0.73243	4.46468e-05	-1.78807	-0.63843	4.62379e-05	-1.78943	-0.626788
93484650	rs75455691	3.94346e-09	-1.75831e-10	-1.32498	0.000135039	-1.75831e-10	-1.31972	0.000138108	-1.75831e-10	-1.32199
93485371	rs2812124	1.15913e-08	-0.246784	-2.425e-10	0.000598414	0.168998	-2.425e-10	0.000613713	0.16951	-2.425e-10
93485623	rs112030155	2.3016e-09	-1.86343	-2.425e-10	7.46523e-05	-1.91244	-2.425e-10	7.65541e-05	-1.91202	-2.425e-10
93485678	rs73522116	1.47662e-09	-1.74029	-0.566997	5.64743e-05	-1.74212	-0.449383	5.75797e-05	-1.74367	-0.453181
93485766	rs117279464	7.88122e-09	-0.632556	-2.425e-10	8.7417e-05	-1.75459	-2.425e-10	8.95985e-05	-1.75468	-2.425e-10
93486045	rs62413997	2.59411e-08	0.558789	-2.425e-10	0.00266252	1.66174	-2.425e-10	0.0027226	1.65932	-2.425e-10
93486063	rs149476787	3.17474e-09	-1.127	-0.41481	0.00012834	-1.09767	-0.272931	0.000132559	-1.09585	-0.267142
93486257	rs1996267	1.11118e-08	0.422827	-0.711854	0.000766008	1.07369	-0.657782	0.000780848	1.07256	-0.6622
93486565	rs77785623	1.42195e-08	-1.75831e-10	-0.042427	0.0005632	-1.75831e-10	0.10835	0.000560965	-1.75831e-10	0.0796403
93486616	rs74927039	3.4295e-09	-0.977738	-0.486885	0.00013427	-0.974924	-0.350508	0.000138676	-0.972943	-0.344934
93486725	rs75257789	1.40859e-08	-1.75831e-10	-0.0518648	0.000557609	-1.75831e-10	0.0983735	0.000555452	-1.75831e-10	0.0697642
93487199	rs16870232	1.44107e-08	-1.75831e-10	-0.0290651	0.000571209	-1.75831e-10	0.122471	0.000568862	-1.75831e-10	0.0936201
93487227	rs78272815	2.7686e-09	-1.00617	-0.672533	0.000102459	-1.03212	-0.563698	0.000105839	-1.03018	-0.557918
93487376	rs2674382	3.30064e-09	-1.50292	-2.425e-10	0.000131435	-1.34677	-2.425e-10	0.000134782	-1.34636	-2.425e-10
93487547	rs2674381	4.29083e-09	-0.719055	-0.521503	0.0001921	-0.569462	-0.397806	0.000198495	-0.567212	-0.392043
93487870	rs36105216	2.27648e-09	-1.87441	-2.425e-10	9.44096e-05	-1.67764	-2.425e-10	9.67396e-05	-1.67799	-2.425e-10
93487941	rs9445018	1.45171e-09	-1.00876	-1.31554	2.9328e-05	-1.54473	-1.30201	3.0001e-05	-1.54365	-1.30514
93488053	rs16870236	1.46948e-08	-1.75831e-10	-0.00954161	0.000581938	-1.75831e-10	0.14108	0.000579736	-1.75831e-10	0.112556
93488257	rs112471013	5.35129e-08	1.28288	-2.425e-10	0.00147444	1.07075	-2.425e-10	0.00155228	1.09746	-2.425e-10
93488364	rs16870237	2.05775e-09	-1.83192	-0.143508	6.70222e-05	-1.89198	-0.128283	6.72295e-05	-1.89218	-0.149722
93488516	rs116156826	3.09359e-09	-0.976837	-0.590869	0.000113735	-1.00321	-0.488205	0.000117543	-1.00124	-0.481971
93488550	rs62413998	3.06328e-09	-1.57755	-2.425e-10	0.000148909	-1.22195	-2.425e-10	0.000152603	-1.22218	-2.425e-10
93489560	rs16870241	3.20883e-09	-0.935192	-0.59594	0.000117862	-0.962149	-0.493617	0.000121812	-0.960135	-0.487403
93489917	rs2674380	5.05326e-09	-0.737676	-0.339329	0.000231388	-0.564177	-0.217012	0.00023925	-0.561982	-0.210525
93490110	rs2674379	3.182e-09	-1.53953	-2.425e-10	0.000128487	-1.36946	-2.425e-10	0.000131751	-1.3691	-2.425e-10
93490353	rs2812123	1.26233e-09	-1.16373	-1.30035	5.46325e-05	-0.925619	-1.29904	5.58798e-05	-0.924234	-1.30258
93490727	rs2674378	1.45097e-09	-1.09703	-1.22777	6.05219e-05	-0.904606	-1.21767	6.16568e-05	-0.903207	-1.22523
93490769	rs2176145	5.11651e-09	-0.737676	-0.32689	0.000234458	-0.564177	-0.20383	0.000242434	-0.561982	-0.197304
93490846	rs2176144	3.17424e-09	-0.225485	-1.31649	5.71063e-05	-0.862627	-1.31774	5.86537e-05	-0.86266	-1.31571
93490980	rs2138342	5.11651e-09	-0.737676	-0.32689	0.000234458	-0.564177	-0.20383	0.000242434	-0.561982	-0.197304
93491019	rs2138341	3.27755e-09	-0.92658	-0.583364	0.000120474	-0.953656	-0.480196	0.000124518	-0.951633	-0.473932
93491366	rs16870244	8.95153e-09	-1.75831e-10	-0.505214	0.000310778	-1.75831e-10	-0.486204	0.000321828	-1.75831e-10	-0.475999
93491572	rs12190936	1.26108e-09	-1.85961	-0.605455	4.11729e-05	-1.8714	-0.636105	4.23898e-05	-1.87126	-0.631851
93491573	rs16870247	1.615e-08	-1.75831e-10	0.0848814	0.000649418	-1.75831e-10	0.250791	0.000645928	-1.75831e-10	0.220671
93492604	rs2674377	4.85188e-09	-0.775409	-0.342263	0.000221527	-0.604619	-0.220122	0.000229044	-0.602458	-0.213644
93492659	rs62413999	6.61123e-09	0.073771	-0.88204	0.000472581	0.783592	-0.850667	0.000482846	0.782361	-0.852681
93492677	rs2325469	1.2802e-09	-1.14858	-1.30145	2.74217e-05	-1.63192	-1.28203	2.80157e-05	-1.63098	-1.28627
93493095	rs72928792	6.41249e-09	-0.838791	-2.425e-10	0.000145358	-1.24609	-2.425e-10	0.000149159	-1.24501	-2.425e-10
93493224	rs2674376	4.93008e-09	-0.750323	-0.351361	0.00022538	-0.577728	-0.229768	0.000233027	-0.575544	-0.223318
93493228	rs2674375	5.22875e-09	-0.700604	-0.342263	0.000240009	-0.524486	-0.220122	0.00024817	-0.522259	-0.213644
93493278	rs9452113	1.90115e-09	-1.09072	-0.963858	3.52445e-05	-1.6928	-0.970172	3.60116e-05	-1.6934	-0.972775
93493452	rs2674374	4.96222e-09	-0.737676	-0.357509	0.00022697	-0.564177	-0.236288	0.00023467	-0.561982	-0.229857
93494209	rs76779337	5.34819e-09	-1.75831e-10	-1.02028	0.000187284	-1.75831e-10	-0.992661	0.000192017	-1.75831e-10	-0.992433
93494267	rs9452114	1.85792e-09	-1.1021	-0.975477	3.46367e-05	-1.69868	-0.981689	3.53922e-05	-1.69927	-0.98425
93494355	rs2674373	4.48709e-09	-0.823527	-0.372309	0.00020378	-0.656257	-0.251987	0.000210667	-0.654138	-0.245602
93494372	rs7454934	1.29175e-09	-1.14858	-1.29246	2.77396e-05	-1.63192	-1.2705	2.83263e-05	-1.63098	-1.27525
93495359	rs78676743	3.96947e-09	-1.75831e-10	-1.31841	0.000134015	-1.75831e-10	-1.32733	0.000137398	-1.75831e-10	-1.32713
93495705	rs2496111	4.79515e-09	-0.762901	-0.366532	0.000218813	-0.591208	-0.245859	0.000226224	-0.589035	-0.239456
93496075	rs2812122	4.73555e-09	-0.775409	-0.366532	0.000215898	-0.604619	-0.245859	0.000223208	-0.602458	-0.239456
93496196	rs2812121	4.75081e-09	-0.775409	-0.363315	0.000216636	-0.604619	-0.242446	0.000223973	-0.602458	-0.236033
93496360	rs2674372	4.75081e-09	-0.775409	-0.363315	0.000216636	-0.604619	-0.242446	0.000223973	-0.602458	-0.236033
93496742	rs7453939	1.27222e-09	-1.166	-1.29028	2.75245e-05	-1.64246	-1.26775	2.8103e-05	-1.64154	-1.2726
93496853	rs2812120	4.76753e-09	-0.762901	-0.372309	0.000217476	-0.591208	-0.251987	0.000224838	-0.589035	-0.245602
93496905	rs117994418	6.09143e-09	-0.890156	-2.425e-10	0.000413386	-0.200902	-2.425e-10	0.000423454	-0.201572	-2.425e-10
93496998	rs2674371	4.76461e-09	-0.775409	-0.360414	0.000217304	-0.604619	-0.239369	0.000224666	-0.602458	-0.232947
93497163	rs74564168	1.75488e-08	-1.75831e-10	0.167949	0.000701626	-1.75831e-10	0.328115	0.000697736	-1.75831e-10	0.297823
93497240	rs2674370	4.74056e-09	-0.786607	-0.354276	0.000216112	-0.61663	-0.232859	0.000223435	-0.614478	-0.226418
93497251	rs117575922	1.77282e-08	-1.75831e-10	0.17812	0.000709174	-1.75831e-10	0.338816	0.000705173	-1.75831e-10	0.308425
93497782	rs62414000	9.4325e-09	0.372865	-0.825742	0.000879556	1.34662	-0.792485	0.000897958	1.34472	-0.794618
93497958	rs2674369	4.6934e-09	-0.78435	-0.366532	0.000208114	-0.641338	-0.245859	0.000215146	-0.639243	-0.239456
93498331	rs72928795	1.19149e-08	-0.219248	-2.425e-10	0.000226249	-0.803651	-2.425e-10	0.000231604	-0.80499	-2.425e-10
93498467	rs2674368	4.7544e-09	-0.786607	-0.351361	0.000216781	-0.61663	-0.229768	0.000224129	-0.614478	-0.223318
93498789	rs2674367	3.26512e-09	-1.51374	-2.425e-10	0.000132533	-1.33845	-2.425e-10	0.000135901	-1.33809	-2.425e-10
93498928	rs2674366	1.18287e-09	-1.84919	-0.679906	4.20022e-05	-1.90697	-0.580593	4.29411e-05	-1.90703	-0.583155
93498951	rs2674365	4.85429e-09	-0.762901	-0.354276	0.000221676	-0.591208	-0.232859	0.000229193	-0.589035	-0.226418
93499177	rs2674364	1.48791e-09	-1.10788	-1.19179	6.20876e-05	-0.91667	-1.18007	6.31753e-05	-0.915279	-1.18882
93499278	rs9362998	1.27289e-09	-1.16108	-1.29467	2.74662e-05	-1.6395	-1.27283	2.80482e-05	-1.63857	-1.27752
93499279	rs9345273	1.3077e-09	-1.13411	-1.29467	2.792e-05	-1.62311	-1.27283	2.85124e-05	-1.62215	-1.27752
93499606	rs2812119	4.49884e-09	-0.846586	-0.346633	0.000204282	-0.68103	-0.224755	0.000211198	-0.678932	-0.21829
93500155	rs2674363	4.54341e-09	-0.836727	-0.346633	0.000185499	-0.777481	-0.224755	0.000191764	-0.77546	-0.21829
93500273	rs77617502	1.79017e-08	-1.75831e-10	0.187859	0.000716476	-1.75831e-10	0.34906	0.000712367	-1.75831e-10	0.318576
93500377	rs2674362	3.2042e-09	-1.77522	0.242648	0.000119304	-1.80157	0.357958	0.00012293	-1.80233	0.36393
93500419	rs2674361	4.5007e-09	-0.847613	-0.345192	0.000183717	-0.788663	-0.223228	0.000189921	-0.786652	-0.216758
93500889	rs2674360	1.24192e-09	-1.21581	-1.26457	5.13323e-05	-1.02435	-1.26261	5.24074e-05	-1.02304	-1.26793
93501227	rs58889334	1.79017e-08	-1.75831e-10	0.187859	0.000716476	-1.75831e-10	0.34906	0.000712367	-1.75831e-10	0.318576
93501469	rs145147161	2.76012e-09	-1.06456	-0.617206	0.000101423	-1.08966	-0.51633	0.000104798	-1.08778	-0.5102
93501563	rs2812118	3.17927e-09	-1.54039	-2.425e-10	0.00011616	-1.47031	-2.425e-10	0.000119108	-1.46999	-2.425e-10
93501619	rs2812117	4.52717e-09	-0.847613	-0.339329	0.000184862	-0.788663	-0.217012	0.000191108	-0.786652	-0.210525
93501782	rs2674359	4.56383e-09	-0.847613	-0.331264	0.000186449	-0.788663	-0.208465	0.000192754	-0.786652	-0.201952
93502647	rs80202729	7.34989e-09	-0.702353	-2.425e-10	0.000142902	-1.26312	-2.425e-10	0.000146548	-1.26267	-2.425e-10
93502651	rs62414001	2.58084e-09	-1.74892	-2.425e-10	0.000115666	-1.47458	-2.425e-10	0.000118551	-1.47467	-2.425e-10
93502732	rs1515789	1.61032e-09	-1.13576	-1.08485	3.05521e-05	-1.71584	-1.09001	3.1233e-05	-1.71641	-1.09213
93502788	rs76304368	4.23927e-09	-1.75831e-10	-1.25265	0.000141625	-1.75831e-10	-1.2721	0.000145351	-1.75831e-10	-1.27087
93502998	rs2812116	4.64117e-09	-0.836727	-0.325344	0.000189732	-0.777481	-0.202192	0.000196153	-0.77546	-0.195661
93503019	rs2812115	4.63356e-09	-0.847613	-0.316099	0.000189469	-0.788663	-0.192397	0.000195885	-0.786652	-0.185838
93503215	rs62414002	7.07437e-09	0.178029	-0.918589	0.000513683	0.904826	-0.888504	0.000524869	0.903567	-0.890436
93503364	rs117415193	2.74974e-09	-1.08047	-0.605063	0.000101149	-1.10533	-0.503359	0.000104518	-1.10347	-0.497181
93503803	rs117982198	1.81704e-08	-1.75831e-10	0.202757	0.000727789	-1.75831e-10	0.364727	0.000723512	-1.75831e-10	0.3341
93503809	rs2492340	1.20756e-09	-1.2453	-1.26314	4.73762e-05	-1.106	-1.26116	4.83629e-05	-1.10474	-1.26654
93504060	rs117914545	2.73132e-08	0.610332	-2.425e-10	0.000571959	0.123783	-2.425e-10	0.000585649	0.122703	-2.425e-10
93504500	rs60063460	1.8264e-08	-1.75831e-10	0.207893	0.000731731	-1.75831e-10	0.370128	0.000727395	-1.75831e-10	0.339452
93504553	rs2812114	4.59335e-09	-0.859643	-0.312786	0.0001878	-0.801021	-0.188888	0.000194159	-0.799022	-0.182319
93504706	rs190383869	7.00275e-09	-1.75831e-10	-0.750736	0.000255692	-1.75831e-10	-0.681312	0.000262464	-1.75831e-10	-0.679904
93504757	rs2674398	2.36632e-09	-1.74117	-0.0945314	0.000101502	-1.62308	0.0178781	0.000105853	-1.62197	0.0340048
93504815	rs2674397	1.19195e-09	-1.26498	-1.25646	4.66766e-05	-1.12766	-1.25439	4.76352e-05	-1.12641	-1.26003
93504914	rs2674396	4.55231e-09	-0.871603	-0.3098	0.000186093	-0.81331	-0.185725	0.000192395	-0.811322	-0.179147
93505226	rs2812113	4.55231e-09	-0.871603	-0.3098	0.000186093	-0.81331	-0.185725	0.000192395	-0.811322	-0.179147
93505536	rs78868094	2.80591e-09	-1.07786	-0.587452	0.000103334	-1.10276	-0.484558	0.000106784	-1.1009	-0.47831
93506161	rs34097161	1.82788e-09	-0.980943	-1.11294	3.22417e-05	-1.63423	-1.11779	3.29609e-05	-1.63491	-1.11979
93506186	rs75183366	4.48816e-09	-1.75831e-10	-1.1956	0.000155719	-1.75831e-10	-1.17723	0.000159643	-1.75831e-10	-1.17708
93506254	rs2674395	2.01465e-09	-1.79057	-0.206027	8.46222e-05	-1.68839	-0.0987002	8.8175e-05	-1.68741	-0.083285
93506409	rs2674394	4.73363e-09	-0.895315	-0.247032	0.000194086	-0.83768	-0.119302	0.000200691	-0.835714	-0.112536
93506425	rs78719515	1.85398e-08	-1.75831e-10	0.222882	0.000743353	-1.75831e-10	0.385886	0.000738843	-1.75831e-10	0.355068
93506717	rs150062818	1.65467e-08	0.109146	-2.425e-10	0.000269334	-0.629332	-2.425e-10	0.000276358	-0.628322	-2.425e-10
93506936	rs62414003	1.13722e-09	-1.85247	-0.715986	3.71909e-05	-1.86505	-0.744172	3.82772e-05	-1.8649	-0.740263
93507817	rs137915467	4.45502e-09	-1.75831e-10	-1.20301	0.000148338	-1.75831e-10	-1.22579	0.00015215	-1.75831e-10	-1.22515
93508169	rs2674393	4.509e-09	-0.905895	-0.285067	0.000184415	-0.848556	-0.159539	0.000190668	-0.8466	-0.152886
93508235	rs12192414	1.12928e-09	-1.85247	-0.722995	3.69372e-05	-1.86505	-0.751018	3.80152e-05	-1.8649	-0.747132
93508299	rs78450825	2.72279e-09	-1.12577	-0.569616	9.7519e-05	-1.17971	-0.465532	0.000100776	-1.17791	-0.459214
93508900	rs62414004	1.09096e-08	-0.307393	-2.425e-10	0.000922057	0.601322	-2.425e-10	0.00094323	0.599293	-2.425e-10
93508925	rs2674392	3.15949e-09	-1.54663	-2.425e-10	0.000112272	-1.50436	-2.425e-10	0.000115121	-1.50404	-2.425e-10
93509044	rs2674391	4.95514e-09	-0.865759	-0.230854	0.000210124	-0.775388	-0.102199	0.000217299	-0.773356	-0.0953854
93509281	rs2674390	4.89085e-09	-0.824606	-0.285067	0.000207106	-0.732514	-0.159539	0.000214152	-0.730445	-0.152886
93509396	rs2812112	4.91119e-09	-0.87778	-0.227741	0.000208191	-0.787918	-0.0989095	0.0002153	-0.785898	-0.0920866
93509584	rs2812111	4.91119e-09	-0.87778	-0.227741	0.000208191	-0.787918	-0.0989095	0.0002153	-0.785898	-0.0920866
93509665	rs2812110	4.48505e-09	-0.917624	-0.278666	0.000189247	-0.829469	-0.152764	0.000195672	-0.827487	-0.146092
93509724	rs2812109	4.48165e-09	-0.905934	-0.291112	0.000189061	-0.817275	-0.165938	0.000195475	-0.815282	-0.159303
93509887	rs9445020	1.41686e-09	-1.04219	-1.3064	2.83222e-05	-1.58829	-1.29334	2.89831e-05	-1.5872	-1.29611
93510237	rs74659377	4.76428e-09	-1.30474	0.168843	0.000141748	-1.61478	0.343545	0.000140867	-1.61402	0.31182
93510252	rs2492339	1.6819e-09	-1.79978	-0.377333	7.05451e-05	-1.6907	-0.278335	7.34201e-05	-1.68973	-0.264086
93510469	rs2674389	3.08567e-09	-1.57027	-2.425e-10	0.000115574	-1.47537	-2.425e-10	0.000118508	-1.47504	-2.425e-10
93510554	rs2674388	8.45189e-10	-1.59208	-1.27315	3.45341e-05	-1.41355	-1.26979	3.52507e-05	-1.41255	-1.27498
93510578	rs6911528	8.19486e-09	0.306025	-0.899556	0.000550551	0.949534	-0.8639	0.000562707	0.948223	-0.865481
93510654	rs117258828	4.8109e-09	-1.30474	0.178581	0.000143214	-1.61478	0.353835	0.00014231	-1.61402	0.322012
93510830	rs2674387	4.72891e-09	-0.905934	-0.237409	0.000200113	-0.817275	-0.109128	0.000206934	-0.815282	-0.102334
93510856	rs2674386	4.74361e-09	-0.905934	-0.234306	0.00020077	-0.817275	-0.105849	0.000207616	-0.815282	-0.0990452
93511065	rs117550573	4.85098e-09	-1.29644	0.178581	0.000144051	-1.60895	0.353835	0.000143142	-1.60819	0.322012
93511110	rs79252905	3.89233e-09	-1.15274	-0.185288	9.65054e-05	-1.57419	-0.0814982	9.66423e-05	-1.57353	-0.105471
93511175	rs9452116	5.095e-09	0.206584	-1.27536	5.90722e-05	-0.868755	-1.27777	6.04205e-05	-0.869939	-1.27875
93511266	rs9353940	1.49408e-09	-0.995895	-1.29963	2.92371e-05	-1.56489	-1.28496	2.99112e-05	-1.56375	-1.28803
93511275	rs2812107	5.14578e-09	-0.888539	-0.170323	0.00021874	-0.799135	-0.0382674	0.000226244	-0.797125	-0.0312787
93511280	rs2674385	4.68848e-09	-0.917624	-0.234306	0.000198337	-0.829469	-0.105849	0.000205098	-0.827487	-0.0990452
93511373	rs142079971	5.34626e-09	-1.75831e-10	-1.02064	0.000205523	-1.75831e-10	-0.899728	0.000209471	-1.75831e-10	-0.905431
93511912	rs76587384	4.73539e-09	-1.33079	0.188815	0.000142164	-1.63295	0.364646	0.000141248	-1.63222	0.33272
93511938	rs2812106	5.04738e-09	-0.912243	-0.165926	0.000214391	-0.823856	-0.0336274	0.000221744	-0.821868	-0.0266261
93512266	rs2674384	5.07575e-09	-0.912243	-0.160321	0.000215663	-0.823856	-0.0277127	0.000223063	-0.821868	-0.0206955
93512325	rs9345274	1.4167e-09	-1.05157	-1.29714	2.84841e-05	-1.59402	-1.28192	2.91363e-05	-1.59293	-1.2851
93512796	rs144821724	5.34412e-09	-1.02104	-2.425e-10	0.000238558	-0.75067	-2.425e-10	0.000244374	-0.751317	-2.425e-10
93513159	rs80047696	1.07786e-08	-1.75831e-10	-0.319473	0.000384263	-1.75831e-10	-0.273957	0.000392622	-1.75831e-10	-0.277171
93513323	rs2492338	4.92108e-09	-0.940795	-0.162717	0.000208804	-0.853649	-0.0302403	0.000215961	-0.851689	-0.0232299
93513431	rs2496112	1.6482e-09	-1.81885	-0.378507	6.70835e-05	-1.73978	-0.279568	6.98095e-05	-1.73892	-0.265328
93513802	rs2496114	4.52145e-09	-1.12026	-0.0679476	0.000191248	-1.04138	0.0696635	0.00019782	-1.0396	0.0769382
93513951	rs2496115	9.27953e-10	-1.53331	-1.23851	3.78915e-05	-1.36159	-1.22896	3.8604e-05	-1.36055	-1.23611
93514122	rs77767468	5.84944e-09	-0.930693	-2.425e-10	0.000121265	-1.42731	-2.425e-10	0.00012435	-1.42691	-2.425e-10
93514240	rs2812105	5.30772e-09	-0.929244	-0.0986321	0.000226112	-0.841594	0.0373383	0.000233907	-0.839622	0.0445285
93514257	rs13200052	1.97751e-09	-0.858674	-1.15653	3.0173e-05	-1.65748	-1.16086	3.08523e-05	-1.65817	-1.16264
93514585	rs72930809	8.37803e-09	-0.571426	-2.425e-10	0.000170796	-1.08482	-2.425e-10	0.00017487	-1.08597	-2.425e-10
93515485	rs1473994	2.58494e-09	-0.431328	-1.31601	4.15138e-05	-1.18362	-1.31564	4.2469e-05	-1.18359	-1.31765
93515595	rs72930874	2.2346e-09	-1.89298	-2.425e-10	7.56014e-05	-1.89981	-2.425e-10	7.74738e-05	-1.90008	-2.425e-10
93515983	rs2812104	2.82622e-09	-1.6581	-2.425e-10	0.00010499	-1.57142	-2.425e-10	0.000107564	-1.57193	-2.425e-10
93516501	rs2037156	1.25565e-09	-1.81422	-0.655163	5.06397e-05	-1.72908	-0.57147	5.25857e-05	-1.72821	-0.559363
93516703	rs1913827	6.72957e-09	-0.900426	0.109899	0.000290152	-0.811531	0.25665	0.00030033	-0.809532	0.264395
93516854	rs1913826	6.34194e-09	-0.912243	0.0623892	0.000272649	-0.823856	0.206757	0.000282175	-0.821868	0.214379
93516864	rs16870254	4.47257e-09	-1.4469	0.247828	0.000137783	-1.7116	0.411994	0.000137008	-1.71098	0.380998
93517312	rs17597879	3.5448e-09	-1.43156	-2.425e-10	0.000134974	-1.3202	-2.425e-10	0.000138408	-1.31981	-2.425e-10
93517339	rs13213089	1.9815e-09	-1.49646	-0.516719	4.92715e-05	-1.88129	-0.446646	4.97063e-05	-1.88158	-0.462304
93517801	rs11962323	2.84929e-09	-0.337423	-1.31255	4.38588e-05	-1.13217	-1.31214	4.48553e-05	-1.13217	-1.3144
93517819	rs11964555	2.7809e-09	-0.357009	-1.31725	4.30529e-05	-1.14595	-1.31691	4.40468e-05	-1.14595	-1.31882
93517852	rs11970040	2.79184e-09	-0.357009	-1.31333	4.32246e-05	-1.14595	-1.31293	4.42092e-05	-1.14595	-1.31514
93517951	rs111407861	3.23766e-09	-1.24087	-0.281317	0.000118994	-1.28657	-0.159648	0.000123068	-1.28498	-0.152298
93518676	rs138139460	7.96941e-09	-0.621429	-2.425e-10	0.000288291	-0.561316	-2.425e-10	0.000295082	-0.562764	-2.425e-10
93518722	rs6917362	2.48972e-09	-0.47327	-1.3116	3.95986e-05	-1.23531	-1.31118	4.0496e-05	-1.2353	-1.31351
93518927	rs6899693	2.45602e-09	-0.486897	-1.3116	3.9558e-05	-1.23634	-1.31118	4.04542e-05	-1.23634	-1.31351
93519118	rs16870257	3.31437e-09	-1.22651	-0.272259	0.000121815	-1.2727	-0.15008	0.000125992	-1.2711	-0.1427
93519149	rs16870260	3.58817e-09	-1.19068	-0.228716	0.000132038	-1.23808	-0.104114	0.000136591	-1.23643	-0.0965911
93519210	rs6900067	2.51388e-09	-0.470036	-1.30517	4.02818e-05	-1.2247	-1.30468	4.11778e-05	-1.2247	-1.30742
93519219	rs6899658	2.47185e-09	-0.486897	-1.30517	3.98159e-05	-1.23634	-1.30468	4.07015e-05	-1.23634	-1.30742
93519430	rs12660126	6.44736e-09	-0.889135	0.0557667	0.000270967	-0.823087	0.199799	0.000280417	-0.821144	0.207404
93519455	rs9452120	2.43749e-09	-0.505513	-1.30056	3.94927e-05	-1.24915	-1.30002	4.03608e-05	-1.24915	-1.30301
93519754	rs12661708	7.1418e-09	-0.768939	0.0378652	0.000300993	-0.699185	0.180986	0.000311509	-0.697135	0.188545
93519839	rs9452121	1.61995e-09	-1.04006	-1.17459	2.72215e-05	-1.74259	-1.17868	2.78405e-05	-1.74316	-1.18037
93520257	rs9294536	2.47184e-09	-0.481802	-1.31028	3.76486e-05	-1.2872	-1.30979	3.84951e-05	-1.28723	-1.31225
93520363	rs1515788	4.3713e-09	0.0835933	-1.30557	5.571e-05	-0.8998	-1.30532	5.6936e-05	-0.900059	-1.30803
93520592	rs9294537	1.57884e-09	-1.55759	-0.682756	4.2319e-05	-1.85344	-0.626606	4.27812e-05	-1.85374	-0.640183
93520886	rs1399941	1.6109e-09	-1.52204	-0.698205	4.10789e-05	-1.86305	-0.646735	4.1539e-05	-1.86333	-0.660057
93521119	rs6902337	1.34204e-09	-1.72573	-0.67712	4.03653e-05	-1.9025	-0.624813	4.08145e-05	-1.90263	-0.638348
93521148	rs6922609	1.27413e-09	-1.77223	-0.682545	3.97753e-05	-1.91159	-0.630452	4.0223e-05	-1.91165	-0.643933
93521232	rs62414006	2.15293e-09	-0.648563	-1.28165	0.000105731	-0.292063	-1.27232	0.00010816	-0.293272	-1.27314
93521276	rs6922656	1.28449e-09	-1.77223	-0.674452	4.01113e-05	-1.91159	-0.62204	4.05594e-05	-1.91165	-0.635602
93521371	rs6922978	1.28449e-09	-1.77223	-0.674452	4.01113e-05	-1.91159	-0.62204	4.05594e-05	-1.91165	-0.635602
93521724	rs9452123	1.43573e-09	-1.77223	-0.563136	4.52628e-05	-1.91159	-0.501213	4.56691e-05	-1.91165	-0.516948
93522134	rs9445023	2.12311e-09	-1.54399	-0.400161	5.68232e-05	-1.85657	-0.328772	5.7209e-05	-1.85685	-0.346452
93522354	rs117168576	6.66424e-09	-0.800282	-2.425e-10	0.000452709	-0.110034	-2.425e-10	0.000464432	-0.109203	-2.425e-10
93522477	rs76082640	4.80373e-09	-1.47433	0.346679	0.000150224	-1.71628	0.503129	0.000149443	-1.71571	0.472612
93522485	rs9294538	2.5721e-09	-0.559225	-1.19309	3.66097e-05	-1.43079	-1.19418	3.74491e-05	-1.43149	-1.19555
93522671	rs9452124	2.43401e-09	-1.49849	-0.309012	6.37109e-05	-1.83666	-0.234265	6.40876e-05	-1.837	-0.252766
93522749	rs9452125	2.44968e-09	-1.48967	-0.311408	6.35119e-05	-1.83283	-0.241226	6.38943e-05	-1.83318	-0.259609
93522816	rs79950849	4.86041e-09	-1.47212	0.356201	0.000151952	-1.7148	0.513084	0.00015115	-1.71423	0.482485
93522920	rs1515787	1.99838e-09	-1.88774	-0.116962	7.6475e-05	-1.8707	-0.0176194	7.88213e-05	-1.87083	-0.0120019
93522921	rs72912820	6.19174e-10	-1.85205	-1.32436	2.08437e-05	-1.85993	-1.3283	2.13624e-05	-1.86	-1.32838
93522975	rs117291166	3.98686e-09	-1.31403	-2.425e-10	0.000108912	-1.53474	-2.425e-10	0.000111595	-1.53514	-2.425e-10
93523152	rs13215884	2.59395e-09	-1.48077	-0.263091	6.73342e-05	-1.82891	-0.186709	6.77042e-05	-1.82926	-0.205609
93523153	rs11964900	1.83849e-09	-1.87684	-0.211257	7.02829e-05	-1.85698	-0.115779	7.24224e-05	-1.85713	-0.110375
93523631	rs9452126	2.50455e-09	-1.51584	-0.263091	6.63223e-05	-1.84405	-0.186709	6.66889e-05	-1.84437	-0.205609
93523655	rs73754374	1.4253e-08	-0.658132	0.618059	0.000326544	-1.16379	0.727076	0.000325058	-1.16319	0.697181
93523678	rs116880867	5.22536e-09	-1.45809	0.414571	0.000163046	-1.70534	0.574089	0.000162105	-1.70476	0.542984
93523870	rs9452127	2.51367e-09	-1.53281	-0.24248	6.72788e-05	-1.85106	-0.165376	6.76399e-05	-1.85137	-0.184452
93524151	rs117706411	5.45198e-09	-1.43695	0.435891	0.000169132	-1.69096	0.59636	0.000168129	-1.69036	0.565073
93524195	rs112383551	2.5658e-08	0.547816	-2.425e-10	0.0012717	0.922828	-2.425e-10	0.00130557	0.924374	-2.425e-10
93524274	rs9452128	2.70363e-09	-1.48077	-0.22168	7.02825e-05	-1.82891	-0.143854	7.06438e-05	-1.82926	-0.163107
93524336	rs9452129	2.70363e-09	-1.48077	-0.22168	7.02825e-05	-1.82891	-0.143854	7.06438e-05	-1.82926	-0.163107
93524382	rs13205868	2.69303e-09	-1.48967	-0.2167	7.03688e-05	-1.83283	-0.138702	7.07281e-05	-1.83318	-0.157997
93524476	rs112305454	2.58522e-08	0.555359	-2.425e-10	0.00128204	0.930925	-2.425e-10	0.00131618	0.932473	-2.425e-10
93524530	rs188126701	2.32962e-09	-1.85133	-2.425e-10	7.46749e-05	-1.91214	-2.425e-10	7.65497e-05	-1.91208	-2.425e-10
93524919	rs13193833	1.18803e-09	-1.27916	-1.24558	2.28752e-05	-1.8488	-1.24643	2.34146e-05	-1.84916	-1.2475
93525687	rs13194802	2.73208e-09	-1.48077	-0.211209	7.10479e-05	-1.82891	-0.133023	7.14068e-05	-1.82926	-0.152363
93525880	rs9452130	2.73208e-09	-1.48077	-0.211209	7.10479e-05	-1.82891	-0.133023	7.14068e-05	-1.82926	-0.152363
93525925	rs9452131	2.73208e-09	-1.48077	-0.211209	7.10479e-05	-1.82891	-0.133023	7.14068e-05	-1.82926	-0.152363
93525986	rs9445024	2.73208e-09	-1.48077	-0.211209	7.10479e-05	-1.82891	-0.133023	7.14068e-05	-1.82926	-0.152363
93526052	rs58145329	1.39444e-08	-0.685684	0.623722	0.000321541	-1.18506	0.732896	0.000320062	-1.18446	0.702959
93526158	rs13197967	2.84781e-09	-0.427574	-1.22291	3.83531e-05	-1.35457	-1.22388	3.92374e-05	-1.35531	-1.22508
93526448	rs62414007	1.50357e-09	-1.57273	-0.716464	9.63322e-05	-0.929486	-0.727996	9.91015e-05	-0.93009	-0.723783
93526470	rs13214640	2.60145e-09	-1.49849	-0.24248	6.82546e-05	-1.83666	-0.165376	6.86186e-05	-1.837	-0.184452
93526601	rs13214784	2.74169e-09	-1.47176	-0.2167	7.093e-05	-1.82489	-0.138702	7.1291e-05	-1.82525	-0.157997
93526697	rs13198769	2.74169e-09	-1.47176	-0.2167	7.093e-05	-1.82489	-0.138702	7.1291e-05	-1.82525	-0.157997
93526832	rs9345275	8.3269e-10	-1.79216	-1.08798	3.6834e-05	-1.5848	-1.03406	3.80647e-05	-1.58355	-1.02718
93527017	rs13218286	2.67965e-09	-1.48967	-0.22168	7.00072e-05	-1.83283	-0.143854	7.03676e-05	-1.83318	-0.163107
93527122	rs13202541	2.75304e-09	-0.457773	-1.22656	3.75149e-05	-1.37304	-1.2275	3.83812e-05	-1.37376	-1.22869
93527779	rs13203186	2.74739e-09	-1.47518	-0.211209	7.07914e-05	-1.83252	-0.133023	7.11494e-05	-1.83287	-0.152363
93527994	rs13206427	2.74739e-09	-1.47518	-0.211209	7.07914e-05	-1.83252	-0.133023	7.11494e-05	-1.83287	-0.152363
93528787	rs139952102	2.21756e-09	-1.90063	-2.425e-10	8.9297e-05	-1.73332	-2.425e-10	9.15816e-05	-1.73279	-2.425e-10
93529045	rs9452133	2.73234e-09	-1.47518	-0.2167	7.03904e-05	-1.83252	-0.138702	7.07498e-05	-1.83287	-0.157997
93529152	rs77875994	2.202e-09	-1.90767	-2.425e-10	7.48257e-05	-1.91012	-2.425e-10	7.67011e-05	-1.9101	-2.425e-10
93529277	rs12198678	6.99315e-10	-1.81225	-1.24245	2.16644e-05	-1.91197	-1.23765	2.20874e-05	-1.91195	-1.24306
93529352	rs16870280	4.21816e-09	-1.63482	0.377185	0.000143264	-1.79562	0.535021	0.000142466	-1.79515	0.504239
93529469	rs76991092	2.19683e-09	-1.91003	-2.425e-10	7.5e-05	-1.9078	-2.425e-10	7.68802e-05	-1.90777	-2.425e-10
93529683	rs12199022	1.99074e-08	0.294053	-2.425e-10	0.000235094	-0.765298	-2.425e-10	0.00024071	-0.766424	-2.425e-10
93529704	rs7764559	2.70395e-09	-1.47518	-0.227146	6.96338e-05	-1.83252	-0.149509	6.99955e-05	-1.83287	-0.168716
93529936	rs1515799	6.83369e-10	-1.74915	-1.32861	2.18807e-05	-1.81061	-1.32906	2.24398e-05	-1.81004	-1.32914
93529981	rs59686176	2.34964e-08	0.459807	-2.425e-10	0.00115699	0.828296	-2.425e-10	0.00118777	0.829816	-2.425e-10
93530224	rs79512742	1.31012e-08	-1.75831e-10	-0.124336	0.000379584	-1.75831e-10	-0.286208	0.000384303	-1.75831e-10	-0.298586
93530287	rs4706424	1.5808e-09	-1.5904	-0.648703	9.58039e-05	-1.00212	-0.660859	9.85846e-05	-1.00269	-0.656417
93530700	rs9452134	3.11643e-09	-1.19723	-0.363124	6.95961e-05	-1.72799	-0.25459	6.99493e-05	-1.72855	-0.273698
93530757	rs9445025	2.72867e-09	-1.47518	-0.218045	7.02925e-05	-1.83252	-0.140094	7.06522e-05	-1.83287	-0.159377
93531024	rs9452135	2.70395e-09	-1.47518	-0.227146	6.96338e-05	-1.83252	-0.149509	6.99955e-05	-1.83287	-0.168716
93531052	rs76059336	2.20744e-09	-1.90521	-2.425e-10	7.47069e-05	-1.91171	-2.425e-10	7.6579e-05	-1.9117	-2.425e-10
93531325	rs17736308	1.48592e-09	-1.88825	-0.412752	5.60065e-05	-1.87369	-0.326121	5.76849e-05	-1.87382	-0.321208
93531440	rs148386043	2.20744e-09	-1.90521	-2.425e-10	7.47069e-05	-1.91171	-2.425e-10	7.6579e-05	-1.9117	-2.425e-10
93531443	rs4426973	7.72929e-10	-1.81023	-1.14438	3.35647e-05	-1.61496	-1.09685	3.46573e-05	-1.61377	-1.09074
93531529	rs150890656	1.20952e-08	-0.204229	-2.425e-10	0.000479282	-0.0529952	-2.425e-10	0.00049187	-0.0518032	-2.425e-10
93531613	rs9452136	2.62127e-09	-1.47518	-0.2582	6.74315e-05	-1.83252	-0.181647	6.77997e-05	-1.83287	-0.200589
93531665	rs80179348	4.21162e-09	-1.5637	0.304511	0.000139271	-1.74789	0.459024	0.000138596	-1.74733	0.428879
93532022	rs9445026	1.08042e-09	-1.34577	-1.27393	2.17966e-05	-1.86891	-1.27462	2.23164e-05	-1.86921	-1.27549
93532032	rs116685762	7.72993e-10	-1.90752	-1.04701	2.5261e-05	-1.91024	-1.08578	2.58602e-05	-1.91022	-1.08709
93532036	rs9452137	2.39704e-09	-1.53664	-0.286161	6.40787e-05	-1.85743	-0.207746	6.44844e-05	-1.8577	-0.225892
93532039	rs9452138	2.48018e-09	-1.52832	-0.260384	6.60285e-05	-1.85417	-0.181023	6.64317e-05	-1.85446	-0.199385
93532177	rs149735795	1.49273e-08	0.00615271	-2.425e-10	0.00249915	1.59842	-2.425e-10	0.00254983	1.59376	-2.425e-10
93532277	rs16870295	3.16851e-09	-1.9033	0.359522	0.000133495	-1.79237	0.461146	0.000133082	-1.79231	0.433259
93532328	rs16870296	3.05734e-09	-1.89378	0.314282	0.000125566	-1.80701	0.414555	0.000125217	-1.807	0.387035
93532412	rs78147259	3.02e-09	-1.88909	0.297304	0.000130423	-1.75157	0.397066	0.000130089	-1.75148	0.369684
93532719	rs16870298	3.80286e-09	-1.59414	0.232851	0.000126554	-1.76863	0.384014	0.000126016	-1.76812	0.354511
93532860	rs77953998	2.84235e-09	-1.88909	0.236677	0.000122524	-1.75157	0.33459	0.000122272	-1.75148	0.30771
93533248	rs79073060	2.81515e-09	-1.88803	0.226002	0.000121509	-1.74888	0.323585	0.000121269	-1.7488	0.296795
93533250	rs9353942	7.05416e-10	-1.71982	-1.32619	2.24844e-05	-1.78383	-1.32863	2.30719e-05	-1.78318	-1.32823
93533300	rs77700903	2.81515e-09	-1.88803	0.226002	0.000121509	-1.74888	0.323585	0.000121269	-1.7488	0.296795
93533353	rs75612164	2.79949e-09	-1.88803	0.220423	0.000120812	-1.74888	0.317834	0.00012058	-1.7488	0.291091
93533889	rs12211313	6.551e-10	-1.79553	-1.32448	2.11858e-05	-1.84414	-1.32781	2.17402e-05	-1.84366	-1.32719
93534231	rs6926613	2.7496e-09	-1.88584	0.200256	0.000118546	-1.74344	0.293465	0.000118382	-1.74336	0.267257
93534383	rs6926828	2.19655e-09	-1.91015	-2.425e-10	7.5012e-05	-1.90764	-2.425e-10	7.68924e-05	-1.90761	-2.425e-10
93534512	rs111824441	2.38125e-08	0.473171	-2.425e-10	0.00117373	0.842658	-2.425e-10	0.00120496	0.844182	-2.425e-10
93534536	rs12198355	1.49104e-09	-1.88825	-0.409308	5.62087e-05	-1.87369	-0.322517	5.78936e-05	-1.87382	-0.317595
93534800	rs6907534	2.19807e-09	-1.90946	-2.425e-10	7.49504e-05	-1.90846	-2.425e-10	7.68292e-05	-1.90843	-2.425e-10
93534938	rs62414008	2.40389e-09	-0.534228	-1.28572	0.000116099	-0.189136	-1.2817	0.000118838	-0.190151	-1.28211
93535146	rs77805549	2.67675e-09	-1.88471	0.172275	0.000115906	-1.74069	0.268184	0.00011573	-1.74061	0.241849
93535375	rs58280006	2.45232e-09	-1.88579	0.0857836	0.000103863	-1.75849	0.176283	0.000103806	-1.75842	0.150925
93535525	rs9452140	1.24823e-09	-1.21849	-1.25682	2.30722e-05	-1.82905	-1.25761	2.36165e-05	-1.82947	-1.2586
93535577	rs9452141	1.25012e-09	-1.21503	-1.25877	2.30554e-05	-1.82783	-1.25955	2.35996e-05	-1.82826	-1.26053
93535651	rs6913263	7.39167e-10	-1.72772	-1.27155	2.10349e-05	-1.91115	-1.26795	2.14664e-05	-1.91118	-1.27235
93535690	rs57350905	2.48902e-09	-1.87628	0.0911269	0.000107266	-1.73712	0.187147	0.000107168	-1.73704	0.161419
93535749	rs61254548	6.13572e-09	-1.00561	0.122699	0.000155858	-1.3961	0.219763	0.000155737	-1.39561	0.19376
93535819	rs117140531	5.53685e-09	-0.985613	-2.425e-10	0.000356769	-0.348197	-2.425e-10	0.000365986	-0.347423	-2.425e-10
93535864	rs72912851	7.37767e-09	-0.698581	-2.425e-10	0.000175723	-1.05637	-2.425e-10	0.000180367	-1.05502	-2.425e-10
93535960	rs112044903	3.3536e-08	0.815582	-2.425e-10	0.0015427	1.116	-2.425e-10	0.00158384	1.11759	-2.425e-10
93536042	rs60944065	5.27155e-09	-1.01963	-0.015084	0.000133747	-1.40667	0.0773355	0.000133806	-1.40619	0.0525615
93536194	rs13218366	9.51733e-10	-1.5261	-1.22041	2.24451e-05	-1.89898	-1.21523	2.29842e-05	-1.89915	-1.21606
93536235	rs75914122	5.384e-09	-0.816389	-0.197219	0.000137934	-1.26492	-0.033585	0.000138309	-1.26401	-0.0565159
93536259	rs1399946	6.29338e-08	1.91782	-0.47278	0.00204696	1.77999	-0.381163	0.00205794	1.77962	-0.400179
93536298	rs1829011	4.04341e-09	0.0215754	-1.32153	0.000198606	0.392508	-1.32647	0.000203223	0.390949	-1.32666
93536425	rs1829012	8.15565e-10	-1.8245	-1.07642	2.69189e-05	-1.89065	-1.04181	2.76625e-05	-1.89055	-1.03939
93536433	rs1829013	6.78689e-10	-1.91023	-1.1744	2.62021e-05	-1.81336	-1.14608	2.69021e-05	-1.81322	-1.14459
93536687	rs12202173	8.56225e-10	-1.55921	-1.29305	3.06651e-05	-1.51386	-1.2883	3.13047e-05	-1.51404	-1.29221
93536901	rs10455537	5.91189e-10	-1.91307	-1.30959	2.37107e-05	-1.76447	-1.29489	2.42289e-05	-1.76508	-1.29739
93536948	rs10455538	5.9113e-10	-1.91345	-1.30931	2.3603e-05	-1.76939	-1.29452	2.41188e-05	-1.76999	-1.29704
93537111	rs10455539	5.91762e-10	-1.91345	-1.30824	2.35998e-05	-1.76939	-1.29466	2.4115e-05	-1.76999	-1.29719
93537685	rs10944614	1.14937e-09	-1.90313	-0.65469	4.4012e-05	-1.91043	-0.530394	4.46215e-05	-1.91048	-0.541326
93537727	rs10944615	1.14937e-09	-1.90313	-0.65469	4.4012e-05	-1.91043	-0.530394	4.46215e-05	-1.91048	-0.541326
93537784	rs62414037	3.19241e-09	-0.239038	-1.29722	0.000224232	0.483639	-1.29624	0.000229451	0.482093	-1.29642
93537895	rs67355862	5.91258e-10	-1.91345	-1.3091	2.3604e-05	-1.76939	-1.29448	2.41186e-05	-1.76999	-1.29704
93538013	rs9351328	5.82936e-10	-1.91073	-1.32598	2.36257e-05	-1.74397	-1.31898	2.41685e-05	-1.74462	-1.32035
93538020	rs9359993	5.83674e-10	-1.90912	-1.32633	2.36732e-05	-1.74133	-1.31961	2.42178e-05	-1.74199	-1.32093
93538201	rs111576954	9.85053e-10	-1.89559	-0.816507	3.95441e-05	-1.79741	-0.750457	4.07949e-05	-1.79661	-0.744846
93538202	rs149281462	4.35508e-09	-0.792285	-0.433412	0.000107502	-1.24635	-0.301421	0.000108074	-1.24543	-0.321769
93538210	rs144420902	3.5567e-08	0.87438	-2.425e-10	0.000555089	0.0938438	-2.425e-10	0.000567664	0.0915125	-2.425e-10
93538254	rs6908130	1.78878e-09	-1.9079	-0.207603	6.94361e-05	-1.86909	-0.115787	7.16122e-05	-1.86921	-0.109545
93538318	rs6930855	2.26097e-09	-1.88124	-2.425e-10	7.46314e-05	-1.91272	-2.425e-10	7.64993e-05	-1.91274	-2.425e-10
93538535	rs6908967	5.89723e-10	-1.91261	-1.31253	2.37306e-05	-1.75947	-1.29905	2.42518e-05	-1.76009	-1.30144
93538614	rs6909017	5.90043e-10	-1.91206	-1.31253	2.38516e-05	-1.75438	-1.29905	2.43752e-05	-1.75501	-1.30144
93538688	rs6454912	1.1159e-09	-1.90475	-0.682623	4.27376e-05	-1.90939	-0.560818	4.33383e-05	-1.90944	-0.571539
93538975	rs1606921	5.89566e-10	-1.91206	-1.31334	2.38255e-05	-1.75438	-1.30014	2.43497e-05	-1.75501	-1.30249
93539325	rs1850018	5.89101e-10	-1.91206	-1.31413	2.38e-05	-1.75438	-1.30121	2.43247e-05	-1.75501	-1.30351
93539524	rs6914770	1.11809e-09	-1.90475	-0.680668	4.28288e-05	-1.90939	-0.558687	4.34301e-05	-1.90944	-0.569423
93539635	rs6914627	1.11284e-09	-1.90475	-0.685368	4.26099e-05	-1.90939	-0.563811	4.32097e-05	-1.90944	-0.574511
93539670	rs6937715	1.13321e-09	-1.38407	-1.18791	2.41922e-05	-1.84275	-1.19651	2.47711e-05	-1.84325	-1.19709
93539709	rs6915140	1.13211e-09	-1.38407	-1.18888	2.41694e-05	-1.84275	-1.19745	2.47478e-05	-1.84325	-1.19803
93539766	rs6915278	1.11813e-09	-1.90472	-0.680668	4.27905e-05	-1.91028	-0.558687	4.33917e-05	-1.91033	-0.569423
93539776	rs72912865	1.80902e-09	-1.90663	-0.197619	7.0394e-05	-1.86577	-0.105404	7.26017e-05	-1.86589	-0.0991349
93539852	rs111535535	1.02023e-09	-1.89887	-0.778139	4.08402e-05	-1.80588	-0.709735	4.21389e-05	-1.80511	-0.703932
93540269	rs72912869	1.81543e-09	-1.90663	-0.194086	7.06531e-05	-1.86577	-0.10173	7.28696e-05	-1.86589	-0.0954516
93540359	rs72912870	1.82258e-09	-1.90663	-0.190154	7.09426e-05	-1.86577	-0.097641	7.3169e-05	-1.86589	-0.0913523
93540629	rs577115368	4.66838e-09	-1.15623	-2.425e-10	9.87918e-05	-1.63227	-2.425e-10	0.00010203	-1.62475	-2.425e-10
93540636	rs9345276	1.10599e-09	-1.90624	-0.690051	4.24425e-05	-1.90822	-0.568917	4.30412e-05	-1.90828	-0.579582
93540702	rs28824593	1.84077e-09	-1.90644	-0.180418	7.16994e-05	-1.86528	-0.0875185	7.39514e-05	-1.86541	-0.0812039
93540785	rs146628887	1.9398e-09	-1.61212	-0.422336	8.25736e-05	-1.472	-0.339594	8.51271e-05	-1.47192	-0.333956
93541127	rs9363001	5.87158e-10	-1.91261	-1.31689	2.35891e-05	-1.75947	-1.30503	2.41133e-05	-1.76009	-1.30716
93541461	rs6917241	1.87087e-09	-1.90892	-0.161712	7.26248e-05	-1.8719	-0.0680733	7.49102e-05	-1.87202	-0.0617096
93541559	rs58900232	3.48052e-09	-1.02579	-0.424066	9.09648e-05	-1.4234	-0.291411	9.14278e-05	-1.42261	-0.311858
93541573	rs9345277	5.8675e-10	-1.91261	-1.31759	2.3566e-05	-1.75947	-1.30601	2.40908e-05	-1.76009	-1.3081
93541668	rs6937896	1.11531e-09	-1.39325	-1.19465	2.39545e-05	-1.84609	-1.20304	2.45283e-05	-1.84658	-1.20361
93541771	rs114150606	2.24795e-09	-1.88702	-2.425e-10	7.45586e-05	-1.9137	-2.425e-10	7.64251e-05	-1.91371	-2.425e-10
93542316	rs112120457	1.06993e-09	-1.89857	-0.730872	4.29706e-05	-1.80509	-0.659679	4.43474e-05	-1.80432	-0.653646
93542442	rs62414038	2.90438e-09	-0.31743	-1.31339	0.000200788	0.389664	-1.3127	0.000205479	0.388149	-1.31282
93542671	rs10455540	5.98814e-10	-1.91369	-1.29615	2.08693e-05	-1.90985	-1.27716	2.1391e-05	-1.90987	-1.27718
93542694	rs6901255	5.85916e-10	-1.91206	-1.31955	2.36194e-05	-1.75438	-1.30883	2.41484e-05	-1.75501	-1.31078
93542754	rs6901141	1.87744e-09	-1.90774	-0.159389	7.30374e-05	-1.86865	-0.0656592	7.53359e-05	-1.86877	-0.0592894
93543060	rs6928593	5.86372e-10	-1.91073	-1.32011	2.38475e-05	-1.74397	-1.30964	2.43821e-05	-1.74462	-1.31155
93543184	rs1399947	6.36275e-10	-1.82015	-1.32901	2.22706e-05	-1.79308	-1.32894	2.28139e-05	-1.7937	-1.32895
93543240	rs4634419	6.55149e-10	-1.79137	-1.32856	2.30101e-05	-1.76067	-1.32869	2.35703e-05	-1.76136	-1.32867
93543278	rs9351330	5.85534e-10	-1.91157	-1.3207	2.38946e-05	-1.74111	-1.31052	2.44312e-05	-1.74177	-1.31239
93543460	rs143904141	2.79224e-09	-1.6702	-2.425e-10	7.71503e-05	-1.87953	-2.425e-10	7.90922e-05	-1.8794	-2.425e-10
93543547	rs9353943	5.85608e-10	-1.91144	-1.3207	2.37017e-05	-1.74922	-1.31052	2.42344e-05	-1.74986	-1.31239
93543631	rs12192037	1.90174e-09	-1.90892	-0.145349	7.38703e-05	-1.8719	-0.0510692	7.61981e-05	-1.87202	-0.0446628
93543660	rs55681471	1.89189e-09	-1.90644	-0.153023	7.37704e-05	-1.86528	-0.0590436	7.60929e-05	-1.86541	-0.0526572
93543673	rs9452143	6.91283e-10	-1.89754	-1.1687	2.36987e-05	-1.91301	-1.14685	2.43269e-05	-1.91291	-1.14553
93544026	rs78144477	3.32866e-09	-1.49447	-2.425e-10	0.000183673	-1.01213	-2.425e-10	0.000188255	-1.01222	-2.425e-10
93544089	rs55925703	2.00142e-09	-1.90774	-0.0954405	7.80539e-05	-1.86865	0.000768807	8.05235e-05	-1.86877	0.00730369
93544104	rs56224735	2.07811e-09	-1.90892	-0.0566582	8.09963e-05	-1.8719	0.0410235	8.35676e-05	-1.87202	0.0476564
93544196	rs62414039	5.64411e-09	-0.966427	-2.425e-10	0.000336451	-0.406833	-2.425e-10	0.000344454	-0.408058	-2.425e-10
93544386	rs142865600	6.03814e-09	-1.75831e-10	-0.898942	0.000197015	-1.75831e-10	-0.942002	0.000202858	-1.75831e-10	-0.937512
93544500	rs138107241	5.28099e-09	-1.75831e-10	-1.03292	0.000182453	-1.75831e-10	-1.01879	0.000185675	-1.75831e-10	-1.02602
93544595	rs1515802	2.03272e-09	-1.90644	-0.0812245	7.94818e-05	-1.86528	0.0155271	8.19993e-05	-1.86541	0.0220981
93544801	rs12193930	1.98344e-09	-1.90774	-0.104466	7.73258e-05	-1.86865	-0.00860261	7.97706e-05	-1.86877	-0.00209076
93545179	rs62414040	2.55289e-09	-0.430709	-1.3291	0.000124289	-0.0736151	-1.32906	0.000127267	-0.0746633	-1.32907
93545210	rs7775322	5.82101e-10	-1.91261	-1.32554	2.32804e-05	-1.75947	-1.3182	2.38148e-05	-1.76009	-1.31962
93545700	rs6919358	2.02009e-09	-1.90892	-0.0849754	7.86504e-05	-1.8719	0.0116334	8.11415e-05	-1.87202	0.0181949
93546150	rs7760258	5.82417e-10	-1.91206	-1.32554	2.33991e-05	-1.75438	-1.3182	2.39359e-05	-1.75501	-1.31962
93546769	rs7382779	5.80816e-10	-1.91376	-1.3266	2.31109e-05	-1.76487	-1.32011	2.36448e-05	-1.76548	-1.3214
93546856	rs4706426	5.82646e-10	-1.91206	-1.32515	2.34149e-05	-1.75438	-1.31753	2.39511e-05	-1.75501	-1.31899
93546957	rs9445029	6.5864e-10	-1.78629	-1.32833	2.31459e-05	-1.75499	-1.32848	2.37092e-05	-1.7557	-1.32845
93547481	rs76797688	3.13833e-09	-1.00277	-0.550576	8.10126e-05	-1.40625	-0.424426	8.14904e-05	-1.40545	-0.444084
93547529	rs1515803	1.04232e-09	-1.90964	-0.745943	4.00232e-05	-1.90583	-0.629993	4.06051e-05	-1.9059	-0.640219
93547719	rs9351331	5.81833e-10	-1.91307	-1.32554	2.31643e-05	-1.76447	-1.3182	2.36962e-05	-1.76508	-1.31962
93547759	rs9345279	7.13248e-10	-1.866	-1.16896	2.29289e-05	-1.90572	-1.18717	2.3648e-05	-1.90555	-1.18119
93547769	rs9345280	5.84164e-10	-1.90907	-1.32554	2.38997e-05	-1.73322	-1.3182	2.4447e-05	-1.73389	-1.31962
93548292	rs6936745	3.70969e-09	-1.20603	-0.180057	0.000256701	-0.520273	-0.1571	0.000264312	-0.520354	-0.152535
93548360	rs6936761	7.0074e-10	-1.74461	-1.30805	2.11114e-05	-1.87687	-1.2986	2.16582e-05	-1.87666	-1.29797
93548378	rs76411028	3.14549e-09	-0.994151	-0.556917	8.0756e-05	-1.39981	-0.434039	8.12875e-05	-1.399	-0.453022
93548619	rs9351332	5.81913e-10	-1.91187	-1.3266	2.38053e-05	-1.73527	-1.32011	2.43541e-05	-1.73592	-1.3214
93548682	rs9345281	5.82485e-10	-1.91122	-1.32627	2.39505e-05	-1.7298	-1.31949	2.45013e-05	-1.73047	-1.32083
93549426	rs6899829	2.04689e-09	-1.90743	-0.0732862	8.08376e-05	-1.85661	0.023767	8.33998e-05	-1.85673	0.030358
93549571	rs6900163	2.04158e-09	-1.91003	-0.0732862	8.11378e-05	-1.8529	0.023767	8.3702e-05	-1.85311	0.030358
93549658	rs868805	5.81913e-10	-1.91187	-1.3266	2.38053e-05	-1.73527	-1.32011	2.43541e-05	-1.73592	-1.3214
93549826	rs868806	5.82277e-10	-1.91134	-1.32651	2.35789e-05	-1.74472	-1.32022	2.41233e-05	-1.74537	-1.32147
93549878	rs868807	1.03567e-09	-1.9084	-0.753595	3.94583e-05	-1.90916	-0.640881	4.00472e-05	-1.90922	-0.650739
93549977	rs77786393	3.14491e-09	-0.998261	-0.552992	8.08492e-05	-1.40289	-0.429813	8.13775e-05	-1.40208	-0.448841
93549994	rs78305296	3.15978e-09	-0.98962	-0.556917	8.10302e-05	-1.39642	-0.434039	8.15637e-05	-1.39561	-0.453022
93550135	rs9452144	6.96509e-10	-1.89923	-1.15948	2.39787e-05	-1.91108	-1.13704	2.46168e-05	-1.91091	-1.13568
93550328	rs74578118	2.19453e-09	-1.91107	-2.425e-10	7.51103e-05	-1.90633	-2.425e-10	7.69934e-05	-1.9063	-2.425e-10
93550776	rs181547113	3.00599e-09	-1.59643	-2.425e-10	0.000116177	-1.47017	-2.425e-10	0.000119058	-1.4704	-2.425e-10
93550894	rs115248953	2.23599e-09	-1.89235	-2.425e-10	7.4527e-05	-1.91412	-2.425e-10	7.63932e-05	-1.91412	-2.425e-10
93551099	rs2325464	5.81913e-10	-1.91187	-1.3266	2.38053e-05	-1.73527	-1.32011	2.43541e-05	-1.73592	-1.3214
93551151	rs2325465	5.81401e-10	-1.91244	-1.32691	2.36634e-05	-1.74065	-1.32071	2.42103e-05	-1.7413	-1.32195
93551286	rs1515795	5.82111e-10	-1.91122	-1.32691	2.39216e-05	-1.7298	-1.32071	2.44738e-05	-1.73047	-1.32195
93551501	rs1515797	5.81942e-10	-1.91122	-1.3272	2.39078e-05	-1.7298	-1.32128	2.44609e-05	-1.73047	-1.32248
93551621	rs9353944	5.82538e-10	-1.91049	-1.32691	2.40547e-05	-1.72425	-1.32071	2.46098e-05	-1.72493	-1.32195
93551891	rs77578804	2.23868e-09	-1.89115	-2.425e-10	7.45305e-05	-1.91408	-2.425e-10	7.63967e-05	-1.91408	-2.425e-10
93552430	rs12212390	2.0499e-09	-1.90973	-0.0695165	8.05718e-05	-1.86382	0.0276794	8.3127e-05	-1.86393	0.03428
93552524	rs952179	2.0499e-09	-1.90973	-0.0695165	8.05718e-05	-1.86382	0.0276794	8.3127e-05	-1.86393	0.03428
93552678	rs112672504	9.00135e-08	1.80292	-2.425e-10	0.00183339	1.28864	-2.425e-10	0.00193277	1.31669	-2.425e-10
93553297	rs951554	5.82238e-10	-1.91049	-1.32742	2.40298e-05	-1.72425	-1.32174	2.45863e-05	-1.72493	-1.3229
93553379	rs951555	1.01487e-09	-1.91066	-0.771614	3.8973e-05	-1.90429	-0.658127	3.95477e-05	-1.90437	-0.668144
93553425	rs951556	1.01397e-09	-1.91156	-0.771614	3.90385e-05	-1.90261	-0.658127	3.96139e-05	-1.90269	-0.668144
93553537	rs6935730	1.01591e-09	-1.90964	-0.771614	3.89129e-05	-1.90583	-0.658127	3.94869e-05	-1.9059	-0.668144
93553618	rs12661096	2.52952e-09	-1.70172	-0.06729	8.44784e-05	-1.85567	0.0668773	8.72926e-05	-1.85534	0.0745871
93553749	rs1399945	1.01397e-09	-1.91156	-0.771614	3.90385e-05	-1.90261	-0.658127	3.96139e-05	-1.90269	-0.668144
93553857	rs1399944	5.82565e-10	-1.90967	-1.32768	2.41524e-05	-1.71862	-1.32228	2.47127e-05	-1.71931	-1.32339
93554128	rs1399942	5.84814e-10	-1.90559	-1.32791	2.47103e-05	-1.69527	-1.3228	2.52836e-05	-1.69599	-1.32387
93554351	rs2037157	1.00878e-09	-1.91231	-0.77598	3.89223e-05	-1.9008	-0.662918	3.94971e-05	-1.90089	-0.672899
93554533	rs79429805	2.66687e-09	-1.90834	0.192208	0.000111691	-1.85355	0.343996	0.000115354	-1.85365	0.35163
93554917	rs10944617	2.079e-09	-1.91228	-0.0528711	8.11674e-05	-1.87372	0.0449531	8.3746e-05	-1.87382	0.0515955
93554977	rs6454913	1.0366e-09	-1.47229	-1.1888	2.34608e-05	-1.87258	-1.19737	2.40251e-05	-1.87297	-1.19795
93555154	rs80151566	3.03299e-09	-0.993586	-0.593904	7.76336e-05	-1.39939	-0.473894	7.81781e-05	-1.39858	-0.492447
93555459	rs10944618	5.82827e-10	-1.90878	-1.32813	2.42661e-05	-1.71291	-1.3233	2.4831e-05	-1.7136	-1.32432
93555594	rs79604970	1.09323e-09	-1.89842	-0.709486	4.42669e-05	-1.79798	-0.637067	4.56912e-05	-1.79718	-0.630933
93555694	rs1515794	8.95099e-10	-1.79959	-1.00827	2.67809e-05	-1.89182	-1.04578	2.76833e-05	-1.89156	-1.03763
93555753	rs1515793	6.55904e-10	-1.78992	-1.32886	2.25407e-05	-1.78612	-1.32384	2.30904e-05	-1.78584	-1.32476
93555851	rs12199848	2.09445e-09	-1.91289	-0.0448565	8.1595e-05	-1.87679	0.0532686	8.41891e-05	-1.87688	0.0599311
93555888	rs12206164	2.09343e-09	-1.91338	-0.0448565	8.13553e-05	-1.87973	0.0532686	8.39421e-05	-1.87982	0.0599311
93555939	rs75959696	2.22884e-09	-1.89556	-2.425e-10	7.45301e-05	-1.91408	-2.425e-10	7.63966e-05	-1.91408	-2.425e-10
93555944	rs6909411	6.98143e-10	-1.88713	-1.16924	2.36595e-05	-1.91409	-1.14743	2.42847e-05	-1.91407	-1.14611
93556066	rs6909753	1.90021e-09	-1.6482	-0.406877	6.16097e-05	-1.83897	-0.265501	6.22484e-05	-1.83969	-0.279199
93556079	rs1515792	1.00328e-09	-1.91344	-0.780328	3.88928e-05	-1.89678	-0.667691	3.94681e-05	-1.89689	-0.677636
93556267	rs80135979	3.21781e-09	-0.923681	-0.604657	8.08823e-05	-1.34679	-0.485495	8.14633e-05	-1.34594	-0.503921
93556456	rs4235854	5.83205e-10	-1.9078	-1.32846	2.43947e-05	-1.70711	-1.32381	2.49631e-05	-1.70782	-1.3248
93556648	rs6911118	8.60347e-10	-1.91412	-0.933338	2.97165e-05	-1.91355	-0.920027	3.0474e-05	-1.9135	-0.919646
93556741	rs77713398	1.11544e-09	-1.90285	-0.684942	4.48579e-05	-1.81064	-0.611142	4.63045e-05	-1.80989	-0.604894
93556913	rs9345283	6.28047e-10	-1.87386	-1.28832	2.81116e-05	-1.61381	-1.2753	2.86933e-05	-1.61472	-1.27863
93557290	rs141829791	6.74629e-09	-0.788046	-2.425e-10	0.000139711	-1.28571	-2.425e-10	0.000143108	-1.28642	-2.425e-10
93557338	rs9353945	7.46736e-10	-1.91401	-1.07508	3.12015e-05	-1.77144	-1.01338	3.17191e-05	-1.77102	-1.02208
93557373	rs147496483	2.29006e-09	-1.86846	-2.425e-10	7.47398e-05	-1.91127	-2.425e-10	7.66134e-05	-1.91125	-2.425e-10
93557749	rs12195172	8.49787e-10	-1.91397	-0.945836	2.93598e-05	-1.91292	-0.932735	3.01087e-05	-1.91284	-0.93236
93557841	rs149474423	5.61413e-09	-0.971752	-2.425e-10	0.000122047	-1.42087	-2.425e-10	0.000125025	-1.4215	-2.425e-10
93558110	rs1554156	7.42679e-10	-1.91412	-1.08041	3.08496e-05	-1.77683	-1.01933	3.13638e-05	-1.77642	-1.02794
93558148	rs72914939	2.1926e-09	-1.91195	-2.425e-10	7.75666e-05	-1.87415	-2.425e-10	7.95137e-05	-1.87409	-2.425e-10
93558194	rs1554155	7.42763e-10	-1.91401	-1.08041	3.10163e-05	-1.77144	-1.01933	3.15335e-05	-1.77102	-1.02794
93558251	rs117874193	7.76984e-09	-0.646789	-2.425e-10	0.000149399	-1.21866	-2.425e-10	0.000153136	-1.21869	-2.425e-10
93558376	rs144162104	1.87502e-08	-1.75831e-10	0.234165	0.000661412	-1.75831e-10	0.269092	0.000674518	-1.75831e-10	0.263981
93558433	rs13207002	2.49681e-09	-1.78203	-2.425e-10	7.93113e-05	-1.8519	-2.425e-10	8.12953e-05	-1.85193	-2.425e-10
93558544	rs12210304	7.44553e-10	-1.91412	-1.07789	3.09365e-05	-1.77683	-1.01652	3.14508e-05	-1.77642	-1.02517
93558573	rs77211289	2.24525e-09	-1.88822	-2.425e-10	7.45481e-05	-1.91384	-2.425e-10	7.64144e-05	-1.91385	-2.425e-10
93558584	rs12196902	7.44553e-10	-1.91412	-1.07789	3.09365e-05	-1.77683	-1.01652	3.14508e-05	-1.77642	-1.02517
93558770	rs1319822	7.44553e-10	-1.91412	-1.07789	3.09365e-05	-1.77683	-1.01652	3.14508e-05	-1.77642	-1.02517
93558806	rs12210424	8.31549e-10	-1.91399	-0.967518	2.87144e-05	-1.9131	-0.954789	2.94465e-05	-1.91302	-0.954425
93559152	rs77954818	3.39449e-09	-0.921306	-0.553579	8.56135e-05	-1.345	-0.430445	8.61773e-05	-1.34414	-0.449466
93559278	rs1399951	5.82662e-10	-1.91059	-1.3266	2.42726e-05	-1.71582	-1.32011	2.48312e-05	-1.71652	-1.3214
93559320	rs1399950	5.83195e-10	-1.90967	-1.3266	2.42049e-05	-1.71862	-1.32011	2.47621e-05	-1.71931	-1.3214
93559373	rs1399949	7.46736e-10	-1.91401	-1.07508	3.12015e-05	-1.77144	-1.01338	3.17191e-05	-1.77102	-1.02208
93559375	rs1399948	7.44637e-10	-1.91401	-1.07789	3.11037e-05	-1.77144	-1.01652	3.16211e-05	-1.77102	-1.02517
93559775	rs11964346	8.41376e-10	-1.91412	-0.955636	2.90503e-05	-1.91355	-0.942702	2.97905e-05	-1.9135	-0.942332
93559883	rs1913828	7.46736e-10	-1.91401	-1.07508	3.12015e-05	-1.77144	-1.01338	3.17191e-05	-1.77102	-1.02208
93560296	rs16870329	5.13736e-09	-1.10858	0.0480792	0.000406971	-0.289743	0.0732016	0.000419246	-0.289754	0.0781944
93560747	rs9353946	7.48853e-10	-1.91401	-1.07225	3.13001e-05	-1.77144	-1.01022	3.1818e-05	-1.77102	-1.01896
93560878	rs62416170	6.52365e-10	-1.79539	-1.3288	2.2902e-05	-1.76516	-1.32889	2.34598e-05	-1.76585	-1.32888
93560991	rs10944619	8.47682e-10	-1.91412	-0.948167	2.92623e-05	-1.91388	-0.935105	3.00074e-05	-1.91384	-0.934732
93561006	rs9359995	1.05551e-09	-1.45511	-1.18791	2.36078e-05	-1.8672	-1.19651	2.4175e-05	-1.86761	-1.19709
93561150	rs1040155	7.5211e-10	-1.91251	-1.0694	3.21173e-05	-1.74884	-1.00705	3.26483e-05	-1.74839	-1.01584
93561210	rs11961936	2.07321e-09	-1.91412	-0.0538201	7.99517e-05	-1.88783	0.0439684	8.2493e-05	-1.88791	0.0506084
93561324	rs72914953	8.50212e-10	-1.91325	-0.946063	2.96431e-05	-1.91131	-0.924742	3.0377e-05	-1.91119	-0.925145
93561510	rs1399952	6.40695e-10	-1.8132	-1.32904	2.24458e-05	-1.7852	-1.32898	2.29929e-05	-1.78584	-1.32899
93561744	rs2325466	1.06048e-09	-1.45511	-1.18321	2.37155e-05	-1.8672	-1.19195	2.42851e-05	-1.86761	-1.19255
93561871	rs1606923	7.55226e-10	-1.91412	-1.06365	3.11603e-05	-1.78416	-1.00198	3.16886e-05	-1.78377	-1.01029
93561900	rs1606922	7.58402e-10	-1.91253	-1.06105	3.2607e-05	-1.74167	-0.999086	3.3161e-05	-1.74121	-1.00744
93562188	rs12194385	2.08404e-09	-1.91375	-0.0489832	8.07795e-05	-1.88255	0.0489871	8.33475e-05	-1.88264	0.0556392
93562197	rs12194281	7.50896e-10	-1.91413	-1.0694	3.10661e-05	-1.78212	-1.00705	3.15782e-05	-1.78171	-1.01584
93562235	rs12194329	7.52833e-10	-1.91413	-1.06682	3.11553e-05	-1.78212	-1.00418	3.16677e-05	-1.78171	-1.01301
93562246	rs12201409	8.69076e-10	-1.91412	-0.923243	3.00231e-05	-1.91355	-0.909765	3.07885e-05	-1.9135	-0.909379
93562781	rs1018309	8.56203e-10	-1.91399	-0.938295	2.95517e-05	-1.91408	-0.925067	3.03038e-05	-1.91406	-0.924688
93562872	rs1018308	8.64815e-10	-1.91399	-0.928293	2.9883e-05	-1.9131	-0.914898	3.06454e-05	-1.91302	-0.914515
93562934	rs1546614	7.51116e-10	-1.91384	-1.0694	3.0749e-05	-1.79238	-1.00705	3.12554e-05	-1.79199	-1.01584
93562947	rs117177528	8.893e-09	-0.511774	-2.425e-10	0.000184708	-1.00651	-2.425e-10	0.000189408	-1.00611	-2.425e-10
93562958	rs1546613	7.51116e-10	-1.91384	-1.0694	3.0749e-05	-1.79238	-1.00705	3.12554e-05	-1.79199	-1.01584
93563045	rs4298308	5.81406e-10	-1.91187	-1.32747	2.37643e-05	-1.73527	-1.32183	2.43154e-05	-1.73592	-1.32299
93563154	rs4269341	7.58309e-10	-1.91354	-1.06017	3.08488e-05	-1.79735	-0.998837	3.13681e-05	-1.79697	-1.00726
93563201	rs144740086	2.78433e-09	-1.67303	-2.425e-10	7.70684e-05	-1.88059	-2.425e-10	7.9008e-05	-1.88047	-2.425e-10
93563248	rs4599596	7.51116e-10	-1.91384	-1.0694	3.0749e-05	-1.79238	-1.00705	3.12554e-05	-1.79199	-1.01584
93563392	rs9345285	7.45737e-10	-1.91354	-1.07689	3.04044e-05	-1.79735	-1.01335	3.09035e-05	-1.79697	-1.02218
93563593	rs11968306	8.67179e-10	-1.91372	-0.92583	2.99757e-05	-1.9125	-0.912394	3.07411e-05	-1.91241	-0.912009
93563662	rs9452146	6.9286e-10	-1.737	-1.32697	2.43807e-05	-1.70428	-1.32721	2.49726e-05	-1.70507	-1.32717
93563986	rs9345286	1.4909e-09	-1.34227	-0.955386	3.5814e-05	-1.78351	-0.863438	3.62316e-05	-1.78421	-0.875874
93564082	rs4707760	6.05128e-10	-1.91312	-1.28624	2.62755e-05	-1.65769	-1.29896	2.70251e-05	-1.65738	-1.29587
93564260	rs9294541	2.61545e-09	-1.36358	-0.372017	6.63188e-05	-1.79359	-0.237224	6.65713e-05	-1.79426	-0.25748
93564505	rs1515801	2.65892e-09	-1.36358	-0.355536	6.73981e-05	-1.79359	-0.221082	6.77212e-05	-1.79426	-0.240353
93564681	rs2875639	2.78078e-09	-1.72208	0.0477697	0.000119046	-1.59508	0.149308	0.000122851	-1.59524	0.156198
93564696	rs1515800	2.68863e-09	-1.35247	-0.355536	6.77514e-05	-1.78836	-0.221082	6.80753e-05	-1.78905	-0.240353
93564782	rs2325467	2.65892e-09	-1.36358	-0.355536	6.73981e-05	-1.79359	-0.221082	6.77212e-05	-1.79426	-0.240353
93564814	rs2875640	2.64515e-09	-1.36358	-0.360726	6.70259e-05	-1.79359	-0.22662	6.73505e-05	-1.79426	-0.245842
93564986	rs2325468	2.6053e-09	-1.37359	-0.365902	6.63469e-05	-1.79824	-0.232142	6.66724e-05	-1.79891	-0.251316
93565013	rs6932111	2.6315e-09	-1.36358	-0.365902	6.66567e-05	-1.79359	-0.232142	6.69828e-05	-1.79426	-0.251316
93565154	rs7767505	2.71111e-09	-1.33774	-0.361939	6.9566e-05	-1.7579	-0.225103	6.99516e-05	-1.75865	-0.243561
93565186	rs7767912	2.67572e-09	-1.34227	-0.370548	6.69989e-05	-1.78351	-0.237101	6.73278e-05	-1.78421	-0.256231
93565366	rs7767962	2.6575e-09	-1.34911	-0.370548	6.68791e-05	-1.7853	-0.237101	6.72072e-05	-1.78601	-0.256231
93565661	rs185185011	2.2503e-09	-1.88597	-2.425e-10	7.45691e-05	-1.91356	-2.425e-10	7.64358e-05	-1.91357	-2.425e-10
93565685	rs7768441	2.61455e-09	-1.36025	-0.375696	6.61615e-05	-1.79059	-0.242596	6.64902e-05	-1.79128	-0.261678
93565749	rs9342338	2.58844e-09	-1.37029	-0.375696	6.58502e-05	-1.79531	-0.242596	6.61782e-05	-1.79599	-0.261678
93565750	rs9353947	2.64385e-09	-1.34911	-0.375696	6.65126e-05	-1.7853	-0.242596	6.68421e-05	-1.78601	-0.261678
93565821	rs9351333	2.57733e-09	-1.36025	-0.390035	6.51562e-05	-1.79059	-0.257907	6.54888e-05	-1.79128	-0.276853
93565839	rs78744928	6.60617e-09	-0.809035	-2.425e-10	0.000148847	-1.22237	-2.425e-10	0.000152696	-1.22157	-2.425e-10
93565863	rs62416171	5.28364e-09	-1.30791	0.275488	0.000336925	-0.708533	0.303108	0.000347462	-0.708496	0.309134
93566035	rs9294542	2.56423e-09	-1.36025	-0.395129	6.48027e-05	-1.79059	-0.263347	6.51366e-05	-1.79128	-0.282246
93566103	rs9294543	6.10851e-10	-1.91414	-1.2758	2.59249e-05	-1.67996	-1.29012	2.66754e-05	-1.67965	-1.28662
93566127	rs9294544	2.63301e-09	-1.33888	-0.390035	6.58243e-05	-1.78039	-0.257907	6.61584e-05	-1.78111	-0.276853
93566212	rs9294546	2.65312e-09	-1.34911	-0.372195	6.64777e-05	-1.7853	-0.243121	6.68242e-05	-1.78601	-0.261946
93566214	rs9294547	2.7082e-09	-1.32856	-0.372195	6.71396e-05	-1.77539	-0.243121	6.74877e-05	-1.77613	-0.261946
93566361	rs9294548	2.69247e-09	-1.31815	-0.388428	6.6606e-05	-1.7703	-0.256191	6.69413e-05	-1.77105	-0.275153
93566438	rs9294549	2.47212e-09	-1.40812	-0.383844	6.52977e-05	-1.79503	-0.251295	6.5629e-05	-1.7957	-0.2703
93566519	rs4363006	2.64119e-09	-1.31815	-0.407657	6.52516e-05	-1.7703	-0.276734	6.55921e-05	-1.77105	-0.295512
93566684	rs4560613	2.64119e-09	-1.31815	-0.407657	6.52516e-05	-1.7703	-0.276734	6.55921e-05	-1.77105	-0.295512
93566780	rs141694376	4.33992e-09	-1.22918	-2.425e-10	0.000258592	-0.670031	-2.425e-10	0.000265251	-0.669341	-2.425e-10
93567213	rs4509090	2.59734e-09	-1.28638	-0.456172	6.29398e-05	-1.75448	-0.328625	6.32955e-05	-1.75527	-0.346933
93567262	rs4288173	2.62547e-09	-1.27561	-0.456172	6.3284e-05	-1.74903	-0.328625	6.36408e-05	-1.74983	-0.346933
93567320	rs2138338	2.53037e-09	-1.30765	-0.461024	6.19511e-05	-1.76512	-0.333821	6.23059e-05	-1.76588	-0.35208
93567452	rs1829010	2.59759e-09	-1.28628	-0.456172	6.35715e-05	-1.74449	-0.328625	6.39297e-05	-1.7453	-0.346933
93567478	rs113109178	1.13895e-09	-1.89478	-0.672151	4.66329e-05	-1.78534	-0.597642	4.81414e-05	-1.78454	-0.591336
93567646	rs117545193	1.54887e-08	-0.478073	0.521146	0.000367728	-0.999506	0.681566	0.000367221	-0.998426	0.654373
93567742	rs2138339	2.61327e-09	-1.28233	-0.454101	6.40257e-05	-1.74153	-0.324473	6.4363e-05	-1.74235	-0.343129
93567779	rs62416190	1.52422e-09	-1.01281	-1.26274	5.97311e-05	-0.879139	-1.25629	6.11366e-05	-0.881255	-1.25565
93568052	rs9363005	1.20549e-09	-1.85963	-0.650526	4.09836e-05	-1.89436	-0.617755	4.20411e-05	-1.89461	-0.61676
93568083	rs9353948	1.24535e-09	-1.87602	-0.601606	4.2767e-05	-1.88595	-0.58357	4.38993e-05	-1.88625	-0.581873
93568141	rs9445032	2.73029e-09	-0.926331	-0.7663	0.000128881	-0.628561	-0.737832	0.000132403	-0.627209	-0.73696
93568246	rs1850016	7.22319e-10	-1.7911	-1.23123	2.18802e-05	-1.90892	-1.23078	2.24415e-05	-1.9091	-1.23
93568349	rs9363006	2.44177e-09	-0.832944	-0.971371	9.82553e-05	-0.691287	-0.946428	0.000101135	-0.689597	-0.943968
93568351	rs9353949	2.55373e-09	-0.803859	-0.955626	8.78545e-05	-0.819453	-0.930149	9.04385e-05	-0.81771	-0.927638
93568486	rs9363007	3.17958e-09	-0.729428	-0.810863	0.000116288	-0.653633	-0.815585	0.000119841	-0.652011	-0.811842
93568527	rs17686649	1.0115e-09	-1.72754	-0.95807	2.91361e-05	-1.89671	-0.956597	2.98628e-05	-1.89693	-0.956476
93568858	rs9345288	4.12453e-09	-0.289912	-0.990175	0.000197259	0.0387722	-0.97954	0.000202971	0.0397667	-0.97672
93568929	rs9359996	5.28919e-09	-0.287338	-0.744035	0.000148679	-0.507483	-0.716015	0.000153177	-0.508452	-0.709969
93568960	rs9353950	4.06672e-09	-0.269693	-1.02451	0.000194766	0.0609368	-1.01442	0.000200379	0.061937	-1.01175
93568995	rs16870350	5.30418e-09	-1.26292	0.234382	0.000162505	-1.60061	0.466037	0.000162935	-1.60032	0.44365
93569057	rs75552353	4.02045e-09	-1.75831e-10	-1.30565	0.000137544	-1.75831e-10	-1.30134	0.000141065	-1.75831e-10	-1.3008
93569086	rs73523873	6.38296e-10	-1.89293	-1.25307	2.54194e-05	-1.74799	-1.24178	2.61229e-05	-1.74723	-1.23998
93569141	rs9353951	5.73845e-09	-0.249834	-0.700015	0.000161388	-0.472593	-0.668882	0.000166243	-0.473575	-0.662992
93569180	rs17686747	6.33993e-10	-1.89474	-1.25801	2.51548e-05	-1.75314	-1.24709	2.58492e-05	-1.75239	-1.24534
93569635	rs184334055	3.49913e-08	-1.75831e-10	0.858062	0.00142989	-1.75831e-10	1.04007	0.00142475	-1.75831e-10	1.01173
93570222	rs1515782	1.23196e-08	0.340094	-0.525942	0.00019395	-0.445234	-0.512451	0.000198856	-0.446286	-0.511149
93570326	rs59972925	2.9566e-09	-1.613	-2.425e-10	0.000122935	-1.41362	-2.425e-10	0.000126032	-1.41348	-2.425e-10
93570375	rs17686790	6.50864e-10	-1.88485	-1.24165	2.62893e-05	-1.72655	-1.22957	2.70214e-05	-1.72574	-1.22765
93570432	rs981156	1.77284e-09	-1.10474	-1.01972	4.12935e-05	-1.50142	-1.00316	4.24e-05	-1.50202	-1.00085
93570574	rs9445033	5.84435e-09	-0.289088	-0.642476	0.00016188	-0.52846	-0.609967	0.000166794	-0.529435	-0.603821
93570660	rs9452147	1.99696e-09	-0.863099	-1.14232	0.00010481	-0.477382	-1.09575	0.000106757	-0.476692	-1.10277
93570831	rs73523885	6.26028e-10	-1.88905	-1.27635	2.50523e-05	-1.73743	-1.26689	2.57391e-05	-1.73665	-1.26536
93571314	rs9351334	4.7435e-09	-0.275017	-0.865245	0.00022345	0.0345634	-0.850659	0.000229977	0.0355456	-0.847582
93571405	rs140230009	2.45296e-09	-0.622506	-1.17724	8.51557e-05	-0.622638	-1.15817	8.71837e-05	-0.623571	-1.15843
93571508	rs9359998	4.80472e-09	-0.275017	-0.852422	0.000226379	0.0345634	-0.837637	0.000233001	0.0355456	-0.834519
93571654	rs9351335	4.85343e-09	-0.275017	-0.842337	0.000228709	0.0345634	-0.827398	0.000235407	0.0355456	-0.824247
93571939	rs73758316	2.48827e-09	-1.78545	-2.425e-10	9.7406e-05	-1.6464	-2.425e-10	9.98557e-05	-1.64629	-2.425e-10
93571986	rs10806463	6.71096e-10	-1.88672	-1.20916	2.33864e-05	-1.84973	-1.2234	2.40854e-05	-1.85016	-1.21825
93572081	rs10455542	6.67071e-09	-0.251604	-0.547708	0.000184639	-0.493831	-0.513053	0.000190317	-0.494817	-0.506507
93572173	rs10455543	1.91921e-09	-0.854233	-1.19089	0.000100507	-0.467019	-1.14804	0.000102446	-0.466326	-1.15436
93572356	rs10455544	4.95384e-09	-0.275017	-0.821859	0.000233513	0.0345634	-0.806611	0.000240367	0.0355456	-0.803396
93572569	rs1515783	4.97042e-09	-0.275017	-0.818518	0.000234306	0.0345634	-0.80322	0.000241186	0.0355456	-0.799995
93572579	rs1515784	4.97042e-09	-0.275017	-0.818518	0.000234306	0.0345634	-0.80322	0.000241186	0.0355456	-0.799995
93572708	rs78456629	4.4321e-09	-1.75831e-10	-1.20817	0.000155821	-1.75831e-10	-1.17658	0.000159341	-1.75831e-10	-1.17897
93573101	rs146942888	2.57643e-08	-1.75831e-10	0.551952	0.00103929	-1.75831e-10	0.721005	0.00103761	-1.75831e-10	0.694655
93573240	rs17738088	6.19534e-10	-1.89474	-1.28109	2.45351e-05	-1.75314	-1.27204	2.52051e-05	-1.75239	-1.27058
93573416	rs10944620	5.0584e-09	-0.275017	-0.800972	0.000238515	0.0345634	-0.785416	0.000245532	0.0355456	-0.782136
93573614	rs10944621	4.92097e-09	-0.295441	-0.808093	0.000231581	0.0122879	-0.792641	0.000238388	0.0132644	-0.789383
93573896	rs9294550	4.7758e-09	-0.335912	-0.797565	0.000223954	-0.0318856	-0.781959	0.000230541	-0.0309203	-0.778669
93574053	rs56131153	6.16219e-10	-1.89317	-1.28802	2.46504e-05	-1.74087	-1.27962	2.53213e-05	-1.74011	-1.27826
93574113	rs10485365	6.00189e-10	-1.8997	-1.30785	2.34641e-05	-1.76812	-1.3017	2.40933e-05	-1.7674	-1.30068
93574269	rs9363008	1.76915e-09	-0.907275	-1.21926	9.08916e-05	-0.532666	-1.18295	9.27243e-05	-0.531893	-1.18849
93574273	rs76453189	3.68055e-09	-0.491165	-0.902812	0.000253799	0.199308	-0.888049	0.000261126	0.19925	-0.884264
93574696	rs9345289	7.28261e-09	-0.192674	-0.518875	0.000200812	-0.439324	-0.483594	0.000207008	-0.440329	-0.476931
93574953	rs4707761	4.92645e-09	-0.31574	-0.786681	0.000231483	-0.0098618	-0.770917	0.000238301	-0.00889094	-0.767594
93575149	rs4707762	1.7729e-09	-0.907275	-1.21715	9.11135e-05	-0.532666	-1.18051	9.29463e-05	-0.531893	-1.1861
93575330	rs874423	6.83174e-09	-0.232705	-0.542754	0.000188847	-0.476358	-0.507991	0.000194658	-0.477351	-0.501425
93575734	rs117131932	4.13645e-09	-1.75831e-10	-1.2772	0.000142883	-1.75831e-10	-1.26326	0.000145937	-1.75831e-10	-1.26684
93575781	rs9345290	1.80181e-09	-0.891098	-1.21715	9.28554e-05	-0.513728	-1.18051	9.47238e-05	-0.51295	-1.1861
93575969	rs60938011	5.50845e-09	-1.14065	0.149897	0.000160186	-1.52438	0.375427	0.000160675	-1.52425	0.353614
93576022	rs1810303	5.98347e-10	-1.89942	-1.31121	2.33953e-05	-1.76722	-1.30553	2.4021e-05	-1.76651	-1.30458
93576050	rs76282783	2.20562e-09	-1.90603	-2.425e-10	8.84199e-05	-1.74319	-2.425e-10	9.06708e-05	-1.74278	-2.425e-10
93576077	rs9345291	5.04491e-09	-0.295441	-0.783217	0.0002375	0.0122879	-0.767403	0.000244499	0.0132644	-0.76407
93576083	rs16870356	2.45975e-09	-1.79698	-2.425e-10	9.57882e-05	-1.66314	-2.425e-10	9.81969e-05	-1.66304	-2.425e-10
93576577	rs9353952	6.9367e-09	-0.2137	-0.546513	0.000191459	-0.458781	-0.511832	0.000197346	-0.459779	-0.505281
93576721	rs17526893	6.00316e-10	-1.89613	-1.31121	2.3631e-05	-1.7572	-1.30553	2.42635e-05	-1.75646	-1.30458
93576969	rs16870360	8.48579e-09	-1.75831e-10	-0.558646	0.000286027	-1.75831e-10	-0.569197	0.000295411	-1.75831e-10	-0.561649
93577248	rs17526948	6.16457e-10	-1.89058	-1.29022	2.45743e-05	-1.74154	-1.28204	2.52427e-05	-1.74076	-1.28072
93577417	rs1515790	4.99484e-09	-0.298154	-0.790479	0.000228779	-0.0177579	-0.77477	0.000235512	-0.0167982	-0.771459
93577470	rs10485366	6.83907e-10	-1.88796	-1.18901	2.38236e-05	-1.85017	-1.20444	2.45457e-05	-1.85063	-1.19885
93577492	rs9445034	4.89179e-09	-0.319001	-0.790479	0.000235118	0.00957389	-0.77477	0.000242045	0.0105651	-0.771459
```
