## Supplementary material for "Characterization of shared and ancestry-specific signals driving complex traits using multi-ancestry fine-mapping": susiex_nc3.cs80.summary

```
# chr6:92577500-93577500
CS_ID	CS_LENGTH	CS_PURITY	MAX_PIP_SNP	BP	REF_ALLELE	ALT_ALLELE	REF_FRQ	BETA	SE	-LOG10P	MAX_PIP	POST-HOC_PROB_POP1	POST-HOC_PROB_POP2
1	13	0.673633	rs634940	93077500	T,T	G,G	0.756461,0.986111	0.0308937,0.00229971	0.0046064,0.0365264	10.701,0.0223687	0.470456	0.999968	0.305754
2	1089	0	rs74487706	92736813	NA,A	NA,G	NA,0.979167	NA,-0.107598	NA,0.0299292	NA,3.48908	0.0241072	0.342289	0.515124
3	1112	0	rs74487706	92736813	NA,A	NA,G	NA,0.979167	NA,-0.107598	NA,0.0299292	NA,3.48908	0.0251657	0.341697	0.510241
```
