## Supplementary material for "Characterization of shared and ancestry-specific signals driving complex traits using multi-ancestry fine-mapping": susiex_nc1.cs80.cs

```
CS_ID	SNP	BP	REF_ALLELE	ALT_ALLELE	REF_FRQ	BETA	SE	-LOG10P	CS_PIP	OVRL_PIP
1	chr6:115652374:C:T	115652374	T,T	C,C	1,1	inf,-inf	inf,inf	0.124229,5.55735	0.205279	0.205279
1	chr6:115647633:A:G	115647633	G,G	A,A	1,1	inf,-inf	inf,inf	0.152323,4.60165	0.0279687	0.0279687
1	chr6:115646434:A:G	115646434	G,G	A,A	1,1	inf,-inf	inf,inf	0.134033,4.58605	0.0267028	0.0267028
1	chr6:115648321:A:G	115648321	G,G	A,A	1,1	inf,-inf	inf,inf	0.160892,4.54715	0.0251183	0.0251183
1	chr6:115651989:C:T	115651989	T,T	C,C	1,1	inf,-inf	inf,inf	0.157512,4.52654	0.0239917	0.0239917
1	chr6:115640192:T:C	115640192	C,C	T,T	1,1	inf,-inf	inf,inf	0.150579,4.52423	0.0237469	0.0237469
1	chr6:116087957:C:T	116087957	T,NA	C,NA	1,NA	inf,NA	inf,NA	3.83934,NA	0.021739	0.021739
1	chr6:115651190:G:A	115651190	A,A	G,G	1,1	inf,-inf	inf,inf	0.161608,4.46266	0.0210555	0.0210555
1	chr6:115649741:T:C	115649741	C,C	T,T	1,1	inf,-inf	inf,inf	0.169717,4.42708	0.0196746	0.0196746
1	chr6:115635442:T:A	115635442	A,A	T,T	1,1	inf,-inf	inf,inf	0.173286,4.41043	0.0190575	0.0190575
1	chr6:115639065:G:A	115639065	A,A	G,G	1,1	inf,-inf	inf,inf	0.167908,4.4081	0.0188798	0.0188798
1	chr6:115641480:G:T	115641480	T,T	G,G	1,1	inf,-inf	inf,inf	0.136885,4.41417	0.018667	0.018667
1	chr6:115642208:C:T	115642208	T,T	C,C	1,1	inf,-inf	inf,inf	0.119897,4.41895	0.0186345	0.0186345
1	chr6:115639900:A:C	115639900	C,C	A,A	1,1	inf,-inf	inf,inf	0.132585,4.41415	0.0186087	0.0186087
1	chr6:115634506:A:C	115634506	C,C	A,A	1,1	inf,-inf	inf,inf	0.18199,4.3613	0.0173246	0.0173246
1	chr6:115650956:A:G	115650956	G,G	A,A	1,1	inf,-inf	inf,inf	0.186885,4.34661	0.0168724	0.0168724
1	chr6:115641219:C:T	115641219	T,T	C,C	1,1	inf,-inf	inf,inf	0.127604,4.368	0.0168377	0.0168377
1	chr6:115634327:A:C	115634327	C,C	A,A	1,1	inf,-inf	inf,inf	0.171759,4.35068	0.0167967	0.0167967
1	chr6:115637956:T:C	115637956	C,C	T,T	1,1	inf,-inf	inf,inf	0.123302,4.34699	0.0160667	0.0160667
1	chr6:115645309:T:C	115645309	C,C	T,T	1,1	inf,-inf	inf,inf	0.119983,4.34492	0.015962	0.015962
1	chr6:115585422:A:G	115585422	NA,G	NA,A	NA,1	NA,inf	NA,inf	NA,3.50528	0.0104784	0.0104784
1	chr6:115598761:T:G	115598761	NA,G	NA,T	NA,1	NA,inf	NA,inf	NA,3.49998	0.0103644	0.0103644
1	chr6:116035567:A:C	116035567	C,C	A,A	1,1	inf,inf	inf,inf	1.26912,3.07824	0.00630986	0.00630986
1	chr6:115654463:G:T	115654463	T,T	G,G	1,1	inf,-inf	inf,inf	0.348888,3.71852	0.00542654	0.00542654
1	chr6:116077276:G:A	116077276	A,A	G,G	1,1	inf,inf	inf,inf	1.36383,2.89633	0.00516683	0.00516683
1	chr6:115956808:A:G	115956808	G,G	A,A	1,1	inf,inf	inf,inf	1.88424,2.40334	0.00504144	0.00504144
1	chr6:115574943:A:G	115574943	NA,G	NA,A	NA,1	NA,inf	NA,inf	NA,3.14273	0.00497167	0.00497167
1	chr6:115539108:C:T	115539108	NA,T	NA,C	NA,1	NA,inf	NA,inf	NA,3.13989	0.00494278	0.00494278
1	chr6:116035689:T:G	116035689	G,G	T,T	1,1	inf,inf	inf,inf	1.27874,2.90278	0.00448782	0.00448782
1	chr6:115621847:A:C	115621847	NA,C	NA,A	NA,1	NA,inf	NA,inf	NA,3.09019	0.00446469	0.00446469
1	chr6:115887887:A:G	115887887	G,G	A,A	1,1	inf,inf	inf,inf	1.89948,2.31989	0.00439267	0.00439267
1	chr6:115624226:A:G	115624226	NA,G	NA,A	NA,1	NA,inf	NA,inf	NA,3.05246	0.00413321	0.00413321
1	chr6:115999993:T:C	115999993	C,C	T,T	1,1	inf,inf	inf,inf	3.30843,0.761804	0.00377578	0.00377578
1	chr6:115556551:C:T	115556551	NA,T	NA,C	NA,1	NA,inf	NA,inf	NA,3.00618	0.00376037	0.00376037
1	chr6:116001218:G:A	116001218	A,A	G,G	1,1	inf,inf	inf,inf	3.23832,0.82803	0.00366298	0.00366298
1	chr6:116017189:C:A	116017189	A,A	C,C	1,1	inf,inf	inf,inf	3.0952,0.98976	0.00363304	0.00363304
1	chr6:115993471:C:T	115993471	T,T	C,C	1,1	inf,inf	inf,inf	3.2621,0.790083	0.00360548	0.00360548
1	chr6:116003297:A:G	116003297	G,G	A,A	1,1	inf,inf	inf,inf	2.91163,1.18044	0.00354256	0.00354256
1	chr6:115631830:TACA:T	115631830	T,T	TACA,TACA	1,1	inf,-inf	inf,inf	0.28393,3.53708	0.00345566	0.00345566
1	chr6:115647019:A:T	115647019	NA,T	NA,A	NA,1	NA,inf	NA,inf	NA,2.94584	0.00332492	0.00332492
1	chr6:116052453:C:T	116052453	T,T	C,C	1,1	inf,inf	inf,inf	3.07579,0.957914	0.0033056	0.0033056
1	chr6:115617524:C:A	115617524	A,A	C,C	1,1	inf,-inf	inf,inf	0.576158,3.29566	0.00309316	0.00309316
1	chr6:116002958:C:T	116002958	T,T	C,C	1,1	inf,inf	inf,inf	1.22622,2.7327	0.00289156	0.00289156
1	chr6:115631211:T:A	115631211	A,A	T,T	1,1	inf,-inf	inf,inf	0.27188,3.44773	0.00283595	0.00283595
1	chr6:115626443:T:G	115626443	G,G	T,T	1,1	inf,-inf	inf,inf	0.257336,3.44931	0.00280125	0.00280125
1	chr6:115628189:G:A	115628189	A,A	G,G	1,1	inf,-inf	inf,inf	0.321695,3.40283	0.00273561	0.00273561
1	chr6:115623098:A:G	115623098	G,G	A,A	1,1	inf,-inf	inf,inf	0.240107,3.44063	0.00270284	0.00270284
1	chr6:115615611:AAAT:A	115615611	A,A	AAAT,AAAT	1,1	inf,-inf	inf,inf	0.523331,3.26358	0.00268082	0.00268082
1	chr6:116002747:T:A	116002747	A,A	T,T	1,1	inf,inf	inf,inf	3.15185,0.738621	0.00265562	0.00265562
1	chr6:116003735:A:G	116003735	G,G	A,A	1,1	inf,inf	inf,inf	3.12145,0.727469	0.00245387	0.00245387
1	chr6:115890101:C:T	115890101	T,T	C,C	1,1	inf,inf	inf,inf	0.838888,2.9286	0.00220673	0.00220673
1	chr6:115895835:T:A	115895835	A,A	T,T	1,1	inf,inf	inf,inf	0.914033,2.84636	0.00211578	0.00211578
1	chr6:115614126:C:T	115614126	T,T	C,C	1,1	inf,-inf	inf,inf	0.481569,3.17393	0.00210234	0.00210234
1	chr6:115889475:A:C	115889475	C,C	A,A	1,1	inf,inf	inf,inf	0.805569,2.92727	0.00208364	0.00208364
1	chr6:116009103:G:A	116009103	A,A	G,G	1,1	inf,inf	inf,inf	3.13688,0.604712	0.00208282	0.00208282
1	chr6:115989124:T:C	115989124	C,C	T,T	1,1	inf,inf	inf,inf	3.05196,0.703221	0.00205353	0.00205353
1	chr6:115882489:TGTGTGTGTGA:T	115882489	T,T	TGTGTGTGTGA,TGTGTGTGTGA	1,1	inf,inf	inf,inf	0.820929,2.88766	0.00197112	0.00197112
1	chr6:116073656:T:A	116073656	A,A	T,T	1,1	inf,inf	inf,inf	3.03322,0.687411	0.00192848	0.00192848
1	chr6:115884315:C:T	115884315	T,T	C,C	1,1	inf,inf	inf,inf	0.790722,2.90059	0.00192628	0.00192628
1	chr6:116005939:A:G	116005939	G,G	A,A	1,1	inf,inf	inf,inf	3.12341,0.570754	0.00192494	0.00192494
1	chr6:116047889:C:A	116047889	A,A	C,C	1,1	inf,inf	inf,inf	3.14699,0.539074	0.00192427	0.00192427
1	chr6:116034025:C:T	116034025	T,T	C,C	1,1	inf,inf	inf,inf	3.06279,0.636418	0.00188691	0.00188691
1	chr6:116004396:T:C	116004396	C,C	T,T	1,1	inf,inf	inf,inf	3.00542,0.707338	0.00188392	0.00188392
1	chr6:116006308:T:G	116006308	G,G	T,T	1,1	inf,inf	inf,inf	3.11451,0.567562	0.00188189	0.00188189
1	chr6:116009411:T:C	116009411	C,C	T,T	1,1	inf,inf	inf,inf	3.10084,0.576561	0.00185627	0.00185627
1	chr6:115890526:G:A	115890526	A,A	G,G	1,1	inf,inf	inf,inf	0.785821,2.87776	0.00182423	0.00182423
1	chr6:115871963:C:T	115871963	T,T	C,C	1,1	inf,inf	inf,inf	0.730971,2.90493	0.00176523	0.00176523
1	chr6:116006965:C:A	116006965	A,A	C,C	1,1	inf,inf	inf,inf	3.07964,0.569799	0.00176113	0.00176113
1	chr6:116027878:C:T	116027878	T,T	C,C	1,1	inf,inf	inf,inf	3.10111,0.525172	0.00171984	0.00171984
1	chr6:116016340:G:A	116016340	A,A	G,G	1,1	inf,inf	inf,inf	3.01122,0.63832	0.00170747	0.00170747
1	chr6:115888035:G:A	115888035	A,A	G,G	1,1	inf,inf	inf,inf	0.756846,2.86809	0.00170695	0.00170695
1	chr6:116059746:A:G	116059746	G,G	A,A	1,1	inf,inf	inf,inf	3.0724,0.553719	0.00169434	0.00169434
1	chr6:116013968:C:A	116013968	A,A	C,C	1,1	inf,inf	inf,inf	3.01739,0.61405	0.00166445	0.00166445
1	chr6:116105819:C:T	116105819	NA,T	NA,C	NA,1	NA,inf	NA,inf	NA,2.58314	0.0015938	0.0015938
1	chr6:116061554:T:TACTA	116061554	TACTA,TACTA	T,T	1,1	inf,inf	inf,inf	3.08646,0.466292	0.00153423	0.00153423
1	chr6:115747861:G:A	115747861	NA,A	NA,G	NA,1	NA,inf	NA,inf	NA,2.56398	0.00153343	0.00153343
1	chr6:116012579:C:G	116012579	G,G	C,C	1,1	inf,inf	inf,inf	2.97269,0.617609	0.00153098	0.00153098
1	chr6:116025231:C:A	116025231	A,A	C,C	1,1	inf,inf	inf,inf	2.8931,0.711567	0.00151676	0.00151676
1	chr6:115805367:G:A	115805367	NA,A	NA,G	NA,1	NA,inf	NA,inf	NA,2.54597	0.00147882	0.00147882
1	chr6:116030561:G:T	116030561	T,T	G,G	1,1	inf,inf	inf,inf	2.86716,0.713778	0.00144573	0.00144573
1	chr6:116054139:A:G	116054139	G,G	A,A	1,1	inf,inf	inf,inf	2.94022,0.62225	0.0014455	0.0014455
1	chr6:116033428:C:T	116033428	T,T	C,C	1,1	inf,inf	inf,inf	2.86564,0.710257	0.00143316	0.00143316
1	chr6:116041456:C:T	116041456	T,T	C,C	1,1	inf,inf	inf,inf	2.88191,0.681838	0.00141414	0.00141414
1	chr6:115902097:C:T	115902097	NA,T	NA,C	NA,1	NA,-inf	NA,inf	NA,2.51449	0.00138807	0.00138807
1	chr6:115633974:G:C	115633974	C,C	G,G	1,1	inf,-inf	inf,inf	0.174733,3.13912	0.00136822	0.00136822
1	chr6:115648187:T:C	115648187	C,C	T,T	1,1	inf,-inf	inf,inf	0.180112,3.13467	0.00136204	0.00136204
1	chr6:115999520:C:T	115999520	T,T	C,C	1,1	inf,inf	inf,inf	1.15052,2.37383	0.00122728	0.00122728
1	chr6:116074071:T:TCA	116074071	TCA,TCA	T,T	1,1	inf,inf	inf,inf	2.84171,0.641012	0.00122382	0.00122382
1	chr6:115641887:G:T	115641887	T,T	G,G	1,1	-inf,-inf	inf,inf	1.28565,2.25024	0.00122073	0.00122073
1	chr6:115861926:G:A	115861926	A,A	G,G	1,1	inf,-inf	inf,inf	1.06202,2.4453	0.00121267	0.00121267
1	chr6:116024338:A:G	116024338	G,G	A,A	1,1	inf,inf	inf,inf	2.90221,0.548137	0.00119693	0.00119693
1	chr6:115645422:C:T	115645422	T,T	C,C	1,1	inf,-inf	inf,inf	0.160556,3.07195	0.00117864	0.00117864
1	chr6:116060831:T:C	116060831	C,C	T,T	1,1	inf,inf	inf,inf	2.82402,0.632154	0.00116532	0.00116532
1	chr6:115918718:T:C	115918718	C,C	T,T	1,1	inf,inf	inf,inf	2.54328,0.958346	0.00115101	0.00115101
1	chr6:115649718:G:A	115649718	A,A	G,G	1,1	inf,-inf	inf,inf	0.183293,3.03046	0.00110364	0.00110364
1	chr6:115643997:C:T	115643997	T,T	C,C	1,1	-inf,-inf	inf,inf	1.28394,2.19711	0.00109506	0.00109506
1	chr6:116158834:G:A	116158834	NA,A	NA,G	NA,1	NA,inf	NA,inf	NA,2.37252	0.00104416	0.00104416
1	chr6:115636912:C:A	115636912	A,A	C,C	1,1	-inf,-inf	inf,inf	1.21937,2.20234	0.000985509	0.000985509
1	chr6:116045145:TG:T	116045145	T,T	TG,TG	1,1	inf,inf	inf,inf	2.51195,0.885497	0.000954347	0.000954347
1	chr6:115843267:C:G	115843267	G,G	C,C	1,1	-inf,-inf	inf,inf	2.34452,1.0351	0.000892421	0.000892421
1	chr6:116133496:C:T	116133496	NA,T	NA,C	NA,1	NA,inf	NA,inf	NA,2.29076	0.000886926	0.000886926
1	chr6:115644840:G:A	115644840	A,A	G,G	1,1	-inf,-inf	inf,inf	0.807491,2.48364	0.000851772	0.000851772
1	chr6:115895004:G:A	115895004	NA,A	NA,G	NA,1	NA,-inf	NA,inf	NA,2.2703	0.00085151	0.00085151
1	chr6:116039978:G:T	116039978	T,T	G,G	1,1	inf,inf	inf,inf	1.58781,1.78144	0.000845826	0.000845826
1	chr6:115547016:G:A	115547016	NA,A	NA,G	NA,1	NA,inf	NA,inf	NA,2.2644	0.000841573	0.000841573
1	chr6:115971326:A:G	115971326	G,G	A,A	1,1	inf,inf	inf,inf	1.70983,1.65106	0.000826723	0.000826723
1	chr6:115981248:A:G	115981248	G,G	A,A	1,1	inf,inf	inf,inf	1.68864,1.66627	0.000817974	0.000817974
```
