## Supplementary material for "Characterization of shared and ancestry-specific signals driving complex traits using multi-ancestry fine-mapping": susiex_nc1.cs80.snp

```
BP	SNP	PIP(CS1)	LogBF(CS1,Pop1)	LogBF(CS1,Pop2)
115525347	chr6:115525347:C:T	7.3502e-05	0.679016	-0.985221
115525451	chr6:115525451:A:G	5.51709e-06	-1.32857	-1.56709
115525494	chr6:115525494:A:G	5.52077e-06	-1.32791	-1.56709
115525733	chr6:115525733:T:C	5.82531e-06	-1.27864	-1.56266
115525819	chr6:115525819:AG:A	5.15377e-05	-1.2879e-10	-0.661204
115525864	chr6:115525864:A:G	5.54601e-06	-1.32758	-1.56286
115526369	chr6:115526369:T:C	6.31501e-06	-1.36379	-1.3968
115526733	chr6:115526733:T:C	5.49654e-06	-1.34285	-1.55654
115526808	chr6:115526808:G:A	4.58236e-05	-1.2879e-10	-0.778718
115527419	chr6:115527419:G:A	3.66972e-05	-1.00697	0.00614722
115527481	chr6:115527481:T:C	2.10509e-05	-1.2879e-10	-1.55657
115527897	chr6:115527897:A:C	6.31365e-06	-1.19841	-1.5624
115527965	chr6:115527965:G:T	2.88115e-05	-1.24274	-1.02668e-09
115528715	chr6:115528715:G:A	0.000614502	-1.2879e-10	1.81729
115529593	chr6:115529593:A:G	0.000102421	-1.2879e-10	0.0255696
115529742	chr6:115529742:T:A	3.5324e-05	-0.985947	-0.053009
115529753	chr6:115529753:T:C	5.32241e-05	-1.22258	0.593569
115529804	chr6:115529804:C:T	3.52264e-05	-1.04172	-1.02668e-09
115530192	chr6:115530192:TATATA:T	4.02912e-05	-1.2879e-10	-0.907385
115530238	chr6:115530238:A:T	0.000101845	-1.2879e-10	0.0199373
115530301	chr6:115530301:T:C	5.89583e-06	-1.26247	-1.5668
115530609	chr6:115530609:A:C	4.81056e-05	-1.2879e-10	-0.730119
115530728	chr6:115530728:CT:C	3.58321e-05	0.417378	-1.44205
115531134	chr6:115531134:T:G	4.48924e-05	0.136356	-0.935605
115531691	chr6:115531691:CTT:C	0.000213739	-1.2879e-10	0.761236
115531783	chr6:115531783:C:CAT	3.99792e-05	-1.2879e-10	-0.915158
115531892	chr6:115531892:GA:G	0.000620369	-1.2879e-10	1.8268
115532244	chr6:115532244:A:C	3.63852e-05	0.456216	-1.46557
115532521	chr6:115532521:C:T	5.37338e-05	-1.2879e-10	-0.619476
115532820	chr6:115532820:A:G	2.47707e-05	-1.2879e-10	-1.39386
115533136	chr6:115533136:A:G	5.35389e-05	-1.2879e-10	-0.62311
115533205	chr6:115533205:G:A	3.9061e-05	-1.2879e-10	-0.938393
115533489	chr6:115533489:CTA:C	3.9061e-05	-1.2879e-10	-0.938393
115533715	chr6:115533715:C:T	2.95881e-05	-1.2879e-10	-1.21615
115534405	chr6:115534405:C:A	0.000109169	-1.2879e-10	0.089381
115534406	chr6:115534406:A:G	0.000135923	-1.2879e-10	0.308568
115534423	chr6:115534423:C:G	1.16131e-05	-0.92403	-1.22735
115535179	chr6:115535179:T:C	2.74401e-05	-0.860438	-0.431076
115535328	chr6:115535328:C:G	5.39126e-05	-1.2879e-10	-0.616154
115535461	chr6:115535461:G:A	6.00413e-05	-1.2879e-10	-0.508486
115535491	chr6:115535491:A:G	2.14935e-05	-1.2879e-10	-1.53577
115536177	chr6:115536177:T:A	4.12872e-05	-0.882965	-1.02668e-09
115536916	chr6:115536916:T:G	4.45277e-05	0.0291219	-0.836529
115537283	chr6:115537283:T:C	1.11812e-05	-1.2292	-0.960086
115537425	chr6:115537425:T:A	5.89332e-06	-1.26411	-1.56559
115538442	chr6:115538442:GA:G	0.000168571	-1.10908	1.63292
115538579	chr6:115538579:A:C	6.02122e-05	0.533646	-1.03929
115538858	chr6:115538858:G:C	5.13226e-05	0.227727	-0.893114
115538871	chr6:115538871:G:A	2.9905e-05	-1.20549	-1.02668e-09
115539108	chr6:115539108:C:T	0.00494278	-1.2879e-10	3.90217
115540521	chr6:115540521:A:G	4.12913e-05	-1.2879e-10	-0.882867
115540686	chr6:115540686:G:A	2.98609e-05	-1.20697	-1.02668e-09
115541038	chr6:115541038:T:C	5.78247e-06	-1.28156	-1.56712
115541592	chr6:115541592:C:A	2.13559e-05	-1.2879e-10	-1.54219
115542146	chr6:115542146:C:T	2.14419e-05	-1.2879e-10	-1.53817
115542178	chr6:115542178:C:T	2.1516e-05	-1.2879e-10	-1.53472
115542601	chr6:115542601:T:C	2.58993e-05	-1.2879e-10	-1.3493
115542678	chr6:115542678:T:G	1.32212e-05	-0.943375	-1.07832
115542901	chr6:115542901:A:G	8.9304e-05	-1.2879e-10	-0.111472
115543188	chr6:115543188:G:T	4.87804e-05	-1.2879e-10	-0.71619
115543208	chr6:115543208:G:T	6.65867e-05	-1.2879e-10	-0.405014
115543782	chr6:115543782:C:A	6.02576e-05	-0.50489	-1.02668e-09
115543953	chr6:115543953:C:G	9.76042e-05	-1.2879e-10	-0.0225979
115544007	chr6:115544007:T:C	7.16523e-06	-1.22453	-1.40975
115544306	chr6:115544306:C:T	2.30357e-05	-1.2879e-10	-1.46647
115544553	chr6:115544553:C:T	6.39903e-05	-1.2879e-10	-0.444786
115544968	chr6:115544968:G:C	6.32803e-06	-1.19199	-1.56654
115545917	chr6:115545917:AAAAC:A	2.86583e-05	-1.24807	-1.02668e-09
115545991	chr6:115545991:G:T	1.68421e-05	-1.15873	-0.620901
115546121	chr6:115546121:G:A	8.26076e-05	-1.2879e-10	-0.189416
115546341	chr6:115546341:T:C	4.31927e-05	0.257006	-1.09485
115546718	chr6:115546718:C:G	6.28698e-05	-1.2879e-10	-0.462452
115547016	chr6:115547016:G:A	0.000841573	-1.2879e-10	2.13175
115547127	chr6:115547127:A:G	2.23233e-05	-0.606007	-0.891881
115547156	chr6:115547156:C:A	5.35921e-05	-0.622116	-1.02668e-09
115547535	chr6:115547535:G:A	0.000424292	-1.2879e-10	1.4469
115548250	chr6:115548250:T:A	7.60409e-05	-1.2879e-10	-0.272247
115548322	chr6:115548322:A:G	2.16365e-05	-1.2879e-10	-1.52914
115548462	chr6:115548462:C:T	2.77647e-05	-1.27975	-1.02668e-09
115548472	chr6:115548472:T:C	5.77551e-05	-1.2879e-10	-0.547306
115548571	chr6:115548571:C:T	0.000431653	-1.2879e-10	1.4641
115548790	chr6:115548790:A:T	5.72359e-06	-1.3002	-1.55872
115549083	chr6:115549083:C:T	2.14256e-05	-1.2879e-10	-1.53893
115549825	chr6:115549825:A:G	1.11339e-05	-1.20076	-0.992762
115550790	chr6:115550790:T:A	0.000583134	-1.2879e-10	1.7649
115550816	chr6:115550816:A:G	9.49929e-05	-1.2879e-10	-0.0497158
115550846	chr6:115550846:G:A	2.19504e-05	-1.2879e-10	-1.51474
115551093	chr6:115551093:T:C	9.85698e-05	-1.2879e-10	-0.012753
115551892	chr6:115551892:T:C	0.00013204	0.279584	-1.02668e-09
115552757	chr6:115552757:T:C	2.17569e-05	-1.2879e-10	-1.52359
115553084	chr6:115553084:C:T	0.000523644	-1.2879e-10	1.65729
115553085	chr6:115553085:G:A	4.48643e-05	0.378877	-1.17875
115553171	chr6:115553171:G:A	2.09267e-05	-1.2879e-10	-1.56249
115553535	chr6:115553535:AAC:A	3.91975e-05	-0.934906	-1.02668e-09
115553729	chr6:115553729:T:C	0.000101765	-1.2879e-10	0.0191472
115553786	chr6:115553786:T:C	6.90052e-06	-1.219	-1.45293
115553843	chr6:115553843:C:T	3.07857e-05	0.276033	-1.4525
115553983	chr6:115553983:T:C	2.97171e-05	-1.2118	-1.02668e-09
115554065	chr6:115554065:G:C	9.85231e-05	-1.2879e-10	-0.0132272
115554244	chr6:115554244:G:A	0.000266664	-1.2879e-10	0.982471
115554362	chr6:115554362:C:T	6.6148e-06	-1.32142	-1.39279
115554701	chr6:115554701:A:G	2.0821e-05	-1.2879e-10	-1.56755
115555110	chr6:115555110:C:G	2.0839e-05	-1.2879e-10	-1.56669
115555112	chr6:115555112:C:G	7.27837e-06	-1.19588	-1.42273
115555601	chr6:115555601:C:G	4.12913e-05	-1.2879e-10	-0.882867
115555727	chr6:115555727:A:G	0.000222969	-1.2879e-10	0.803516
115556347	chr6:115556347:T:C	7.26393e-06	-1.2088	-1.4118
115556528	chr6:115556528:G:A	7.58091e-06	-1.20214	-1.37575
115556551	chr6:115556551:C:T	0.00376037	-1.2879e-10	3.62875
115556849	chr6:115556849:A:G	2.25703e-05	-1.2879e-10	-1.48688
115556850	chr6:115556850:C:T	2.08674e-05	-1.2879e-10	-1.56533
115557131	chr6:115557131:A:G	6.61364e-06	-1.15002	-1.56436
115557143	chr6:115557143:C:T	2.08682e-05	-1.2879e-10	-1.56529
115557362	chr6:115557362:TCTGA:T	6.25395e-06	-1.30883	-1.46147
115558081	chr6:115558081:T:C	9.75528e-05	-1.2879e-10	-0.0231239
115558098	chr6:115558098:T:C	5.64927e-05	-1.2879e-10	-0.569406
115558168	chr6:115558168:T:G	2.20879e-05	-1.2879e-10	-1.50849
115558402	chr6:115558402:T:C	0.000531704	-1.2879e-10	1.67257
115558778	chr6:115558778:C:T	6.51104e-06	-1.18655	-1.54347
115559511	chr6:115559511:C:T	6.69131e-05	-1.2879e-10	-0.400123
115559687	chr6:115559687:G:A	5.7255e-06	-1.31138	-1.54721
115559780	chr6:115559780:A:G	1.79661e-05	-0.216455	-1.49858
115559814	chr6:115559814:T:C	2.96171e-05	-1.2879e-10	-1.21517
115559823	chr6:115559823:G:A	0.000108838	-1.2879e-10	0.086343
115560019	chr6:115560019:A:G	2.253e-05	-1.2879e-10	-1.48867
115560339	chr6:115560339:C:T	2.52104e-05	-1.2879e-10	-1.37626
115560430	chr6:115560430:T:G	1.60324e-05	-0.320976	-1.50793
115560686	chr6:115560686:T:G	6.77537e-06	-1.2566	-1.43362
115560982	chr6:115560982:G:T	8.69979e-06	-1.24256	-1.19766
115561906	chr6:115561906:T:C	2.08238e-05	-1.2879e-10	-1.56742
115562013	chr6:115562013:A:T	0.00011676	-1.2879e-10	0.156606
115562316	chr6:115562316:C:G	7.38289e-05	0.542755	-0.844523
115562430	chr6:115562430:T:C	2.34478e-05	-0.991462	-0.457278
115562458	chr6:115562458:G:C	5.98036e-05	-1.2879e-10	-0.512452
115563212	chr6:115563212:T:C	6.74373e-06	-1.26384	-1.43106
115563238	chr6:115563238:G:A	0.000140543	-1.2879e-10	0.341997
115563248	chr6:115563248:C:A	6.66529e-06	-1.26581	-1.4408
115563715	chr6:115563715:C:T	6.56186e-06	-1.27042	-1.45182
115563759	chr6:115563759:C:T	0.000520102	-1.2879e-10	1.65051
115563830	chr6:115563830:G:A	1.29884e-05	-0.521649	-1.51782
115563976	chr6:115563976:T:C	4.86197e-05	-0.719489	-1.02668e-09
115564037	chr6:115564037:A:C	2.26639e-05	-1.2879e-10	-1.48275
115564365	chr6:115564365:C:T	4.21076e-05	-0.86329	-1.02668e-09
115564457	chr6:115564457:T:C	0.000116105	-1.2879e-10	0.150977
115564993	chr6:115564993:T:A	3.99274e-05	-1.2879e-10	-0.916457
115565024	chr6:115565024:C:A	6.78035e-06	-1.26594	-1.42355
115565459	chr6:115565459:T:C	6.92896e-06	-1.24426	-1.42355
115565551	chr6:115565551:T:C	6.81014e-06	-1.25248	-1.43262
115565752	chr6:115565752:C:T	0.000154096	-1.2879e-10	0.434058
115565816	chr6:115565816:T:A	2.54278e-05	-1.2879e-10	-1.36767
115566064	chr6:115566064:A:G	2.08208e-05	-1.2879e-10	-1.56757
115566250	chr6:115566250:G:C	2.124e-05	-1.2879e-10	-1.54763
115566486	chr6:115566486:A:T	6.27312e-06	-1.27745	-1.48979
115567488	chr6:115567488:G:A	4.1117e-05	-0.887097	-1.02668e-09
115567763	chr6:115567763:T:G	4.01585e-05	-1.2879e-10	-0.910685
115567856	chr6:115567856:T:C	7.03624e-06	-1.25916	-1.39328
115567910	chr6:115567910:T:C	2.4725e-05	-0.95976	-0.435942
115568410	chr6:115568410:C:T	2.79471e-05	-1.2879e-10	-1.27321
115568451	chr6:115568451:TATC:T	2.97543e-05	-1.0976	-0.112942
115568622	chr6:115568622:G:A	4.45e-05	-1.2879e-10	-0.808028
115568907	chr6:115568907:CAG:C	7.73826e-05	0.52714	-0.781897
115568946	chr6:115568946:G:A	0.000480641	-1.2879e-10	1.5716
115569024	chr6:115569024:G:A	2.1619e-05	-1.2879e-10	-1.52994
115569122	chr6:115569122:A:C	7.79236e-06	-1.12956	-1.42081
115569138	chr6:115569138:A:G	5.35159e-05	-1.2879e-10	-0.62354
115569623	chr6:115569623:T:C	4.30566e-05	-0.841002	-1.02668e-09
115569998	chr6:115569998:G:A	0.00011676	-1.2879e-10	0.156606
115570027	chr6:115570027:T:G	6.91485e-06	-1.31336	-1.35648
115570053	chr6:115570053:C:T	2.08237e-05	-1.2879e-10	-1.56743
115570058	chr6:115570058:C:G	2.08238e-05	-1.2879e-10	-1.56742
115570059	chr6:115570059:C:G	2.08238e-05	-1.2879e-10	-1.56742
115570063	chr6:115570063:A:G	2.08238e-05	-1.2879e-10	-1.56742
115571014	chr6:115571014:C:G	2.08396e-05	-1.2879e-10	-1.56666
115571401	chr6:115571401:T:A	0.000113846	-1.2879e-10	0.131331
115571408	chr6:115571408:G:A	0.000445433	-1.2879e-10	1.49553
115571632	chr6:115571632:G:A	0.000127327	-1.2879e-10	0.243237
115572476	chr6:115572476:A:C	2.08402e-05	-1.2879e-10	-1.56663
115572770	chr6:115572770:C:T	2.78455e-05	-1.27685	-1.02668e-09
115573192	chr6:115573192:C:A	5.3418e-05	-1.2879e-10	-0.625371
115573337	chr6:115573337:A:C	0.000420594	-1.2879e-10	1.43815
115573593	chr6:115573593:T:C	9.0481e-06	-1.23122	-1.16974
115573823	chr6:115573823:A:ATTGTC	6.09125e-06	-1.25568	-1.54098
115574684	chr6:115574684:A:C	2.7476e-05	-1.29021	-1.02668e-09
115574943	chr6:115574943:A:G	0.00497167	-1.2879e-10	3.90799
115574976	chr6:115574976:A:G	4.69707e-05	-0.753994	-1.02668e-09
115575086	chr6:115575086:T:C	7.84914e-06	-1.1957	-1.34742
115575247	chr6:115575247:C:T	3.91089e-05	-1.2879e-10	-0.937168
115575414	chr6:115575414:G:A	3.01045e-05	-0.818429	-0.380414
115575456	chr6:115575456:C:T	1.86767e-05	-0.163926	-1.51231
115575506	chr6:115575506:A:G	0.000109233	-1.2879e-10	0.0899664
115575626	chr6:115575626:T:C	2.67307e-05	-0.861786	-0.455921
115575708	chr6:115575708:G:A	0.000123217	0.210431	-1.02668e-09
115576001	chr6:115576001:C:T	0.000278168	-1.2879e-10	1.02471
115576142	chr6:115576142:C:T	0.000340663	1.22738	-1.02668e-09
115576191	chr6:115576191:G:T	5.3418e-05	-1.2879e-10	-0.625371
115576535	chr6:115576535:G:A	7.99841e-05	1.30687	-1.52856
115576565	chr6:115576565:A:G	2.86619e-05	-1.24795	-1.02668e-09
115577157	chr6:115577157:C:T	0.0005235	-1.2879e-10	1.65702
115577212	chr6:115577212:T:C	6.74032e-06	-1.26975	-1.42566
115577461	chr6:115577461:C:T	6.99772e-06	-1.26895	-1.38899
115578113	chr6:115578113:G:A	5.3418e-05	-1.2879e-10	-0.625371
115578226	chr6:115578226:G:A	0.000528072	-1.2879e-10	1.66571
115579137	chr6:115579137:G:A	7.09558e-06	-1.16883	-1.47521
115579272	chr6:115579272:G:A	2.72937e-05	-1.2879e-10	-1.29686
115579606	chr6:115579606:TA:T	0.00012492	-1.2879e-10	0.224153
115580105	chr6:115580105:A:G	3.56682e-05	-1.2879e-10	-1.02926
115580430	chr6:115580430:T:A	6.56911e-05	-1.2879e-10	-0.418554
115580625	chr6:115580625:G:A	2.79241e-05	-1.2879e-10	-1.27403
115580640	chr6:115580640:C:A	2.5777e-05	-0.885407	-0.468629
115580815	chr6:115580815:A:G	6.34116e-05	-1.2879e-10	-0.453872
115581132	chr6:115581132:G:A	0.000155868	-1.2879e-10	0.445489
115581526	chr6:115581526:C:T	2.98078e-05	-1.20875	-1.02668e-09
115582022	chr6:115582022:C:T	2.09467e-05	-1.2879e-10	-1.56154
115582112	chr6:115582112:G:T	2.90761e-05	-1.0404	-0.193196
115582262	chr6:115582262:T:A	4.88337e-05	-1.2879e-10	-0.715097
115582278	chr6:115582278:G:A	2.98146e-05	-1.20852	-1.02668e-09
115582424	chr6:115582424:T:C	6.73745e-06	-1.26331	-1.43253
115582994	chr6:115582994:T:C	6.89553e-06	-1.24984	-1.4228
115583003	chr6:115583003:A:T	0.000117702	-1.2879e-10	0.164642
115583135	chr6:115583135:G:C	0.000116067	-1.2879e-10	0.150646
115583408	chr6:115583408:T:C	6.20896e-06	-1.24747	-1.53006
115583765	chr6:115583765:G:T	0.000103233	0.0334669	-1.02668e-09
115583961	chr6:115583961:G:A	7.06843e-06	-1.27026	-1.37762
115584249	chr6:115584249:T:C	3.99274e-05	-1.2879e-10	-0.916457
115585130	chr6:115585130:C:T	2.08339e-05	-1.2879e-10	-1.56694
115585422	chr6:115585422:A:G	0.0104784	-1.2879e-10	4.65355
115585890	chr6:115585890:AT:A	5.13788e-05	-1.2879e-10	-0.664293
115586102	chr6:115586102:G:C	3.09703e-05	-1.17049	-1.02668e-09
115586124	chr6:115586124:C:T	1.42574e-05	-0.738035	-1.20821
115586477	chr6:115586477:C:T	4.31516e-05	-1.2879e-10	-0.838799
115586552	chr6:115586552:G:T	2.26153e-05	-1.2879e-10	-1.48489
115586610	chr6:115586610:T:C	4.68776e-05	-1.2879e-10	-0.755978
115586648	chr6:115586648:C:A	6.91026e-06	-1.28358	-1.38694
115586687	chr6:115586687:T:C	5.13121e-05	-1.2879e-10	-0.665592
115586818	chr6:115586818:A:G	5.94891e-06	-1.2557	-1.56461
115587212	chr6:115587212:C:G	5.26543e-05	-1.2879e-10	-0.639771
115587272	chr6:115587272:C:T	4.37993e-05	-1.2879e-10	-0.8239
115587571	chr6:115587571:G:T	2.0825e-05	-1.2879e-10	-1.56737
115587718	chr6:115587718:A:C	9.34527e-06	-1.09739	-1.27126
115587755	chr6:115587755:G:A	5.16587e-05	-0.658859	-1.02668e-09
115588129	chr6:115588129:A:G	1.63464e-05	-0.268415	-1.54109
115588275	chr6:115588275:T:C	8.66945e-06	-1.20718	-1.23653
115588331	chr6:115588331:G:T	2.58853e-05	-1.2879e-10	-1.34984
115588816	chr6:115588816:G:GT	1.55371e-05	-1.11219	-0.748095
115588880	chr6:115588880:C:T	9.33809e-06	-1.12628	-1.24313
115589035	chr6:115589035:G:A	2.08267e-05	-1.2879e-10	-1.56728
115589059	chr6:115589059:A:G	5.358e-05	-1.2879e-10	-0.622342
115589313	chr6:115589313:T:G	6.53769e-05	-1.2879e-10	-0.423349
115589336	chr6:115589336:C:T	6.82692e-05	-0.38006	-1.02668e-09
115590021	chr6:115590021:T:C	1.52468e-05	-0.359317	-1.51983
115590276	chr6:115590276:A:G	2.08274e-05	-1.2879e-10	-1.56725
115590327	chr6:115590327:T:C	2.67774e-05	-1.2879e-10	-1.31596
115590519	chr6:115590519:G:A	2.74109e-05	-1.2879e-10	-1.29258
115590874	chr6:115590874:T:G	0.000474738	-1.2879e-10	1.55925
115591093	chr6:115591093:G:C	7.6322e-06	-1.29483	-1.27631
115591771	chr6:115591771:CTTATG:C	5.50277e-06	-1.3341	-1.56417
115591781	chr6:115591781:AATT:A	6.33264e-05	-1.2879e-10	-0.455215
115591980	chr6:115591980:T:C	0.000251967	-1.2879e-10	0.92578
115592020	chr6:115592020:T:C	0.000340322	-1.2879e-10	1.22638
115592389	chr6:115592389:A:G	2.68638e-05	-1.2879e-10	-1.31274
115592394	chr6:115592394:A:G	2.08278e-05	-1.2879e-10	-1.56723
115592416	chr6:115592416:C:T	2.08466e-05	-1.2879e-10	-1.56633
115592951	chr6:115592951:C:T	6.09669e-06	-1.27807	-1.5177
115592960	chr6:115592960:GACAA:G	2.57606e-05	-1.35467	-1.02668e-09
115593404	chr6:115593404:G:A	3.12729e-05	-1.2879e-10	-1.16077
115593468	chr6:115593468:C:A	2.59583e-05	-1.2879e-10	-1.34703
115593517	chr6:115593517:A:C	0.000121242	-1.2879e-10	0.194273
115593551	chr6:115593551:G:A	6.14538e-06	-1.26951	-1.51831
115593662	chr6:115593662:T:C	0.0002193	-1.22551	2.01243
115593760	chr6:115593760:A:G	5.83877e-06	-1.27146	-1.56753
115593947	chr6:115593947:G:A	2.0828e-05	-1.2879e-10	-1.56722
115594062	chr6:115594062:G:A	2.1617e-05	-1.2879e-10	-1.53004
115594187	chr6:115594187:G:A	2.08256e-05	-1.2879e-10	-1.56733
115594549	chr6:115594549:C:G	4.1218e-05	0.12555	-1.01019
115594747	chr6:115594747:TATA:T	0.000117182	-1.2879e-10	0.160206
115594811	chr6:115594811:T:C	1.83902e-05	-1.33375	-0.357952
115594923	chr6:115594923:G:A	2.28613e-05	-1.33408	-0.139991
115594986	chr6:115594986:A:G	0.000110185	-1.2879e-10	0.0986392
115595100	chr6:115595100:GT:G	9.63543e-05	-1.2879e-10	-0.0354862
115595300	chr6:115595300:G:A	0.000474168	-1.2879e-10	1.55804
115595569	chr6:115595569:C:T	2.54668e-05	-1.2879e-10	-1.36614
115595665	chr6:115595665:G:T	9.13631e-06	-1.18133	-1.20993
115595843	chr6:115595843:A:G	1.43377e-05	-0.391	-1.54963
115595914	chr6:115595914:A:G	2.82084e-05	-1.2639	-1.02668e-09
115596151	chr6:115596151:T:C	0.0001935	-1.24666	1.90842
115596316	chr6:115596316:A:T	5.84206e-06	-1.27088	-1.56756
115596529	chr6:115596529:C:T	0.000255687	-1.2185	2.15894
115596643	chr6:115596643:G:A	2.08772e-05	-1.2879e-10	-1.56486
115596790	chr6:115596790:C:T	1.47557e-05	-0.378135	-1.53376
115597523	chr6:115597523:C:T	2.0869e-05	-1.2879e-10	-1.56526
115597761	chr6:115597761:C:T	7.87682e-06	-1.29341	-1.24618
115598069	chr6:115598069:T:C	2.54145e-05	-1.3682	-1.02668e-09
115598132	chr6:115598132:C:G	0.000120579	-1.2879e-10	0.188786
115598308	chr6:115598308:T:C	5.969e-05	-1.2879e-10	-0.514353
115598310	chr6:115598310:A:C	7.88936e-06	-1.30476	-1.23324
115598426	chr6:115598426:G:A	0.000410784	-1.2879e-10	1.41455
115598443	chr6:115598443:T:C	1.50072e-05	-1.33034	-0.564647
115598494	chr6:115598494:T:C	2.15618e-05	-1.2879e-10	-1.5326
115598761	chr6:115598761:T:G	0.0103644	-1.2879e-10	4.64261
115598777	chr6:115598777:C:T	5.93302e-06	-1.2761	-1.54689
115599794	chr6:115599794:A:G	0.000472512	-1.2879e-10	1.55455
115599888	chr6:115599888:G:A	0.000103537	-1.2879e-10	0.0364071
115599964	chr6:115599964:T:C	0.000112362	-1.2879e-10	0.118208
115600309	chr6:115600309:A:G	1.50236e-05	-0.356994	-1.5369
115600447	chr6:115600447:G:A	0.000109413	-1.2879e-10	0.0916094
115600480	chr6:115600480:C:T	0.000101599	-1.2879e-10	0.017516
115600531	chr6:115600531:G:A	1.26221e-05	-1.33915	-0.728919
115600834	chr6:115600834:TA:T	5.56291e-05	0.447521	-1.03233
115601236	chr6:115601236:C:T	1.43771e-05	-0.404362	-1.53352
115603115	chr6:115603115:T:G	8.41402e-06	-1.2864	-1.18722
115603420	chr6:115603420:G:T	7.93153e-05	-1.2879e-10	-0.230087
115603554	chr6:115603554:A:G	2.08642e-05	-1.2879e-10	-1.56548
115603620	chr6:115603620:C:T	2.08746e-05	-1.2879e-10	-1.56499
115603773	chr6:115603773:A:G	1.60825e-05	-0.33369	-1.4921
115603868	chr6:115603868:C:T	7.65683e-06	-1.35283	-1.21509
115604193	chr6:115604193:C:T	2.10782e-05	-1.2879e-10	-1.55528
115605270	chr6:115605270:A:G	3.13304e-05	-1.15893	-1.02668e-09
115605422	chr6:115605422:G:T	2.33506e-05	-1.2879e-10	-1.4529
115607336	chr6:115607336:T:C	0.000114973	-1.2879e-10	0.141183
115607540	chr6:115607540:C:T	2.55473e-05	-1.36298	-1.02668e-09
115607619	chr6:115607619:A:C	1.31119e-05	-0.977888	-1.05211
115608234	chr6:115608234:C:T	3.90172e-05	-0.939515	-1.02668e-09
115608939	chr6:115608939:TAC:T	9.75761e-05	-1.2879e-10	-0.0228851
115609729	chr6:115609729:G:A	9.87536e-05	-1.2879e-10	-0.0108899
115610188	chr6:115610188:C:G	0.000113741	-1.2879e-10	0.130405
115610775	chr6:115610775:C:A	2.09778e-05	-1.2879e-10	-1.56005
115610964	chr6:115610964:G:A	2.61714e-05	-0.608363	-0.730486
115611363	chr6:115611363:A:T	2.10027e-05	-1.2879e-10	-1.55887
115611467	chr6:115611467:A:C	2.35481e-05	-1.2879e-10	-1.44447
115611628	chr6:115611628:G:A	2.45625e-05	-1.2879e-10	-1.4023
115611711	chr6:115611711:T:C	0.000421132	-0.95385	2.39328
115611873	chr6:115611873:G:C	0.000178908	1.69014	-1.10679
115611906	chr6:115611906:T:C	8.34549e-05	-1.2879e-10	-0.179211
115612235	chr6:115612235:C:T	8.57319e-06	-1.10754	-1.34734
115612504	chr6:115612504:TTACA:T	0.000221687	-1.2879e-10	0.797746
115612567	chr6:115612567:CT:C	5.84196e-05	1.02869	-1.56455
115612597	chr6:115612597:CTAAG:C	0.00034881	-1.2879e-10	1.25101
115612702	chr6:115612702:G:A	5.81765e-05	1.02437	-1.56441
115612763	chr6:115612763:T:A	7.96055e-06	-0.988254	-1.54077
115614126	chr6:115614126:C:T	0.00210234	-0.924619	3.97191
115614164	chr6:115614164:G:A	9.06647e-05	-0.0761267	-0.0202228
115614595	chr6:115614595:T:C	0.000349691	-0.910518	2.16405
115614632	chr6:115614632:C:T	0.000597872	-1.2879e-10	1.78986
115614634	chr6:115614634:T:C	1.05562e-05	-0.679243	-1.56756
115614787	chr6:115614787:T:C	3.03183e-05	-1.2879e-10	-1.19177
115615602	chr6:115615602:G:A	0.000433814	-0.848103	2.3172
115615611	chr6:115615611:AAAT:A	0.00268082	-0.865495	4.15586
115615968	chr6:115615968:T:TAA	7.62403e-05	-1.2879e-10	-0.269628
115615985	chr6:115615985:A:G	0.000280385	1.03265	-1.02668e-09
115616006	chr6:115616006:A:C	3.15084e-05	-1.2879e-10	-1.15327
115616012	chr6:115616012:A:T	2.36396e-05	-1.2879e-10	-1.44059
115616196	chr6:115616196:T:C	8.12551e-05	-1.2879e-10	-0.205924
115616233	chr6:115616233:CA:C	5.21574e-05	0.322487	-0.971739
115616247	chr6:115616247:G:A	9.09732e-05	-0.173817	0.0808637
115616447	chr6:115616447:A:C	0.000519458	-1.05798	2.70725
115616566	chr6:115616566:C:T	4.05985e-05	0.319876	-1.21966
115616897	chr6:115616897:C:A	0.000349025	-1.2879e-10	1.25162
115616959	chr6:115616959:A:G	6.1108e-05	-1.2879e-10	-0.490875
115617100	chr6:115617100:C:T	6.08352e-06	-1.26828	-1.52965
115617524	chr6:115617524:C:A	0.00309316	-0.788355	4.22179
115617833	chr6:115617833:G:A	4.89657e-05	0.32279	-1.03519
115618180	chr6:115618180:C:T	7.6897e-05	1.00683	-1.26789
115618341	chr6:115618341:G:A	2.94559e-05	-1.22063	-1.02668e-09
115618528	chr6:115618528:T:C	8.08229e-06	-1.26535	-1.24849
115618821	chr6:115618821:G:A	5.84634e-06	-1.30971	-1.528
115619460	chr6:115619460:C:T	4.90254e-05	-1.2879e-10	-0.711179
115619492	chr6:115619492:A:G	7.51046e-06	-1.29394	-1.29328
115619652	chr6:115619652:C:T	9.64249e-05	-1.2879e-10	-0.0347538
115620129	chr6:115620129:T:C	6.43521e-06	-1.26695	-1.47478
115620699	chr6:115620699:A:T	4.54156e-05	-1.2879e-10	-0.787664
115620789	chr6:115620789:T:C	0.000171984	0.629636	-0.0857525
115621081	chr6:115621081:C:T	0.000104841	-1.2879e-10	0.0489277
115621308	chr6:115621308:T:A	2.80202e-05	0.289899	-1.56049
115621415	chr6:115621415:T:C	0.00030892	-1.2879e-10	1.12956
115621847	chr6:115621847:A:C	0.00446469	-1.2879e-10	3.80044
115621921	chr6:115621921:A:G	5.24059e-05	-0.644499	-1.02668e-09
115622019	chr6:115622019:T:C	3.33271e-05	-1.09715	-1.02668e-09
115622308	chr6:115622308:A:T	0.000561152	-1.21841	2.94489
115622944	chr6:115622944:C:A	0.000127772	-1.2879e-10	0.246726
115623098	chr6:115623098:A:G	0.00270284	-1.22166	4.5202
115623571	chr6:115623571:C:T	0.000146482	0.44909	-0.0657044
115624006	chr6:115624006:G:A	4.1851e-05	0.681955	-1.55136
115624025	chr6:115624025:C:A	0.000118548	-1.2879e-10	0.1718
115624226	chr6:115624226:A:G	0.00413321	-1.2879e-10	3.72329
115624263	chr6:115624263:T:G	2.92572e-05	-1.22739	-1.02668e-09
115624501	chr6:115624501:A:G	0.000238129	0.280692	0.588605
115624757	chr6:115624757:A:T	5.89767e-05	-1.2879e-10	-0.526376
115624888	chr6:115624888:CATTTTA:C	5.33635e-06	-1.36145	-1.56753
115625115	chr6:115625115:C:T	2.34996e-05	-0.0733688	-1.37317
115625873	chr6:115625873:G:T	0.000270221	0.227172	0.768551
115626298	chr6:115626298:A:G	2.32739e-05	-1.2879e-10	-1.45619
115626443	chr6:115626443:T:G	0.00280125	-1.20379	4.5381
115626997	chr6:115626997:T:G	0.000221091	-1.2879e-10	0.795056
115628103	chr6:115628103:G:A	0.000226866	1.62472	-0.803874
115628128	chr6:115628128:G:A	2.14246e-05	-1.2879e-10	-1.53898
115628189	chr6:115628189:G:A	0.00273561	-1.13172	4.44231
115628754	chr6:115628754:G:A	0.000340302	0.248096	0.978218
115630092	chr6:115630092:C:T	2.89955e-05	-1.23638	-1.02668e-09
115630156	chr6:115630156:T:TGG	4.99727e-05	0.823902	-1.51594
115630406	chr6:115630406:C:A	5.35563e-06	-1.36839	-1.55698
115630745	chr6:115630745:A:T	4.53841e-05	-1.2879e-10	-0.788355
115631211	chr6:115631211:T:A	0.00283595	-1.18821	4.53483
115631231	chr6:115631231:T:A	0.000132575	-1.2879e-10	0.283631
115631249	chr6:115631249:A:G	2.38278e-05	-1.2879e-10	-1.43267
115631830	chr6:115631830:TACA:T	0.00345566	-1.17498	4.71923
115632196	chr6:115632196:T:G	5.43648e-06	-1.34921	-1.56118
115632344	chr6:115632344:T:C	5.48441e-06	-1.36305	-1.53856
115632818	chr6:115632818:T:C	2.13753e-05	-1.2879e-10	-1.54128
115633909	chr6:115633909:A:T	7.02693e-06	-1.19317	-1.4606
115633974	chr6:115633974:G:C	0.00136822	-1.28284	3.90059
115634090	chr6:115634090:T:G	4.67662e-05	-0.758358	-1.02668e-09
115634327	chr6:115634327:A:C	0.0167967	-1.28535	6.41077
115634506	chr6:115634506:A:C	0.0173246	-1.27662	6.43299
115634705	chr6:115634705:C:T	2.08555e-05	-1.2879e-10	-1.5659
115634763	chr6:115634763:A:G	2.94745e-05	-1.21999	-1.02668e-09
115634826	chr6:115634826:G:A	0.000162116	-1.2879e-10	0.484792
115635442	chr6:115635442:T:A	0.0190575	-1.28406	6.53576
115635506	chr6:115635506:A:C	2.08219e-05	-1.2879e-10	-1.56751
115635636	chr6:115635636:T:C	5.36967e-06	-1.36393	-1.55882
115636136	chr6:115636136:G:T	1.86351e-05	-0.366582	-1.31189
115636192	chr6:115636192:G:A	1.14725e-05	-0.89459	-1.26898
115636394	chr6:115636394:C:T	5.90411e-05	-1.2879e-10	-0.525284
115636912	chr6:115636912:C:A	0.000985509	0.281231	2.00841
115637001	chr6:115637001:C:T	2.62899e-05	-0.0793159	-1.25502
115637701	chr6:115637701:G:T	7.85872e-06	-1.34008	-1.20181
115637927	chr6:115637927:A:C	5.35359e-06	-1.36781	-1.55794
115637956	chr6:115637956:T:C	0.0160667	-1.32207	6.40305
115638495	chr6:115638495:C:A	4.85715e-05	-1.2879e-10	-0.720482
115638604	chr6:115638604:C:T	7.45192e-06	-1.34919	-1.24586
115638900	chr6:115638900:T:C	7.29198e-06	-1.34991	-1.26683
115639065	chr6:115639065:G:A	0.0188798	-1.28855	6.53088
115639096	chr6:115639096:T:C	3.1203e-05	-1.2879e-10	-1.163
115639150	chr6:115639150:T:C	1.87873e-05	-0.197468	-1.47287
115639760	chr6:115639760:G:A	8.86922e-05	-1.2879e-10	-0.118346
115639900	chr6:115639900:A:C	0.0186087	-1.31567	6.54354
115640192	chr6:115640192:T:C	0.0237469	-1.30237	6.77406
115640298	chr6:115640298:C:T	0.000375085	0.704615	0.619021
115640913	chr6:115640913:A:C	2.89952e-05	-1.23639	-1.02668e-09
115641093	chr6:115641093:A:G	0.000114209	-1.2879e-10	0.134514
115641219	chr6:115641219:C:T	0.0168377	-1.31914	6.447
115641315	chr6:115641315:T:C	8.99212e-05	-1.2879e-10	-0.104584
115641480	chr6:115641480:G:T	0.018667	-1.31259	6.54359
115641585	chr6:115641585:T:C	0.00030288	-1.2879e-10	1.10982
115641887	chr6:115641887:G:T	0.00122073	0.400104	2.10358
115642207	chr6:115642207:G:A	0.00039962	-1.2879e-10	1.38699
115642208	chr6:115642208:C:T	0.0186345	-1.32434	6.55359
115642309	chr6:115642309:G:T	3.75048e-05	0.573666	-1.55272
115642410	chr6:115642410:G:A	5.36516e-06	-1.36812	-1.55547
115643407	chr6:115643407:A:G	3.02498e-05	-1.2879e-10	-1.19403
115643491	chr6:115643491:C:G	7.25321e-05	-1.2879e-10	-0.319488
115643554	chr6:115643554:T:C	2.22973e-05	0.0128305	-1.51188
115643997	chr6:115643997:C:T	0.00109506	0.397024	1.99803
115644062	chr6:115644062:C:T	2.08486e-05	-1.2879e-10	-1.56623
115644130	chr6:115644130:T:C	3.02079e-05	-1.2879e-10	-1.19541
115644569	chr6:115644569:A:T	3.41249e-05	0.121217	-1.19471
115644644	chr6:115644644:C:A	0.000752099	-0.431943	2.45129
115644840	chr6:115644840:G:A	0.000851772	-0.426348	2.57015
115645047	chr6:115645047:TC:T	0.000101853	-1.2879e-10	0.0200148
115645309	chr6:115645309:T:C	0.015962	-1.32428	6.39873
115645373	chr6:115645373:G:A	2.51024e-05	-1.2879e-10	-1.38056
115645422	chr6:115645422:C:T	0.00117864	-1.29453	3.76313
115645462	chr6:115645462:G:A	7.60172e-06	-1.11937	-1.45577
115645783	chr6:115645783:G:A	2.0825e-05	-1.2879e-10	-1.56736
115646008	chr6:115646008:A:G	2.2416e-05	-1.2879e-10	-1.49375
115646141	chr6:115646141:T:C	0.000501625	-0.530177	2.14451
115646156	chr6:115646156:TAA:T	2.08221e-05	-1.2879e-10	-1.56751
115646292	chr6:115646292:A:G	9.46065e-05	-1.2879e-10	-0.053792
115646434	chr6:115646434:A:G	0.0267028	-1.31464	6.90365
115646474	chr6:115646474:T:C	2.05244e-05	-0.441664	-1.14024
115646521	chr6:115646521:A:C	4.32326e-05	-0.836922	-1.02668e-09
115646610	chr6:115646610:G:A	5.48829e-06	-1.35179	-1.54912
115646891	chr6:115646891:A:G	6.69149e-05	-1.2879e-10	-0.400097
115647019	chr6:115647019:A:T	0.00332492	-1.2879e-10	3.50568
115647474	chr6:115647474:A:AAGC	9.93415e-05	0.574438	-0.579393
115647579	chr6:115647579:A:G	1.0725e-05	-0.961678	-1.26926
115647633	chr6:115647633:A:G	0.0279687	-1.30103	6.93635
115647671	chr6:115647671:G:A	0.000100242	0.578733	-0.574666
115647858	chr6:115647858:A:G	3.19171e-05	-1.2879e-10	-1.14038
115647913	chr6:115647913:T:C	2.08434e-05	-1.2879e-10	-1.56648
115648104	chr6:115648104:A:C	2.84091e-05	-1.2879e-10	-1.25681
115648146	chr6:115648146:T:A	0.00058995	-0.53772	2.31424
115648187	chr6:115648187:T:C	0.00136204	-1.27825	3.89147
115648321	chr6:115648321:A:G	0.0251183	-1.29426	6.8221
115648398	chr6:115648398:A:T	0.000117798	-1.2879e-10	0.165456
115648582	chr6:115648582:C:T	0.000119835	-1.2879e-10	0.182599
115648625	chr6:115648625:A:G	3.37424e-05	-1.08476	-1.02668e-09
115648780	chr6:115648780:C:T	3.52083e-05	-1.04224	-1.02668e-09
115649391	chr6:115649391:C:T	5.34922e-05	0.0306332	-0.654616
115649541	chr6:115649541:A:G	0.000140896	0.573817	-0.229312
115649718	chr6:115649718:G:A	0.00110364	-1.27549	3.67834
115649741	chr6:115649741:T:C	0.0196746	-1.28705	6.57061
115649776	chr6:115649776:A:G	5.33266e-06	-1.36283	-1.56684
115650101	chr6:115650101:G:A	9.34946e-05	0.676833	-0.742447
115650705	chr6:115650705:A:T	1.28884e-05	-0.485281	-1.56191
115650956	chr6:115650956:A:G	0.0168724	-1.27234	6.40226
115650988	chr6:115650988:G:C	7.12472e-06	-1.20164	-1.43831
115651185	chr6:115651185:A:G	6.62336e-06	-1.17506	-1.53786
115651190	chr6:115651190:G:A	0.0210555	-1.29369	6.64508
115651290	chr6:115651290:C:T	5.39116e-06	-1.36386	-1.5549
115651367	chr6:115651367:C:T	2.25283e-05	-1.2879e-10	-1.48875
115651373	chr6:115651373:C:T	3.80408e-05	-1.2879e-10	-0.96486
115651570	chr6:115651570:C:T	3.36202e-05	-1.08839	-1.02668e-09
115651695	chr6:115651695:A:G	1.09965e-05	-1.13055	-1.07539
115651948	chr6:115651948:T:C	8.32892e-05	-0.181199	-1.02668e-09
115651989	chr6:115651989:C:T	0.0239917	-1.29696	6.7789
115651998	chr6:115651998:G:A	6.20456e-05	-1.2879e-10	-0.475648
115652218	chr6:115652218:A:G	4.2181e-05	-0.131802	-0.729746
115652374	chr6:115652374:C:T	0.205279	-1.32145	8.95005
115652391	chr6:115652391:A:T	2.35119e-05	-1.2879e-10	-1.44601
115652414	chr6:115652414:C:T	0.000570862	-0.363766	2.1074
115652577	chr6:115652577:T:TA	7.98823e-05	-1.2879e-10	-0.222963
115652767	chr6:115652767:C:T	0.000122756	-0.0895057	0.296189
115653058	chr6:115653058:TG:T	5.32018e-06	-1.36447	-1.56754
115653578	chr6:115653578:T:A	7.23616e-05	0.579062	-0.900904
115654075	chr6:115654075:C:G	5.62646e-05	0.0547678	-0.628221
115654131	chr6:115654131:C:T	0.000166533	-0.731678	1.24335
115654395	chr6:115654395:T:C	2.58177e-05	-1.2879e-10	-1.35246
115654463	chr6:115654463:G:T	0.00542654	-1.09904	5.09458
115654644	chr6:115654644:G:T	2.59609e-05	-1.34693	-1.02668e-09
115654654	chr6:115654654:C:A	3.5804e-05	-1.2879e-10	-1.02546
115654748	chr6:115654748:A:G	6.95952e-05	-0.360823	-1.02668e-09
115655048	chr6:115655048:C:T	1.96391e-05	-0.454696	-1.1713
115655257	chr6:115655257:A:ATG	1.05737e-05	-0.714211	-1.53094
115655262	chr6:115655262:ATG:A	5.13822e-05	-0.664227	-1.02668e-09
115655713	chr6:115655713:T:C	8.08144e-05	-1.2879e-10	-0.211363
115656069	chr6:115656069:A:G	8.48883e-05	-1.2879e-10	-0.162181
115656132	chr6:115656132:A:T	4.21818e-05	0.705952	-1.56748
115656133	chr6:115656133:A:T	4.22659e-05	0.70762	-1.56716
115656171	chr6:115656171:G:A	6.58217e-05	-0.658935	0.242367
115656445	chr6:115656445:C:T	2.12309e-05	-1.2879e-10	-1.54806
115657222	chr6:115657222:G:A	1.53973e-05	-0.766008	-1.10332
115658050	chr6:115658050:G:A	1.21396e-05	-0.595507	-1.51154
115658285	chr6:115658285:GGAGTGGTGA:G	2.99303e-05	-1.2879e-10	-1.20465
115658313	chr6:115658313:T:TGTTCTA	2.99512e-05	-1.2879e-10	-1.20395
115658614	chr6:115658614:C:A	0.000110961	-1.2879e-10	0.105661
115658839	chr6:115658839:T:C	2.08259e-05	-1.2879e-10	-1.56732
115659055	chr6:115659055:A:G	9.55485e-06	-0.939478	-1.40699
115659254	chr6:115659254:G:A	0.00018126	-1.2879e-10	0.596412
115659348	chr6:115659348:G:A	2.0842e-05	-1.2879e-10	-1.56655
115659746	chr6:115659746:G:A	2.65879e-05	-1.32306	-1.02668e-09
115660666	chr6:115660666:G:A	2.0826e-05	-1.2879e-10	-1.56732
115660865	chr6:115660865:T:C	3.83749e-05	-0.956115	-1.02668e-09
115661473	chr6:115661473:A:G	0.000130937	0.271201	-1.02668e-09
115661632	chr6:115661632:TAGAA:T	0.000274925	-1.2879e-10	1.01298
115661806	chr6:115661806:A:G	1.95394e-05	-0.398075	-1.23301
115662344	chr6:115662344:C:CA	1.3762e-05	-0.414313	-1.5673
115662962	chr6:115662962:G:A	6.36319e-05	-1.2879e-10	-0.450404
115663439	chr6:115663439:T:C	2.81617e-05	-1.26556	-1.02668e-09
115664076	chr6:115664076:A:AT	2.11489e-05	-1.2879e-10	-1.55193
115664331	chr6:115664331:T:C	2.84406e-05	-1.2557	-1.02668e-09
115664369	chr6:115664369:C:G	1.20285e-05	-0.548676	-1.56757
115664666	chr6:115664666:C:A	2.38098e-05	-1.2879e-10	-1.43342
115664725	chr6:115664725:A:G	4.24119e-05	-1.34251	0.48642
115665206	chr6:115665206:A:G	0.000289566	-1.2879e-10	1.06487
115665290	chr6:115665290:G:A	7.7047e-06	-1.01594	-1.54575
115665789	chr6:115665789:C:A	6.44775e-05	-1.2879e-10	-0.437202
115666036	chr6:115666036:A:G	8.08608e-05	-1.2879e-10	-0.210788
115666180	chr6:115666180:C:T	1.19195e-05	-1.22713	-0.898211
115666662	chr6:115666662:T:G	6.90407e-05	-1.2879e-10	-0.368822
115667098	chr6:115667098:C:T	4.11607e-05	-1.2879e-10	-0.886035
115667538	chr6:115667538:A:G	0.000265979	-1.2879e-10	0.979898
115667756	chr6:115667756:G:A	3.00288e-05	-1.20136	-1.02668e-09
115667827	chr6:115667827:G:A	1.14773e-05	-0.668792	-1.49436
115668809	chr6:115668809:G:T	2.81938e-05	-1.26442	-1.02668e-09
115668853	chr6:115668853:C:A	0.000163379	-1.2879e-10	0.492555
115669402	chr6:115669402:C:T	8.96459e-05	-1.2879e-10	-0.107651
115669938	chr6:115669938:A:T	1.57845e-05	-0.47561	-1.36888
115670840	chr6:115670840:C:G	8.1157e-06	-1.18026	-1.32945
115670951	chr6:115670951:ATGT:A	5.8419e-05	-1.2879e-10	-0.535878
115671573	chr6:115671573:A:G	2.54091e-05	-1.36841	-1.02668e-09
115671648	chr6:115671648:A:C	2.995e-05	-1.2879e-10	-1.20399
115671918	chr6:115671918:A:T	3.28444e-05	-1.2879e-10	-1.11174
115672091	chr6:115672091:C:T	0.000132594	-1.2879e-10	0.283776
115672276	chr6:115672276:G:C	2.56998e-05	-1.35704	-1.02668e-09
115672498	chr6:115672498:A:G	7.65951e-06	-1.02054	-1.54703
115672977	chr6:115672977:G:A	0.000364786	1.29579	-1.02668e-09
115673391	chr6:115673391:TGGAGA:T	1.20281e-05	-0.64585	-1.47042
115673635	chr6:115673635:G:A	3.15371e-05	-1.2879e-10	-1.15235
115673884	chr6:115673884:C:A	2.76801e-05	-1.2879e-10	-1.2828
115674174	chr6:115674174:A:G	2.0821e-05	-1.2879e-10	-1.56756
115674250	chr6:115674250:A:G	3.57937e-05	-1.2879e-10	-1.02575
115674393	chr6:115674393:G:A	3.81625e-05	-1.2879e-10	-0.961664
115674400	chr6:115674400:C:T	1.17234e-05	-0.667483	-1.47445
115674495	chr6:115674495:G:A	1.49151e-05	-0.487188	-1.41396
115674771	chr6:115674771:T:C	2.08813e-05	-1.2879e-10	-1.56466
115675106	chr6:115675106:G:A	5.37059e-05	-1.2879e-10	-0.619996
115675196	chr6:115675196:A:G	7.88479e-06	-0.974825	-1.56376
115675200	chr6:115675200:G:A	3.10191e-05	0.268663	-1.43758
115675347	chr6:115675347:A:G	1.22661e-05	-0.567483	-1.5292
115675390	chr6:115675390:A:G	9.14754e-05	-1.2879e-10	-0.0874482
115676113	chr6:115676113:T:G	0.000347402	-1.2879e-10	1.24696
115676145	chr6:115676145:T:C	5.32438e-05	-1.2879e-10	-0.628637
115676320	chr6:115676320:T:C	5.2053e-05	-1.2879e-10	-0.651256
115677388	chr6:115677388:G:A	2.74701e-05	-1.2879e-10	-1.29042
115677403	chr6:115677403:T:C	9.51535e-05	-1.2879e-10	-0.0480272
115677422	chr6:115677422:G:A	2.75199e-05	-1.2879e-10	-1.28861
115677553	chr6:115677553:T:C	6.41187e-06	-1.20847	-1.5369
115678186	chr6:115678186:G:T	7.76224e-05	-1.2879e-10	-0.251661
115678254	chr6:115678254:A:G	8.28998e-05	-1.2879e-10	-0.185886
115679598	chr6:115679598:C:T	6.49963e-06	-1.17437	-1.5574
115679599	chr6:115679599:G:A	2.76801e-05	-1.2879e-10	-1.2828
115680716	chr6:115680716:A:C	2.68889e-05	-1.2879e-10	-1.3118
115681099	chr6:115681099:T:C	7.06563e-05	-1.2879e-10	-0.34569
115681553	chr6:115681553:A:T	2.65417e-05	0.193445	-1.51825
115682107	chr6:115682107:G:A	2.08472e-05	-1.2879e-10	-1.5663
115682609	chr6:115682609:T:C	4.45027e-05	-0.546583	-0.261386
115682767	chr6:115682767:T:A	3.9695e-05	-0.355058	-0.567235
115682787	chr6:115682787:G:A	5.8829e-05	-1.2879e-10	-0.528883
115683251	chr6:115683251:A:G	0.000108313	-1.36654	1.44805
115683333	chr6:115683333:C:T	2.90406e-05	-1.04797	-0.186857
115683962	chr6:115683962:A:G	7.95785e-06	-1.1578	-1.37156
115684121	chr6:115684121:C:A	2.69682e-05	-1.2879e-10	-1.30886
115684203	chr6:115684203:T:A	0.000119059	-1.2879e-10	0.176097
115684446	chr6:115684446:T:C	8.37409e-05	-1.2879e-10	-0.17579
115684460	chr6:115684460:T:C	2.85173e-05	-1.2879e-10	-1.25301
115684699	chr6:115684699:T:G	7.19841e-05	-0.327073	-1.02668e-09
115684783	chr6:115684783:AAAGT:A	2.15827e-05	-1.2879e-10	-1.53163
115685224	chr6:115685224:T:C	3.68195e-05	-0.0542295	-0.943261
115685360	chr6:115685360:A:G	3.61695e-05	-0.0158979	-0.999405
115685389	chr6:115685389:G:A	4.27808e-05	-0.302737	-0.544691
115685530	chr6:115685530:C:T	5.2727e-05	-0.972198	0.333808
115685821	chr6:115685821:A:G	6.58953e-05	-1.2879e-10	-0.415451
115685842	chr6:115685842:T:C	4.28124e-05	-0.84669	-1.02668e-09
115686790	chr6:115686790:T:G	6.44547e-05	-1.2879e-10	-0.437555
115687187	chr6:115687187:AT:A	1.28383e-05	-1.36371	-0.687379
115687197	chr6:115687197:G:C	1.32043e-05	-1.36108	-0.661897
115687428	chr6:115687428:T:C	2.2056e-05	-1.2879e-10	-1.50993
115687684	chr6:115687684:T:C	6.74057e-06	-1.13245	-1.56292
115687815	chr6:115687815:A:G	1.31367e-05	-1.3682	-0.659904
115688060	chr6:115688060:A:G	1.73747e-05	-0.275036	-1.47347
115688090	chr6:115688090:T:G	2.3336e-05	-1.36367	-0.0898539
115688144	chr6:115688144:T:G	3.97516e-05	-1.2879e-10	-0.920868
115688486	chr6:115688486:T:C	5.97939e-05	-1.2879e-10	-0.512615
115688575	chr6:115688575:G:A	0.000499096	-1.36842	2.9777
115688832	chr6:115688832:A:AT	3.12732e-05	-1.2879e-10	-1.16076
115689044	chr6:115689044:G:A	2.49602e-05	-1.2879e-10	-1.38623
115689123	chr6:115689123:T:C	2.59437e-05	-1.34759	-1.02668e-09
115689475	chr6:115689475:A:T	2.35443e-05	-1.2879e-10	-1.44463
115690184	chr6:115690184:TTCTC:T	1.18193e-05	-1.36471	-0.76908
115690493	chr6:115690493:G:A	1.88061e-05	-1.36809	-0.30125
115690683	chr6:115690683:G:C	1.39227e-05	-1.36347	-0.606532
115690763	chr6:115690763:G:T	5.79648e-05	-1.06022	0.516536
115691292	chr6:115691292:A:G	2.0931e-05	-1.2879e-10	-1.56228
115691629	chr6:115691629:T:C	2.11007e-05	-1.2879e-10	-1.55421
115691708	chr6:115691708:T:C	2.12204e-05	-1.2879e-10	-1.54856
115692049	chr6:115692049:A:G	3.47729e-05	-1.29808	0.243402
115692121	chr6:115692121:A:C	1.38543e-05	-1.35757	-0.617347
115692318	chr6:115692318:G:A	2.08448e-05	-1.2879e-10	-1.56642
115692408	chr6:115692408:C:T	2.0247e-05	-1.36208	-0.233435
115693150	chr6:115693150:T:C	1.38425e-05	-1.35787	-0.617908
115693201	chr6:115693201:A:T	1.37535e-05	-1.35204	-0.630187
115693371	chr6:115693371:T:C	6.55564e-05	-1.2879e-10	-0.420607
115693375	chr6:115693375:A:G	6.99606e-05	-1.31635	0.960767
115693405	chr6:115693405:G:T	2.92724e-05	0.259948	-1.48682
115693444	chr6:115693444:C:T	9.3192e-06	-1.09692	-1.27452
115693546	chr6:115693546:C:T	2.38262e-05	-1.2879e-10	-1.43273
115693717	chr6:115693717:T:C	6.55564e-05	-1.2879e-10	-0.420607
115694662	chr6:115694662:C:T	7.18251e-06	-1.14579	-1.48608
115694699	chr6:115694699:C:T	1.3729e-05	-1.3661	-0.617908
115695394	chr6:115695394:C:T	1.36725e-05	-1.35944	-0.628689
115695570	chr6:115695570:GC:G	1.37198e-05	-1.36151	-0.62317
115695626	chr6:115695626:A:G	2.18646e-05	-1.2879e-10	-1.51865
115695710	chr6:115695710:T:C	1.39506e-05	-1.36238	-0.605618
115695732	chr6:115695732:C:T	2.1073e-05	-1.2879e-10	-1.55553
115696277	chr6:115696277:A:C	3.38602e-05	-1.27955	0.198268
115696641	chr6:115696641:C:A	3.20912e-05	-1.29642	0.161479
115697138	chr6:115697138:C:A	1.4406e-05	-1.36313	-0.572741
115697290	chr6:115697290:A:G	3.88367e-05	-0.944152	-1.02668e-09
115697308	chr6:115697308:G:A	1.27145e-05	-1.07402	-0.986758
115697380	chr6:115697380:C:T	8.19291e-06	-1.07314	-1.42711
115697621	chr6:115697621:A:G	1.37989e-05	-1.35452	-0.62441
115697904	chr6:115697904:A:G	4.36032e-05	-1.2879e-10	-0.828387
115698025	chr6:115698025:T:TA	3.30498e-05	-1.3101	0.204594
115698031	chr6:115698031:A:T	1.15766e-05	-1.23057	-0.923967
115698116	chr6:115698116:T:A	3.35597e-05	-1.3098	0.219609
115698309	chr6:115698309:G:A	0.00011933	0.178374	-1.02668e-09
115698998	chr6:115698998:C:G	1.00509e-05	-1.22556	-1.0703
115699102	chr6:115699102:A:G	6.63054e-05	-1.22716	0.817914
115699107	chr6:115699107:T:C	9.56294e-05	-0.0430382	-1.02668e-09
115699334	chr6:115699334:C:T	0.000239451	-1.2879e-10	0.874831
115699377	chr6:115699377:C:T	2.12388e-05	-1.2879e-10	-1.54769
115699493	chr6:115699493:A:G	3.55762e-05	-1.32326	0.291419
115699498	chr6:115699498:A:G	4.02426e-05	-1.2879e-10	-0.908593
115699996	chr6:115699996:T:C	3.45253e-05	-1.31702	0.255198
115700439	chr6:115700439:C:T	2.0823e-05	-1.2879e-10	-1.56746
115700458	chr6:115700458:T:C	2.0824e-05	-1.2879e-10	-1.56741
115700567	chr6:115700567:T:C	3.58247e-05	-1.31452	0.289639
115700674	chr6:115700674:T:C	0.000180352	-1.30236	1.89375
115700895	chr6:115700895:G:A	2.60092e-05	-1.2879e-10	-1.34507
115701004	chr6:115701004:T:C	3.60776e-05	-1.2879e-10	-1.01785
115701012	chr6:115701012:T:G	2.46917e-05	-1.2879e-10	-1.39705
115701342	chr6:115701342:T:C	4.55926e-05	-1.2879e-10	-0.783773
115701613	chr6:115701613:G:C	3.18664e-05	-1.2879e-10	-1.14197
115701869	chr6:115701869:C:A	2.63126e-05	-1.33347	-1.02668e-09
115701977	chr6:115701977:A:G	1.02805e-05	-1.26555	-1.00772
115702242	chr6:115702242:T:C	1.43171e-05	-1.36539	-0.57667
115702255	chr6:115702255:G:A	2.60715e-05	-1.34267	-1.02668e-09
115702358	chr6:115702358:C:T	2.20957e-05	-0.0276758	-1.48046
115702417	chr6:115702417:G:C	1.37295e-05	-1.3661	-0.617869
115702605	chr6:115702605:T:C	3.36282e-05	-1.32013	0.231976
115702746	chr6:115702746:C:T	4.78917e-05	-1.35169	0.617117
115702864	chr6:115702864:T:C	1.36803e-05	-1.36526	-0.622298
115703169	chr6:115703169:A:T	3.32006e-05	-1.31066	0.209712
115703381	chr6:115703381:G:A	3.19065e-05	-1.32087	0.180159
115703638	chr6:115703638:T:C	3.49521e-05	-1.31651	0.266967
115703776	chr6:115703776:G:A	1.71029e-05	-1.36716	-0.397108
115703881	chr6:115703881:A:T	6.90118e-05	-1.2879e-10	-0.369241
115704253	chr6:115704253:G:C	2.70233e-05	-1.2879e-10	-1.30682
115704448	chr6:115704448:T:C	4.55511e-05	-1.2879e-10	-0.784683
115704573	chr6:115704573:C:A	1.68483e-05	-1.36824	-0.411026
115704613	chr6:115704613:C:G	2.04779e-05	-1.36843	-0.215736
115705093	chr6:115705093:T:G	6.37652e-06	-1.18363	-1.56726
115705206	chr6:115705206:A:G	2.08579e-05	-1.2879e-10	-1.56578
115705596	chr6:115705596:G:A	2.41032e-05	-1.2879e-10	-1.42117
115705682	chr6:115705682:A:T	1.16595e-05	-1.36574	-0.781656
115705699	chr6:115705699:G:A	1.15619e-05	-1.36495	-0.790857
115705943	chr6:115705943:G:C	0.000538259	-1.36826	3.05309
115706532	chr6:115706532:G:GT	4.59535e-05	-1.2879e-10	-0.775888
115706696	chr6:115706696:A:T	1.26201e-05	-1.36522	-0.70301
115706703	chr6:115706703:C:T	2.97024e-05	0.102214	-1.3145
115706931	chr6:115706931:G:A	8.90199e-06	-1.25448	-1.16277
115707248	chr6:115707248:T:C	1.37413e-05	-1.3652	-0.617908
115707432	chr6:115707432:A:C	2.705e-05	-1.2879e-10	-1.30583
115707835	chr6:115707835:G:A	1.6575e-05	-0.229615	-1.56601
115707986	chr6:115707986:T:C	2.55234e-05	-1.2879e-10	-1.36392
115707994	chr6:115707994:C:T	2.08249e-05	-1.2879e-10	-1.56737
115708008	chr6:115708008:C:T	1.38816e-05	-1.362	-0.610956
115708217	chr6:115708217:A:G	2.39216e-05	-1.2879e-10	-1.42873
115708897	chr6:115708897:G:T	2.55058e-05	-1.36461	-1.02668e-09
115709014	chr6:115709014:C:T	7.58791e-06	-1.36568	-1.21128
115709351	chr6:115709351:C:T	7.90883e-06	-1.3654	-1.17013
115709642	chr6:115709642:C:G	3.47912e-05	-1.36825	0.314097
115709809	chr6:115709809:C:T	1.19599e-05	-1.36581	-0.756152
115710320	chr6:115710320:T:C	0.000257095	-1.2879e-10	0.945927
115710907	chr6:115710907:A:G	2.54745e-05	-1.36584	-1.02668e-09
115711360	chr6:115711360:A:G	1.15225e-05	-1.35421	-0.805009
115711678	chr6:115711678:T:C	9.35786e-05	-1.26377	1.19905
115712036	chr6:115712036:T:G	1.13986e-05	-1.35586	-0.81417
115712254	chr6:115712254:A:T	1.15298e-05	-1.35357	-0.805009
115712325	chr6:115712325:T:C	7.47382e-05	-1.2879e-10	-0.289527
115712479	chr6:115712479:A:G	1.14925e-05	-1.35682	-0.805009
115712772	chr6:115712772:T:C	2.16969e-05	-1.2879e-10	-1.52635
115712803	chr6:115712803:C:T	1.14604e-05	-1.35909	-0.805532
115712904	chr6:115712904:C:CTAAGA	1.13609e-05	-1.36115	-0.812186
115713130	chr6:115713130:A:C	0.000132334	-1.36283	1.64464
115713290	chr6:115713290:T:C	8.86707e-06	-1.10937	-1.31181
115713320	chr6:115713320:G:A	1.14313e-05	-1.36215	-0.805009
115713394	chr6:115713394:C:T	1.29418e-05	-1.35903	-0.684018
115713751	chr6:115713751:C:A	2.32254e-05	-0.0923154	-1.36596
115713850	chr6:115713850:T:C	2.98515e-05	-1.2879e-10	-1.20728
115713933	chr6:115713933:T:C	1.14849e-05	-1.35748	-0.805009
115713989	chr6:115713989:G:A	1.45401e-05	-1.36479	-0.561816
115714070	chr6:115714070:T:C	9.22356e-05	-1.2879e-10	-0.0791716
115714304	chr6:115714304:G:A	3.44641e-05	-0.0963972	-0.967202
115714940	chr6:115714940:A:G	1.15258e-05	-1.35671	-0.80222
115716488	chr6:115716488:T:C	7.19857e-05	-1.2879e-10	-0.327051
115716797	chr6:115716797:C:G	2.68896e-05	-1.2879e-10	-1.31178
115716899	chr6:115716899:G:A	2.72492e-05	-1.29849	-1.02668e-09
115717090	chr6:115717090:A:T	2.19674e-05	-1.2879e-10	-1.51396
115717164	chr6:115717164:A:G	1.18262e-05	-1.34977	-0.783428
115717274	chr6:115717274:A:G	1.63273e-05	-1.36045	-0.450231
115717424	chr6:115717424:T:C	1.19013e-05	-1.34954	-0.777328
115717555	chr6:115717555:G:A	8.08851e-06	-0.970288	-1.54279
115717611	chr6:115717611:C:T	7.1694e-06	-1.06853	-1.56516
115717775	chr6:115717775:CAAGAT:C	1.14236e-05	-1.33808	-0.829759
115718147	chr6:115718147:C:T	2.63641e-05	-1.33151	-1.02668e-09
115718442	chr6:115718442:C:T	2.13686e-05	-1.2879e-10	-1.54159
115718645	chr6:115718645:G:A	6.97131e-05	-0.35913	-1.02668e-09
115718715	chr6:115718715:G:A	5.51325e-06	-1.33166	-1.5647
115718908	chr6:115718908:C:T	8.23808e-06	-0.930648	-1.5641
115718932	chr6:115718932:C:T	1.22132e-05	-1.34493	-0.756072
115719116	chr6:115719116:C:G	2.12768e-05	-1.2879e-10	-1.5459
115719199	chr6:115719199:G:T	3.06177e-05	-1.18194	-1.02668e-09
115719569	chr6:115719569:A:G	1.15335e-05	-1.34545	-0.812807
115719616	chr6:115719616:C:T	1.15716e-05	-1.34995	-0.805009
115719651	chr6:115719651:G:A	2.1117e-05	-1.2879e-10	-1.55344
115719801	chr6:115719801:C:T	5.59322e-06	-1.36238	-1.51958
115720147	chr6:115720147:C:T	1.4265e-05	-1.35227	-0.593438
115720182	chr6:115720182:T:A	2.10141e-05	-1.2879e-10	-1.55832
115720517	chr6:115720517:G:A	1.49482e-05	-1.35669	-0.542236
115720838	chr6:115720838:A:C	2.15012e-05	-1.2879e-10	-1.53541
115720921	chr6:115720921:A:G	2.34355e-05	-1.2879e-10	-1.44927
115721083	chr6:115721083:C:T	1.45182e-05	-1.33641	-0.59171
115721217	chr6:115721217:C:T	1.43123e-05	-1.3534	-0.589002
115721326	chr6:115721326:A:C	1.37477e-05	-0.451195	-1.53145
115721583	chr6:115721583:T:A	8.83472e-05	-1.2879e-10	-0.122244
115721598	chr6:115721598:C:T	7.31198e-06	-1.08634	-1.52767
115721991	chr6:115721991:T:G	0.000242224	-1.2879e-10	0.886346
115722051	chr6:115722051:C:T	2.45344e-05	-1.2879e-10	-1.40344
115722282	chr6:115722282:G:C	7.36729e-06	-1.35431	-1.25216
115722508	chr6:115722508:C:G	2.29798e-05	-1.2879e-10	-1.4689
115722567	chr6:115722567:T:TG	2.0897e-05	-1.2879e-10	-1.56391
115722597	chr6:115722597:T:C	7.08139e-06	-1.35538	-1.29067
115722796	chr6:115722796:A:C	2.10177e-05	-1.2879e-10	-1.55815
115722879	chr6:115722879:CAT:C	9.58614e-06	-1.24956	-1.09364
115723148	chr6:115723148:T:C	1.02602e-05	-1.3663	-0.908943
115723174	chr6:115723174:A:G	2.22568e-05	0.058902	-1.55977
115723360	chr6:115723360:C:A	1.647e-05	-0.250373	-1.5516
115723724	chr6:115723724:T:G	2.26922e-05	0.086021	-1.56752
115723844	chr6:115723844:A:G	0.000191559	0.651675	-1.02668e-09
115724053	chr6:115724053:T:C	2.54929e-05	-1.36512	-1.02668e-09
115724284	chr6:115724284:C:T	7.89295e-05	-1.2879e-10	-0.234963
115724546	chr6:115724546:A:C	1.06238e-05	-1.365	-0.875427
115724739	chr6:115724739:G:C	7.05799e-05	-0.346773	-1.02668e-09
115725076	chr6:115725076:C:T	7.45012e-05	-1.2879e-10	-0.292703
115725476	chr6:115725476:G:A	3.59031e-05	-0.0259229	-0.996771
115725497	chr6:115725497:T:C	2.42139e-05	-1.2879e-10	-1.41659
115725905	chr6:115725905:A:G	6.48922e-06	-1.17102	-1.56236
115726038	chr6:115726038:G:A	2.16548e-05	-0.196746	-1.33155
115727176	chr6:115727176:ACT:A	1.17577e-05	-1.36772	-0.771284
115727604	chr6:115727604:T:G	1.17815e-05	-1.36409	-0.772901
115727675	chr6:115727675:G:T	0.000239162	-1.2879e-10	0.873624
115727915	chr6:115727915:G:A	4.41171e-05	-0.816671	-1.02668e-09
115728206	chr6:115728206:T:C	1.95953e-05	-0.259229	-1.369
115728261	chr6:115728261:T:A	2.61054e-05	-1.34138	-1.02668e-09
115728369	chr6:115728369:A:G	2.32321e-05	-1.2879e-10	-1.45798
115728454	chr6:115728454:C:T	2.55008e-05	-1.36481	-1.02668e-09
115728546	chr6:115728546:T:C	2.29716e-05	-0.165503	-1.30376
115728867	chr6:115728867:T:C	6.8126e-05	-0.38216	-1.02668e-09
115728990	chr6:115728990:A:G	2.10177e-05	-1.2879e-10	-1.55815
115729174	chr6:115729174:G:A	9.81964e-06	-1.36571	-0.953429
115729191	chr6:115729191:G:A	7.18323e-05	-1.2879e-10	-0.329183
115729236	chr6:115729236:A:G	2.09073e-05	-1.2879e-10	-1.56342
115729605	chr6:115729605:A:G	2.74495e-05	-1.2879e-10	-1.29117
115730395	chr6:115730395:C:A	2.56057e-05	-1.36071	-1.02668e-09
115730763	chr6:115730763:T:C	9.42759e-06	-1.15327	-1.2066
115730807	chr6:115730807:A:AT	2.61592e-05	-1.33932	-1.02668e-09
115730808	chr6:115730808:G:T	2.61545e-05	-1.3395	-1.02668e-09
115731325	chr6:115731325:A:T	2.32766e-05	-1.2879e-10	-1.45607
115731485	chr6:115731485:G:A	2.77472e-05	-1.2879e-10	-1.28038
115732237	chr6:115732237:C:T	2.88776e-05	-1.2879e-10	-1.24045
115732368	chr6:115732368:T:C	1.56633e-05	-1.36463	-0.487569
115732409	chr6:115732409:A:G	1.06706e-05	-0.930585	-1.30544
115732611	chr6:115732611:C:T	2.08593e-05	-1.2879e-10	-1.56572
115732785	chr6:115732785:T:C	3.00157e-05	-1.2018	-1.02668e-09
115732912	chr6:115732912:T:G	3.55427e-05	-1.2879e-10	-1.03278
115732927	chr6:115732927:C:T	0.000146661	-1.3405	1.7251
115732984	chr6:115732984:A:G	2.78475e-05	-1.2879e-10	-1.27677
115733278	chr6:115733278:C:G	1.08657e-05	-1.36669	-0.851222
115733410	chr6:115733410:G:A	2.679e-05	-1.31549	-1.02668e-09
115733808	chr6:115733808:A:C	1.95013e-05	-0.315485	-1.31755
115734533	chr6:115734533:C:G	2.32766e-05	-1.2879e-10	-1.45607
115734577	chr6:115734577:A:G	6.21858e-06	-1.23539	-1.54058
115734869	chr6:115734869:T:C	8.93393e-06	-0.975955	-1.43771
115735093	chr6:115735093:T:G	3.01884e-05	-1.2879e-10	-1.19606
115735095	chr6:115735095:A:G	3.00365e-05	-1.2879e-10	-1.20111
115735150	chr6:115735150:A:G	6.66224e-05	-1.2879e-10	-0.404477
115735414	chr6:115735414:A:T	2.08446e-05	-1.2879e-10	-1.56642
115735529	chr6:115735529:A:G	2.95938e-05	-1.21595	-1.02668e-09
115735660	chr6:115735660:A:G	2.31936e-05	-0.141631	-1.31801
115735751	chr6:115735751:A:G	5.37588e-06	-1.36842	-1.55318
115735773	chr6:115735773:G:A	7.13104e-06	-1.3679	-1.27116
115736375	chr6:115736375:T:G	4.84839e-05	-1.2879e-10	-0.722286
115736462	chr6:115736462:C:T	2.58325e-05	0.202941	-1.55483
115736745	chr6:115736745:G:A	8.61397e-06	-0.891935	-1.5582
115736985	chr6:115736985:A:G	1.14972e-05	-1.35944	-0.801974
115737184	chr6:115737184:T:C	4.64028e-05	-1.2879e-10	-0.766159
115737279	chr6:115737279:A:G	6.4519e-05	-1.2879e-10	-0.436558
115737313	chr6:115737313:T:G	2.20475e-05	0.0566221	-1.56694
115737370	chr6:115737370:A:G	3.35076e-05	-1.09174	-1.02668e-09
115737476	chr6:115737476:C:T	2.50276e-05	-1.2879e-10	-1.38354
115737622	chr6:115737622:G:A	3.19476e-05	-1.13942	-1.02668e-09
115737695	chr6:115737695:G:A	2.30487e-05	0.0855344	-1.55144
115737730	chr6:115737730:C:A	6.93216e-06	-1.34655	-1.3208
115737912	chr6:115737912:A:G	9.17708e-05	-1.2879e-10	-0.0842239
115738188	chr6:115738188:T:C	5.91256e-06	-1.27353	-1.55291
115738260	chr6:115738260:A:G	2.74082e-05	0.00888876	-1.30156
115739148	chr6:115739148:C:A	9.28152e-06	-0.98481	-1.39068
115739346	chr6:115739346:T:A	6.35361e-06	-1.18703	-1.56747
115739664	chr6:115739664:A:G	2.10164e-05	-1.2879e-10	-1.55821
115739808	chr6:115739808:C:G	2.52983e-05	-1.2879e-10	-1.37278
115739831	chr6:115739831:A:G	2.76331e-05	-1.2845	-1.02668e-09
115740190	chr6:115740190:T:A	1.8035e-05	-0.146309	-1.56489
115740717	chr6:115740717:C:A	3.35798e-05	-1.08959	-1.02668e-09
115741489	chr6:115741489:A:T	2.08809e-05	-1.2879e-10	-1.56468
115741501	chr6:115741501:T:C	2.1137e-05	-1.2879e-10	-1.55249
115741721	chr6:115741721:A:G	2.63117e-05	-1.2879e-10	-1.3335
115742177	chr6:115742177:C:A	1.45214e-05	-0.620708	-1.30719
115742487	chr6:115742487:T:C	2.54442e-05	-1.36703	-1.02668e-09
115742697	chr6:115742697:C:T	5.42883e-05	-1.2879e-10	-0.609209
115742698	chr6:115742698:G:A	2.54693e-05	-1.36604	-1.02668e-09
115742825	chr6:115742825:G:A	2.26115e-05	-1.2879e-10	-1.48506
115742838	chr6:115742838:C:T	2.59625e-05	-1.34687	-1.02668e-09
115743026	chr6:115743026:T:G	2.1825e-05	-1.2879e-10	-1.52046
115743027	chr6:115743027:GCA:G	7.82437e-06	-0.985259	-1.56102
115743395	chr6:115743395:T:C	7.56539e-06	-1.01413	-1.5658
115743531	chr6:115743531:A:T	3.09982e-05	-1.2879e-10	-1.16959
115743536	chr6:115743536:A:T	2.32013e-05	-1.2879e-10	-1.45931
115743631	chr6:115743631:G:A	2.17835e-05	-1.27136	-0.251007
115743724	chr6:115743724:A:G	3.37902e-05	-0.164761	-0.918587
115743741	chr6:115743741:A:T	5.15328e-05	-1.2879e-10	-0.661299
115743983	chr6:115743983:C:T	1.53525e-05	-0.333176	-1.53907
115744246	chr6:115744246:T:G	7.43985e-06	-1.32043	-1.27624
115744400	chr6:115744400:C:T	2.23752e-05	-0.0761895	-1.41938
115744482	chr6:115744482:G:A	9.52692e-06	-1.30616	-1.04324
115744600	chr6:115744600:C:T	2.84068e-05	-1.25689	-1.02668e-09
115745124	chr6:115745124:T:G	2.47106e-05	-1.2879e-10	-1.39629
115745343	chr6:115745343:G:A	7.15336e-06	-1.25693	-1.379
115745421	chr6:115745421:T:C	2.19601e-05	-1.2879e-10	-1.51429
115745469	chr6:115745469:C:A	8.32776e-05	-1.32318	1.14184
115745634	chr6:115745634:T:A	2.81122e-05	-1.26732	-1.02668e-09
115746183	chr6:115746183:A:G	5.77531e-05	-1.2879e-10	-0.547342
115746613	chr6:115746613:C:A	2.62257e-05	-1.2879e-10	-1.33678
115746837	chr6:115746837:A:G	5.01652e-05	-1.2879e-10	-0.688197
115747440	chr6:115747440:G:C	2.12322e-05	-1.2879e-10	-1.548
115747474	chr6:115747474:G:A	2.12299e-05	-1.2879e-10	-1.54811
115747605	chr6:115747605:T:C	3.11123e-05	-1.2879e-10	-1.16591
115747615	chr6:115747615:G:A	4.05128e-05	-1.2879e-10	-0.9019
115747713	chr6:115747713:T:C	2.71235e-05	-1.30312	-1.02668e-09
115747720	chr6:115747720:A:G	3.26833e-05	-1.2879e-10	-1.11665
115747727	chr6:115747727:T:C	2.95777e-05	-1.2165	-1.02668e-09
115747773	chr6:115747773:T:C	2.12592e-05	-1.2879e-10	-1.54673
115747842	chr6:115747842:G:A	3.9951e-05	-1.2879e-10	-0.915864
115747861	chr6:115747861:G:A	0.00153343	-1.2879e-10	2.73174
115748115	chr6:115748115:G:C	2.32188e-05	-1.2879e-10	-1.45855
115748253	chr6:115748253:C:A	3.43347e-05	0.419998	-1.48736
115748348	chr6:115748348:G:A	2.77539e-05	0.155812	-1.43595
115748397	chr6:115748397:T:C	5.48414e-06	-1.36119	-1.54047
115748587	chr6:115748587:C:T	2.08209e-05	-1.2879e-10	-1.56756
115749236	chr6:115749236:T:C	2.87406e-05	-1.24521	-1.02668e-09
115749558	chr6:115749558:C:T	2.12267e-05	-1.2879e-10	-1.54826
115749658	chr6:115749658:C:T	5.8793e-05	-0.529495	-1.02668e-09
115749815	chr6:115749815:ACACT:A	2.12299e-05	-1.2879e-10	-1.54811
115749878	chr6:115749878:A:C	2.1095e-05	-1.2879e-10	-1.55448
115750982	chr6:115750982:T:G	3.54733e-05	-1.2879e-10	-1.03474
115751148	chr6:115751148:G:T	9.88036e-06	-1.26495	-1.04802
115751150	chr6:115751150:C:T	6.04726e-06	-1.36295	-1.44096
115751752	chr6:115751752:T:C	2.35302e-05	-1.2879e-10	-1.44523
115752018	chr6:115752018:A:T	5.46306e-06	-1.3628	-1.54271
115752184	chr6:115752184:T:C	2.1426e-05	-1.2879e-10	-1.53891
115752683	chr6:115752683:A:G	2.78571e-05	-1.27643	-1.02668e-09
115752957	chr6:115752957:G:A	2.08501e-05	-1.2879e-10	-1.56616
115754154	chr6:115754154:G:T	5.56747e-06	-1.31989	-1.56669
115754202	chr6:115754202:A:G	7.6514e-06	-1.33071	-1.23792
115754267	chr6:115754267:T:G	2.43801e-05	-1.2879e-10	-1.40975
115754848	chr6:115754848:C:T	3.26315e-05	0.367733	-1.48597
115755283	chr6:115755283:A:C	2.54093e-05	-1.3684	-1.02668e-09
115755479	chr6:115755479:A:T	2.12474e-05	-1.2879e-10	-1.54728
115756197	chr6:115756197:G:A	8.79139e-05	-1.21369	1.08653
115757232	chr6:115757232:C:A	4.58956e-05	-1.2879e-10	-0.777149
115757321	chr6:115757321:T:C	1.66662e-05	-0.284965	-1.50517
115758007	chr6:115758007:G:A	3.56778e-05	-1.02899	-1.02668e-09
115758209	chr6:115758209:G:A	1.50766e-05	-0.442241	-1.44813
115758408	chr6:115758408:T:A	2.5538e-05	-1.36335	-1.02668e-09
115758924	chr6:115758924:T:C	4.72409e-05	-1.2879e-10	-0.748258
115759061	chr6:115759061:CT:C	2.9584e-05	0.309354	-1.52564
115759180	chr6:115759180:G:A	6.59686e-06	-1.3281	-1.38883
115759242	chr6:115759242:T:A	9.10705e-06	-0.834861	-1.55961
115759263	chr6:115759263:T:C	1.35267e-05	-0.464056	-1.5348
115759292	chr6:115759292:T:C	1.48227e-05	-0.355716	-1.55164
115759457	chr6:115759457:G:A	2.15702e-05	-1.2879e-10	-1.53221
115759872	chr6:115759872:T:C	9.22291e-06	-1.05266	-1.32917
115760114	chr6:115760114:A:C	2.10415e-05	-1.2879e-10	-1.55702
115760122	chr6:115760122:C:T	2.84864e-05	0.126668	-1.38076
115760232	chr6:115760232:G:C	7.17994e-06	-1.15756	-1.47467
115760235	chr6:115760235:C:T	7.30569e-06	-1.29312	-1.32175
115760535	chr6:115760535:CTAAAAGACCATCACGGTCAGCTCCAGAGCTCCTCATAGGGTCAGCT:C	7.94498e-05	-0.228393	-1.02668e-09
115760611	chr6:115760611:G:A	6.31127e-05	-1.2879e-10	-0.458596
115760628	chr6:115760628:T:C	2.80884e-05	-1.2879e-10	-1.26816
115760681	chr6:115760681:C:T	2.97445e-05	-1.2879e-10	-1.21087
115761088	chr6:115761088:C:T	1.08602e-05	-0.819676	-1.39874
115762153	chr6:115762153:AC:A	2.12212e-05	-1.2879e-10	-1.54852
115762213	chr6:115762213:A:G	2.70229e-05	-1.2879e-10	-1.30683
115762217	chr6:115762217:T:A	2.12361e-05	-1.2879e-10	-1.54782
115762379	chr6:115762379:G:A	2.12299e-05	-1.2879e-10	-1.54811
115762418	chr6:115762418:T:C	5.01634e-05	-1.2879e-10	-0.688232
115762834	chr6:115762834:A:G	2.83621e-05	-1.2879e-10	-1.25847
115763225	chr6:115763225:G:A	2.98247e-05	0.193063	-1.40125
115763647	chr6:115763647:C:T	3.13928e-05	0.273897	-1.43084
115763913	chr6:115763913:T:C	2.10069e-05	-1.2879e-10	-1.55867
115764085	chr6:115764085:AAAT:A	2.2651e-05	0.0550311	-1.53834
115764335	chr6:115764335:A:G	6.57098e-05	-1.2879e-10	-0.41827
115764664	chr6:115764664:A:G	2.21679e-05	-1.2879e-10	-1.50487
115764718	chr6:115764718:G:A	5.37321e-06	-1.36843	-1.55366
115764919	chr6:115764919:A:G	5.56455e-05	-1.2879e-10	-0.584517
115765067	chr6:115765067:G:T	0.000145391	-1.2879e-10	0.375912
115765662	chr6:115765662:G:C	1.18919e-05	-0.585855	-1.54181
115765792	chr6:115765792:CACTCAT:C	3.74903e-05	-0.981654	0.00221907
115765826	chr6:115765826:AGAT:A	8.29761e-06	-0.965751	-1.5218
115765827	chr6:115765827:G:A	5.75132e-06	-1.29307	-1.56102
115765919	chr6:115765919:G:A	9.63421e-06	-0.782729	-1.55547
115766069	chr6:115766069:A:G	2.1338e-05	-1.2879e-10	-1.54303
115766102	chr6:115766102:G:C	9.72597e-06	-1.31702	-1.0117
115766274	chr6:115766274:T:C	9.7072e-06	-1.34724	-0.983414
115766691	chr6:115766691:C:T	2.55194e-05	-1.36408	-1.02668e-09
115766704	chr6:115766704:T:C	2.12305e-05	-1.2879e-10	-1.54808
115766860	chr6:115766860:C:T	2.22304e-05	-1.2879e-10	-1.50206
115767254	chr6:115767254:A:T	1.27888e-05	-0.495565	-1.55938
115767341	chr6:115767341:G:A	1.50687e-05	-0.326523	-1.56438
115767374	chr6:115767374:G:T	3.72991e-05	-0.887332	-0.0972166
115767528	chr6:115767528:T:C	2.15268e-05	-1.2879e-10	-1.53422
115767547	chr6:115767547:A:G	2.42404e-05	-1.2879e-10	-1.4155
115769101	chr6:115769101:T:C	2.76728e-05	0.0891147	-1.37218
115769445	chr6:115769445:C:T	1.37077e-05	-0.430073	-1.55549
115769619	chr6:115769619:T:C	1.71735e-05	-0.696679	-1.06347
115769870	chr6:115769870:T:A	2.08208e-05	-1.2879e-10	-1.56756
115770122	chr6:115770122:T:C	3.3924e-05	-1.2879e-10	-1.07939
115770174	chr6:115770174:T:C	1.31747e-05	-0.504385	-1.52084
115770256	chr6:115770256:C:G	2.26803e-05	-1.2879e-10	-1.48202
115770471	chr6:115770471:G:A	8.34067e-06	-1.26632	-1.21605
115770892	chr6:115770892:G:A	1.10833e-05	-0.638305	-1.55977
115770970	chr6:115770970:G:C	1.19143e-05	-0.566353	-1.55943
115771549	chr6:115771549:C:T	7.99906e-06	-1.19162	-1.33258
115772537	chr6:115772537:G:A	8.17433e-06	-1.31346	-1.18906
115772544	chr6:115772544:C:A	4.84211e-05	-1.2879e-10	-0.723582
115772675	chr6:115772675:C:T	0.000102342	1.24067	-1.21587
115773866	chr6:115773866:G:A	2.64913e-05	0.197547	-1.52425
115774080	chr6:115774080:G:T	7.1837e-06	-1.06793	-1.56377
115774207	chr6:115774207:G:A	7.99925e-06	-1.22522	-1.29895
115774407	chr6:115774407:GCTAA:G	3.65647e-05	-1.2879e-10	-1.00443
115775103	chr6:115775103:T:C	2.37326e-05	-1.2879e-10	-1.43667
115775201	chr6:115775201:A:G	9.5939e-06	-1.26491	-1.07748
115775238	chr6:115775238:A:G	3.98008e-05	-1.34705	0.427419
115775732	chr6:115775732:G:C	5.53402e-06	-1.32507	-1.56754
115775735	chr6:115775735:T:G	1.66656e-05	-1.3375	-0.452671
115776010	chr6:115776010:C:T	1.57597e-05	-1.29383	-0.552229
115776306	chr6:115776306:T:C	3.88919e-05	-1.35088	0.408149
115776346	chr6:115776346:C:T	3.07486e-05	0.339009	-1.51668
115776910	chr6:115776910:C:T	7.88001e-06	-0.982321	-1.55687
115777116	chr6:115777116:G:T	2.47611e-05	0.101035	-1.49528
115777249	chr6:115777249:T:C	2.50209e-05	-1.2879e-10	-1.38381
115777353	chr6:115777353:C:A	7.5538e-06	-1.0228	-1.55867
115777357	chr6:115777357:T:A	2.09842e-05	-1.2879e-10	-1.55975
115777434	chr6:115777434:G:C	2.83327e-05	0.26996	-1.52946
115777895	chr6:115777895:TG:T	2.21856e-05	-1.2879e-10	-1.50407
115778033	chr6:115778033:C:A	2.34723e-05	-1.2879e-10	-1.4477
115778229	chr6:115778229:T:C	5.32306e-05	-0.628885	-1.02668e-09
115778500	chr6:115778500:T:C	2.08702e-05	-1.2879e-10	-1.5652
115778521	chr6:115778521:T:C	2.1274e-05	-1.2879e-10	-1.54603
115778655	chr6:115778655:G:A	1.41977e-05	-1.28192	-0.668517
115778736	chr6:115778736:C:T	6.53112e-05	-0.424355	-1.02668e-09
115778745	chr6:115778745:C:T	4.63339e-05	0.706679	-1.47432
115779167	chr6:115779167:G:A	7.67644e-06	-1.23827	-1.3271
115779414	chr6:115779414:A:T	6.84646e-06	-1.1159	-1.56389
115779838	chr6:115779838:T:G	2.29872e-05	-1.2879e-10	-1.46858
115780646	chr6:115780646:A:G	4.95671e-05	0.785771	-1.48596
115781248	chr6:115781248:G:A	1.8366e-05	-0.13319	-1.55983
115781504	chr6:115781504:T:C	4.65946e-05	-1.2879e-10	-0.762033
115781556	chr6:115781556:T:C	2.98501e-05	0.276055	-1.48338
115781775	chr6:115781775:A:G	4.18577e-05	-1.2879e-10	-0.869242
115781916	chr6:115781916:C:T	2.08955e-05	-1.2879e-10	-1.56398
115782161	chr6:115782161:C:G	2.54416e-05	-1.2879e-10	-1.36713
115782440	chr6:115782440:C:T	7.16654e-06	-1.34603	-1.28807
115782595	chr6:115782595:C:T	1.16876e-05	-1.33575	-0.809236
115782639	chr6:115782639:C:A	0.000193027	-1.2879e-10	0.65931
115782857	chr6:115782857:C:G	6.57521e-06	-1.34206	-1.37815
115782897	chr6:115782897:A:G	2.23891e-05	-1.2879e-10	-1.49494
115783336	chr6:115783336:T:A	2.09781e-05	-1.2879e-10	-1.56004
115783642	chr6:115783642:G:A	2.23891e-05	-1.2879e-10	-1.49494
115784140	chr6:115784140:G:A	2.53637e-05	-1.36054	-0.00966051
115784681	chr6:115784681:C:T	2.59203e-05	-1.2879e-10	-1.34849
115784797	chr6:115784797:T:C	2.71899e-05	-1.2879e-10	-1.30067
115784824	chr6:115784824:T:G	8.2791e-06	-1.33148	-1.1583
115785310	chr6:115785310:A:G	0.000121305	0.194792	-1.02668e-09
115785530	chr6:115785530:G:A	6.76733e-05	-1.2879e-10	-0.388826
115785749	chr6:115785749:A:G	5.62721e-05	-0.573319	-1.02668e-09
115785956	chr6:115785956:G:A	7.36333e-06	-1.23393	-1.37307
115786005	chr6:115786005:T:C	1.39182e-05	-0.825115	-1.14521
115786579	chr6:115786579:C:T	5.85216e-06	-1.35721	-1.47949
115786580	chr6:115786580:G:A	2.16245e-05	-1.2879e-10	-1.52969
115786814	chr6:115786814:C:G	6.35386e-06	-1.34766	-1.4068
115786960	chr6:115786960:G:A	6.63698e-05	-1.2879e-10	-0.408275
115787122	chr6:115787122:A:G	3.74532e-05	-1.2879e-10	-0.980427
115787194	chr6:115787194:G:A	5.00105e-05	-0.691285	-1.02668e-09
115787197	chr6:115787197:G:A	2.09724e-05	-1.2879e-10	-1.56031
115787284	chr6:115787284:A:G	3.47967e-05	-1.2879e-10	-1.05399
115787474	chr6:115787474:C:T	3.46094e-05	-1.05939	-1.02668e-09
115787710	chr6:115787710:T:C	6.22176e-06	-1.24755	-1.52791
115789971	chr6:115789971:C:A	1.34988e-05	-1.20665	-0.794267
115789987	chr6:115789987:T:C	2.21552e-05	-1.2879e-10	-1.50545
115790363	chr6:115790363:T:C	2.24248e-05	-1.2879e-10	-1.49335
115790564	chr6:115790564:A:G	2.24393e-05	-1.2879e-10	-1.4927
115791020	chr6:115791020:TTA:T	2.24305e-05	-1.2879e-10	-1.49309
115791130	chr6:115791130:G:T	4.37628e-05	-0.126571	-0.698165
115791205	chr6:115791205:G:A	2.3546e-05	-0.609971	-0.834589
115791271	chr6:115791271:T:C	2.24137e-05	-1.2879e-10	-1.49385
115791713	chr6:115791713:A:C	2.30016e-05	-1.2879e-10	-1.46795
115791940	chr6:115791940:T:C	2.12472e-05	-1.2879e-10	-1.54729
115791995	chr6:115791995:C:G	6.08474e-05	-0.495149	-1.02668e-09
115792030	chr6:115792030:C:T	2.22886e-05	-1.2879e-10	-1.49944
115792479	chr6:115792479:A:T	2.25109e-05	-1.2879e-10	-1.48952
115792545	chr6:115792545:C:T	2.46248e-05	-1.2879e-10	-1.39977
115792552	chr6:115792552:G:T	2.23891e-05	-1.2879e-10	-1.49494
115792585	chr6:115792585:A:G	2.24288e-05	-1.2879e-10	-1.49317
115792656	chr6:115792656:G:A	3.08205e-05	-0.319918	-0.85542
115792763	chr6:115792763:G:A	3.40712e-05	-1.2879e-10	-1.07507
115793393	chr6:115793393:T:G	2.08822e-05	-1.2879e-10	-1.56462
115793599	chr6:115793599:T:C	2.23901e-05	-1.2879e-10	-1.4949
115793772	chr6:115793772:T:A	2.45644e-05	-1.2879e-10	-1.40222
115793918	chr6:115793918:T:TA	2.21194e-05	-1.2879e-10	-1.50707
115793957	chr6:115793957:C:T	2.21644e-05	-1.2879e-10	-1.50503
115794187	chr6:115794187:G:A	1.00387e-05	-0.841994	-1.45508
115794253	chr6:115794253:T:C	2.51454e-05	-1.2879e-10	-1.37884
115794555	chr6:115794555:C:T	7.04369e-06	-1.22829	-1.4231
115794652	chr6:115794652:T:C	2.16569e-05	-1.2879e-10	-1.52819
115794924	chr6:115794924:G:C	5.96463e-06	-1.25475	-1.56292
115795142	chr6:115795142:C:G	2.23891e-05	-1.2879e-10	-1.49494
115795192	chr6:115795192:C:T	3.32537e-05	-1.2879e-10	-1.09935
115795347	chr6:115795347:GC:G	2.23677e-05	-1.2879e-10	-1.4959
115795905	chr6:115795905:T:C	1.20956e-05	-0.636384	-1.47429
115796055	chr6:115796055:A:G	2.215e-05	-1.2879e-10	-1.50568
115796251	chr6:115796251:C:T	1.86636e-05	-0.57485	-1.10209
115796563	chr6:115796563:C:T	2.08881e-05	-1.2879e-10	-1.56434
115796701	chr6:115796701:T:C	4.98048e-05	-1.2879e-10	-0.695407
115796886	chr6:115796886:T:C	1.31181e-05	-0.485062	-1.54446
115796926	chr6:115796926:T:C	2.13463e-05	-1.2879e-10	-1.54264
115797161	chr6:115797161:A:G	2.26262e-05	-1.2879e-10	-1.48441
115797197	chr6:115797197:T:C	2.11007e-05	-1.2879e-10	-1.55421
115797291	chr6:115797291:T:C	6.38041e-06	-1.19356	-1.55672
115797319	chr6:115797319:A:G	2.46451e-05	-1.2879e-10	-1.39894
115797351	chr6:115797351:C:T	2.16085e-05	-1.2879e-10	-1.53043
115797471	chr6:115797471:C:A	9.20285e-06	-0.818121	-1.56588
115797555	chr6:115797555:C:T	2.6037e-05	-1.344	-1.02668e-09
115797804	chr6:115797804:AG:A	2.46451e-05	-1.2879e-10	-1.39894
115798076	chr6:115798076:C:T	6.01147e-05	-1.36318	0.855915
115798311	chr6:115798311:T:C	4.48482e-05	-0.800235	-1.02668e-09
115798657	chr6:115798657:AG:A	6.64409e-06	-1.23353	-1.47626
115798690	chr6:115798690:C:G	2.16203e-05	-1.2879e-10	-1.52988
115799944	chr6:115799944:T:G	1.16152e-05	-0.663444	-1.48776
115800105	chr6:115800105:G:T	9.22984e-06	-0.959852	-1.42122
115800363	chr6:115800363:A:G	2.17812e-05	-1.2879e-10	-1.52247
115800828	chr6:115800828:T:C	1.91933e-05	-0.336578	-1.31238
115801688	chr6:115801688:T:G	1.69451e-05	-0.433724	-1.33982
115802035	chr6:115802035:A:G	1.90772e-05	-0.345788	-1.30924
115802137	chr6:115802137:T:C	2.16301e-05	-1.2879e-10	-1.52943
115802607	chr6:115802607:C:T	3.55068e-05	-1.2879e-10	-1.03379
115802660	chr6:115802660:T:A	3.73434e-05	-1.2879e-10	-0.983362
115803042	chr6:115803042:T:C	1.50582e-05	-0.471616	-1.41998
115803603	chr6:115803603:A:G	2.17883e-05	-1.2879e-10	-1.52215
115803723	chr6:115803723:T:C	1.07123e-05	-0.836351	-1.39578
115804123	chr6:115804123:C:T	3.57204e-05	-1.2879e-10	-1.0278
115804216	chr6:115804216:GTGTT:G	1.00099e-05	-0.826615	-1.47333
115804251	chr6:115804251:T:C	2.18075e-05	-1.2879e-10	-1.52126
115804300	chr6:115804300:A:G	6.52397e-06	-1.18235	-1.54568
115804374	chr6:115804374:T:C	2.12616e-05	-1.2879e-10	-1.54661
115804596	chr6:115804596:AGAACTGGCTAGCCATATGGGGAAAATTGAAGCT:A	9.32216e-05	-0.0685392	-1.02668e-09
115804968	chr6:115804968:C:A	1.60915e-05	-1.17128	-0.653942
115805181	chr6:115805181:C:T	8.36268e-05	-1.2879e-10	-0.177155
115805259	chr6:115805259:T:C	2.07579e-05	-0.208945	-1.36165
115805367	chr6:115805367:G:A	0.00147882	-1.2879e-10	2.69548
115805549	chr6:115805549:C:A	1.08959e-05	-0.823278	-1.39185
115805790	chr6:115805790:T:C	2.6185e-05	-0.294804	-1.04353
115806056	chr6:115806056:C:T	2.08208e-05	-1.2879e-10	-1.56756
115807162	chr6:115807162:C:T	1.97424e-05	-0.067298	-1.55345
115807266	chr6:115807266:G:A	2.12019e-05	0.0161399	-1.56557
115807503	chr6:115807503:C:T	1.01227e-05	-0.730078	-1.55866
115807564	chr6:115807564:G:A	3.55107e-05	-1.2879e-10	-1.03369
115807742	chr6:115807742:C:T	1.81494e-05	-0.15986	-1.54502
115808137	chr6:115808137:G:A	2.10664e-05	-1.2879e-10	-1.55584
115808145	chr6:115808145:T:G	4.25868e-05	-1.2879e-10	-0.851973
115808797	chr6:115808797:T:C	2.63716e-05	-1.2879e-10	-1.33123
115808979	chr6:115808979:A:C	2.08978e-05	-0.528746	-1.03513
115809112	chr6:115809112:T:C	2.17987e-05	-1.2879e-10	-1.52167
115809134	chr6:115809134:A:AT	3.63665e-05	-1.00987	-1.02668e-09
115809484	chr6:115809484:A:T	6.56712e-05	-1.2879e-10	-0.418857
115809522	chr6:115809522:G:C	6.1304e-06	-1.23074	-1.55952
115809772	chr6:115809772:T:C	0.000196532	0.677306	-1.02668e-09
115809791	chr6:115809791:A:T	1.5944e-05	-0.279764	-1.55467
115809819	chr6:115809819:A:T	5.80233e-05	-0.161471	-0.381202
115810577	chr6:115810577:A:T	5.37659e-06	-1.35713	-1.56434
115810926	chr6:115810926:C:A	0.000169257	1.16868	-0.640774
115811405	chr6:115811405:C:A	2.08704e-05	-1.2879e-10	-1.56519
115811432	chr6:115811432:C:T	6.36574e-05	-1.2879e-10	-0.450002
115811452	chr6:115811452:A:C	0.000105342	-1.2879e-10	0.0536903
115811798	chr6:115811798:G:A	1.65322e-05	-1.08917	-0.709038
115811856	chr6:115811856:A:T	4.98419e-05	-1.2879e-10	-0.694663
115811955	chr6:115811955:T:C	2.32224e-05	-1.2879e-10	-1.4584
115812538	chr6:115812538:C:T	0.000276664	-1.2879e-10	1.01929
115812781	chr6:115812781:A:T	0.000338591	-1.2879e-10	1.22128
115813092	chr6:115813092:A:G	3.5045e-05	-1.2879e-10	-1.04689
115813434	chr6:115813434:A:G	3.50508e-05	-1.2879e-10	-1.04672
115814003	chr6:115814003:C:T	4.47769e-05	0.718206	-1.52003
115814107	chr6:115814107:T:C	2.31981e-05	-1.2879e-10	-1.45945
115814420	chr6:115814420:G:C	3.32374e-05	-1.2879e-10	-1.09984
115814482	chr6:115814482:A:G	2.64413e-05	-1.2879e-10	-1.32859
115815383	chr6:115815383:AT:A	6.50216e-05	-0.428799	-1.02668e-09
115815605	chr6:115815605:T:C	2.93408e-05	-1.2879e-10	-1.22454
115815847	chr6:115815847:C:T	0.000219166	-1.2879e-10	0.786312
115815912	chr6:115815912:C:T	2.87883e-05	-1.24355	-1.02668e-09
115816029	chr6:115816029:C:T	3.28246e-05	-1.2879e-10	-1.11234
115816471	chr6:115816471:A:C	5.36806e-05	-0.49014	-0.130326
115816585	chr6:115816585:G:A	3.42909e-05	-1.2879e-10	-1.06864
115816686	chr6:115816686:A:G	3.68707e-05	-1.2879e-10	-0.996101
115816704	chr6:115816704:A:G	3.65466e-05	-1.2879e-10	-1.00493
115817512	chr6:115817512:A:AG	3.30119e-05	-1.2879e-10	-1.10665
115817520	chr6:115817520:A:G	3.31272e-05	-1.2879e-10	-1.10316
115817803	chr6:115817803:G:A	2.3058e-05	-1.2879e-10	-1.4655
115817864	chr6:115817864:A:G	4.90717e-05	0.481467	-1.1917
115818111	chr6:115818111:A:T	2.20318e-05	-1.2879e-10	-1.51103
115818183	chr6:115818183:T:C	4.64061e-05	-1.2879e-10	-0.766086
115818305	chr6:115818305:A:G	4.84714e-05	-1.2879e-10	-0.722545
115818471	chr6:115818471:C:T	2.09564e-05	-1.2879e-10	-1.56107
115818528	chr6:115818528:T:C	5.12309e-05	0.877915	-1.54509
115818759	chr6:115818759:A:C	3.78239e-05	-1.2879e-10	-0.970577
115818805	chr6:115818805:A:G	3.95583e-05	-0.925743	-1.02668e-09
115819568	chr6:115819568:T:C	4.71936e-05	-1.2879e-10	-0.749261
115819593	chr6:115819593:T:C	4.69591e-05	0.797082	-1.55132
115819609	chr6:115819609:G:A	5.11047e-05	0.869637	-1.53928
115820312	chr6:115820312:G:A	3.61717e-05	0.519889	-1.53513
115820318	chr6:115820318:C:T	3.87596e-05	-0.0461887	-0.899952
115821118	chr6:115821118:T:C	4.26529e-05	-1.2879e-10	-0.850422
115821271	chr6:115821271:G:A	2.23745e-05	-1.2879e-10	-1.4956
115821744	chr6:115821744:GAAAAAAT:G	6.7508e-05	-1.2879e-10	-0.391273
115821768	chr6:115821768:G:C	2.35247e-05	-1.2879e-10	-1.44547
115821861	chr6:115821861:CT:C	4.37285e-05	-1.2879e-10	-0.825518
115821875	chr6:115821875:G:A	2.83279e-05	-1.25967	-1.02668e-09
115821886	chr6:115821886:G:A	0.000113423	-1.2879e-10	0.127605
115821911	chr6:115821911:T:C	4.15807e-05	0.378125	-1.25401
115822052	chr6:115822052:A:T	4.3477e-05	-1.2879e-10	-0.831286
115822159	chr6:115822159:C:A	4.12006e-05	0.366791	-1.25186
115822242	chr6:115822242:C:T	0.000434352	2.50739	-1.03706
115822245	chr6:115822245:T:G	4.18627e-05	-1.2879e-10	-0.869123
115822465	chr6:115822465:G:A	4.28372e-05	-1.2879e-10	-0.846112
115822624	chr6:115822624:T:C	8.69693e-06	-1.04123	-1.39931
115822813	chr6:115822813:C:T	5.25294e-05	0.902257	-1.5444
115823149	chr6:115823149:T:C	4.1755e-05	-1.2879e-10	-0.871699
115823150	chr6:115823150:G:A	2.37057e-05	-1.2879e-10	-1.4378
115823356	chr6:115823356:G:C	4.39979e-05	-1.2879e-10	-0.819377
115823730	chr6:115823730:A:G	4.58465e-05	-1.2879e-10	-0.778219
115824287	chr6:115824287:C:T	7.18399e-05	-0.329078	-1.02668e-09
115824316	chr6:115824316:A:AG	3.9087e-05	0.410538	-1.34827
115824778	chr6:115824778:T:C	4.88507e-05	-1.2879e-10	-0.714749
115824923	chr6:115824923:T:A	3.77096e-05	0.37307	-1.34667
115824972	chr6:115824972:G:A	2.89846e-05	-1.23675	-1.02668e-09
115825032	chr6:115825032:G:A	5.6973e-05	-0.497753	-0.0631878
115825230	chr6:115825230:T:C	3.52331e-05	-1.04153	-1.02668e-09
115825528	chr6:115825528:GAA:G	5.15336e-05	-1.2879e-10	-0.661285
115825996	chr6:115825996:G:C	2.19993e-05	-1.2879e-10	-1.51251
115826027	chr6:115826027:C:A	8.32458e-05	1.26977	-1.45149
115826477	chr6:115826477:T:C	4.30254e-05	-1.2879e-10	-0.841729
115826533	chr6:115826533:A:G	4.24236e-05	-1.2879e-10	-0.855814
115827115	chr6:115827115:C:T	2.28959e-05	-1.2879e-10	-1.47256
115827141	chr6:115827141:C:T	4.25105e-05	-1.2879e-10	-0.853767
115827674	chr6:115827674:C:T	5.757e-05	0.847437	-1.39795
115827744	chr6:115827744:T:C	3.58704e-05	-1.2879e-10	-1.0236
115828681	chr6:115828681:T:C	2.10326e-05	-1.2879e-10	-1.55744
115828756	chr6:115828756:C:A	1.24297e-05	-1.20974	-0.873689
115829033	chr6:115829033:C:G	2.08801e-05	-1.2879e-10	-1.56472
115829131	chr6:115829131:T:C	6.91406e-06	-1.34674	-1.32323
115829398	chr6:115829398:C:T	4.26457e-05	-1.2879e-10	-0.850592
115829807	chr6:115829807:AT:A	5.29861e-05	-1.2879e-10	-0.633489
115829913	chr6:115829913:A:G	2.11978e-05	-1.2879e-10	-1.54962
115830115	chr6:115830115:C:T	4.09323e-05	0.672724	-1.56432
115830399	chr6:115830399:G:A	4.62458e-05	-1.2879e-10	-0.769549
115830502	chr6:115830502:G:A	2.1043e-05	-1.2879e-10	-1.55695
115830671	chr6:115830671:C:T	8.6971e-05	-0.137944	-1.02668e-09
115830840	chr6:115830840:G:GC	2.54667e-05	-1.36615	-1.02668e-09
115831785	chr6:115831785:A:G	6.72042e-06	-1.3462	-1.35217
115832022	chr6:115832022:G:A	3.68414e-05	-1.2879e-10	-0.996897
115832498	chr6:115832498:C:G	2.22536e-05	-1.2879e-10	-1.50101
115832916	chr6:115832916:C:A	0.000139955	-1.2879e-10	0.337804
115832997	chr6:115832997:T:C	2.30557e-05	-1.2879e-10	-1.4656
115833135	chr6:115833135:G:T	2.30694e-05	-1.2879e-10	-1.46501
115833245	chr6:115833245:AAAG:A	2.08786e-05	-1.2879e-10	-1.56479
115833345	chr6:115833345:G:A	4.03255e-05	-1.2879e-10	-0.906535
115833730	chr6:115833730:G:A	6.78334e-06	-1.34888	-1.34017
115834201	chr6:115834201:G:T	2.08491e-05	-1.2879e-10	-1.56621
115834474	chr6:115834474:C:G	6.10777e-05	0.889396	-1.38077
115834590	chr6:115834590:G:A	0.000730463	3.11756	-1.1274
115834627	chr6:115834627:G:C	3.11105e-05	-1.16597	-1.02668e-09
115834745	chr6:115834745:C:T	2.18243e-05	-1.2879e-10	-1.52049
115834788	chr6:115834788:G:A	2.1027e-05	-1.2879e-10	-1.55771
115834868	chr6:115834868:C:T	6.34166e-05	1.11239	-1.56618
115835060	chr6:115835060:G:C	2.16434e-05	-1.2879e-10	-1.52882
115835355	chr6:115835355:T:C	8.79475e-05	-1.2879e-10	-0.126779
115835462	chr6:115835462:G:A	0.000128134	1.55289	-1.30333
115835629	chr6:115835629:G:A	6.89678e-05	1.17162	-1.5415
115835705	chr6:115835705:G:A	2.14822e-05	-1.2879e-10	-1.53629
115836085	chr6:115836085:C:T	0.000304186	-1.2879e-10	1.11412
115836471	chr6:115836471:G:C	0.000118097	1.45085	-1.28286
115836556	chr6:115836556:G:A	2.17013e-05	-1.2879e-10	-1.52614
115836567	chr6:115836567:G:A	0.000162226	-1.2879e-10	0.485472
115836875	chr6:115836875:G:A	4.22572e-05	-1.2879e-10	-0.859744
115836955	chr6:115836955:C:T	0.00015241	-1.2879e-10	0.423059
115837336	chr6:115837336:C:G	0.00012641	1.53398	-1.29797
115837654	chr6:115837654:C:T	2.12729e-05	-1.2879e-10	-1.54608
115838196	chr6:115838196:G:A	2.92102e-05	-1.2879e-10	-1.229
115838393	chr6:115838393:C:T	4.00301e-05	-0.795253	-0.118633
115838523	chr6:115838523:A:C	6.69758e-05	1.16548	-1.56466
115838828	chr6:115838828:AC:A	2.11955e-05	-1.2879e-10	-1.54973
115839126	chr6:115839126:C:T	1.51604e-05	-1.16398	-0.720853
115839148	chr6:115839148:A:G	3.00608e-05	-1.2879e-10	-1.2003
115839227	chr6:115839227:C:T	2.13456e-05	-1.2879e-10	-1.54267
115839335	chr6:115839335:C:T	3.39964e-05	0.44407	-1.52133
115839572	chr6:115839572:A:C	4.64816e-05	-1.2879e-10	-0.764461
115839660	chr6:115839660:T:C	5.91284e-05	-1.2879e-10	-0.523806
115839910	chr6:115839910:C:T	3.85036e-05	-1.2879e-10	-0.952765
115840078	chr6:115840078:A:T	4.17279e-05	-1.2879e-10	-0.872349
115840096	chr6:115840096:T:C	8.63011e-05	1.30956	-1.45523
115840354	chr6:115840354:T:C	8.84946e-05	1.34084	-1.46141
115840390	chr6:115840390:T:C	5.56679e-05	-1.2879e-10	-0.584115
115840540	chr6:115840540:A:G	8.25161e-05	1.27351	-1.46404
115841370	chr6:115841370:G:A	2.13843e-05	-1.2879e-10	-1.54086
115842243	chr6:115842243:A:G	3.73476e-05	0.405635	-1.38888
115842299	chr6:115842299:G:A	9.11563e-05	1.38806	-1.479
115842415	chr6:115842415:G:A	4.0353e-05	-1.2879e-10	-0.905854
115842613	chr6:115842613:G:T	2.82864e-05	-1.2879e-10	-1.26114
115843258	chr6:115843258:A:G	2.59516e-05	1.67671e-05	-1.3473
115843267	chr6:115843267:C:G	0.000892421	2.40076	-0.210345
115843405	chr6:115843405:T:C	4.42607e-05	-0.81342	-1.02668e-09
115843588	chr6:115843588:A:G	2.2893e-05	-1.2879e-10	-1.47269
115844125	chr6:115844125:A:T	0.000123312	-1.2879e-10	0.211197
115844408	chr6:115844408:A:G	1.07897e-05	-0.983222	-1.24171
115844488	chr6:115844488:T:TA	3.95184e-05	-0.926751	-1.02668e-09
115844561	chr6:115844561:T:A	2.35016e-05	-1.2879e-10	-1.44645
115844562	chr6:115844562:C:A	2.35016e-05	-1.2879e-10	-1.44645
115844651	chr6:115844651:A:T	2.87025e-05	-1.24653	-1.02668e-09
115844820	chr6:115844820:G:A	0.000125831	0.939084	-0.707659
115844854	chr6:115844854:G:A	4.26953e-05	-1.2879e-10	-0.84943
115845143	chr6:115845143:C:T	7.7973e-05	-0.247155	-1.02668e-09
115845247	chr6:115845247:T:C	3.98672e-05	-1.2879e-10	-0.917965
115845535	chr6:115845535:G:A	2.8775e-05	-1.24401	-1.02668e-09
115845941	chr6:115845941:T:C	1.13681e-05	-0.984363	-1.18834
115846113	chr6:115846113:C:T	3.39667e-05	-1.2879e-10	-1.07814
115846552	chr6:115846552:G:A	4.63757e-05	0.800822	-1.56757
115846739	chr6:115846739:C:T	9.26423e-05	-1.2879e-10	-0.0747727
115846924	chr6:115846924:A:G	4.07788e-05	-1.2879e-10	-0.895357
115848111	chr6:115848111:C:A	3.06192e-05	-0.677437	-0.504453
115848143	chr6:115848143:T:G	8.71224e-05	1.34375	-1.47995
115848205	chr6:115848205:C:G	2.20206e-05	-1.2879e-10	-1.51154
115848643	chr6:115848643:T:C	3.31492e-05	-1.2879e-10	-1.1025
115848738	chr6:115848738:C:A	2.54688e-05	-1.2879e-10	-1.36607
115848928	chr6:115848928:T:C	4.23519e-05	-0.499042	-0.358462
115848969	chr6:115848969:T:C	7.82755e-05	1.22691	-1.47019
115849268	chr6:115849268:C:T	6.02468e-06	-1.27663	-1.53103
115850056	chr6:115850056:C:A	3.11499e-05	-0.706458	-0.458248
115850293	chr6:115850293:G:C	0.000120713	-1.2879e-10	0.189899
115850319	chr6:115850319:T:G	1.04264e-05	-1.09775	-1.16142
115850322	chr6:115850322:GTT:G	1.1686e-05	-1.05186	-1.09327
115850326	chr6:115850326:G:A	4.93146e-05	-0.95662	0.251322
115850397	chr6:115850397:T:A	2.89363e-05	-1.23842	-1.02668e-09
115850452	chr6:115850452:A:G	2.34588e-05	-1.2879e-10	-1.44827
115851039	chr6:115851039:G:A	1.1445e-05	-0.95456	-1.21141
115851076	chr6:115851076:G:A	1.58395e-05	-0.349074	-1.49194
115851088	chr6:115851088:T:C	3.64353e-05	0.542193	-1.55017
115851269	chr6:115851269:C:G	3.11851e-05	-1.2879e-10	-1.16358
115851721	chr6:115851721:C:A	2.11115e-05	-1.2879e-10	-1.5537
115851928	chr6:115851928:C:G	1.59918e-05	-0.441814	-1.38963
115851945	chr6:115851945:C:A	6.25362e-06	-1.2498	-1.52056
115852141	chr6:115852141:GC:G	3.90845e-05	-1.2879e-10	-0.937793
115852208	chr6:115852208:A:T	7.47621e-05	-0.289208	-1.02668e-09
115852406	chr6:115852406:CT:C	3.52811e-05	0.222461	-1.26263
115852495	chr6:115852495:G:A	3.05825e-05	-0.712886	-0.470204
115853248	chr6:115853248:C:A	9.19734e-05	1.42009	-1.50211
115853316	chr6:115853316:C:T	6.19874e-06	-1.25529	-1.52389
115853393	chr6:115853393:C:T	9.90868e-05	-1.2879e-10	-0.00752149
115854715	chr6:115854715:G:C	4.26953e-05	-1.2879e-10	-0.84943
115854965	chr6:115854965:CAAAG:C	2.10609e-05	-1.2879e-10	-1.5561
115855096	chr6:115855096:C:T	1.10906e-05	-0.978535	-1.21888
115855156	chr6:115855156:A:G	9.59527e-05	1.21594	-1.25561
115855439	chr6:115855439:T:A	9.33688e-05	1.4401	-1.50706
115855676	chr6:115855676:G:A	6.38663e-06	-1.22937	-1.51994
115855747	chr6:115855747:G:A	2.08428e-05	-1.2879e-10	-1.56651
115855956	chr6:115855956:G:T	1.22149e-05	-0.753275	-1.34758
115856468	chr6:115856468:C:T	3.94882e-05	-1.2879e-10	-0.927516
115856848	chr6:115856848:C:T	2.2948e-05	-1.2879e-10	-1.47029
115857357	chr6:115857357:T:C	9.03494e-05	1.35195	-1.45179
115857410	chr6:115857410:T:G	1.36538e-05	-0.600582	-1.38892
115857497	chr6:115857497:A:G	2.21445e-05	-1.2879e-10	-1.50593
115857598	chr6:115857598:G:A	1.52919e-05	-0.528798	-1.3474
115857740	chr6:115857740:A:G	9.2268e-05	1.43309	-1.51191
115857913	chr6:115857913:C:T	4.30176e-05	-0.467968	-0.37394
115857960	chr6:115857960:T:C	4.19946e-05	-0.465357	-0.40062
115858601	chr6:115858601:C:T	2.65125e-05	-1.3259	-1.02668e-09
115858795	chr6:115858795:G:C	9.15734e-06	-1.02798	-1.36098
115859611	chr6:115859611:T:C	2.29715e-05	-1.2879e-10	-1.46927
115860000	chr6:115860000:T:C	3.54718e-05	-1.03478	-1.02668e-09
115860044	chr6:115860044:A:G	0.0003601	-1.2879e-10	1.28286
115860935	chr6:115860935:C:T	3.65096e-05	-0.0335852	-0.972358
115860961	chr6:115860961:T:C	6.97955e-06	-1.10328	-1.55725
115861545	chr6:115861545:G:A	2.58321e-05	-1.2879e-10	-1.3519
115861812	chr6:115861812:C:T	3.44423e-05	-1.2879e-10	-1.06423
115861893	chr6:115861893:G:A	2.84337e-05	-1.2879e-10	-1.25594
115861926	chr6:115861926:G:A	0.00121267	0.00385249	2.49321
115862145	chr6:115862145:C:T	2.41994e-05	-1.2879e-10	-1.41719
115862161	chr6:115862161:C:T	4.85527e-05	0.0757982	-0.796667
115863013	chr6:115863013:C:A	2.17086e-05	-1.2879e-10	-1.52581
115863290	chr6:115863290:A:G	2.18622e-05	-1.2879e-10	-1.51876
115864320	chr6:115864320:T:A	0.000785411	-0.570782	2.63347
115864416	chr6:115864416:A:T	1.88211e-05	-0.677755	-0.990784
115864736	chr6:115864736:C:A	2.01646e-05	-0.105967	-1.49362
115864745	chr6:115864745:G:A	0.000116442	0.783491	-0.629618
115864954	chr6:115864954:T:C	9.18067e-05	-1.2879e-10	-0.0838326
115865071	chr6:115865071:G:A	2.86966e-05	0.319965	-1.5667
115865134	chr6:115865134:T:C	9.19967e-05	-1.2879e-10	-0.081766
115865148	chr6:115865148:C:T	3.45446e-05	-1.2879e-10	-1.06127
115865472	chr6:115865472:C:T	9.92398e-05	0.836806	-0.842786
115865726	chr6:115865726:T:C	1.77123e-05	-0.682358	-1.0469
115865731	chr6:115865731:G:A	1.52344e-05	-0.903737	-0.976223
115865986	chr6:115865986:T:C	2.63814e-05	-1.2879e-10	-1.33086
115866804	chr6:115866804:T:C	6.287e-05	-1.2879e-10	-0.462449
115867040	chr6:115867040:A:AT	2.60403e-05	0.209002	-1.55288
115867140	chr6:115867140:G:C	6.57949e-06	-1.15475	-1.56481
115867218	chr6:115867218:T:A	2.57952e-05	-1.35333	-1.02668e-09
115867491	chr6:115867491:G:A	2.54257e-05	0.183632	-1.55139
115867497	chr6:115867497:G:A	2.60513e-05	-1.2879e-10	-1.34345
115868399	chr6:115868399:A:G	2.08569e-05	-1.2879e-10	-1.56584
115869214	chr6:115869214:A:C	2.25578e-05	-1.2879e-10	-1.48744
115869635	chr6:115869635:T:C	9.66824e-06	-1.09033	-1.24434
115869637	chr6:115869637:G:A	9.64164e-06	-1.09416	-1.24327
115869681	chr6:115869681:G:T	2.14061e-05	-1.2879e-10	-1.53984
115870034	chr6:115870034:A:G	9.6062e-05	1.23571	-1.27423
115870411	chr6:115870411:G:A	1.12933e-05	-0.621787	-1.55752
115870419	chr6:115870419:G:A	1.12072e-05	-0.882599	-1.30436
115870493	chr6:115870493:C:T	7.97151e-05	1.12349	-1.34855
115870608	chr6:115870608:T:G	0.000434528	-1.2879e-10	1.47074
115870638	chr6:115870638:G:A	3.3884e-05	0.124173	-1.20475
115870838	chr6:115870838:A:G	2.70725e-05	-1.305	-1.02668e-09
115870862	chr6:115870862:T:C	1.58756e-05	-0.271182	-1.56755
115871200	chr6:115871200:T:C	1.42921e-05	-0.680597	-1.26321
115871348	chr6:115871348:T:C	5.34802e-06	-1.35939	-1.5674
115871388	chr6:115871388:A:T	7.94768e-05	-1.2879e-10	-0.228053
115871616	chr6:115871616:T:C	2.23461e-05	-1.2879e-10	-1.49687
115871963	chr6:115871963:C:T	0.00176523	-0.549824	3.42234
115872065	chr6:115872065:C:T	1.41973e-05	-0.690335	-1.26013
115872308	chr6:115872308:T:A	2.22385e-05	-1.2879e-10	-1.50169
115872344	chr6:115872344:T:G	2.96512e-05	-1.2879e-10	-1.21401
115872885	chr6:115872885:A:G	0.000289845	1.74788	-0.682053
115872889	chr6:115872889:C:A	6.85526e-06	-1.33286	-1.34565
115873132	chr6:115873132:G:A	2.89635e-05	-1.2879e-10	-1.23748
115873328	chr6:115873328:T:C	2.9436e-05	-1.2213	-1.02668e-09
115873762	chr6:115873762:C:A	2.96658e-05	-1.2879e-10	-1.21352
115874791	chr6:115874791:G:A	3.03772e-05	-1.2879e-10	-1.18983
115875075	chr6:115875075:T:C	1.45249e-05	-0.656505	-1.27115
115875267	chr6:115875267:C:T	0.000502599	2.80004	-1.18376
115875411	chr6:115875411:A:G	7.3609e-05	-1.2879e-10	-0.30475
115875558	chr6:115875558:C:A	6.70524e-06	-1.15566	-1.54497
115876018	chr6:115876018:T:C	2.18546e-05	-1.2879e-10	-1.51911
115876645	chr6:115876645:C:T	3.65868e-05	-1.2879e-10	-1.00383
115876674	chr6:115876674:C:A	2.96143e-05	-1.2879e-10	-1.21526
115876693	chr6:115876693:T:C	5.69414e-05	0.979132	-1.54063
115876824	chr6:115876824:A:G	2.51572e-05	-1.09582	-0.282553
115877366	chr6:115877366:T:C	4.3741e-05	-1.2879e-10	-0.825232
115877606	chr6:115877606:A:AGG	2.164e-05	-1.2879e-10	-1.52898
115877608	chr6:115877608:A:C	2.16245e-05	-1.2879e-10	-1.52969
115877611	chr6:115877611:A:T	2.1652e-05	-1.2879e-10	-1.52842
115877616	chr6:115877616:TCC:T	2.16245e-05	-1.2879e-10	-1.52969
115877822	chr6:115877822:G:A	6.97162e-05	-1.2879e-10	-0.359085
115879182	chr6:115879182:C:G	0.000433102	-1.2879e-10	1.46746
115879777	chr6:115879777:G:A	0.000431362	-1.2879e-10	1.46343
115879972	chr6:115879972:A:G	0.000303071	1.62377	-0.513323
115880096	chr6:115880096:T:A	3.18444e-05	-1.2879e-10	-1.14266
115881020	chr6:115881020:G:A	0.000461001	-1.2879e-10	1.52988
115881127	chr6:115881127:T:C	6.98945e-06	-1.31264	-1.34648
115881395	chr6:115881395:G:A	3.68253e-05	-1.11628	0.118947
115881619	chr6:115881619:C:T	5.50724e-05	0.949368	-1.54424
115881948	chr6:115881948:C:T	3.61591e-05	-1.2879e-10	-1.01559
115882331	chr6:115882331:C:T	2.24192e-05	-1.11451	-0.379093
115882489	chr6:115882489:TGTGTGTGTGA:T	0.00197112	-0.404342	3.38718
115882516	chr6:115882516:G:GCA	2.54865e-05	-1.36537	-1.02668e-09
115882518	chr6:115882518:G:A	2.64541e-05	-0.967104	-0.361003
115882753	chr6:115882753:G:A	5.32857e-05	0.912476	-1.54033
115883395	chr6:115883395:A:C	7.02562e-06	-1.30971	-1.34424
115883663	chr6:115883663:A:G	0.000370167	-1.2879e-10	1.31044
115883962	chr6:115883962:A:C	0.000370879	-1.2879e-10	1.31236
115884027	chr6:115884027:A:G	2.04988e-05	-0.940454	-0.642701
115884127	chr6:115884127:A:G	1.7266e-05	-0.585984	-1.1688
115884173	chr6:115884173:T:C	2.9821e-05	-1.2879e-10	-1.2083
115884186	chr6:115884186:A:G	3.39254e-05	-1.2879e-10	-1.07935
115884315	chr6:115884315:C:T	0.00192628	-0.453679	3.4135
115884411	chr6:115884411:AC:A	3.03706e-05	-1.2879e-10	-1.19004
115884414	chr6:115884414:A:T	3.04054e-05	-1.2879e-10	-1.1889
115884615	chr6:115884615:A:G	3.27271e-05	0.441635	-1.55695
115884752	chr6:115884752:A:G	3.53049e-05	-1.13086	0.0913676
115884892	chr6:115884892:C:T	2.91383e-05	-1.2879e-10	-1.23146
115885106	chr6:115885106:A:G	5.39937e-05	0.935602	-1.55025
115885207	chr6:115885207:T:C	2.26408e-05	-1.1002	-0.383563
115885208	chr6:115885208:G:A	2.87839e-05	-1.2437	-1.02668e-09
115885491	chr6:115885491:T:C	7.18262e-06	-1.0653	-1.56655
115885513	chr6:115885513:C:T	3.03772e-05	-1.2879e-10	-1.18983
115885645	chr6:115885645:T:C	4.65632e-05	-1.2879e-10	-0.762707
115887887	chr6:115887887:A:G	0.00439267	1.54184	2.24233
115888035	chr6:115888035:G:A	0.00170695	-0.508434	3.34738
115889009	chr6:115889009:C:T	7.09464e-05	1.19682	-1.53842
115889218	chr6:115889218:C:G	0.000456136	1.86267	-0.343397
115889475	chr6:115889475:A:C	0.00208364	-0.429487	3.46784
115889870	chr6:115889870:G:A	5.72941e-06	-1.29655	-1.56136
115889958	chr6:115889958:C:T	2.93626e-05	-1.2879e-10	-1.22379
115890101	chr6:115890101:C:T	0.00220673	-0.374793	3.47054
115890284	chr6:115890284:C:T	3.32206e-05	-1.2879e-10	-1.10035
115890332	chr6:115890332:C:T	0.000370167	-1.2879e-10	1.31044
115890526	chr6:115890526:G:A	0.00182423	-0.461638	3.36704
115891387	chr6:115891387:C:T	7.73831e-06	-1.32946	-1.22788
115891456	chr6:115891456:A:G	6.68802e-06	-1.13689	-1.56631
115891535	chr6:115891535:C:T	4.42341e-05	-1.027	0.212976
115892196	chr6:115892196:T:A	2.2664e-05	-1.2879e-10	-1.48274
115892454	chr6:115892454:C:G	2.0829e-05	-1.2879e-10	-1.56717
115892660	chr6:115892660:C:T	2.61665e-05	-1.2879e-10	-1.33904
115892685	chr6:115892685:C:T	1.97508e-05	-0.587103	-1.03322
115893079	chr6:115893079:A:G	4.62976e-05	0.779894	-1.54832
115893217	chr6:115893217:A:G	2.95805e-05	-1.2879e-10	-1.2164
115893632	chr6:115893632:C:T	4.01822e-05	0.00168195	-0.911776
115893725	chr6:115893725:G:A	2.82937e-05	-1.26088	-1.02668e-09
115893960	chr6:115893960:G:A	4.30273e-05	-1.2879e-10	-0.841683
115895004	chr6:115895004:G:A	0.00085151	-1.2879e-10	2.14349
115895271	chr6:115895271:G:A	0.00014464	1.70924	-1.33852
115895354	chr6:115895354:A:G	0.00012225	0.202551	-1.02668e-09
115895520	chr6:115895520:T:G	5.37111e-05	-1.2879e-10	-0.619899
115895674	chr6:115895674:G:A	4.63085e-05	-1.2879e-10	-0.768192
115895703	chr6:115895703:T:A	8.92192e-06	-0.850002	-1.565
115895835	chr6:115895835:T:A	0.00211578	-0.249528	3.30319
115895962	chr6:115895962:T:C	2.08317e-05	-1.2879e-10	-1.56704
115896206	chr6:115896206:G:A	2.92649e-05	-1.22713	-1.02668e-09
115896517	chr6:115896517:T:C	1.03651e-05	-1.32217	-0.94291
115896643	chr6:115896643:A:G	6.72735e-05	-1.2879e-10	-0.394751
115897001	chr6:115897001:C:T	3.22716e-05	-1.2879e-10	-1.12933
115897833	chr6:115897833:C:T	2.12605e-05	-1.2879e-10	-1.54667
115898256	chr6:115898256:C:T	7.15885e-05	1.20507	-1.53765
115898469	chr6:115898469:A:T	1.92386e-05	-0.641377	-1.00522
115898631	chr6:115898631:T:A	2.29575e-05	-0.704605	-0.765269
115898749	chr6:115898749:C:T	0.00032625	1.78651	-0.602367
115899079	chr6:115899079:C:T	0.000318469	1.79035	-0.630344
115901036	chr6:115901036:T:C	7.86774e-05	1.24601	-1.48417
115901313	chr6:115901313:A:C	2.91272e-05	-1.23185	-1.02668e-09
115901480	chr6:115901480:T:C	0.000114702	0.138823	-1.02668e-09
115902097	chr6:115902097:C:T	0.00138807	-1.2879e-10	2.63215
115902212	chr6:115902212:G:C	5.88321e-06	-1.33018	-1.50124
115902257	chr6:115902257:CCTCCAAAAGAGGGATGTCATACCACATATTTTAGCATTCAAGAAGCCCTCAATACCTAAGATTT:C	2.55603e-05	-1.36248	-1.02668e-09
115902706	chr6:115902706:G:A	0.000317222	1.58334	-0.427254
115902737	chr6:115902737:G:A	5.88978e-06	-1.32906	-1.50124
115902818	chr6:115902818:T:C	2.15201e-05	-1.2879e-10	-1.53453
115903503	chr6:115903503:T:C	7.49692e-05	1.14036	-1.4268
115904096	chr6:115904096:G:T	0.000463832	-1.2879e-10	1.536
115904383	chr6:115904383:C:T	0.000481896	-1.2879e-10	1.57421
115905443	chr6:115905443:C:G	3.24638e-05	-1.2879e-10	-1.12339
115905563	chr6:115905563:G:A	4.5695e-05	-1.2879e-10	-0.78153
115905570	chr6:115905570:G:A	8.17379e-06	-1.32718	-1.17541
115905787	chr6:115905787:C:T	1.27684e-05	-1.28989	-0.766657
115906127	chr6:115906127:A:G	1.10192e-05	-1.22669	-0.977188
115907287	chr6:115907287:T:C	0.000356529	1.61407	-0.341174
115907697	chr6:115907697:C:A	2.93164e-05	-1.22537	-1.02668e-09
115907932	chr6:115907932:C:T	1.0996e-05	-1.23408	-0.971906
115908625	chr6:115908625:A:G	2.7372e-05	-1.19272	-0.101278
115908919	chr6:115908919:G:T	7.6641e-06	-1.32412	-1.24285
115908921	chr6:115908921:A:G	2.68853e-05	-1.20824	-0.103695
115909309	chr6:115909309:A:G	2.93272e-05	-1.225	-1.02668e-09
115909313	chr6:115909313:G:A	2.8903e-05	-1.1909	-0.0486707
115909650	chr6:115909650:A:C	2.60796e-05	-1.19723	-0.145138
115910126	chr6:115910126:AT:A	7.67086e-06	-1.32339	-1.2427
115910212	chr6:115910212:T:A	1.10576e-05	-1.22472	-0.97568
115910234	chr6:115910234:G:A	9.02087e-06	-0.838198	-1.56578
115910441	chr6:115910441:G:A	3.17205e-05	-1.14655	-1.02668e-09
115910563	chr6:115910563:G:T	0.000349238	1.5929	-0.340664
115910749	chr6:115910749:A:T	2.89486e-05	-1.238	-1.02668e-09
115910783	chr6:115910783:T:C	9.69194e-05	-0.0296387	-1.02668e-09
115910864	chr6:115910864:G:C	0.00013642	-1.2879e-10	0.312223
115910935	chr6:115910935:C:T	0.000133243	1.83987	-1.55121
115911139	chr6:115911139:G:A	1.29063e-05	-1.31725	-0.728555
115911268	chr6:115911268:A:G	1.27683e-05	-1.33029	-0.726264
115911423	chr6:115911423:G:A	1.27777e-05	-1.32726	-0.728555
115911976	chr6:115911976:C:T	0.000322243	1.51011	-0.338321
115912020	chr6:115912020:C:T	2.73174e-05	-1.21949	-0.076502
115912046	chr6:115912046:T:C	2.76811e-05	-1.20495	-0.0778161
115912063	chr6:115912063:G:A	2.73407e-05	-1.2207	-0.0744394
115912099	chr6:115912099:C:T	2.93362e-05	-1.2247	-1.02668e-09
115912102	chr6:115912102:A:C	2.43183e-05	-1.22456	-0.187728
115912630	chr6:115912630:G:A	2.09637e-05	-1.2879e-10	-1.56073
115913137	chr6:115913137:A:G	2.71975e-05	-1.22169	-0.0787075
115913444	chr6:115913444:G:A	1.03506e-05	-1.34352	-0.922951
115913538	chr6:115913538:A:G	4.9576e-05	-1.2879e-10	-0.700012
115913805	chr6:115913805:T:C	5.93123e-05	-0.223927	-0.296775
115913971	chr6:115913971:G:A	5.67914e-05	-1.2879e-10	-0.564133
115914408	chr6:115914408:G:A	3.95886e-05	-0.618713	-0.306263
115914542	chr6:115914542:G:A	2.55617e-05	-0.206796	-1.15563
115914544	chr6:115914544:C:T	0.000526044	-0.640707	2.30257
115915171	chr6:115915171:G:A	2.14621e-05	-1.2879e-10	-1.53723
115915464	chr6:115915464:T:C	1.76657e-05	-1.29561	-0.436286
115915468	chr6:115915468:T:C	6.97291e-06	-1.21891	-1.44257
115915788	chr6:115915788:T:C	0.000592819	1.79571	-0.0143358
115915789	chr6:115915789:G:A	0.000578847	1.81929	-0.0617741
115915869	chr6:115915869:A:G	1.75508e-05	-1.29923	-0.439196
115916030	chr6:115916030:A:G	3.49702e-05	-1.2879e-10	-1.04902
115916517	chr6:115916517:A:G	0.000495534	2.77629	-1.17418
115917334	chr6:115917334:T:A	6.16429e-06	-1.22094	-1.5638
115917362	chr6:115917362:A:T	3.44102e-05	-1.2879e-10	-1.06516
115917730	chr6:115917730:A:T	2.35905e-05	-1.2879e-10	-1.44267
115917820	chr6:115917820:C:T	0.000147662	-0.501888	0.893296
115917873	chr6:115917873:C:A	2.08901e-05	-1.2879e-10	-1.56424
115918718	chr6:115918718:T:C	0.00115101	2.79006	-0.345187
115918772	chr6:115918772:AG:A	6.0857e-05	-0.494991	-1.02668e-09
115918882	chr6:115918882:G:T	2.48276e-05	-1.2879e-10	-1.39156
115918966	chr6:115918966:C:T	0.000300656	0.372575	0.729875
115919139	chr6:115919139:G:A	0.000110746	1.48597	-1.38225
115919351	chr6:115919351:T:A	4.60478e-05	0.750706	-1.52454
115919428	chr6:115919428:C:T	4.10746e-05	-1.28821	0.400081
115919597	chr6:115919597:C:T	1.62765e-05	-1.29987	-0.513922
115920062	chr6:115920062:G:A	1.60745e-05	-1.31282	-0.513466
115920187	chr6:115920187:G:T	1.63698e-05	-1.29513	-0.512948
115920421	chr6:115920421:G:A	0.000498929	2.44851	-0.839567
115920530	chr6:115920530:A:G	0.000139287	1.86233	-1.52931
115920582	chr6:115920582:TTA:T	3.1571e-05	-1.2879e-10	-1.15128
115920710	chr6:115920710:C:T	7.77856e-06	-1.05503	-1.49712
115920783	chr6:115920783:TGAATGAAC:T	1.78436e-05	-1.28596	-0.435917
115920914	chr6:115920914:T:C	1.63381e-05	-1.29609	-0.513922
115921104	chr6:115921104:G:A	1.0619e-05	-1.24323	-0.997643
115921174	chr6:115921174:T:C	1.63552e-05	-1.29505	-0.513922
115921303	chr6:115921303:C:G	2.15447e-05	-1.2879e-10	-1.53339
115921577	chr6:115921577:T:C	0.000174213	1.73098	-1.17422
115921700	chr6:115921700:T:C	1.44903e-05	-1.29569	-0.634345
115921768	chr6:115921768:C:CT	4.96404e-05	-1.2879e-10	-0.698713
115922127	chr6:115922127:G:GA	1.60519e-05	-1.29118	-0.536511
115922215	chr6:115922215:T:C	1.63078e-05	-1.29795	-0.513922
115922231	chr6:115922231:A:G	5.0508e-05	0.840993	-1.52238
115922797	chr6:115922797:A:AT	1.63048e-05	-1.29814	-0.513922
115922866	chr6:115922866:A:C	1.7429e-05	-1.30946	-0.435917
115922951	chr6:115922951:T:C	0.000166157	1.69035	-1.18094
115923581	chr6:115923581:C:T	1.65869e-05	-1.284	-0.510902
115923584	chr6:115923584:T:C	1.59116e-05	-1.30521	-0.531259
115923853	chr6:115923853:G:A	0.000514578	2.50149	-0.861663
115923903	chr6:115923903:T:C	2.81741e-05	-1.26511	-1.02668e-09
115924200	chr6:115924200:T:C	2.93454e-05	-0.622515	-0.601869
115925203	chr6:115925203:C:T	1.65467e-05	-1.28672	-0.510617
115925801	chr6:115925801:G:A	0.000180452	1.78782	-1.19588
115926129	chr6:115926129:T:TTATTACAACAG	1.60412e-05	-1.31534	-0.513022
115926231	chr6:115926231:A:G	5.06856e-05	0.846387	-1.52426
115926317	chr6:115926317:G:C	0.000182822	1.7959	-1.1909
115926413	chr6:115926413:CACAA:C	1.59408e-05	-1.31804	-0.516597
115926738	chr6:115926738:T:C	9.70604e-06	-1.36827	-0.962504
115927008	chr6:115927008:T:G	3.07302e-05	-1.2879e-10	-1.17827
115927077	chr6:115927077:G:A	1.79451e-05	-1.28675	-0.429451
115927152	chr6:115927152:G:A	8.83256e-06	-0.914767	-1.51031
115927216	chr6:115927216:C:T	1.77851e-05	-1.29119	-0.433962
115927290	chr6:115927290:G:C	3.04733e-05	-1.2879e-10	-1.18667
115927412	chr6:115927412:T:C	3.03063e-05	-1.2879e-10	-1.19216
115927967	chr6:115927967:A:G	1.74761e-05	-1.30677	-0.435917
115928133	chr6:115928133:C:T	3.06808e-05	-1.2879e-10	-1.17988
115928136	chr6:115928136:C:T	0.000435575	1.54439	-0.0712375
115928191	chr6:115928191:A:G	4.32586e-05	-1.2879e-10	-0.836323
115928206	chr6:115928206:C:CAGGT	3.07047e-05	-1.2879e-10	-1.1791
115928601	chr6:115928601:C:T	1.62341e-05	-1.30248	-0.513922
115928723	chr6:115928723:T:A	2.43573e-05	-1.2879e-10	-1.41068
115928979	chr6:115928979:A:G	2.55364e-05	-1.36341	-1.02668e-09
115929309	chr6:115929309:G:A	2.43573e-05	-1.2879e-10	-1.41068
115929415	chr6:115929415:C:T	2.15749e-05	-1.2879e-10	-1.53199
115929678	chr6:115929678:T:C	0.000405884	1.47909	-0.0765401
115929909	chr6:115929909:C:T	0.000322555	-0.466745	1.6395
115929915	chr6:115929915:C:T	2.49693e-05	-1.2879e-10	-1.38587
115930176	chr6:115930176:G:A	0.000333103	1.28438	-0.0794437
115930380	chr6:115930380:G:A	0.000358185	1.43209	-0.154563
115930460	chr6:115930460:C:A	0.000277878	-0.451573	1.47524
115930617	chr6:115930617:T:C	1.63771e-05	-1.29371	-0.513922
115930730	chr6:115930730:T:C	0.000179738	1.7757	-1.18771
115930778	chr6:115930778:TAGTG:T	2.89772e-05	-1.2879e-10	-1.23701
115930964	chr6:115930964:C:T	2.43573e-05	-1.2879e-10	-1.41068
115931112	chr6:115931112:A:C	2.25587e-05	-1.2879e-10	-1.4874
115931209	chr6:115931209:T:A	2.24393e-05	-1.2879e-10	-1.4927
115931247	chr6:115931247:A:G	4.97761e-05	-1.2879e-10	-0.695984
115931388	chr6:115931388:T:A	0.00016722	2.06299	-1.54719
115931612	chr6:115931612:T:C	3.06704e-05	-1.2879e-10	-1.18022
115932095	chr6:115932095:T:C	2.68001e-05	-1.2879e-10	-1.31511
115932168	chr6:115932168:TTATA:T	0.000451959	2.40366	-0.893591
115932764	chr6:115932764:G:C	2.13372e-05	-1.2879e-10	-1.54306
115932940	chr6:115932940:C:T	0.000106606	1.42875	-1.36312
115933315	chr6:115933315:A:G	2.27094e-05	-1.2879e-10	-1.48074
115933404	chr6:115933404:T:TA	2.2692e-05	-1.2879e-10	-1.4815
115933415	chr6:115933415:ATT:A	2.43694e-05	-1.2879e-10	-1.41019
115933418	chr6:115933418:AC:A	2.43535e-05	-1.2879e-10	-1.41084
115933500	chr6:115933500:C:T	1.64461e-05	-1.28593	-0.517503
115933543	chr6:115933543:C:T	2.53295e-05	-1.2879e-10	-1.37155
115933671	chr6:115933671:T:C	0.000152156	1.6325	-1.21111
115933778	chr6:115933778:G:T	3.02958e-05	-1.19251	-1.02668e-09
115933831	chr6:115933831:A:G	4.28185e-05	-1.2879e-10	-0.846547
115933878	chr6:115933878:T:C	1.6261e-05	-1.30476	-0.509985
115934136	chr6:115934136:T:A	1.78312e-05	-1.28665	-0.435917
115934828	chr6:115934828:G:A	2.24582e-05	-1.2879e-10	-1.49186
115934955	chr6:115934955:A:C	3.48283e-05	-1.2879e-10	-1.05309
115935311	chr6:115935311:A:G	3.42237e-05	-1.2879e-10	-1.0706
115935350	chr6:115935350:G:A	3.01402e-05	-1.2879e-10	-1.19766
115935566	chr6:115935566:C:T	2.27446e-05	-1.2879e-10	-1.47919
115935571	chr6:115935571:C:T	1.9198e-05	-1.29342	-0.355291
115935859	chr6:115935859:A:G	1.63053e-05	-1.30113	-0.510901
115936043	chr6:115936043:T:C	3.07001e-05	-1.2879e-10	-1.17925
115936091	chr6:115936091:G:A	2.13008e-05	-1.2879e-10	-1.54477
115936265	chr6:115936265:G:T	4.99151e-05	-1.2879e-10	-0.693195
115936374	chr6:115936374:A:G	3.71065e-05	-1.2879e-10	-0.989727
115936490	chr6:115936490:GAA:G	3.70847e-05	-1.2879e-10	-0.990313
115936700	chr6:115936700:G:A	4.97761e-05	-1.2879e-10	-0.695984
115936702	chr6:115936702:C:T	2.31041e-05	-1.34288	-0.120632
115936763	chr6:115936763:A:G	2.10993e-05	-1.2879e-10	-1.55428
115936847	chr6:115936847:T:G	1.63722e-05	-1.29107	-0.516857
115936910	chr6:115936910:T:G	5.71706e-05	-1.2879e-10	-0.557478
115937239	chr6:115937239:G:A	4.82548e-05	0.800669	-1.52769
115937643	chr6:115937643:C:T	6.81535e-05	-0.381756	-1.02668e-09
115937894	chr6:115937894:T:C	2.58354e-05	-1.2879e-10	-1.35177
115938063	chr6:115938063:T:C	2.50909e-05	-0.224818	-1.15619
115939024	chr6:115939024:A:C	1.75053e-05	-1.30542	-0.435595
115939373	chr6:115939373:A:T	3.50543e-05	-1.2879e-10	-1.04662
115939421	chr6:115939421:C:A	4.63225e-05	-1.2879e-10	-0.76789
115939504	chr6:115939504:A:C	1.61881e-05	-1.30532	-0.513922
115939933	chr6:115939933:C:T	0.000441876	1.5631	-0.0755899
115940028	chr6:115940028:T:C	3.07047e-05	-1.2879e-10	-1.1791
115940040	chr6:115940040:G:T	3.07613e-05	-1.2879e-10	-1.17726
115940048	chr6:115940048:T:C	3.06609e-05	-1.2879e-10	-1.18053
115940050	chr6:115940050:A:G	3.07613e-05	-1.2879e-10	-1.17726
115940110	chr6:115940110:T:C	8.87895e-05	-1.2879e-10	-0.11725
115940196	chr6:115940196:C:A	3.07504e-05	-1.2879e-10	-1.17761
115940666	chr6:115940666:G:A	2.28441e-05	-1.2879e-10	-1.47483
115940844	chr6:115940844:G:A	2.20214e-05	-1.2879e-10	-1.5115
115941100	chr6:115941100:C:T	3.4949e-05	-1.2879e-10	-1.04963
115941225	chr6:115941225:T:C	2.56279e-05	-1.2879e-10	-1.35984
115941309	chr6:115941309:CAAG:C	0.000129869	1.80614	-1.54312
115941317	chr6:115941317:G:A	1.62918e-05	-1.29582	-0.517035
115941694	chr6:115941694:G:A	2.61018e-05	-0.273638	-1.06788
115941813	chr6:115941813:G:A	0.000135815	1.8505	-1.54273
115941931	chr6:115941931:G:GA	3.26941e-05	-1.11632	-1.02668e-09
115942268	chr6:115942268:T:C	1.62636e-05	-1.29602	-0.518571
115942345	chr6:115942345:C:T	3.4949e-05	-1.2879e-10	-1.04963
115942361	chr6:115942361:G:A	1.86551e-05	-0.374757	-1.30264
115942727	chr6:115942727:A:T	1.63027e-05	-1.30107	-0.51112
115943191	chr6:115943191:C:A	0.000447815	2.43356	-0.932697
115943594	chr6:115943594:G:T	1.85174e-05	-1.24969	-0.435122
115943777	chr6:115943777:G:A	0.000408998	2.41501	-1.00482
115944202	chr6:115944202:T:C	2.634e-05	-1.33243	-1.02668e-09
115944271	chr6:115944271:T:C	0.000101122	-1.2879e-10	0.0128105
115944698	chr6:115944698:C:T	0.000478262	2.43034	-0.863699
115944784	chr6:115944784:G:T	2.81114e-05	-1.26734	-1.02668e-09
115945138	chr6:115945138:T:C	2.38008e-05	-1.2879e-10	-1.4338
115945429	chr6:115945429:A:G	0.000353064	2.3586	-1.09547
115945510	chr6:115945510:G:A	2.49693e-05	-1.2879e-10	-1.38587
115946003	chr6:115946003:T:C	0.000121339	1.749	-1.55393
115946284	chr6:115946284:C:CT	0.000311503	-0.483299	1.62119
115946331	chr6:115946331:C:T	0.000213414	-1.2879e-10	0.759714
115946995	chr6:115946995:T:A	0.000529638	2.54564	-0.876967
115947159	chr6:115947159:C:G	3.21581e-05	-1.2879e-10	-1.13285
115947912	chr6:115947912:C:T	1.62637e-05	-1.30066	-0.513922
115948122	chr6:115948122:C:T	2.43573e-05	-1.2879e-10	-1.41068
115948455	chr6:115948455:G:T	3.07047e-05	-1.2879e-10	-1.1791
115948732	chr6:115948732:A:G	9.34776e-05	1.4932	-1.559
115948763	chr6:115948763:T:C	1.67751e-05	-0.330724	-1.4529
115948836	chr6:115948836:G:A	1.75846e-05	-1.30058	-0.435917
115948956	chr6:115948956:CTAA:C	2.43372e-05	-1.2879e-10	-1.41151
115948991	chr6:115948991:T:C	1.89858e-05	-0.386297	-1.27353
115949267	chr6:115949267:A:AC	0.0005099	2.48656	-0.855868
115949422	chr6:115949422:T:G	2.47124e-05	-1.2879e-10	-1.39621
115949651	chr6:115949651:C:T	2.53575e-05	-1.2879e-10	-1.37044
115949694	chr6:115949694:A:G	3.48339e-05	-1.05293	-1.02668e-09
115949799	chr6:115949799:A:AAACAAAACAGCATGGTAGTGGT	2.10974e-05	-1.2879e-10	-1.55437
115949820	chr6:115949820:G:C	3.27469e-05	-1.2879e-10	-1.11471
115949846	chr6:115949846:G:A	2.08433e-05	-1.2879e-10	-1.56649
115950248	chr6:115950248:A:C	0.000548133	2.57652	-0.873518
115950493	chr6:115950493:G:A	1.74562e-05	-1.3102	-0.433617
115950846	chr6:115950846:G:A	2.58787e-05	-1.2879e-10	-1.3501
115951173	chr6:115951173:A:G	3.22438e-05	-1.2879e-10	-1.13019
115951251	chr6:115951251:A:T	2.43573e-05	-1.2879e-10	-1.41068
115951484	chr6:115951484:AC:A	2.42737e-05	-1.2879e-10	-1.41413
115951487	chr6:115951487:A:T	2.43114e-05	-1.2879e-10	-1.41257
115951768	chr6:115951768:T:C	1.75306e-05	-1.30951	-0.430062
115951958	chr6:115951958:T:G	1.81101e-05	-1.29101	-0.416037
115952007	chr6:115952007:T:C	4.14693e-05	-0.878564	-1.02668e-09
115952136	chr6:115952136:T:C	2.59428e-05	-1.2879e-10	-1.34763
115952493	chr6:115952493:C:G	2.9312e-05	-1.2879e-10	-1.22552
115953150	chr6:115953150:A:G	0.000267477	1.94858	-0.963067
115953282	chr6:115953282:T:C	8.03785e-05	-1.2879e-10	-0.216772
115953567	chr6:115953567:C:T	0.00017354	1.73316	-1.18027
115955042	chr6:115955042:G:C	7.48005e-06	-1.28723	-1.30405
115955058	chr6:115955058:G:A	3.34743e-05	-1.2879e-10	-1.09274
115955061	chr6:115955061:A:G	1.04933e-05	-0.800339	-1.45244
115955063	chr6:115955063:T:A	3.34752e-05	-1.2879e-10	-1.09271
115955406	chr6:115955406:ACC:A	2.4128e-05	-1.2879e-10	-1.42015
115955420	chr6:115955420:C:T	7.52697e-06	-1.30021	-1.28481
115955435	chr6:115955435:G:A	3.16094e-05	-1.2879e-10	-1.15006
115955576	chr6:115955576:T:G	9.92679e-05	1.5236	-1.5293
115955824	chr6:115955824:A:G	7.55808e-06	-1.29605	-1.28485
115956309	chr6:115956309:C:T	5.43766e-05	-1.2879e-10	-0.607585
115956365	chr6:115956365:G:A	1.6153e-05	-1.29772	-0.523696
115956808	chr6:115956808:A:G	0.00504144	1.5128	2.40913
115956955	chr6:115956955:G:A	8.70826e-06	-0.876404	-1.56284
115957214	chr6:115957214:C:G	1.60026e-05	-1.31061	-0.520161
115957368	chr6:115957368:C:T	2.30191e-05	-1.2879e-10	-1.4672
115957414	chr6:115957414:T:A	6.50701e-06	-1.19771	-1.53293
115957562	chr6:115957562:G:A	2.34769e-05	-0.723158	-0.724342
115957654	chr6:115957654:G:T	0.000105263	1.59476	-1.54181
115957771	chr6:115957771:C:G	4.07089e-05	-1.2879e-10	-0.897071
115957812	chr6:115957812:G:C	5.64634e-05	-1.2879e-10	-0.569926
115958024	chr6:115958024:A:G	3.17921e-05	-0.379772	-0.764529
115958903	chr6:115958903:G:T	1.61425e-05	-1.29908	-0.522977
115959192	chr6:115959192:C:A	2.53901e-05	-1.2879e-10	-1.36916
115959693	chr6:115959693:C:G	6.2209e-06	-1.33931	-1.4363
115962041	chr6:115962041:A:G	5.63948e-05	-1.2879e-10	-0.571142
115962315	chr6:115962315:G:A	3.10723e-05	-1.2879e-10	-1.1672
115962381	chr6:115962381:C:T	1.69519e-05	-0.445131	-1.32801
115966474	chr6:115966474:T:A	0.000311102	1.48279	-0.346185
115966480	chr6:115966480:A:G	2.84838e-05	-0.672428	-0.581755
115966654	chr6:115966654:T:C	4.39027e-05	-1.2879e-10	-0.821543
115967154	chr6:115967154:A:T	3.6026e-05	-1.01928	-1.02668e-09
115967434	chr6:115967434:A:T	3.33245e-05	-1.09723	-1.02668e-09
115967481	chr6:115967481:A:G	2.75387e-05	-1.2879e-10	-1.28793
115967881	chr6:115967881:A:G	6.08755e-06	-1.3379	-1.45938
115968002	chr6:115968002:C:T	2.35204e-05	-1.2879e-10	-1.44565
115968013	chr6:115968013:G:A	2.17864e-05	-1.2879e-10	-1.52223
115968302	chr6:115968302:C:T	2.13272e-05	-1.2879e-10	-1.54354
115968367	chr6:115968367:A:G	4.05068e-05	-0.752314	-0.149735
115968547	chr6:115968547:A:T	4.30124e-05	-0.842029	-1.02668e-09
115968995	chr6:115968995:C:G	4.75984e-05	-1.2879e-10	-0.740719
115969080	chr6:115969080:A:G	2.08383e-05	-1.2879e-10	-1.56673
115969186	chr6:115969186:T:C	5.92213e-05	0.914123	-1.43636
115969552	chr6:115969552:G:T	2.80982e-05	-1.2879e-10	-1.26781
115970345	chr6:115970345:A:T	4.42409e-05	-0.813868	-1.02668e-09
115970828	chr6:115970828:A:C	0.000283116	1.28942	-0.247085
115970991	chr6:115970991:T:C	2.06803e-05	-0.472234	-1.1021
115970992	chr6:115970992:A:C	8.99894e-06	-0.885409	-1.521
115971236	chr6:115971236:A:C	1.89526e-05	-1.11626	-0.545316
115971326	chr6:115971326:A:G	0.000826723	1.1826	0.931352
115971515	chr6:115971515:G:T	0.000287503	1.30172	-0.244001
115971720	chr6:115971720:A:G	6.48028e-05	0.986468	-1.41864
115972217	chr6:115972217:T:G	5.29357e-05	-1.2879e-10	-0.634441
115972226	chr6:115972226:A:G	3.24639e-05	-1.2879e-10	-1.12339
115973415	chr6:115973415:T:C	3.38266e-05	-1.2879e-10	-1.08227
115973691	chr6:115973691:A:G	3.90069e-05	-0.937923	-0.00185761
115973901	chr6:115973901:A:G	4.15332e-05	-1.2879e-10	-0.877026
115974047	chr6:115974047:A:G	5.6468e-05	-1.2879e-10	-0.569843
115975091	chr6:115975091:G:A	3.991e-05	-1.2879e-10	-0.916892
115975603	chr6:115975603:A:G	2.21967e-05	-1.2879e-10	-1.50357
115975614	chr6:115975614:A:G	4.26682e-05	-1.2879e-10	-0.850064
115975784	chr6:115975784:G:T	3.61432e-05	-1.2879e-10	-1.01603
115975807	chr6:115975807:G:T	3.81375e-05	-0.865923	-0.0963986
115976353	chr6:115976353:G:T	1.25853e-05	-1.3477	-0.723293
115976552	chr6:115976552:G:A	6.75483e-06	-1.34972	-1.34354
115976579	chr6:115976579:C:A	1.51263e-05	-1.12076	-0.766328
115977629	chr6:115977629:C:T	3.82757e-05	-0.861124	-0.0975796
115977824	chr6:115977824:G:A	5.29357e-05	-1.2879e-10	-0.634441
115978032	chr6:115978032:G:C	2.24717e-05	-1.2879e-10	-1.49126
115978220	chr6:115978220:T:G	4.39988e-05	-1.2879e-10	-0.819355
115978423	chr6:115978423:C:T	3.61432e-05	-1.2879e-10	-1.01603
115979255	chr6:115979255:T:C	0.00041798	-1.2879e-10	1.43192
115979289	chr6:115979289:A:G	2.64444e-05	-0.350571	-0.977903
115979357	chr6:115979357:T:C	3.70248e-05	-0.8081	-0.183829
115979448	chr6:115979448:G:C	1.98302e-05	-0.833765	-0.782546
115979503	chr6:115979503:C:T	0.000805882	1.13453	0.953891
115980239	chr6:115980239:T:C	2.41646e-05	-1.2879e-10	-1.41863
115980403	chr6:115980403:G:A	1.79812e-05	-0.273452	-1.44074
115980721	chr6:115980721:T:C	2.19927e-05	-0.387661	-1.12515
115980750	chr6:115980750:A:C	3.42995e-05	-1.2879e-10	-1.06839
115980886	chr6:115980886:T:C	0.000124309	0.219251	-1.02668e-09
115980887	chr6:115980887:A:C	9.99809e-06	-0.871304	-1.42982
115980960	chr6:115980960:T:C	2.90251e-05	-1.2879e-10	-1.23536
115981248	chr6:115981248:A:G	0.000817974	1.14277	0.960542
115981254	chr6:115981254:G:T	2.08507e-05	-0.431983	-1.13415
115981438	chr6:115981438:T:C	2.63107e-05	-1.33354	-1.02668e-09
115981837	chr6:115981837:A:G	4.23333e-05	-0.686307	-0.171637
115982787	chr6:115982787:A:T	3.4262e-05	-1.2879e-10	-1.06948
115983364	chr6:115983364:G:T	2.32624e-05	-1.2879e-10	-1.45668
115983703	chr6:115983703:C:T	4.63601e-05	0.784463	-1.55154
115983704	chr6:115983704:G:A	2.18548e-05	-1.2879e-10	-1.5191
115983901	chr6:115983901:T:C	7.19182e-05	1.05459	-1.38257
115984020	chr6:115984020:G:A	0.000179995	1.85837	-1.26896
115984474	chr6:115984474:T:C	0.000167219	2.06419	-1.5484
115984859	chr6:115984859:C:T	5.57311e-05	-1.20102	0.618036
115984860	chr6:115984860:G:A	2.79386e-05	-1.27351	-1.02668e-09
115984950	chr6:115984950:A:G	1.6268e-05	-0.271767	-1.54255
115985213	chr6:115985213:G:A	5.93022e-06	-1.31318	-1.51028
115985540	chr6:115985540:A:G	3.22297e-05	-1.2879e-10	-1.13063
115985559	chr6:115985559:A:T	3.7993e-05	-1.2879e-10	-0.966115
115985843	chr6:115985843:T:C	5.98867e-05	-1.2879e-10	-0.511064
115986186	chr6:115986186:T:C	0.000700585	1.9484	-1.02668e-09
115986196	chr6:115986196:G:A	5.83166e-06	-1.32193	-1.51829
115986296	chr6:115986296:A:G	2.09254e-05	-1.2879e-10	-1.56255
115986394	chr6:115986394:A:C	0.000139748	-1.2879e-10	0.33632
115987881	chr6:115987881:T:C	8.08909e-06	-1.36545	-1.14755
115988340	chr6:115988340:T:C	5.64713e-05	-1.1877	0.617911
115988486	chr6:115988486:T:C	0.000393391	2.64194	-1.27066
115989080	chr6:115989080:A:G	8.41534e-05	0.986622	-1.1575
115989124	chr6:115989124:T:C	0.00205353	3.79823	-0.77443
115989173	chr6:115989173:C:T	0.000407707	2.95149	-1.54446
115990389	chr6:115990389:A:C	4.01057e-05	-1.2879e-10	-0.911999
115990491	chr6:115990491:G:A	2.98811e-05	-1.2879e-10	-1.20629
115990538	chr6:115990538:G:A	0.000399854	2.91172	-1.52414
115990600	chr6:115990600:C:G	8.00359e-05	1.04374	-1.26478
115990643	chr6:115990643:T:C	2.15731e-05	-1.2879e-10	-1.53207
115990679	chr6:115990679:T:G	2.74648e-05	-1.2879e-10	-1.29061
115990869	chr6:115990869:G:C	2.14181e-05	-1.2879e-10	-1.53928
115991052	chr6:115991052:T:C	6.86658e-06	-1.13316	-1.54369
115991475	chr6:115991475:T:C	2.82181e-05	-1.2879e-10	-1.26355
115991516	chr6:115991516:A:G	0.000155128	-1.2879e-10	0.440729
115991730	chr6:115991730:A:T	0.000359573	2.54129	-1.25989
115991962	chr6:115991962:G:C	3.61651e-05	-1.2879e-10	-1.01542
115993471	chr6:115993471:C:T	0.00360548	4.21875	-0.63206
115994245	chr6:115994245:C:T	6.85626e-06	-1.36726	-1.3111
115994632	chr6:115994632:A:G	2.1416e-05	-1.2879e-10	-1.53938
115995072	chr6:115995072:G:A	1.04755e-05	-1.26086	-0.993613
115995513	chr6:115995513:T:C	5.70104e-06	-1.36738	-1.49548
115995522	chr6:115995522:T:C	2.12916e-05	-1.2879e-10	-1.5452
115995719	chr6:115995719:G:T	0.000356118	2.73442	-1.46267
115995733	chr6:115995733:A:G	0.000415152	2.89154	-1.46642
115995888	chr6:115995888:CT:C	3.14758e-05	-1.1543	-1.02668e-09
115995929	chr6:115995929:A:C	0.000366379	2.769	-1.46885
115996281	chr6:115996281:T:C	0.000535602	2.73017	-1.05029
115996422	chr6:115996422:C:T	3.37155e-05	-1.2879e-10	-1.08556
115996475	chr6:115996475:C:T	2.68139e-05	-1.22143	-0.0931681
115996530	chr6:115996530:C:T	3.49218e-05	-1.2879e-10	-1.05041
115996979	chr6:115996979:C:G	6.33034e-05	-1.2879e-10	-0.455578
115997543	chr6:115997543:T:C	6.07243e-06	-1.31818	-1.48158
115997582	chr6:115997582:T:C	2.1431e-05	-1.2879e-10	-1.53868
115998918	chr6:115998918:G:A	3.62848e-05	-1.2879e-10	-1.01212
115999125	chr6:115999125:T:C	3.23959e-05	-1.2879e-10	-1.12549
115999520	chr6:115999520:C:T	0.00122728	0.158964	2.35007
115999993	chr6:115999993:T:C	0.00377578	4.31174	-0.678893
116000390	chr6:116000390:G:C	1.50998e-05	-0.438062	-1.45078
116000904	chr6:116000904:A:G	2.17426e-05	-1.26475	-0.2595
116001186	chr6:116001186:C:T	0.000447268	2.65476	-1.15512
116001218	chr6:116001218:G:A	0.00366298	4.17106	-0.568542
116001280	chr6:116001280:T:C	2.56309e-05	-1.35972	-1.02668e-09
116001759	chr6:116001759:T:C	3.00889e-05	-1.19936	-1.02668e-09
116002747	chr6:116002747:T:A	0.00265562	3.99786	-0.716946
116002839	chr6:116002839:A:G	3.11904e-05	-1.2879e-10	-1.16341
116002958	chr6:116002958:C:T	0.00289156	0.293462	3.07257
116002967	chr6:116002967:G:A	2.55299e-05	-1.36367	-1.02668e-09
116003297	chr6:116003297:A:G	0.00354256	3.51861	0.0504775
116003735	chr6:116003735:A:G	0.00245387	3.93704	-0.73514
116003945	chr6:116003945:G:A	2.64509e-05	-1.32823	-1.02668e-09
116003979	chr6:116003979:C:T	0.000310343	2.62741	-1.49325
116004387	chr6:116004387:T:C	2.11072e-05	-1.2879e-10	-1.55391
116004396	chr6:116004396:T:C	0.00188392	3.70538	-0.767786
116005024	chr6:116005024:T:G	2.10993e-05	-1.2879e-10	-1.55428
116005790	chr6:116005790:A:G	7.2988e-06	-1.326	-1.28981
116005939	chr6:116005939:A:G	0.00192494	3.94098	-0.981844
116006308	chr6:116006308:T:G	0.00188189	3.92319	-0.986673
116006330	chr6:116006330:A:G	0.000512287	2.67054	-1.03518
116006698	chr6:116006698:C:T	0.000385327	2.78724	-1.43667
116006965	chr6:116006965:C:A	0.00176113	3.85348	-0.983291
116007089	chr6:116007089:G:T	2.79374e-05	-1.2879e-10	-1.27355
116007291	chr6:116007291:T:C	4.75449e-05	-1.2879e-10	-0.741843
116007370	chr6:116007370:A:T	0.000106074	1.52543	-1.46481
116008950	chr6:116008950:G:A	4.26998e-05	-1.2879e-10	-0.849324
116009103	chr6:116009103:G:A	0.00208282	3.96791	-0.929948
116009122	chr6:116009122:G:A	2.99204e-05	-1.2879e-10	-1.20498
116009411	chr6:116009411:T:C	0.00185627	3.89585	-0.973039
116009779	chr6:116009779:C:T	1.66231e-05	-1.26947	-0.523255
116009970	chr6:116009970:G:A	2.99204e-05	-1.2879e-10	-1.20498
116010103	chr6:116010103:T:A	2.1014e-05	-1.2879e-10	-1.55833
116010106	chr6:116010106:C:T	3.21033e-05	-1.2879e-10	-1.13456
116010171	chr6:116010171:G:A	1.02492e-05	-1.33944	-0.936879
116011058	chr6:116011058:G:A	3.38918e-05	-1.2879e-10	-1.08034
116011864	chr6:116011864:T:C	3.0392e-05	-1.2879e-10	-1.18934
116011890	chr6:116011890:T:C	3.81835e-05	-1.2879e-10	-0.961113
116012579	chr6:116012579:C:G	0.00153098	3.64014	-0.909993
116013020	chr6:116013020:G:A	4.74166e-05	-0.744546	-1.02668e-09
116013968	chr6:116013968:C:A	0.00166445	3.72924	-0.915512
116014474	chr6:116014474:A:G	0.000110925	1.34511	-1.23977
116014902	chr6:116014902:G:T	2.99279e-05	-1.2879e-10	-1.20473
116014907	chr6:116014907:G:A	2.95599e-05	-1.2879e-10	-1.2171
116015801	chr6:116015801:G:A	2.94612e-05	-1.2879e-10	-1.22044
116015984	chr6:116015984:G:A	1.17987e-05	-0.67265	-1.46287
116016340	chr6:116016340:G:A	0.00170747	3.71693	-0.877679
116016732	chr6:116016732:T:A	0.000102501	-1.2879e-10	0.026353
116017189	chr6:116017189:C:A	0.00363304	3.88458	-0.29027
116017282	chr6:116017282:T:C	2.79862e-05	-1.2879e-10	-1.27181
116017558	chr6:116017558:T:C	1.27102e-05	-0.588581	-1.47253
116017829	chr6:116017829:T:A	2.11235e-05	-1.2879e-10	-1.55313
116018132	chr6:116018132:T:C	9.23453e-05	1.43075	-1.50873
116018567	chr6:116018567:T:C	2.09571e-05	-1.2879e-10	-1.56104
116019154	chr6:116019154:G:A	2.82928e-05	-1.26091	-1.02668e-09
116020027	chr6:116020027:AC:A	2.96731e-05	-1.2879e-10	-1.21328
116020547	chr6:116020547:C:T	0.000315191	2.57989	-1.43023
116020921	chr6:116020921:T:C	2.1113e-05	-1.2879e-10	-1.55363
116021431	chr6:116021431:T:C	2.11012e-05	-1.2879e-10	-1.55419
116022363	chr6:116022363:T:C	2.89491e-05	-1.2879e-10	-1.23798
116022404	chr6:116022404:A:G	2.11133e-05	-1.2879e-10	-1.55361
116022617	chr6:116022617:A:C	2.96422e-05	-1.2879e-10	-1.21432
116022866	chr6:116022866:T:C	2.11133e-05	-1.2879e-10	-1.55361
116023003	chr6:116023003:G:A	3.16386e-05	-1.14914	-1.02668e-09
116023197	chr6:116023197:A:T	6.14629e-06	-1.36307	-1.4246
116023220	chr6:116023220:A:G	3.72183e-05	-1.2879e-10	-0.986718
116023737	chr6:116023737:G:A	3.1504e-05	-1.2879e-10	-1.1534
116023964	chr6:116023964:T:C	3.0103e-05	-1.2879e-10	-1.19889
116024338	chr6:116024338:A:G	0.00119693	3.49986	-1.01586
116024836	chr6:116024836:A:G	2.97202e-05	-1.2879e-10	-1.21169
116025192	chr6:116025192:A:C	6.22753e-05	-1.2879e-10	-0.471954
116025231	chr6:116025231:C:A	0.00151676	3.48176	-0.760948
116025978	chr6:116025978:T:C	2.09414e-05	-1.2879e-10	-1.56179
116026136	chr6:116026136:C:T	2.12702e-05	-1.2879e-10	-1.54621
116026138	chr6:116026138:G:C	0.000239536	0.274375	0.600811
116026270	chr6:116026270:C:A	2.23981e-05	-1.2879e-10	-1.49454
116026453	chr6:116026453:A:T	2.24774e-05	-1.2879e-10	-1.49101
116026570	chr6:116026570:GGAAGGAAA:G	0.000508652	-0.926961	2.55521
116026783	chr6:116026783:CCA:C	2.43021e-05	-1.2879e-10	-1.41296
116027043	chr6:116027043:C:G	3.24801e-05	-1.2879e-10	-1.12289
116027086	chr6:116027086:A:G	4.36919e-05	-1.2879e-10	-0.826354
116027878	chr6:116027878:C:T	0.00171984	3.89639	-1.04992
116028702	chr6:116028702:T:C	8.89852e-06	-1.36816	-1.04947
116029009	chr6:116029009:GT:G	2.0824e-05	-1.2879e-10	-1.56741
116029625	chr6:116029625:G:A	0.000531789	2.64007	-0.96734
116029627	chr6:116029627:C:A	5.7035e-05	-1.01216	0.45231
116030164	chr6:116030164:T:C	2.08219e-05	-1.2879e-10	-1.56751
116030379	chr6:116030379:T:C	3.24801e-05	-1.2879e-10	-1.12289
116030433	chr6:116030433:T:C	2.19531e-05	-1.2879e-10	-1.51461
116030561	chr6:116030561:G:T	0.00144573	3.43022	-0.757369
116030935	chr6:116030935:C:A	2.54754e-05	-1.36581	-1.02668e-09
116031169	chr6:116031169:T:C	9.45309e-05	1.29737	-1.35196
116031470	chr6:116031470:A:G	7.01166e-05	-1.2879e-10	-0.353359
116031592	chr6:116031592:A:G	3.24901e-05	-1.2879e-10	-1.12258
116032200	chr6:116032200:G:A	2.08335e-05	-1.2879e-10	-1.56695
116032888	chr6:116032888:T:A	2.94686e-05	-1.22019	-1.02668e-09
116033180	chr6:116033180:G:GA	3.91523e-05	-1.2879e-10	-0.936059
116033428	chr6:116033428:C:T	0.00143316	3.42719	-0.763067
116033522	chr6:116033522:C:A	0.000252611	-1.00698	1.93531
116033735	chr6:116033735:G:A	2.45759e-05	-1.2879e-10	-1.40175
116033911	chr6:116033911:A:G	8.61145e-06	-1.36844	-1.08199
116033942	chr6:116033942:C:T	6.92723e-05	-1.2879e-10	-0.365473
116034025	chr6:116034025:C:T	0.00188691	3.81984	-0.88066
116034729	chr6:116034729:C:T	3.01257e-05	-1.2879e-10	-1.19814
116035072	chr6:116035072:A:T	7.99248e-05	1.1996	-1.42204
116035567	chr6:116035567:A:C	0.00630986	0.370352	3.776
116035605	chr6:116035605:A:C	5.56132e-05	-1.2879e-10	-0.585097
116035689	chr6:116035689:T:G	0.00448782	0.387651	3.41795
116036789	chr6:116036789:A:T	2.08222e-05	-1.2879e-10	-1.5675
116037203	chr6:116037203:T:C	2.56777e-05	-1.2879e-10	-1.3579
116037339	chr6:116037339:A:G	4.94948e-05	-1.2879e-10	-0.70165
116037496	chr6:116037496:T:C	5.48602e-05	-1.2879e-10	-0.598731
116037820	chr6:116037820:T:TTGTC	4.04552e-05	-1.2879e-10	-0.903323
116038776	chr6:116038776:C:A	3.24801e-05	-1.2879e-10	-1.12289
116038790	chr6:116038790:G:A	2.73908e-05	-1.2879e-10	-1.29331
116038795	chr6:116038795:A:T	3.24801e-05	-1.2879e-10	-1.12289
116038831	chr6:116038831:C:T	7.32243e-05	-0.309991	-1.02668e-09
116038898	chr6:116038898:C:T	4.04552e-05	-1.2879e-10	-0.903323
116039399	chr6:116039399:C:T	3.24801e-05	-1.2879e-10	-1.12289
116039441	chr6:116039441:G:A	2.82031e-05	-1.26409	-1.02668e-09
116039910	chr6:116039910:C:A	3.24288e-05	-1.2879e-10	-1.12447
116039978	chr6:116039978:G:T	0.000845826	0.9542	1.1826
116040164	chr6:116040164:G:A	3.17247e-05	-1.2879e-10	-1.14642
116040924	chr6:116040924:T:C	3.24539e-05	-1.2879e-10	-1.1237
116041456	chr6:116041456:C:T	0.00141414	3.45952	-0.808765
116041458	chr6:116041458:C:T	2.89046e-05	-1.23952	-1.02668e-09
116041873	chr6:116041873:T:C	3.24801e-05	-1.2879e-10	-1.12289
116041986	chr6:116041986:A:G	0.000346807	2.68782	-1.44257
116043568	chr6:116043568:T:C	5.89618e-05	-1.2879e-10	-0.526629
116043900	chr6:116043900:G:T	3.2817e-05	-1.11257	-1.02668e-09
116044325	chr6:116044325:G:A	2.56215e-05	-1.2879e-10	-1.36009
116044635	chr6:116044635:C:T	2.08247e-05	-1.2879e-10	-1.56738
116044667	chr6:116044667:T:C	0.000101082	1.38464	-1.37223
116045145	chr6:116045145:TG:T	0.000954347	2.7285	-0.470988
116045593	chr6:116045593:T:G	2.95954e-05	-1.2159	-1.02668e-09
116045607	chr6:116045607:G:A	1.23002e-05	-1.04785	-1.04605
116046089	chr6:116046089:T:C	0.000232076	-0.94781	1.79136
116046106	chr6:116046106:T:C	4.04552e-05	-1.2879e-10	-0.903323
116047337	chr6:116047337:A:G	3.19653e-05	-1.2879e-10	-1.13887
116047889	chr6:116047889:C:A	0.00192427	3.98814	-1.02936
116047947	chr6:116047947:G:A	5.60388e-06	-1.36833	-1.51173
116048007	chr6:116048007:A:T	2.73772e-05	-1.2879e-10	-1.29381
116048262	chr6:116048262:C:T	2.82188e-05	-1.26353	-1.02668e-09
116048673	chr6:116048673:A:C	5.45461e-05	-1.2879e-10	-0.604471
116048686	chr6:116048686:C:T	3.26606e-05	-1.2879e-10	-1.11735
116048751	chr6:116048751:T:C	6.47436e-05	-1.2879e-10	-0.433083
116048857	chr6:116048857:T:C	2.68303e-05	-1.31399	-1.02668e-09
116048883	chr6:116048883:C:T	4.9958e-05	-0.692336	-1.02668e-09
116049058	chr6:116049058:T:C	2.5422e-05	-1.3679	-1.02668e-09
116049117	chr6:116049117:T:C	3.22827e-05	-1.2879e-10	-1.12899
116049286	chr6:116049286:G:A	5.84593e-05	-1.2879e-10	-0.535188
116050003	chr6:116050003:T:G	3.53855e-05	-1.2879e-10	-1.03722
116051542	chr6:116051542:T:C	2.87815e-05	-1.24379	-1.02668e-09
116052368	chr6:116052368:A:G	0.000105291	-1.23544	1.28865
116052386	chr6:116052386:C:T	6.42976e-05	-1.2879e-10	-0.439996
116052453	chr6:116052453:C:T	0.0033056	3.8458	-0.345941
116053044	chr6:116053044:C:T	5.61146e-06	-1.36844	-1.51027
116053121	chr6:116053121:C:T	2.7458e-05	-1.2879e-10	-1.29086
116054139	chr6:116054139:A:G	0.0014455	3.57548	-0.90278
116054504	chr6:116054504:TA:T	5.60279e-05	-1.00888	0.431213
116055091	chr6:116055091:T:C	1.15589e-05	-1.36793	-0.788131
116055098	chr6:116055098:G:A	2.28917e-05	-1.2879e-10	-1.47274
116055307	chr6:116055307:C:T	3.13937e-05	-1.2879e-10	-1.15691
116055846	chr6:116055846:T:C	2.14869e-05	-1.2879e-10	-1.53608
116056148	chr6:116056148:T:TAA	2.74898e-05	-1.2879e-10	-1.2897
116056163	chr6:116056163:G:C	3.13358e-05	-1.2879e-10	-1.15876
116056636	chr6:116056636:C:T	4.48153e-05	-1.2879e-10	-0.800969
116056682	chr6:116056682:A:G	2.6251e-05	-1.33581	-1.02668e-09
116057498	chr6:116057498:C:T	4.97792e-05	-1.2879e-10	-0.695921
116057660	chr6:116057660:A:G	4.62507e-05	-0.769442	-1.02668e-09
116058105	chr6:116058105:T:C	3.25601e-05	-1.2879e-10	-1.12043
116058250	chr6:116058250:T:C	2.73908e-05	-1.2879e-10	-1.29331
116058545	chr6:116058545:A:G	2.54169e-05	-1.36811	-1.02668e-09
116059746	chr6:116059746:A:G	0.00169434	3.83904	-1.00751
116060831	chr6:116060831:T:C	0.00116532	3.34457	-0.887333
116061554	chr6:116061554:T:TACTA	0.00153423	3.86711	-1.13485
116061628	chr6:116061628:T:G	2.58137e-05	-1.35261	-1.02668e-09
116061648	chr6:116061648:G:A	0.00010034	1.21224	-1.20719
116061688	chr6:116061688:C:A	2.88027e-05	-1.2879e-10	-1.24305
116061834	chr6:116061834:C:G	5.64347e-06	-1.36843	-1.50459
116063389	chr6:116063389:G:A	1.73559e-05	-1.24086	-0.508727
116063422	chr6:116063422:T:C	2.16868e-05	-1.2879e-10	-1.52682
116063435	chr6:116063435:G:C	0.000334517	2.66116	-1.45199
116063841	chr6:116063841:A:T	4.58873e-05	-1.2879e-10	-0.777329
116064299	chr6:116064299:A:G	3.25633e-05	-1.2879e-10	-1.12033
116064936	chr6:116064936:G:C	0.000174195	-1.2879e-10	0.556659
116064976	chr6:116064976:C:T	3.79487e-05	-0.967283	-1.02668e-09
116065030	chr6:116065030:A:G	1.73691e-05	-1.22933	-0.519498
116065543	chr6:116065543:A:G	3.47127e-05	-1.05641	-1.02668e-09
116065603	chr6:116065603:T:C	2.27046e-05	-1.2879e-10	-1.48095
116066005	chr6:116066005:A:T	5.66855e-06	-1.36831	-1.50028
116066559	chr6:116066559:C:T	1.91504e-05	-1.2428	-0.408399
116068814	chr6:116068814:C:A	5.69326e-06	-1.36768	-1.49656
116070200	chr6:116070200:T:C	3.34512e-05	-1.2879e-10	-1.09343
116070871	chr6:116070871:GC:G	2.67909e-05	-1.2879e-10	-1.31546
116070904	chr6:116070904:A:C	8.09346e-06	-1.07537	-1.4371
116071466	chr6:116071466:T:G	7.82504e-05	1.10284	-1.34644
116071775	chr6:116071775:G:A	2.27009e-05	-1.2879e-10	-1.48111
116072473	chr6:116072473:T:C	2.07086e-05	-0.994393	-0.578577
116073013	chr6:116073013:T:C	0.000782455	0.899411	1.15951
116073417	chr6:116073417:T:C	6.11989e-05	-1.2879e-10	-0.489389
116073656	chr6:116073656:T:A	0.00192848	3.76081	-0.799846
116074071	chr6:116074071:T:TCA	0.00122382	3.37967	-0.873455
116074256	chr6:116074256:G:T	2.69548e-05	-1.30936	-1.02668e-09
116075738	chr6:116075738:C:T	2.11319e-05	-1.2879e-10	-1.55273
116075818	chr6:116075818:T:C	0.000369733	2.69273	-1.38347
116075915	chr6:116075915:A:C	3.3041e-05	-1.2879e-10	-1.10577
116075959	chr6:116075959:C:CTT	6.56977e-05	0.0236116	-0.442066
116076070	chr6:116076070:CTTGTT:C	5.30363e-06	-1.36799	-1.56713
116076418	chr6:116076418:A:T	2.66238e-05	-1.23461	-0.0871001
116076619	chr6:116076619:A:T	6.9133e-05	0.0632672	-0.430754
116077036	chr6:116077036:A:C	5.6921e-06	-1.36841	-1.49603
116077185	chr6:116077185:T:C	3.18094e-05	-1.2879e-10	-1.14376
116077233	chr6:116077233:A:G	2.63918e-05	-1.2879e-10	-1.33046
116077276	chr6:116077276:G:A	0.00516683	0.54166	3.40484
116077354	chr6:116077354:A:G	7.18122e-05	0.118901	-0.448365
116077802	chr6:116077802:A:G	0.000262035	0.396976	0.567985
116077807	chr6:116077807:C:T	2.60645e-05	-1.34294	-1.02668e-09
116077919	chr6:116077919:G:A	3.1829e-05	-1.2879e-10	-1.14314
116077955	chr6:116077955:T:G	0.000338282	0.301301	0.919061
116077994	chr6:116077994:T:C	6.7284e-05	0.0537691	-0.448365
116078089	chr6:116078089:A:G	1.43527e-05	-1.36365	-0.575927
116078209	chr6:116078209:C:T	0.000354296	2.67543	-1.40882
116078659	chr6:116078659:G:A	7.63241e-05	-1.02341	0.754884
116078941	chr6:116078941:G:A	3.64896e-05	-1.2879e-10	-1.00649
116078979	chr6:116078979:G:A	3.18094e-05	-1.2879e-10	-1.14376
116079102	chr6:116079102:A:T	6.53877e-05	0.0610743	-0.484258
116079587	chr6:116079587:T:C	6.90506e-05	-0.311269	-0.0574097
116079768	chr6:116079768:G:T	2.93652e-05	-1.2879e-10	-1.22371
116079773	chr6:116079773:T:C	6.94404e-05	0.0899012	-0.45295
116079878	chr6:116079878:C:T	6.684e-05	0.0624464	-0.463663
116080408	chr6:116080408:A:G	7.01355e-05	0.071322	-0.42441
116080501	chr6:116080501:C:G	4.78414e-05	-1.2879e-10	-0.735626
116080511	chr6:116080511:T:C	6.73515e-05	-0.383771	-0.00982163
116080576	chr6:116080576:C:A	6.27117e-06	-1.36363	-1.40393
116081439	chr6:116081439:C:T	4.45221e-05	-1.2879e-10	-0.807534
116081552	chr6:116081552:G:A	0.000341462	0.988245	0.241474
116081599	chr6:116081599:T:C	6.33063e-05	-0.0087941	-0.446739
116081720	chr6:116081720:C:T	3.72797e-05	-1.2879e-10	-0.98507
116082420	chr6:116082420:G:A	6.15986e-05	-0.0494552	-0.433424
116082622	chr6:116082622:C:G	5.84963e-06	-1.35247	-1.48467
116082972	chr6:116082972:C:T	3.45727e-05	-1.06045	-1.02668e-09
116083139	chr6:116083139:G:A	2.65351e-05	-1.32505	-1.02668e-09
116083650	chr6:116083650:G:A	5.7869e-05	-0.0765761	-0.46876
116083954	chr6:116083954:C:T	4.45652e-05	-1.2879e-10	-0.806565
116084138	chr6:116084138:G:A	2.1803e-05	-1.2879e-10	-1.52147
116085212	chr6:116085212:G:T	6.08559e-05	-0.144742	-0.350268
116085561	chr6:116085561:C:T	2.08222e-05	-1.2879e-10	-1.5675
116085573	chr6:116085573:G:A	3.30597e-05	-1.1052	-1.02668e-09
116085934	chr6:116085934:ACATTGACACTTC:A	7.35593e-05	-0.962073	0.656646
116086396	chr6:116086396:T:G	5.67025e-05	-0.526097	-0.0396032
116086571	chr6:116086571:A:G	5.16589e-05	-0.545922	-0.112934
116087249	chr6:116087249:T:C	5.0045e-05	-0.174191	-0.516405
116087331	chr6:116087331:G:A	3.69823e-05	-1.2879e-10	-0.993079
116087334	chr6:116087334:T:C	3.70085e-05	-1.2879e-10	-0.99237
116087429	chr6:116087429:A:AC	3.69522e-05	-1.2879e-10	-0.993893
116087639	chr6:116087639:T:C	8.69969e-05	1.23277	-1.37042
116087957	chr6:116087957:C:T	0.021739	5.38335	-1.02668e-09
116088362	chr6:116088362:C:A	3.69823e-05	-1.2879e-10	-0.993079
116089451	chr6:116089451:T:C	0.000485763	2.36833	-0.786127
116090076	chr6:116090076:G:C	9.42199e-05	-1.2879e-10	-0.0578864
116090315	chr6:116090315:A:C	5.14134e-05	-0.15394	-0.509678
116090316	chr6:116090316:A:C	5.22686e-05	-0.169797	-0.477327
116090741	chr6:116090741:C:T	2.56893e-05	-1.35744	-1.02668e-09
116090746	chr6:116090746:C:A	2.2906e-05	-1.2879e-10	-1.47212
116090987	chr6:116090987:A:T	0.000101552	-1.2879e-10	0.0170481
116091156	chr6:116091156:G:C	2.19682e-05	-1.2879e-10	-1.51392
116091308	chr6:116091308:A:G	1.94804e-05	-1.04016	-0.593947
116091358	chr6:116091358:C:A	5.40342e-05	-0.566986	-0.0469154
116091429	chr6:116091429:T:A	4.69343e-05	-0.208496	-0.546273
116091884	chr6:116091884:C:A	4.94364e-05	-0.139855	-0.562977
116092293	chr6:116092293:C:T	3.74211e-05	-1.2879e-10	-0.981285
116092556	chr6:116092556:A:T	5.04289e-05	-0.164698	-0.518255
116092637	chr6:116092637:G:A	3.21944e-05	-1.2879e-10	-1.13173
116093049	chr6:116093049:G:A	5.04199e-05	-0.204017	-0.479114
116093226	chr6:116093226:A:T	6.56906e-06	-1.34351	-1.37763
116093406	chr6:116093406:T:C	4.98148e-05	-0.490592	-0.204613
116093489	chr6:116093489:A:G	2.09706e-05	-1.2879e-10	-1.5604
116093608	chr6:116093608:C:A	5.17598e-05	-0.135571	-0.521334
116094375	chr6:116094375:T:C	3.69823e-05	-1.2879e-10	-0.993079
116094658	chr6:116094658:A:G	5.9117e-05	-0.163798	-0.360201
116094940	chr6:116094940:T:C	0.000162399	-1.2879e-10	0.48654
116095386	chr6:116095386:T:C	3.5542e-05	-1.2879e-10	-1.0328
116095428	chr6:116095428:T:G	6.45827e-06	-1.33508	-1.40307
116095478	chr6:116095478:A:T	2.29809e-05	-1.2879e-10	-1.46885
116095540	chr6:116095540:T:G	5.16418e-05	-0.158224	-0.500961
116096225	chr6:116096225:C:T	5.77621e-05	-0.495164	-0.0520218
116096325	chr6:116096325:G:A	2.08409e-05	-1.2879e-10	-1.5666
116096684	chr6:116096684:G:A	4.04225e-05	-1.2879e-10	-0.904131
116096810	chr6:116096810:C:T	3.70016e-05	-1.2879e-10	-0.992558
116096949	chr6:116096949:G:A	0.000282951	2.55733	-1.51557
116096995	chr6:116096995:G:A	0.000116129	0.0406148	0.110567
116097512	chr6:116097512:A:C	5.62334e-05	-0.0697813	-0.504227
116097613	chr6:116097613:T:C	1.13831e-05	-0.726613	-1.44477
116097819	chr6:116097819:T:C	5.11322e-05	-1.2879e-10	-0.669104
116097944	chr6:116097944:G:A	5.30543e-05	-0.531099	-0.101104
116097961	chr6:116097961:G:A	4.85638e-05	-0.598523	-0.122116
116098253	chr6:116098253:A:G	3.41871e-05	-1.2879e-10	-1.07167
116098668	chr6:116098668:A:G	4.99519e-05	-0.150748	-0.54171
116099015	chr6:116099015:C:T	2.54116e-05	-1.36831	-1.02668e-09
116099074	chr6:116099074:A:G	6.38132e-06	-1.34861	-1.40153
116099672	chr6:116099672:TAA:T	4.14088e-05	-1.2879e-10	-0.880025
116099863	chr6:116099863:T:C	2.09983e-05	-1.2879e-10	-1.55908
116099964	chr6:116099964:A:G	0.000553434	2.47115	-0.758529
116100391	chr6:116100391:C:T	3.83948e-05	-0.131467	-0.82413
116100477	chr6:116100477:A:G	2.99757e-05	-1.2879e-10	-1.20313
116101206	chr6:116101206:T:G	2.08987e-05	-1.2879e-10	-1.56383
116101371	chr6:116101371:C:T	3.03792e-05	-0.196327	-0.993432
116101684	chr6:116101684:G:A	1.72756e-05	-0.54488	-1.20934
116101718	chr6:116101718:G:A	3.20224e-05	-1.2879e-10	-1.13708
116102136	chr6:116102136:T:C	9.33683e-06	-0.833402	-1.53615
116103113	chr6:116103113:C:T	3.52479e-05	-1.2879e-10	-1.04111
116103399	chr6:116103399:C:T	3.52752e-05	-1.2879e-10	-1.04034
116103461	chr6:116103461:T:C	2.32575e-05	-1.11011	-0.346777
116103490	chr6:116103490:C:T	3.2589e-05	-0.665932	-0.453611
116103551	chr6:116103551:T:C	1.59487e-05	-0.873654	-0.960489
116103560	chr6:116103560:C:T	3.6621e-05	-1.2879e-10	-1.0029
116104031	chr6:116104031:T:G	3.52534e-05	-1.04095	-1.02668e-09
116104165	chr6:116104165:G:A	2.47583e-05	-1.2879e-10	-1.39436
116104442	chr6:116104442:T:C	1.70865e-05	-0.821289	-0.943938
116104833	chr6:116104833:T:C	1.20618e-05	-1.36549	-0.747988
116105002	chr6:116105002:A:T	1.10375e-05	-0.80057	-1.40165
116105819	chr6:116105819:C:T	0.0015938	-1.2879e-10	2.77036
116106410	chr6:116106410:A:G	3.13033e-05	-1.2879e-10	-1.15979
116106631	chr6:116106631:A:G	3.52752e-05	-1.2879e-10	-1.04034
116106651	chr6:116106651:G:A	4.85959e-05	0.755496	-1.47547
116107044	chr6:116107044:T:C	4.05429e-05	-1.2879e-10	-0.901156
116107672	chr6:116107672:A:G	0.000193162	-1.2879e-10	0.660013
116108460	chr6:116108460:T:A	1.65418e-05	-0.81103	-0.986599
116108468	chr6:116108468:A:G	2.67418e-05	-0.987369	-0.329919
116108801	chr6:116108801:A:G	1.63431e-05	-0.823802	-0.985911
116109370	chr6:116109370:G:T	2.66579e-05	-0.619935	-0.700497
116109537	chr6:116109537:A:G	9.10131e-05	-0.797162	0.704648
116109640	chr6:116109640:G:A	1.56286e-05	-0.810946	-1.04347
116109817	chr6:116109817:C:T	0.000181544	-1.2879e-10	0.59798
116109858	chr6:116109858:AAACTACATTAACATTTCAACTAGTTCCTATAATG:A	3.70665e-05	-1.2879e-10	-0.990806
116109995	chr6:116109995:A:G	2.36782e-05	-1.2879e-10	-1.43896
116110209	chr6:116110209:G:A	1.68118e-05	-0.795032	-0.986402
116110263	chr6:116110263:C:A	2.75898e-05	-0.579818	-0.706254
116110453	chr6:116110453:C:T	2.55983e-05	-1.36099	-1.02668e-09
116111473	chr6:116111473:T:G	0.000196911	-1.23205	1.91128
116111489	chr6:116111489:A:G	0.000202302	-1.25533	1.96157
116111540	chr6:116111540:T:C	1.63784e-05	-0.349679	-1.45788
116111826	chr6:116111826:A:G	8.22165e-06	-1.01042	-1.48633
116111861	chr6:116111861:G:C	3.85034e-05	-1.2879e-10	-0.952771
116112172	chr6:116112172:G:A	1.23899e-05	-1.36707	-0.719572
116113454	chr6:116113454:G:A	0.000218587	-1.20601	1.98967
116113752	chr6:116113752:G:C	1.32329e-05	-1.36735	-0.653461
116113809	chr6:116113809:G:A	3.51024e-05	-1.2879e-10	-1.04525
116113881	chr6:116113881:C:T	2.62296e-05	-1.33663	-1.02668e-09
116114355	chr6:116114355:A:C	7.37087e-06	-1.1439	-1.46208
116114430	chr6:116114430:C:T	1.64058e-05	-1.24946	-0.556421
116114431	chr6:116114431:G:A	3.5141e-05	-1.2879e-10	-1.04415
116114632	chr6:116114632:C:T	3.54628e-05	-0.220689	-0.814345
116114794	chr6:116114794:G:A	3.19189e-05	-0.212602	-0.927717
116114854	chr6:116114854:G:A	3.65672e-05	-1.2879e-10	-1.00437
116115781	chr6:116115781:A:T	5.40624e-06	-1.35998	-1.55598
116115849	chr6:116115849:A:G	4.75368e-05	-1.2879e-10	-0.742014
116116428	chr6:116116428:A:G	6.10346e-05	0.924306	-1.41638
116116753	chr6:116116753:G:A	2.16376e-05	-1.2879e-10	-1.52909
116116877	chr6:116116877:G:A	5.11014e-05	-1.2879e-10	-0.669707
116117151	chr6:116117151:T:C	3.75643e-05	-1.2879e-10	-0.977465
116117199	chr6:116117199:A:G	6.31781e-05	0.978483	-1.43604
116117663	chr6:116117663:AAAAC:A	2.08231e-05	-1.2879e-10	-1.56745
116117797	chr6:116117797:G:A	2.16321e-05	-1.2879e-10	-1.52934
116118057	chr6:116118057:A:G	2.87434e-05	0.035482	-1.28059
116118155	chr6:116118155:T:C	3.82604e-05	-1.2879e-10	-0.959103
116118471	chr6:116118471:A:G	2.19227e-05	-1.2879e-10	-1.516
116118494	chr6:116118494:G:A	2.16941e-05	-1.2879e-10	-1.52648
116119031	chr6:116119031:T:C	2.17019e-05	-1.2879e-10	-1.52612
116119047	chr6:116119047:C:T	5.72721e-06	-1.29157	-1.56672
116119283	chr6:116119283:A:C	2.08209e-05	-1.2879e-10	-1.56756
116119827	chr6:116119827:A:G	3.07187e-05	-1.17865	-1.02668e-09
116120265	chr6:116120265:A:G	2.16325e-05	-1.2879e-10	-1.52932
116120307	chr6:116120307:C:G	8.31226e-06	-1.30598	-1.1798
116122145	chr6:116122145:A:G	2.16321e-05	-1.2879e-10	-1.52934
116122175	chr6:116122175:A:G	3.65672e-05	-1.2879e-10	-1.00437
116122572	chr6:116122572:T:A	2.29348e-05	-0.00562907	-1.46523
116122577	chr6:116122577:C:A	9.14501e-06	-1.36711	-1.0232
116122672	chr6:116122672:G:A	2.16321e-05	-1.2879e-10	-1.52934
116122922	chr6:116122922:G:C	0.000778358	-1.2879e-10	2.05367
116123444	chr6:116123444:T:A	2.30493e-05	-0.00466647	-1.46121
116123990	chr6:116123990:A:G	1.17381e-05	-1.36594	-0.774738
116125235	chr6:116125235:G:A	4.56186e-05	-1.2879e-10	-0.783202
116125470	chr6:116125470:A:C	2.16223e-05	-1.2879e-10	-1.52979
116125562	chr6:116125562:AT:A	4.09278e-05	-1.2879e-10	-0.891708
116125952	chr6:116125952:C:A	2.54157e-05	-1.36815	-1.02668e-09
116126411	chr6:116126411:A:G	1.2587e-05	-1.26457	-0.806287
116126449	chr6:116126449:G:A	2.57921e-05	-1.2879e-10	-1.35345
116126799	chr6:116126799:G:T	2.17275e-05	-1.2879e-10	-1.52494
116126957	chr6:116126957:G:A	2.08996e-05	-1.2879e-10	-1.56379
116127117	chr6:116127117:G:T	2.46455e-05	-1.2879e-10	-1.39892
116127964	chr6:116127964:C:A	2.19406e-05	-1.2879e-10	-1.51518
116128157	chr6:116128157:A:G	4.09053e-05	-1.2879e-10	-0.89226
116128185	chr6:116128185:G:T	3.22002e-05	-1.13155	-1.02668e-09
116128342	chr6:116128342:C:T	2.6975e-05	-1.30861	-1.02668e-09
116128720	chr6:116128720:C:T	2.54144e-05	-1.3682	-1.02668e-09
116128950	chr6:116128950:T:C	2.17178e-05	-1.2879e-10	-1.52539
116129153	chr6:116129153:A:T	2.12694e-05	-1.2879e-10	-1.54625
116129252	chr6:116129252:T:C	4.5377e-05	-1.2879e-10	-0.788513
116129615	chr6:116129615:C:A	2.12694e-05	-1.2879e-10	-1.54625
116129654	chr6:116129654:G:A	3.96787e-05	-0.922703	-1.02668e-09
116130050	chr6:116130050:A:G	4.41821e-05	-1.2879e-10	-0.815199
116130339	chr6:116130339:G:A	5.95877e-05	-1.2879e-10	-0.51607
116130658	chr6:116130658:T:G	2.1768e-05	-1.2879e-10	-1.52308
116130703	chr6:116130703:A:G	3.11573e-05	-1.16447	-1.02668e-09
116130921	chr6:116130921:G:A	3.44974e-05	-1.06264	-1.02668e-09
116131040	chr6:116131040:T:G	1.52754e-05	-0.352147	-1.52513
116131223	chr6:116131223:A:G	2.69537e-05	-1.3094	-1.02668e-09
116131245	chr6:116131245:A:T	6.55013e-05	-1.2879e-10	-0.421447
116131383	chr6:116131383:T:C	4.74613e-05	-1.2879e-10	-0.743604
116131385	chr6:116131385:T:C	4.70771e-05	-1.2879e-10	-0.751731
116131398	chr6:116131398:A:G	5.51749e-05	0.937068	-1.53008
116132003	chr6:116132003:T:A	4.58315e-05	-1.2879e-10	-0.778546
116132068	chr6:116132068:T:C	6.01379e-05	0.854872	-1.36175
116132825	chr6:116132825:C:T	5.71884e-05	-1.2879e-10	-0.557167
116133262	chr6:116133262:C:G	0.000224692	-1.2879e-10	0.811214
116133425	chr6:116133425:G:A	0.000132126	0.444686	-0.164451
116133496	chr6:116133496:C:T	0.000886926	-1.2879e-10	2.18424
116133514	chr6:116133514:C:T	2.13645e-05	-1.2879e-10	-1.54179
116133714	chr6:116133714:G:C	4.88466e-05	-0.714834	-1.02668e-09
116134266	chr6:116134266:T:A	2.15543e-05	-1.2879e-10	-1.53294
116134385	chr6:116134385:T:A	7.8196e-06	-1.30858	-1.2383
116134937	chr6:116134937:A:G	3.96581e-05	0.599771	-1.52299
116135052	chr6:116135052:T:C	0.000204025	-1.2879e-10	0.714722
116135172	chr6:116135172:G:A	2.32026e-05	0.0737983	-1.53305
116135431	chr6:116135431:T:C	3.61758e-05	-1.2879e-10	-1.01513
116135440	chr6:116135440:C:T	3.70716e-05	-1.2879e-10	-0.990667
116135730	chr6:116135730:A:G	2.54315e-05	-1.36753	-1.02668e-09
116136099	chr6:116136099:C:T	3.82345e-05	-1.2879e-10	-0.95978
116136312	chr6:116136312:G:T	0.000113948	-1.2879e-10	0.132221
116136935	chr6:116136935:C:T	8.31983e-05	-0.182292	-1.02668e-09
116137807	chr6:116137807:C:T	4.54005e-05	-0.787994	-1.02668e-09
116138195	chr6:116138195:C:T	6.38836e-06	-1.34632	-1.40272
116139099	chr6:116139099:A:C	5.85609e-06	-1.36833	-1.4677
116139101	chr6:116139101:A:C	5.83263e-06	-1.36844	-1.47161
116139177	chr6:116139177:T:C	5.8166e-06	-1.28341	-1.55939
116139657	chr6:116139657:T:C	4.27746e-05	-1.2879e-10	-0.847574
116139716	chr6:116139716:T:C	2.76761e-05	-1.28295	-1.02668e-09
116139926	chr6:116139926:G:A	0.00052886	-1.2879e-10	1.66721
116140241	chr6:116140241:C:A	6.12047e-05	1.0306	-1.51989
116140393	chr6:116140393:C:T	4.50351e-05	-1.2879e-10	-0.796076
116140451	chr6:116140451:G:A	1.70571e-05	-1.36401	-0.402947
116140475	chr6:116140475:C:T	8.73534e-05	1.19023	-1.32378
116140920	chr6:116140920:A:C	2.45982e-05	0.0586922	-1.45954
116140947	chr6:116140947:T:C	3.28844e-05	-1.2879e-10	-1.11052
116141601	chr6:116141601:A:G	4.02158e-05	-1.2879e-10	-0.909259
116142724	chr6:116142724:T:C	5.03247e-05	-1.2879e-10	-0.685022
116143056	chr6:116143056:A:T	6.09586e-05	1.00665	-1.49998
116143250	chr6:116143250:C:T	4.07424e-05	-1.2879e-10	-0.896249
116143405	chr6:116143405:T:C	2.3299e-05	0.0387203	-1.49383
116144271	chr6:116144271:G:A	4.26045e-05	-0.851557	-1.02668e-09
116144466	chr6:116144466:A:G	2.35374e-05	-1.2879e-10	-1.44493
116144489	chr6:116144489:G:A	3.89005e-05	-1.2879e-10	-0.94251
116145021	chr6:116145021:T:G	0.000509416	-1.2879e-10	1.62975
116145091	chr6:116145091:T:C	5.43291e-05	-1.2879e-10	-0.608459
116145506	chr6:116145506:G:A	3.59149e-05	-1.2879e-10	-1.02237
116145827	chr6:116145827:G:A	6.32543e-05	1.00607	-1.46242
116146211	chr6:116146211:G:A	3.0743e-05	-1.2879e-10	-1.17786
116147152	chr6:116147152:A:T	4.0968e-05	0.530574	-1.4213
116148146	chr6:116148146:A:G	0.000203237	-1.2879e-10	0.710856
116148338	chr6:116148338:A:C	2.66867e-05	-1.2879e-10	-1.31935
116148421	chr6:116148421:A:G	2.3593e-05	0.0330837	-1.47565
116148429	chr6:116148429:A:G	7.35383e-05	-1.2879e-10	-0.305712
116148540	chr6:116148540:T:C	2.5434e-05	-1.36743	-1.02668e-09
116148594	chr6:116148594:T:C	7.51113e-05	-1.2879e-10	-0.284547
116149398	chr6:116149398:A:G	2.61463e-05	0.129022	-1.46883
116149425	chr6:116149425:A:G	3.0329e-05	-1.19141	-1.02668e-09
116149462	chr6:116149462:A:G	7.03736e-05	-1.2879e-10	-0.3497
116149604	chr6:116149604:T:G	4.75845e-05	-1.2879e-10	-0.741011
116149880	chr6:116149880:C:A	9.44599e-06	-1.36832	-0.989606
116150434	chr6:116150434:G:A	2.77098e-05	-1.28173	-1.02668e-09
116150537	chr6:116150537:G:A	5.69303e-05	-1.2879e-10	-0.561691
116150656	chr6:116150656:A:G	0.00020379	-1.2879e-10	0.713573
116150761	chr6:116150761:G:A	3.86493e-05	-1.2879e-10	-0.948988
116151542	chr6:116151542:C:T	6.33427e-05	1.02119	-1.47615
116151746	chr6:116151746:A:C	5.36487e-06	-1.36491	-1.55874
116152104	chr6:116152104:G:T	1.62511e-05	-1.07822	-0.737141
116152694	chr6:116152694:T:C	4.18053e-05	-1.2879e-10	-0.870496
116153077	chr6:116153077:C:T	3.91011e-05	-0.937366	-1.02668e-09
116153340	chr6:116153340:GTT:G	2.22247e-05	-0.0770978	-1.42521
116153366	chr6:116153366:A:G	0.000107353	-1.2879e-10	0.0726035
116153737	chr6:116153737:T:C	1.37739e-05	-0.943677	-1.03706
116153913	chr6:116153913:G:A	0.000209368	-1.2879e-10	0.740576
116154088	chr6:116154088:A:G	2.08208e-05	-1.2879e-10	-1.56757
116154658	chr6:116154658:AT:A	5.1011e-05	0.604921	-1.2764
116154904	chr6:116154904:A:G	3.6625e-05	-1.2879e-10	-1.00279
116155093	chr6:116155093:C:T	2.08266e-05	-1.2879e-10	-1.56729
116155437	chr6:116155437:G:A	1.6965e-05	-1.08019	-0.69218
116155516	chr6:116155516:G:A	3.86393e-05	-1.2879e-10	-0.949249
116155776	chr6:116155776:G:A	3.86145e-05	-1.2879e-10	-0.949891
116156115	chr6:116156115:C:T	2.46304e-05	0.0519284	-1.45146
116156330	chr6:116156330:A:C	5.43106e-05	0.911494	-1.52029
116156355	chr6:116156355:C:T	2.40506e-05	0.138237	-1.5616
116157150	chr6:116157150:T:C	5.94964e-05	-1.2879e-10	-0.517603
116157558	chr6:116157558:G:A	2.29805e-05	-1.2879e-10	-1.46887
116158618	chr6:116158618:A:G	2.61434e-05	-1.33992	-1.02668e-09
116158834	chr6:116158834:G:A	0.00104416	-1.2879e-10	2.34745
116159295	chr6:116159295:A:G	2.89172e-05	0.163284	-1.40237
116159322	chr6:116159322:A:G	2.29599e-05	-1.2879e-10	-1.46977
116159456	chr6:116159456:C:T	2.54339e-05	-1.36743	-1.02668e-09
116159782	chr6:116159782:C:T	8.06796e-05	-1.2879e-10	-0.213033
116160371	chr6:116160371:T:A	3.90013e-05	-0.939922	-1.02668e-09
116160437	chr6:116160437:TC:T	2.56048e-05	-1.36074	-1.02668e-09
116160610	chr6:116160610:A:G	3.4393e-05	-1.06567	-1.02668e-09
116161395	chr6:116161395:A:G	2.3152e-05	-1.2879e-10	-1.46144
116161724	chr6:116161724:C:T	4.66829e-05	-1.2879e-10	-0.760141
116161784	chr6:116161784:G:A	1.92481e-05	-0.240682	-1.40542
116161851	chr6:116161851:T:C	4.68429e-05	0.586785	-1.3435
116162047	chr6:116162047:G:A	2.22813e-05	-1.2879e-10	-1.49977
116162641	chr6:116162641:A:T	2.00543e-05	-0.981913	-0.623162
116162847	chr6:116162847:G:A	6.41974e-06	-1.32491	-1.41923
116163075	chr6:116163075:C:G	0.000203013	-1.2879e-10	0.709753
116163905	chr6:116163905:T:C	2.60404e-05	-1.2879e-10	-1.34387
116164559	chr6:116164559:C:T	2.18223e-05	-0.119109	-1.40148
116164732	chr6:116164732:T:G	4.004e-05	-1.2879e-10	-0.91364
116164989	chr6:116164989:C:T	6.80451e-05	0.918331	-1.30168
116165121	chr6:116165121:A:C	1.06155e-05	-1.31849	-0.922708
116165293	chr6:116165293:A:G	5.81502e-05	-1.2879e-10	-0.540489
116165297	chr6:116165297:T:A	6.39489e-06	-1.32141	-1.42661
116165654	chr6:116165654:G:C	4.10163e-05	-1.2879e-10	-0.889548
116165826	chr6:116165826:C:T	2.29599e-05	-1.2879e-10	-1.46977
116165996	chr6:116165996:C:G	2.16907e-05	-1.2879e-10	-1.52663
116166052	chr6:116166052:T:C	2.90046e-05	-1.2879e-10	-1.23606
116167374	chr6:116167374:G:A	5.52308e-05	-1.2879e-10	-0.591997
116167414	chr6:116167414:G:A	1.96612e-05	-0.215753	-1.40912
116167445	chr6:116167445:C:T	2.47576e-05	-1.2879e-10	-1.39438
116167848	chr6:116167848:G:C	3.2595e-05	-1.2879e-10	-1.11936
116168103	chr6:116168103:A:T	2.28168e-05	-1.2879e-10	-1.47602
116168314	chr6:116168314:T:C	0.000105281	-1.2879e-10	0.0531125
116168387	chr6:116168387:A:G	7.43307e-05	1.12733	-1.42233
116168691	chr6:116168691:T:C	2.10854e-05	-0.124057	-1.43088
116168954	chr6:116168954:G:A	2.57116e-05	-1.35658	-1.02668e-09
116169006	chr6:116169006:T:C	2.41394e-05	-1.2879e-10	-1.41967
116169173	chr6:116169173:CT:C	2.64018e-05	-1.2879e-10	-1.33008
116169539	chr6:116169539:G:A	5.66077e-05	-1.2879e-10	-0.567373
116169675	chr6:116169675:A:G	1.67812e-05	-0.834271	-0.948988
116170139	chr6:116170139:G:A	1.40477e-05	-1.36825	-0.592814
116170292	chr6:116170292:G:T	7.99388e-06	-1.2497	-1.27514
116170392	chr6:116170392:G:A	2.66081e-05	-1.3223	-1.02668e-09
116171187	chr6:116171187:T:C	1.70945e-05	-0.810027	-0.954734
116171230	chr6:116171230:CACTTA:C	0.000662191	-1.2879e-10	1.89204
116171337	chr6:116171337:T:C	6.27303e-06	-1.32787	-1.43939
116171395	chr6:116171395:A:G	2.13414e-05	-1.2879e-10	-1.54287
116171553	chr6:116171553:A:G	8.24309e-05	-1.2879e-10	-0.191557
116172611	chr6:116172611:C:T	6.57881e-06	-1.36061	-1.35906
116172646	chr6:116172646:A:G	0.000204034	-1.2879e-10	0.714768
116173400	chr6:116173400:G:A	0.000110754	-1.2879e-10	0.10379
116173777	chr6:116173777:A:G	5.44324e-05	0.361093	-0.967652
116174174	chr6:116174174:A:G	0.000202225	-1.2879e-10	0.705861
116174280	chr6:116174280:C:G	2.68412e-05	-1.31358	-1.02668e-09
116174341	chr6:116174341:C:T	0.000107499	-1.2879e-10	0.0739619
116174706	chr6:116174706:C:G	5.79917e-05	-1.2879e-10	-0.543218
116175001	chr6:116175001:G:A	3.16243e-05	-1.36342	0.213827
116175387	chr6:116175387:T:C	2.09599e-05	-0.940254	-0.620655
116176154	chr6:116176154:C:T	1.46487e-05	-1.36383	-0.555338
116177747	chr6:116177747:T:TG	2.97228e-05	-1.2116	-1.02668e-09
116177949	chr6:116177949:A:G	3.94206e-05	-1.2879e-10	-0.92923
116178114	chr6:116178114:T:C	2.55195e-05	-1.36407	-1.02668e-09
116178785	chr6:116178785:A:G	2.09505e-05	-1.2879e-10	-1.56135
116179264	chr6:116179264:A:G	6.37541e-06	-1.3252	-1.42587
116179400	chr6:116179400:G:T	3.79948e-05	-1.2879e-10	-0.966069
116179507	chr6:116179507:T:C	6.16966e-05	-1.2879e-10	-0.481289
116180017	chr6:116180017:ATCT:A	6.10126e-05	-1.2879e-10	-0.492438
116180340	chr6:116180340:G:A	1.68441e-05	-0.308797	-1.47072
116180820	chr6:116180820:G:A	1.93704e-05	-0.224013	-1.41576
116180848	chr6:116180848:T:A	1.94259e-05	-0.214614	-1.4223
116181063	chr6:116181063:ATTTAC:A	1.73592e-05	-0.82812	-0.921274
116181242	chr6:116181242:A:G	0.000465747	1.35723	0.182897
116181775	chr6:116181775:C:CTA	3.82985e-05	-1.2879e-10	-0.958108
116182005	chr6:116182005:C:T	2.08707e-05	-0.134194	-1.43098
116182392	chr6:116182392:G:A	7.97967e-05	-1.2879e-10	-0.224036
116182526	chr6:116182526:C:T	5.90394e-05	0.787498	-1.31281
116182581	chr6:116182581:G:A	5.6194e-05	-1.2879e-10	-0.574709
116182746	chr6:116182746:TTGCTGATA:T	2.16907e-05	-1.2879e-10	-1.52663
116183310	chr6:116183310:T:C	6.46384e-06	-1.32335	-1.41395
116183828	chr6:116183828:T:C	2.64737e-05	-1.32737	-1.02668e-09
116184506	chr6:116184506:C:T	5.67606e-05	0.740843	-1.30552
116184632	chr6:116184632:G:A	1.66215e-05	-0.30357	-1.48925
116184776	chr6:116184776:T:C	8.50462e-05	-1.2879e-10	-0.160324
116185082	chr6:116185082:A:T	1.03369e-05	-1.36597	-0.901826
116185139	chr6:116185139:A:C	3.94259e-05	-1.2879e-10	-0.929095
116185212	chr6:116185212:A:G	2.55329e-05	-1.36355	-1.02668e-09
116185387	chr6:116185387:A:G	3.9826e-05	-1.2879e-10	-0.918998
116186037	chr6:116186037:T:C	3.57825e-05	-1.02606	-1.02668e-09
116186080	chr6:116186080:G:A	2.18977e-05	-1.2879e-10	-1.51714
116186468	chr6:116186468:T:C	6.32346e-06	-1.26821	-1.49104
116187042	chr6:116187042:T:C	1.31937e-05	-1.36791	-0.65587
116187275	chr6:116187275:G:A	7.10499e-06	-1.36275	-1.27997
116187349	chr6:116187349:A:G	3.83199e-05	-1.2879e-10	-0.957549
116187620	chr6:116187620:G:A	7.11619e-06	-1.36372	-1.27743
116187812	chr6:116187812:T:C	2.53433e-05	-1.2879e-10	-1.371
116188473	chr6:116188473:C:T	6.66577e-06	-1.3093	-1.39724
116188513	chr6:116188513:A:G	8.08081e-05	-0.211441	-1.02668e-09
116189844	chr6:116189844:A:G	2.38896e-05	-1.2879e-10	-1.43007
116190956	chr6:116190956:A:G	3.84224e-05	-1.2879e-10	-0.954878
116191909	chr6:116191909:A:G	2.90393e-05	-1.23487	-1.02668e-09
116191959	chr6:116191959:G:C	2.55653e-05	-1.36228	-1.02668e-09
116192065	chr6:116192065:G:T	3.52845e-05	-1.2879e-10	-1.04008
116192350	chr6:116192350:C:A	6.88334e-05	-1.2879e-10	-0.371829
116192515	chr6:116192515:G:A	1.13711e-05	-0.962672	-1.20977
116192874	chr6:116192874:G:C	2.23634e-05	-1.2879e-10	-1.49609
116193064	chr6:116193064:T:C	2.83525e-05	-1.2879e-10	-1.2588
116193090	chr6:116193090:A:G	1.76465e-05	-1.11089	-0.622096
116193104	chr6:116193104:T:C	3.23293e-05	-1.2879e-10	-1.12754
116193355	chr6:116193355:A:G	4.12189e-05	-1.2879e-10	-0.88462
116193405	chr6:116193405:G:A	2.68296e-05	-1.2879e-10	-1.31401
116193629	chr6:116193629:G:A	1.71436e-05	-0.257786	-1.50411
116193765	chr6:116193765:TTAAAAA:T	4.99066e-05	0.188467	-0.881833
116193899	chr6:116193899:A:G	2.13932e-05	-1.2879e-10	-1.54044
116194029	chr6:116194029:A:G	2.18922e-05	-1.2879e-10	-1.51739
116194626	chr6:116194626:A:G	8.59121e-05	-1.2879e-10	-0.150194
116194721	chr6:116194721:G:A	6.62803e-06	-1.24391	-1.4683
116194979	chr6:116194979:G:A	2.45341e-05	-1.2879e-10	-1.40345
116195687	chr6:116195687:G:C	4.20744e-05	-0.864079	-1.02668e-09
116195894	chr6:116195894:A:G	9.14261e-05	-1.2879e-10	-0.0879867
116195998	chr6:116195998:G:A	2.18602e-05	-1.2879e-10	-1.51885
116196208	chr6:116196208:A:G	2.112e-05	-1.2879e-10	-1.5533
116196244	chr6:116196244:T:G	8.5781e-06	-1.36698	-1.08733
116196278	chr6:116196278:A:G	2.20295e-05	-1.2879e-10	-1.51113
116196445	chr6:116196445:T:G	2.46147e-05	-1.2879e-10	-1.40017
116196688	chr6:116196688:T:C	2.6366e-05	-1.2879e-10	-1.33144
116196772	chr6:116196772:A:G	2.28007e-05	-0.794797	-0.68193
116196925	chr6:116196925:A:G	2.30303e-05	-0.776878	-0.689827
116197450	chr6:116197450:G:A	1.00905e-05	-1.28327	-1.00866
116197889	chr6:116197889:CAT:C	2.1475e-05	-0.822652	-0.713975
116198030	chr6:116198030:A:T	2.54333e-05	-1.36746	-1.02668e-09
116198281	chr6:116198281:T:C	2.87069e-05	-1.24638	-1.02668e-09
116198322	chr6:116198322:A:G	2.78395e-05	-1.2879e-10	-1.27706
116198408	chr6:116198408:A:G	2.54176e-05	-1.36808	-1.02668e-09
116198477	chr6:116198477:A:C	5.60901e-06	-1.35758	-1.52156
116199024	chr6:116199024:A:G	1.42318e-05	-1.13266	-0.815378
116199185	chr6:116199185:C:A	5.64259e-06	-1.36243	-1.51075
116200644	chr6:116200644:A:G	3.76024e-05	-0.976451	-1.02668e-09
116201452	chr6:116201452:G:A	5.53739e-06	-1.359	-1.53299
116202685	chr6:116202685:A:T	2.18166e-05	-1.2879e-10	-1.52085
116203100	chr6:116203100:A:G	5.4746e-06	-1.36175	-1.54165
116203154	chr6:116203154:T:G	2.45529e-05	-1.2879e-10	-1.40269
116203363	chr6:116203363:A:G	2.44979e-05	-1.2879e-10	-1.40493
116203454	chr6:116203454:T:C	1.13327e-05	-1.15899	-1.01683
116203518	chr6:116203518:A:G	4.05874e-05	-1.2879e-10	-0.90006
116203575	chr6:116203575:AT:A	5.52582e-05	-0.591501	-1.02668e-09
116204106	chr6:116204106:C:T	1.70987e-05	-0.247375	-1.51714
116204118	chr6:116204118:G:A	2.55247e-05	-1.36387	-1.02668e-09
116204138	chr6:116204138:A:C	7.41274e-05	-1.2879e-10	-0.297733
116204346	chr6:116204346:T:C	2.1808e-05	-1.2879e-10	-1.52124
116204589	chr6:116204589:A:G	2.54733e-05	-1.36589	-1.02668e-09
116205195	chr6:116205195:A:T	2.58063e-05	-1.2879e-10	-1.3529
116205246	chr6:116205246:T:C	5.62745e-06	-1.35816	-1.51771
116205343	chr6:116205343:TTA:T	9.70215e-05	-0.0285851	-1.02668e-09
116205412	chr6:116205412:C:T	1.08199e-05	-1.35861	-0.863519
116205480	chr6:116205480:TA:T	5.65493e-06	-1.35951	-1.51148
116205754	chr6:116205754:T:A	5.49154e-06	-1.35565	-1.54466
116205921	chr6:116205921:A:G	2.79212e-05	-1.2879e-10	-1.27413
116205957	chr6:116205957:A:G	5.47488e-06	-1.35639	-1.54696
116206369	chr6:116206369:T:C	7.2106e-06	-1.34879	-1.27918
116206422	chr6:116206422:T:C	1.31986e-05	-1.14849	-0.874914
116206770	chr6:116206770:T:C	1.43688e-05	-1.10172	-0.836738
116207018	chr6:116207018:GTC:G	2.32763e-05	-1.2879e-10	-1.45608
116207297	chr6:116207297:AAT:A	9.82062e-06	-1.33208	-0.986956
116207485	chr6:116207485:G:A	1.763e-05	-0.71498	-1.01894
116207816	chr6:116207816:C:T	5.57986e-06	-1.3585	-1.52585
116207877	chr6:116207877:C:T	2.48616e-05	-1.2879e-10	-1.3902
116207951	chr6:116207951:T:C	5.53671e-06	-1.35816	-1.53395
116208529	chr6:116208529:G:A	9.24285e-05	-1.2879e-10	-0.0770825
116209141	chr6:116209141:C:T	2.58414e-05	-1.02984	-0.321704
116209604	chr6:116209604:T:C	5.55157e-06	-1.35912	-1.53032
116209632	chr6:116209632:A:G	5.52748e-06	-1.35941	-1.53437
116209819	chr6:116209819:C:G	8.1353e-05	-1.2879e-10	-0.204721
116210438	chr6:116210438:G:T	2.45243e-05	-1.2879e-10	-1.40385
116210745	chr6:116210745:AAAAT:A	2.88634e-05	0.279834	-1.52078
116210905	chr6:116210905:G:T	1.83448e-05	-0.627521	-1.06665
116211052	chr6:116211052:A:G	2.48746e-05	-1.2879e-10	-1.38967
116211102	chr6:116211102:C:A	1.10385e-05	-1.33854	-0.863598
116211247	chr6:116211247:C:T	9.11059e-05	-1.2879e-10	-0.091496
116211696	chr6:116211696:C:T	1.34999e-05	-1.12604	-0.874796
116211951	chr6:116211951:C:T	6.28465e-05	-1.2879e-10	-0.462822
116212220	chr6:116212220:TATC:T	6.7049e-05	-1.2879e-10	-0.398095
116213065	chr6:116213065:G:C	8.45152e-06	-1.35144	-1.11773
116213083	chr6:116213083:A:G	5.50007e-06	-1.36146	-1.5373
116213548	chr6:116213548:A:G	1.58879e-05	-0.871849	-0.966114
116213907	chr6:116213907:C:CT	2.18987e-05	-1.2879e-10	-1.51709
116214081	chr6:116214081:T:G	2.54085e-05	-1.36844	-1.02668e-09
116214217	chr6:116214217:C:G	2.1109e-05	-0.11321	-1.44061
116215088	chr6:116215088:A:G	5.53509e-06	-1.3593	-1.53311
116215449	chr6:116215449:T:A	5.4953e-06	-1.36257	-1.53705
116216326	chr6:116216326:T:A	2.18008e-05	-1.2879e-10	-1.52157
116216568	chr6:116216568:T:C	5.03866e-05	-1.2879e-10	-0.683793
116217022	chr6:116217022:C:T	3.81841e-05	-1.2879e-10	-0.9611
116217923	chr6:116217923:T:C	6.01788e-06	-1.34366	-1.46512
116218228	chr6:116218228:G:A	9.31618e-06	-1.21844	-1.15332
116218538	chr6:116218538:A:T	2.17972e-05	-1.2879e-10	-1.52174
116218803	chr6:116218803:C:A	2.09918e-05	-1.2879e-10	-1.55939
116219232	chr6:116219232:C:T	2.66179e-05	0.185326	-1.50726
116219350	chr6:116219350:A:G	5.17464e-05	-0.657163	-1.02668e-09
116219547	chr6:116219547:A:G	2.29342e-05	-1.2879e-10	-1.47089
116219679	chr6:116219679:A:G	5.66109e-06	-1.36301	-1.5069
116219894	chr6:116219894:G:A	1.22919e-05	-1.13669	-0.957892
116220049	chr6:116220049:C:T	7.91371e-06	-1.35528	-1.17964
116220213	chr6:116220213:C:T	2.31748e-05	-1.2879e-10	-1.46045
116220221	chr6:116220221:A:G	0.000262754	0.967702	-1.02668e-09
116220340	chr6:116220340:T:C	1.89011e-05	-0.195336	-1.46896
116220384	chr6:116220384:C:T	5.66399e-06	-1.36075	-1.50864
116220828	chr6:116220828:TAGCC:T	1.21867e-05	-1.15293	-0.950239
116220844	chr6:116220844:T:C	1.56184e-05	-0.925262	-0.929806
116221337	chr6:116221337:T:C	3.30378e-05	0.45508	-1.56094
116221420	chr6:116221420:G:A	2.80609e-05	-1.2879e-10	-1.26914
116222684	chr6:116222684:A:G	5.56729e-06	-1.36301	-1.5236
116222720	chr6:116222720:A:C	2.08239e-05	-1.2879e-10	-1.56741
116222782	chr6:116222782:A:G	5.95384e-06	-1.36444	-1.45504
116222931	chr6:116222931:G:A	5.98501e-06	-1.36457	-1.44969
116224486	chr6:116224486:A:G	2.08217e-05	-1.2879e-10	-1.56752
116224545	chr6:116224545:G:A	5.63365e-06	-1.36264	-1.51212
116224607	chr6:116224607:T:C	2.1123e-05	-1.2879e-10	-1.55316
116225119	chr6:116225119:C:T	1.08868e-05	-1.34415	-0.871816
116225330	chr6:116225330:T:C	7.37258e-05	-1.2879e-10	-0.303165
116225371	chr6:116225371:A:G	2.91776e-05	-1.2879e-10	-1.23012
116225380	chr6:116225380:A:G	3.11856e-05	0.403196	-1.56676
116225761	chr6:116225761:A:G	1.9269e-05	-0.133562	-1.51146
116226045	chr6:116226045:A:T	1.47723e-05	-0.958667	-0.952096
116226077	chr6:116226077:T:C	8.65987e-06	-1.22514	-1.21968
116226109	chr6:116226109:A:G	5.65123e-06	-1.36535	-1.50629
116226426	chr6:116226426:G:A	5.51295e-06	-1.36799	-1.52843
116226806	chr6:116226806:G:A	6.73394e-06	-1.35803	-1.33833
116227077	chr6:116227077:G:A	4.03235e-05	-1.2879e-10	-0.906585
116227480	chr6:116227480:C:T	3.81947e-05	-0.960822	-1.02668e-09
116227733	chr6:116227733:C:T	2.18115e-05	-1.2879e-10	-1.52108
116227781	chr6:116227781:G:C	1.11716e-05	-1.34085	-0.849295
116227945	chr6:116227945:G:A	1.80186e-05	-0.4687	-1.24341
116227948	chr6:116227948:G:A	5.70531e-06	-1.36519	-1.49693
116228118	chr6:116228118:A:C	5.61034e-06	-1.36275	-1.51616
116228411	chr6:116228411:G:A	6.4991e-06	-1.19772	-1.53413
116228619	chr6:116228619:G:T	1.95077e-05	-0.435514	-1.1972
116229754	chr6:116229754:A:G	1.64623e-05	-0.530431	-1.27202
116229807	chr6:116229807:G:C	2.08995e-05	-1.2879e-10	-1.56379
116229970	chr6:116229970:C:G	2.17877e-05	-1.2879e-10	-1.52217
116230320	chr6:116230320:C:A	4.89836e-05	-0.712032	-1.02668e-09
116230458	chr6:116230458:A:C	3.37676e-05	-1.2879e-10	-1.08402
116230475	chr6:116230475:C:A	1.40174e-05	-0.423864	-1.53935
116230836	chr6:116230836:G:A	7.40031e-05	-1.2879e-10	-0.299411
116231395	chr6:116231395:A:G	5.52723e-05	-0.591245	-1.02668e-09
116231903	chr6:116231903:G:A	1.10876e-05	-0.633882	-1.56381
116231933	chr6:116231933:G:T	1.12381e-05	-1.35228	-0.831932
116232159	chr6:116232159:C:CTG	2.57815e-05	-0.526821	-0.827039
116232188	chr6:116232188:C:T	7.54226e-05	-1.2879e-10	-0.280412
116232348	chr6:116232348:A:G	1.69144e-05	-0.885256	-0.890096
116232411	chr6:116232411:T:A	5.55545e-06	-1.36029	-1.52845
116233019	chr6:116233019:T:C	2.68454e-05	-1.31342	-1.02668e-09
116233477	chr6:116233477:G:A	3.72183e-05	-0.986717	-1.02668e-09
116233625	chr6:116233625:A:G	1.2799e-05	-1.16365	-0.890496
116233962	chr6:116233962:CTA:C	2.10408e-05	-1.2879e-10	-1.55706
116234457	chr6:116234457:A:G	2.11542e-05	-1.2879e-10	-1.55168
116234715	chr6:116234715:T:C	5.66632e-06	-1.35872	-1.51026
116234813	chr6:116234813:C:T	3.36976e-05	-1.08609	-1.02668e-09
116234821	chr6:116234821:C:T	1.16688e-05	-1.17895	-0.96765
116235360	chr6:116235360:A:G	3.99538e-05	-0.915795	-1.02668e-09
116235835	chr6:116235835:A:G	1.20412e-05	-1.21602	-0.899166
116236168	chr6:116236168:G:A	3.39208e-05	-1.07949	-1.02668e-09
116237576	chr6:116237576:G:A	7.40065e-05	-1.2879e-10	-0.299365
116237622	chr6:116237622:A:G	8.56519e-05	-1.2879e-10	-0.153227
116237799	chr6:116237799:A:G	1.53988e-05	-0.87	-0.999229
116238161	chr6:116238161:A:G	2.34234e-05	-1.2879e-10	-1.44978
116238862	chr6:116238862:G:C	7.14641e-06	-1.17171	-1.4652
116239168	chr6:116239168:T:A	2.09419e-05	-1.2879e-10	-1.56177
116239558	chr6:116239558:C:T	1.16098e-05	-1.17537	-0.976303
116239645	chr6:116239645:G:C	5.04831e-05	-1.2879e-10	-0.68188
116239708	chr6:116239708:A:G	1.12542e-05	-1.33901	-0.843771
116239924	chr6:116239924:T:C	5.31001e-06	-1.36791	-1.56602
116240548	chr6:116240548:T:A	1.15686e-05	-1.31821	-0.837019
116240751	chr6:116240751:G:A	2.1808e-05	-1.2879e-10	-1.52124
116241010	chr6:116241010:A:G	1.57986e-05	-0.383473	-1.46012
116241988	chr6:116241988:A:C	2.22217e-05	-1.2879e-10	-1.50245
116242384	chr6:116242384:A:G	1.59849e-05	-0.347913	-1.48396
116242604	chr6:116242604:C:A	1.61484e-05	-0.521706	-1.29999
116242662	chr6:116242662:T:C	2.06282e-05	-0.537191	-1.03967
116242762	chr6:116242762:G:C	1.66668e-05	-0.575483	-1.21462
116243065	chr6:116243065:C:T	8.33143e-05	-1.2879e-10	-0.180898
116243225	chr6:116243225:A:G	1.35962e-05	-0.433074	-1.56065
116243437	chr6:116243437:A:AT	2.56211e-05	-1.11031	-0.249792
116243822	chr6:116243822:GT:G	2.45444e-05	-1.2879e-10	-1.40303
116244341	chr6:116244341:G:A	1.23124e-05	-0.552005	-1.54091
116244798	chr6:116244798:A:T	6.50347e-05	-1.2879e-10	-0.428598
116244799	chr6:116244799:A:G	0.000105825	-1.2879e-10	0.0582661
116245033	chr6:116245033:CTATT:C	1.17522e-05	-0.616342	-1.52314
116245042	chr6:116245042:G:A	1.09366e-05	-0.648076	-1.56333
116245802	chr6:116245802:CT:C	1.19567e-05	-0.565261	-1.55696
116245885	chr6:116245885:T:C	1.12652e-05	-0.657078	-1.52472
116246267	chr6:116246267:T:G	2.21177e-05	-1.2879e-10	-1.50714
116246523	chr6:116246523:A:C	7.05211e-05	-1.2879e-10	-0.347606
116247821	chr6:116247821:CTT:C	1.22274e-05	-0.637958	-1.46188
116248138	chr6:116248138:A:C	6.79999e-05	-1.2879e-10	-0.384011
116248770	chr6:116248770:G:A	7.85089e-05	-1.2879e-10	-0.240306
116249001	chr6:116249001:G:A	3.16496e-05	-1.2879e-10	-1.14879
116249010	chr6:116249010:ACATT:A	7.22229e-05	-0.32376	-1.02668e-09
116249173	chr6:116249173:GCTCT:G	1.15364e-05	-0.636245	-1.52176
116249325	chr6:116249325:A:G	8.95069e-06	-1.20367	-1.20811
116249434	chr6:116249434:T:C	1.12935e-05	-0.631055	-1.54824
116249661	chr6:116249661:A:T	9.43223e-06	-1.23358	-1.12581
116250092	chr6:116250092:G:A	1.21037e-05	-0.565654	-1.54435
116250220	chr6:116250220:T:C	8.63038e-06	-1.13153	-1.3167
116250534	chr6:116250534:C:CT	2.76317e-05	-1.2879e-10	-1.28455
116250874	chr6:116250874:C:T	9.58558e-05	-1.2879e-10	-0.0406735
116250954	chr6:116250954:G:A	1.32423e-05	-1.32916	-0.690936
116251808	chr6:116251808:C:G	1.11503e-05	-0.659978	-1.53207
116252504	chr6:116252504:G:A	1.16346e-05	-0.605736	-1.5438
116253292	chr6:116253292:G:A	1.44552e-05	-0.384006	-1.54846
116253953	chr6:116253953:G:T	5.34919e-06	-1.36167	-1.56491
116254047	chr6:116254047:T:C	2.13545e-05	-1.2879e-10	-1.54226
116254113	chr6:116254113:T:G	3.62695e-05	-1.01254	-1.02668e-09
116254181	chr6:116254181:T:G	1.48761e-05	-1.05081	-0.852956
116254210	chr6:116254210:C:G	0.000147667	-1.2879e-10	0.391444
116254473	chr6:116254473:G:A	2.0938e-05	-1.2879e-10	-1.56195
116254622	chr6:116254622:A:G	2.16338e-05	-1.2879e-10	-1.52926
116255428	chr6:116255428:T:C	1.38032e-05	-0.427849	-1.55077
116255630	chr6:116255630:T:C	5.7234e-05	-1.2879e-10	-0.55637
116255950	chr6:116255950:C:T	1.97155e-05	-1.02208	-0.600038
116255954	chr6:116255954:A:G	2.09559e-05	-1.2879e-10	-1.5611
116255982	chr6:116255982:A:G	5.35239e-06	-1.36002	-1.56595
116256143	chr6:116256143:A:G	2.14537e-05	-1.2879e-10	-1.53762
116256460	chr6:116256460:T:C	1.34212e-05	-0.444296	-1.56238
116256638	chr6:116256638:C:T	2.59324e-05	-1.34802	-1.02668e-09
116257409	chr6:116257409:A:G	2.77661e-05	-0.939982	-0.339719
116257576	chr6:116257576:G:T	2.15385e-05	-1.2879e-10	-1.53368
116258047	chr6:116258047:C:T	2.2821e-05	-0.0653703	-1.41047
116258178	chr6:116258178:G:C	8.5129e-06	-1.35988	-1.10205
116258338	chr6:116258338:C:T	8.25024e-05	-0.255643	0.0649526
116258455	chr6:116258455:G:A	2.14847e-05	-1.2879e-10	-1.53618
116258897	chr6:116258897:A:G	2.21416e-05	-1.2879e-10	-1.50606
116259131	chr6:116259131:T:C	2.10922e-05	-1.2879e-10	-1.55461
116259350	chr6:116259350:C:T	2.27448e-05	-1.2879e-10	-1.47918
116259654	chr6:116259654:C:A	1.64053e-05	-0.54956	-1.25636
116259720	chr6:116259720:C:T	2.08733e-05	-1.2879e-10	-1.56505
116259733	chr6:116259733:T:A	1.63136e-05	-1.07555	-0.735971
116260068	chr6:116260068:A:G	0.000123045	-1.2879e-10	0.209035
116260267	chr6:116260267:T:A	0.000153407	-1.2879e-10	0.429577
116260628	chr6:116260628:A:C	2.12177e-05	-1.2879e-10	-1.54868
116260925	chr6:116260925:A:G	2.57734e-05	-0.14588	-1.2083
116261022	chr6:116261022:G:C	3.12945e-05	-0.858612	-0.301463
116261327	chr6:116261327:A:G	2.705e-05	-1.2879e-10	-1.30583
116261585	chr6:116261585:T:C	6.58641e-05	-1.2879e-10	-0.415924
116261621	chr6:116261621:AC:A	2.20338e-05	-1.2879e-10	-1.51094
116262538	chr6:116262538:G:A	6.52753e-05	-1.2879e-10	-0.424904
116262800	chr6:116262800:T:C	2.00365e-05	-0.941748	-0.664213
116262917	chr6:116262917:T:C	1.32596e-05	-0.501477	-1.51732
116263013	chr6:116263013:A:G	7.1341e-06	-1.07363	-1.565
116263139	chr6:116263139:A:G	2.17381e-05	-1.2879e-10	-1.52445
116263400	chr6:116263400:A:G	7.14509e-06	-1.07247	-1.56462
116263895	chr6:116263895:A:T	1.31392e-05	-0.515341	-1.51258
116264178	chr6:116264178:A:C	2.12322e-05	-1.2879e-10	-1.548
116264221	chr6:116264221:G:C	8.25535e-05	-1.2879e-10	-0.190071
116264320	chr6:116264320:G:C	2.88844e-05	-0.900227	-0.339988
116264690	chr6:116264690:T:C	1.32144e-05	-0.50664	-1.51557
116264792	chr6:116264792:A:G	2.10495e-05	-1.2879e-10	-1.55664
116265620	chr6:116265620:C:T	2.56922e-05	-1.35733	-1.02668e-09
116265682	chr6:116265682:A:G	2.56341e-05	-0.0825007	-1.27709
116265725	chr6:116265725:T:C	2.768e-05	-1.28281	-1.02668e-09
116266008	chr6:116266008:G:C	8.40509e-05	-1.2879e-10	-0.172095
116266244	chr6:116266244:G:T	7.14896e-06	-1.07853	-1.55802
116266733	chr6:116266733:A:G	2.71236e-05	-0.0966184	-1.2065
116266906	chr6:116266906:T:G	2.82732e-05	0.089634	-1.35124
116267058	chr6:116267058:C:G	2.12056e-05	-1.2879e-10	-1.54925
116267287	chr6:116267287:G:T	2.14778e-05	-1.2879e-10	-1.5365
116267443	chr6:116267443:G:A	7.56412e-06	-1.04863	-1.53147
116267475	chr6:116267475:ATAAAT:A	2.27289e-05	-0.0946521	-1.38523
116267747	chr6:116267747:A:G	7.47015e-06	-1.04086	-1.55174
116268127	chr6:116268127:A:G	1.4876e-05	-0.47585	-1.42792
116268236	chr6:116268236:T:A	2.50161e-05	-0.917092	-0.466907
116268461	chr6:116268461:T:C	8.96018e-06	-1.36571	-1.04502
116268505	chr6:116268505:T:G	2.69129e-05	-1.2879e-10	-1.31091
116268506	chr6:116268506:A:G	2.69129e-05	-1.2879e-10	-1.31091
116269303	chr6:116269303:TG:T	2.17195e-05	-1.2879e-10	-1.52531
116269639	chr6:116269639:T:A	1.30034e-05	-0.530291	-1.50801
116269644	chr6:116269644:T:G	1.28923e-05	-0.531495	-1.51539
116270016	chr6:116270016:G:A	3.62173e-05	-1.2879e-10	-1.01398
116270318	chr6:116270318:T:C	6.51818e-05	-1.2879e-10	-0.426339
116270564	chr6:116270564:A:G	2.12286e-05	-1.2879e-10	-1.54817
116270870	chr6:116270870:C:T	1.23244e-05	-0.542665	-1.54927
116271313	chr6:116271313:C:T	2.16393e-05	-1.05731	-0.471699
116271793	chr6:116271793:A:G	1.32203e-05	-0.504073	-1.51769
116272165	chr6:116272165:T:C	2.1728e-05	-1.2879e-10	-1.52492
116272331	chr6:116272331:A:C	2.29943e-05	-0.0670287	-1.40124
116272787	chr6:116272787:G:A	2.55248e-05	-1.36387	-1.02668e-09
116273348	chr6:116273348:A:C	1.30964e-05	-0.513455	-1.51772
116273382	chr6:116273382:G:C	2.41029e-05	-0.107994	-1.31319
116273810	chr6:116273810:A:G	1.34371e-05	-0.475485	-1.53001
116273886	chr6:116273886:A:G	2.22621e-05	-1.2879e-10	-1.50063
116274100	chr6:116274100:G:A	2.2216e-05	-1.2879e-10	-1.5027
116274529	chr6:116274529:G:A	2.46782e-05	-0.861597	-0.536002
116274789	chr6:116274789:C:A	2.3601e-05	-0.907515	-0.534713
116275084	chr6:116275084:C:T	2.41795e-05	-0.053831	-1.36418
116275316	chr6:116275316:T:A	3.06534e-05	0.148784	-1.32956
116275380	chr6:116275380:A:T	6.47401e-05	-0.321955	-0.111181
116275529	chr6:116275529:G:A	6.47607e-05	-1.2879e-10	-0.43282
116276240	chr6:116276240:A:T	1.73166e-05	-0.970493	-0.781358
116276561	chr6:116276561:C:G	2.55895e-05	-1.09258	-0.268758
116276588	chr6:116276588:C:A	0.000260186	-1.2879e-10	0.957879
116276754	chr6:116276754:A:G	2.7159e-05	-1.2879e-10	-1.30181
116277107	chr6:116277107:A:G	2.10616e-05	-1.2879e-10	-1.55607
116277254	chr6:116277254:C:T	2.78746e-05	-1.2879e-10	-1.2758
116277312	chr6:116277312:T:C	1.60842e-05	-0.258741	-1.56694
116277630	chr6:116277630:G:A	2.27127e-05	-0.0771587	-1.40343
116277837	chr6:116277837:G:A	2.41402e-05	-1.2879e-10	-1.41964
116278502	chr6:116278502:T:C	1.49989e-05	-0.467621	-1.42792
116279453	chr6:116279453:C:A	2.58144e-05	-1.35259	-1.02668e-09
116279611	chr6:116279611:C:G	6.99107e-05	-0.365821	0.0095214
116280369	chr6:116280369:A:G	3.00719e-05	-1.23878	0.0388568
116280377	chr6:116280377:C:T	0.000135642	-1.2879e-10	0.306501
116280394	chr6:116280394:A:G	8.68452e-06	-1.35055	-1.09143
116280444	chr6:116280444:A:T	1.70339e-05	-1.13962	-0.628694
116280518	chr6:116280518:G:A	0.00014073	-1.2879e-10	0.343327
116280952	chr6:116280952:C:G	2.90366e-05	0.0193335	-1.2543
116280969	chr6:116280969:A:G	2.03518e-05	-0.174649	-1.4157
116281269	chr6:116281269:G:A	2.14304e-05	-1.2879e-10	-1.53871
116281350	chr6:116281350:A:C	2.10642e-05	-1.2879e-10	-1.55595
116281694	chr6:116281694:C:T	7.23689e-05	-0.321742	-1.02668e-09
116281695	chr6:116281695:G:C	7.27712e-05	-0.316197	-1.02668e-09
116281923	chr6:116281923:T:A	5.4723e-06	-1.35272	-1.5511
116281951	chr6:116281951:T:C	6.76082e-05	-1.2879e-10	-0.38979
116282616	chr6:116282616:A:AAT	2.23184e-05	-1.2879e-10	-1.49811
116283386	chr6:116283386:C:T	1.85191e-05	-1.0227	-0.662012
116283430	chr6:116283430:C:A	2.21169e-05	-1.2879e-10	-1.50718
116283576	chr6:116283576:C:T	6.17228e-05	-0.480865	-1.02668e-09
116283687	chr6:116283687:A:G	0.00011972	0.0251829	0.156455
116283906	chr6:116283906:A:G	2.63643e-05	-1.11132	-0.220191
116284330	chr6:116284330:C:T	6.38431e-05	-0.769961	0.322872
116285017	chr6:116285017:T:A	1.65898e-05	-1.14729	-0.647434
116285047	chr6:116285047:G:A	6.81191e-05	-1.2879e-10	-0.38226
116285206	chr6:116285206:G:A	1.20886e-05	-1.28632	-0.824929
116285294	chr6:116285294:G:A	1.74481e-05	-0.734275	-1.01001
116285410	chr6:116285410:C:T	2.05019e-05	-0.187503	-1.3955
116285468	chr6:116285468:G:A	9.95893e-05	-0.00782162	0.00535793
116285615	chr6:116285615:T:C	1.67696e-05	-1.10442	-0.679527
116285644	chr6:116285644:G:A	2.18406e-05	-1.04673	-0.473018
116285720	chr6:116285720:A:G	2.18249e-05	-1.2879e-10	-1.52047
116286349	chr6:116286349:C:A	1.73449e-05	-1.03076	-0.719464
116286378	chr6:116286378:T:C	5.09504e-05	-1.2879e-10	-0.672665
116286406	chr6:116286406:G:A	2.14298e-05	-1.2879e-10	-1.53874
116286413	chr6:116286413:A:T	7.79042e-06	-1.12235	-1.42827
116286763	chr6:116286763:A:G	2.14304e-05	-1.2879e-10	-1.53871
116286785	chr6:116286785:A:G	4.94154e-05	-0.703256	-1.02668e-09
116286805	chr6:116286805:T:C	2.10656e-05	-1.2879e-10	-1.55588
116286845	chr6:116286845:A:G	0.000102569	-1.35885	1.38586
116288059	chr6:116288059:T:C	5.50833e-06	-1.3535	-1.54376
116288145	chr6:116288145:C:T	2.24484e-05	-1.2879e-10	-1.4923
116288274	chr6:116288274:T:C	1.96562e-05	-0.963257	-0.661867
116289032	chr6:116289032:G:C	1.74021e-05	-0.742845	-1.00408
116289038	chr6:116289038:C:G	5.38263e-06	-1.3651	-1.55524
116289049	chr6:116289049:A:G	0.000252426	-1.2879e-10	0.927599
116289424	chr6:116289424:A:G	0.000198595	-1.03098	1.71873
116289740	chr6:116289740:T:A	2.21383e-05	-1.2879e-10	-1.50621
116290350	chr6:116290350:C:T	0.000116535	-1.2879e-10	0.154674
116290422	chr6:116290422:G:A	2.21169e-05	-1.2879e-10	-1.50718
116290689	chr6:116290689:T:G	2.19526e-05	-0.129026	-1.38561
116291369	chr6:116291369:A:G	2.56881e-05	-0.9321	-0.425389
116292744	chr6:116292744:A:G	1.93474e-05	-1.06768	-0.573278
116292755	chr6:116292755:C:T	2.20327e-05	-1.2879e-10	-1.51099
116292882	chr6:116292882:A:T	2.72866e-05	-1.04052	-0.256608
116292953	chr6:116292953:G:A	9.17088e-05	-1.2879e-10	-0.0849
116293138	chr6:116293138:A:G	6.80853e-05	-1.2879e-10	-0.382757
116293295	chr6:116293295:C:T	7.51389e-05	-1.2879e-10	-0.28418
116293476	chr6:116293476:T:A	1.75228e-05	-0.733548	-1.00647
116293497	chr6:116293497:G:A	2.08693e-05	-1.2879e-10	-1.56524
116294445	chr6:116294445:G:C	2.54899e-05	-1.06727	-0.297967
116294557	chr6:116294557:AG:A	7.78431e-06	-1.13361	-1.4178
116294645	chr6:116294645:T:C	2.09806e-05	-1.2879e-10	-1.55992
116294783	chr6:116294783:A:G	2.06878e-05	-0.179464	-1.39451
116295372	chr6:116295372:G:A	6.5894e-05	-1.2879e-10	-0.415471
116296089	chr6:116296089:G:A	2.76856e-05	-1.28261	-1.02668e-09
116296236	chr6:116296236:C:T	2.90177e-05	-1.25268	0.0170654
116296929	chr6:116296929:G:A	1.67528e-05	-0.343171	-1.44178
116297160	chr6:116297160:T:C	2.08556e-05	-1.2879e-10	-1.5659
116297279	chr6:116297279:TCTC:T	2.16498e-05	-1.2879e-10	-1.52852
116297758	chr6:116297758:G:A	4.30481e-05	-1.2879e-10	-0.841201
116298155	chr6:116298155:A:G	2.54096e-05	-1.36839	-1.02668e-09
116298159	chr6:116298159:A:C	2.24107e-05	-1.2879e-10	-1.49398
116298224	chr6:116298224:C:G	4.02129e-05	-0.90933	-1.02668e-09
116298311	chr6:116298311:G:A	2.12278e-05	-1.2879e-10	-1.54821
116298407	chr6:116298407:G:A	2.96939e-05	-0.928369	-0.284209
116298423	chr6:116298423:G:A	0.000186603	-1.03228	1.65775
116299645	chr6:116299645:GAGAT:G	3.12848e-05	-1.09382	-0.0665696
116299873	chr6:116299873:T:C	1.79009e-05	-1.06602	-0.652649
116299887	chr6:116299887:A:G	1.86671e-05	-0.997571	-0.679182
116300033	chr6:116300033:A:C	2.08827e-05	-1.2879e-10	-1.5646
116300105	chr6:116300105:A:G	0.000128501	-1.2879e-10	0.252417
116300373	chr6:116300373:A:G	2.08848e-05	-1.2879e-10	-1.5645
116300445	chr6:116300445:G:T	2.77125e-05	-0.932693	-0.348942
116301353	chr6:116301353:C:T	5.56395e-06	-1.31985	-1.56736
116301781	chr6:116301781:C:T	2.10582e-05	-1.2879e-10	-1.55623
116301810	chr6:116301810:G:A	2.11961e-05	-1.2879e-10	-1.5497
116301820	chr6:116301820:G:A	2.05618e-05	-0.181429	-1.39865
116302046	chr6:116302046:T:G	2.08559e-05	-1.2879e-10	-1.56588
116302574	chr6:116302574:T:G	0.000142408	-1.2879e-10	0.355175
116303039	chr6:116303039:A:G	0.00010446	-1.2879e-10	0.0452877
116303131	chr6:116303131:C:T	2.0623e-05	-0.176911	-1.4002
116303196	chr6:116303196:C:G	0.000163306	-1.08325	1.57535
116303342	chr6:116303342:G:T	2.08172e-05	-0.186529	-1.38121
116303612	chr6:116303612:A:G	1.01769e-05	-1.28798	-0.995416
116303669	chr6:116303669:TG:T	2.11162e-05	-1.2879e-10	-1.55348
116304009	chr6:116304009:G:A	2.98355e-05	-1.20782	-1.02668e-09
116304162	chr6:116304162:G:C	2.78381e-05	-0.492418	-0.784695
116304272	chr6:116304272:T:G	0.000134517	-1.2879e-10	0.298172
116304675	chr6:116304675:G:A	2.16392e-05	-1.2879e-10	-1.52901
116304980	chr6:116304980:A:T	5.55215e-05	-0.450344	-0.136404
116305145	chr6:116305145:T:A	0.000295561	-0.83288	1.91824
116305167	chr6:116305167:C:T	0.00031955	-0.84026	2.00366
116305177	chr6:116305177:T:G	4.91212e-05	-0.689335	-0.0198933
116305932	chr6:116305932:G:A	2.19558e-05	-0.364244	-1.15024
116306096	chr6:116306096:G:A	6.58119e-06	-1.36527	-1.35403
116306104	chr6:116306104:A:G	3.18399e-05	-0.772103	-0.370695
116306485	chr6:116306485:A:G	0.000300498	-0.816369	1.91829
116307422	chr6:116307422:T:A	5.32884e-05	-0.447687	-0.180113
116307752	chr6:116307752:T:C	5.15822e-05	-0.678657	0.0183164
116307783	chr6:116307783:G:A	2.576e-05	-0.254967	-1.09973
116307838	chr6:116307838:C:T	6.73377e-05	-1.2879e-10	-0.393798
116307964	chr6:116307964:G:C	3.0295e-05	-0.757131	-0.435403
116308238	chr6:116308238:A:T	2.19689e-05	-1.2879e-10	-1.51389
116308591	chr6:116308591:T:G	7.36105e-05	-1.2879e-10	-0.304731
116308638	chr6:116308638:A:G	0.000289064	-0.832042	1.89517
116308771	chr6:116308771:G:A	2.69014e-05	-1.2879e-10	-1.31134
116309110	chr6:116309110:CTTA:C	2.27512e-05	-0.305785	-1.17312
116309373	chr6:116309373:G:A	7.30839e-06	-1.09623	-1.51826
116309697	chr6:116309697:C:T	5.93958e-05	-1.2879e-10	-0.519294
116309716	chr6:116309716:A:G	5.04614e-05	-0.68231	-1.02668e-09
116310537	chr6:116310537:G:A	1.54862e-05	-0.548968	-1.3146
116310657	chr6:116310657:A:C	2.4336e-05	-1.2879e-10	-1.41156
116310770	chr6:116310770:C:T	6.50574e-06	-1.36379	-1.36704
116310866	chr6:116310866:C:T	3.1986e-05	-0.770298	-0.367922
116311229	chr6:116311229:C:T	1.11441e-05	-1.28137	-0.911236
116312272	chr6:116312272:A:T	5.76263e-05	-1.2879e-10	-0.549539
116312326	chr6:116312326:A:G	4.63246e-05	-0.767844	-1.02668e-09
116312672	chr6:116312672:C:T	5.27284e-05	-0.446135	-0.192229
116313162	chr6:116313162:T:C	9.21887e-05	-0.57392	0.494239
116313299	chr6:116313299:C:T	5.03721e-05	-0.699137	0.0150552
116313684	chr6:116313684:G:A	2.21492e-05	-1.2879e-10	-1.50572
116313771	chr6:116313771:T:G	2.32311e-05	-0.306932	-1.1511
116314847	chr6:116314847:T:A	0.000327082	-0.843443	2.03014
116315144	chr6:116315144:T:A	1.66626e-05	-0.506106	-1.28425
116315744	chr6:116315744:G:A	1.84908e-05	-1.02945	-0.656793
116315798	chr6:116315798:G:A	2.16392e-05	-1.2879e-10	-1.52901
116316145	chr6:116316145:T:C	2.17259e-05	-1.2879e-10	-1.52501
116316277	chr6:116316277:G:A	2.65463e-05	-1.03179	-0.292838
116316543	chr6:116316543:A:G	3.0628e-05	-1.18161	-1.02668e-09
116317456	chr6:116317456:A:G	2.19597e-05	-1.05874	-0.455567
116317727	chr6:116317727:G:A	2.58319e-05	-1.2879e-10	-1.35191
116318111	chr6:116318111:T:C	2.16447e-05	-1.2879e-10	-1.52876
116318122	chr6:116318122:G:A	1.56991e-05	-0.54249	-1.30743
116318148	chr6:116318148:T:A	5.33912e-06	-1.36319	-1.56527
116318363	chr6:116318363:A:G	5.37506e-05	-0.452411	-0.166752
116318397	chr6:116318397:T:G	8.94128e-05	-1.2879e-10	-0.110255
116319779	chr6:116319779:T:C	3.65062e-05	-1.00603	-1.02668e-09
116319845	chr6:116319845:C:T	7.1421e-06	-1.33794	-1.29958
116320478	chr6:116320478:A:C	0.000302314	-0.828486	1.93643
116321037	chr6:116321037:T:G	2.15973e-05	-1.2879e-10	-1.53095
116321089	chr6:116321089:C:T	2.66095e-05	-0.222523	-1.09973
116321361	chr6:116321361:TG:T	1.77391e-05	-1.06251	-0.66523
116321517	chr6:116321517:A:G	5.4326e-06	-1.36602	-1.54508
116321678	chr6:116321678:G:T	2.90731e-05	-1.2879e-10	-1.2337
116321749	chr6:116321749:G:A	8.40941e-06	-1.30993	-1.16424
116321822	chr6:116321822:C:T	2.35017e-05	-0.289973	-1.15647
116322071	chr6:116322071:C:G	1.66132e-05	-1.07511	-0.718215
116322073	chr6:116322073:C:A	2.09723e-05	-1.2879e-10	-1.56031
116322200	chr6:116322200:C:CA	2.08608e-05	-1.2879e-10	-1.56565
116322201	chr6:116322201:T:G	2.08488e-05	-1.2879e-10	-1.56622
116322275	chr6:116322275:G:A	2.15294e-05	-1.2879e-10	-1.5341
116322846	chr6:116322846:A:G	6.85734e-05	-1.2879e-10	-0.375613
116322938	chr6:116322938:T:G	1.19759e-05	-0.95719	-1.16343
116322996	chr6:116322996:C:T	7.79245e-05	-1.2879e-10	-0.247778
116323325	chr6:116323325:C:T	6.27333e-06	-1.20043	-1.56678
116323408	chr6:116323408:T:G	0.000161647	-1.2879e-10	0.4819
116323446	chr6:116323446:G:A	8.11039e-06	-1.22949	-1.28088
116323546	chr6:116323546:G:A	2.12604e-05	-1.2879e-10	-1.54667
116323888	chr6:116323888:C:T	3.81616e-05	-0.961687	-1.02668e-09
116323956	chr6:116323956:T:A	2.77865e-05	-1.2879e-10	-1.27897
116324028	chr6:116324028:T:C	8.1423e-06	-1.2336	-1.27284
116324303	chr6:116324303:C:T	1.3127e-05	-1.09072	-0.938125
116324560	chr6:116324560:G:A	2.09579e-05	-1.2879e-10	-1.561
116325116	chr6:116325116:AT:A	1.58736e-05	-0.963023	-0.875837
116325334	chr6:116325334:A:G	4.36028e-05	-0.828398	-1.02668e-09
116325378	chr6:116325378:G:A	4.28598e-05	-0.845583	-1.02668e-09
116325838	chr6:116325838:T:G	2.09019e-05	-1.2879e-10	-1.56368
116326239	chr6:116326239:A:G	2.11886e-05	-1.2879e-10	-1.55005
116326406	chr6:116326406:A:G	8.49528e-05	-1.2879e-10	-0.161423
116326424	chr6:116326424:T:C	1.73712e-05	-0.923536	-0.825168
116326428	chr6:116326428:G:A	4.19842e-05	0.514733	-1.38096
116327255	chr6:116327255:C:T	5.28068e-05	-1.2879e-10	-0.636878
116327379	chr6:116327379:T:C	7.05391e-05	-1.2879e-10	-0.347352
116327429	chr6:116327429:G:A	5.49451e-06	-1.33342	-1.56635
116328050	chr6:116328050:C:T	6.85105e-05	-1.2879e-10	-0.376531
116328075	chr6:116328075:C:T	6.65308e-05	-1.2879e-10	-0.405853
116328083	chr6:116328083:C:T	8.05752e-05	-1.2879e-10	-0.214327
116328224	chr6:116328224:G:A	2.90896e-05	-1.2879e-10	-1.23314
116328406	chr6:116328406:C:T	8.2771e-06	-1.19953	-1.2905
116328870	chr6:116328870:A:AGGG	2.21623e-05	-1.2879e-10	-1.50513
116328873	chr6:116328873:T:G	2.21623e-05	-1.2879e-10	-1.50513
116328874	chr6:116328874:C:A	2.20276e-05	-1.2879e-10	-1.51122
116329030	chr6:116329030:T:C	2.62022e-05	-1.33767	-1.02668e-09
116329308	chr6:116329308:A:G	2.74485e-05	-0.798873	-0.492336
116329395	chr6:116329395:A:G	2.20207e-05	-1.01414	-0.497399
116329589	chr6:116329589:T:C	2.1022e-05	-1.2879e-10	-1.55795
116329884	chr6:116329884:C:T	1.07896e-05	-0.87606	-1.34888
116329899	chr6:116329899:A:C	7.05391e-05	-1.2879e-10	-0.347352
116329977	chr6:116329977:T:G	2.2199e-05	-1.2879e-10	-1.50347
116330011	chr6:116330011:G:C	2.3193e-05	-1.2879e-10	-1.45967
116330052	chr6:116330052:C:A	2.17407e-05	-1.2879e-10	-1.52433
116330131	chr6:116330131:A:C	5.61194e-06	-1.31597	-1.56265
116330441	chr6:116330441:A:G	2.79115e-05	-1.27448	-1.02668e-09
116330669	chr6:116330669:A:C	1.61068e-05	-1.15634	-0.667936
116331621	chr6:116331621:T:C	2.46352e-05	-1.2879e-10	-1.39934
116331773	chr6:116331773:A:G	3.77578e-05	0.402932	-1.37526
116332125	chr6:116332125:A:G	2.3415e-05	-1.2879e-10	-1.45014
116332256	chr6:116332256:A:G	8.85418e-05	-1.2879e-10	-0.120044
116333188	chr6:116333188:T:G	6.57212e-05	-1.2879e-10	-0.418097
116333456	chr6:116333456:T:C	5.45226e-05	-0.604904	-1.02668e-09
116334887	chr6:116334887:T:C	2.12346e-05	-1.2879e-10	-1.54789
116335168	chr6:116335168:T:C	1.46651e-05	-1.09873	-0.819316
116335206	chr6:116335206:A:G	5.69574e-06	-1.33555	-1.52825
116335647	chr6:116335647:A:G	6.71851e-05	-1.2879e-10	-0.396067
116336367	chr6:116336367:T:C	2.08549e-05	-1.2879e-10	-1.56593
116337111	chr6:116337111:A:C	2.08437e-05	-1.2879e-10	-1.56646
116337439	chr6:116337439:G:A	6.68187e-05	-1.2879e-10	-0.401535
116337569	chr6:116337569:A:G	1.63065e-05	-0.924587	-0.887367
116337801	chr6:116337801:ACTT:A	1.02939e-05	-0.725321	-1.54665
116338608	chr6:116338608:G:A	2.55315e-05	-0.235069	-1.12853
116338828	chr6:116338828:A:G	5.13332e-05	-0.66518	-1.02668e-09
116339075	chr6:116339075:GTCT:G	2.12629e-05	-1.2879e-10	-1.54655
116339507	chr6:116339507:A:T	2.47556e-05	-1.0258	-0.368669
116339700	chr6:116339700:G:C	5.76651e-05	-1.2879e-10	-0.548866
116340229	chr6:116340229:C:T	4.19509e-05	-0.867019	-1.02668e-09
116340449	chr6:116340449:C:T	6.07292e-05	-1.2879e-10	-0.497094
116340734	chr6:116340734:T:A	4.04264e-05	-0.677209	-0.226827
116341319	chr6:116341319:C:T	0.000110411	-1.2879e-10	0.100691
116341449	chr6:116341449:T:C	5.7647e-05	-1.2879e-10	-0.54918
116341542	chr6:116341542:G:T	2.14484e-05	-1.2879e-10	-1.53787
116341850	chr6:116341850:T:C	6.35946e-05	-1.2879e-10	-0.45099
116342043	chr6:116342043:G:A	1.33535e-05	-1.07123	-0.940509
116342160	chr6:116342160:G:A	1.33649e-05	-1.07038	-0.940509
116342515	chr6:116342515:G:A	0.000483981	-1.2879e-10	1.57853
116342545	chr6:116342545:C:G	2.20376e-05	-1.2879e-10	-1.51077
116342568	chr6:116342568:C:T	2.10927e-05	-1.2879e-10	-1.55459
116342757	chr6:116342757:A:G	2.08212e-05	-1.2879e-10	-1.56754
116342865	chr6:116342865:C:T	2.08799e-05	-1.2879e-10	-1.56473
116343093	chr6:116343093:C:T	2.10979e-05	-1.2879e-10	-1.55434
116343204	chr6:116343204:C:T	5.89026e-05	-1.2879e-10	-0.527633
116343218	chr6:116343218:G:A	2.08507e-05	-1.2879e-10	-1.56613
116343273	chr6:116343273:G:T	2.66483e-05	-1.32079	-1.02668e-09
116344429	chr6:116344429:G:A	2.08392e-05	-1.2879e-10	-1.56668
116345015	chr6:116345015:G:A	5.9651e-06	-1.28183	-1.53576
116345083	chr6:116345083:A:G	5.98766e-05	-1.2879e-10	-0.511232
116346045	chr6:116346045:T:A	2.44844e-05	-1.2879e-10	-1.40548
116346150	chr6:116346150:C:T	1.15462e-05	-1.24226	-0.914903
116346309	chr6:116346309:C:A	1.33687e-05	-1.0701	-0.940509
116346694	chr6:116346694:A:C	1.33654e-05	-1.21402	-0.796826
116346993	chr6:116346993:A:C	7.41542e-05	-1.2879e-10	-0.297372
116347234	chr6:116347234:A:G	2.08524e-05	-1.2879e-10	-1.56605
116347388	chr6:116347388:AACCAAAACAGCATGGTACTGGT:A	0.000197402	0.681722	-1.02668e-09
116347592	chr6:116347592:T:A	5.6121e-05	-1.2879e-10	-0.576007
116347933	chr6:116347933:TAAAC:T	8.46978e-06	-1.17708	-1.28994
116348199	chr6:116348199:G:A	2.54083e-05	-1.36844	-1.02668e-09
116348285	chr6:116348285:G:A	2.20376e-05	-1.2879e-10	-1.51077
116348367	chr6:116348367:A:T	5.88826e-05	-0.527973	-1.02668e-09
116348572	chr6:116348572:C:G	2.72923e-05	-1.2879e-10	-1.29691
116348777	chr6:116348777:A:G	2.46242e-05	-1.14744	-0.252351
116348932	chr6:116348932:A:C	6.91638e-05	-1.2879e-10	-0.367041
116349201	chr6:116349201:A:G	1.32213e-05	-1.09743	-0.92426
116349473	chr6:116349473:G:A	1.29771e-05	-1.09982	-0.940509
116350033	chr6:116350033:A:T	2.2221e-05	-1.2879e-10	-1.50248
116350429	chr6:116350429:C:T	2.27967e-05	-0.448876	-1.02803
116350538	chr6:116350538:T:C	2.63748e-05	-1.33111	-1.02668e-09
116350924	chr6:116350924:A:G	6.01142e-06	-1.28937	-1.52048
116351158	chr6:116351158:C:T	2.36467e-05	-1.2879e-10	-1.4403
116351197	chr6:116351197:T:C	1.38232e-05	-1.27693	-0.700235
116352139	chr6:116352139:T:TA	1.60269e-05	-1.19954	-0.629714
116352324	chr6:116352324:A:G	2.12746e-05	-1.2879e-10	-1.546
116352336	chr6:116352336:A:G	2.72671e-05	-1.29784	-1.02668e-09
116353166	chr6:116353166:T:C	5.92056e-06	-1.25796	-1.56713
116353510	chr6:116353510:A:G	9.2074e-05	-1.2879e-10	-0.0809252
116353675	chr6:116353675:C:G	6.71132e-06	-1.36409	-1.33564
116354201	chr6:116354201:A:G	2.38921e-05	-1.2879e-10	-1.42997
116354336	chr6:116354336:A:G	5.98682e-05	-1.2879e-10	-0.511373
116354539	chr6:116354539:A:G	5.98168e-05	-1.2879e-10	-0.512231
116354680	chr6:116354680:C:G	5.35234e-05	-1.2879e-10	-0.6234
116354940	chr6:116354940:C:T	3.12117e-05	-1.2879e-10	-1.16272
116355338	chr6:116355338:A:G	5.0864e-05	-1.2879e-10	-0.674362
116355522	chr6:116355522:G:A	6.54708e-06	-1.25725	-1.46725
116356228	chr6:116356228:A:G	2.92806e-05	-1.2879e-10	-1.22659
116356634	chr6:116356634:A:G	2.43214e-05	-1.2879e-10	-1.41216
116356697	chr6:116356697:C:T	2.45388e-05	-1.2879e-10	-1.40326
116357222	chr6:116357222:A:C	2.1004e-05	-1.2879e-10	-1.55881
116357465	chr6:116357465:G:A	3.13378e-05	-1.2879e-10	-1.15869
116357808	chr6:116357808:C:G	3.04477e-05	-1.2879e-10	-1.18751
116358112	chr6:116358112:A:G	1.27431e-05	-1.01845	-1.04008
116358161	chr6:116358161:T:G	2.63882e-05	-1.2879e-10	-1.3306
116358588	chr6:116358588:A:T	1.24114e-05	-0.994962	-1.08994
116358737	chr6:116358737:G:A	2.0855e-05	-1.2879e-10	-1.56593
116359327	chr6:116359327:C:A	2.21958e-05	-1.2879e-10	-1.50362
116359846	chr6:116359846:A:G	5.44852e-05	-1.2879e-10	-0.605589
116360052	chr6:116360052:C:G	2.20974e-05	-1.2879e-10	-1.50806
116360228	chr6:116360228:C:T	0.000149333	-1.2879e-10	0.402658
116360261	chr6:116360261:G:T	2.08919e-05	-1.2879e-10	-1.56416
116360318	chr6:116360318:C:T	6.74938e-06	-1.14621	-1.54785
116360335	chr6:116360335:G:A	7.84504e-06	-1.04905	-1.49459
116360379	chr6:116360379:AT:A	2.18436e-05	-1.2879e-10	-1.51961
116360519	chr6:116360519:C:G	1.38351e-05	-0.998199	-0.978108
116360571	chr6:116360571:A:G	9.30348e-05	-1.2879e-10	-0.0705446
116361344	chr6:116361344:C:A	1.23649e-05	-0.603014	-1.48564
116361355	chr6:116361355:G:A	2.12824e-05	-1.2879e-10	-1.54564
116362360	chr6:116362360:A:G	1.39414e-05	-0.419082	-1.54957
116362625	chr6:116362625:C:T	1.35383e-05	-0.989745	-1.00825
116363276	chr6:116363276:CTTGTGTGTGT:C	3.71606e-05	-1.2879e-10	-0.988269
116363296	chr6:116363296:TGATA:T	3.41015e-05	-1.2879e-10	-1.07418
116364116	chr6:116364116:A:G	2.24215e-05	-0.618397	-0.875101
116364138	chr6:116364138:A:C	6.38308e-06	-1.36005	-1.38982
116364684	chr6:116364684:TAGAA:T	5.33298e-05	-1.2879e-10	-0.627022
116364691	chr6:116364691:A:G	7.32333e-05	-0.309867	-1.02668e-09
116365532	chr6:116365532:C:T	8.77596e-06	-0.963957	-1.46754
116365542	chr6:116365542:C:T	2.5491e-05	-1.36519	-1.02668e-09
116365560	chr6:116365560:C:G	2.12782e-05	-1.2879e-10	-1.54583
116365784	chr6:116365784:G:T	3.86123e-05	-1.2879e-10	-0.949947
116366012	chr6:116366012:T:C	1.65994e-05	-1.34077	-0.453385
116366443	chr6:116366443:A:G	4.45873e-05	-0.806069	-1.02668e-09
116366524	chr6:116366524:G:A	2.18233e-05	-1.2879e-10	-1.52054
116366701	chr6:116366701:A:T	2.22488e-05	-1.2879e-10	-1.50123
116366789	chr6:116366789:G:A	1.31579e-05	-1.30661	-0.719879
116366967	chr6:116366967:T:C	2.08341e-05	-1.2879e-10	-1.56693
116367078	chr6:116367078:T:C	2.18267e-05	-1.2879e-10	-1.52038
116367641	chr6:116367641:T:G	5.38656e-05	-1.2879e-10	-0.617026
116368733	chr6:116368733:C:G	5.69744e-06	-1.32451	-1.539
116369088	chr6:116369088:C:T	2.7178e-05	-1.2879e-10	-1.30111
116369204	chr6:116369204:T:C	1.24929e-05	-1.35533	-0.723026
116369446	chr6:116369446:TA:T	3.69942e-05	-1.2879e-10	-0.992758
116369547	chr6:116369547:G:A	2.12159e-05	-1.2879e-10	-1.54877
116369639	chr6:116369639:G:A	1.42333e-05	-0.381492	-1.56644
116370590	chr6:116370590:C:T	2.1876e-05	-1.2879e-10	-1.51813
116370656	chr6:116370656:G:T	2.16324e-05	-1.2879e-10	-1.52933
116371743	chr6:116371743:C:G	2.79216e-05	-1.27412	-1.02668e-09
116372221	chr6:116372221:T:C	5.51461e-06	-1.34519	-1.55093
116372615	chr6:116372615:T:C	2.11902e-05	-1.2879e-10	-1.54998
116372945	chr6:116372945:G:T	2.09977e-05	-1.2879e-10	-1.55911
116373221	chr6:116373221:G:T	0.000406567	-1.2879e-10	1.40423
116373235	chr6:116373235:C:T	7.48548e-05	-1.2879e-10	-0.287968
116373344	chr6:116373344:CAGA:C	4.85157e-05	-0.721631	-1.02668e-09
116373666	chr6:116373666:C:G	0.00016914	-0.545079	1.07229
116373960	chr6:116373960:A:C	2.55616e-05	-1.2879e-10	-1.36243
116374045	chr6:116374045:A:G	1.04485e-05	-1.28492	-0.972139
116374605	chr6:116374605:T:G	2.55493e-05	-1.2879e-10	-1.36291
116374671	chr6:116374671:TG:T	2.08775e-05	-1.2879e-10	-1.56485
116375129	chr6:116375129:G:A	2.77478e-05	-1.2879e-10	-1.28036
116375237	chr6:116375237:TAAC:T	8.4753e-06	-1.21288	-1.25348
116375323	chr6:116375323:CTG:C	7.6598e-06	-1.21497	-1.35256
116375468	chr6:116375468:C:G	2.54257e-05	-1.36776	-1.02668e-09
116375882	chr6:116375882:A:G	3.00136e-05	-1.2879e-10	-1.20187
116376346	chr6:116376346:A:G	2.08492e-05	-1.2879e-10	-1.5662
116377341	chr6:116377341:T:C	3.4205e-05	-1.2879e-10	-1.07115
116377768	chr6:116377768:A:G	9.16377e-06	-1.30188	-1.08638
116378205	chr6:116378205:A:G	2.55534e-05	-1.2879e-10	-1.36275
116378286	chr6:116378286:A:G	8.43389e-06	-1.13756	-1.3337
116379048	chr6:116379048:T:C	0.000561579	-1.2879e-10	1.72723
116379229	chr6:116379229:G:C	7.48886e-05	-1.2879e-10	-0.287517
116379646	chr6:116379646:C:T	5.49849e-06	-1.35738	-1.54167
116379972	chr6:116379972:G:C	2.40803e-05	-1.2879e-10	-1.42213
116379984	chr6:116379984:A:C	2.22274e-05	-1.2879e-10	-1.50219
116380030	chr6:116380030:C:T	1.27715e-05	-0.488755	-1.56755
116380420	chr6:116380420:A:T	3.03418e-05	-1.2879e-10	-1.19099
116380459	chr6:116380459:G:A	3.60537e-05	-1.2879e-10	-1.01851
116380873	chr6:116380873:A:G	5.16019e-05	-0.659959	-1.02668e-09
116380960	chr6:116380960:A:C	2.09652e-05	-1.2879e-10	-1.56066
116381545	chr6:116381545:C:G	2.22092e-05	-1.2879e-10	-1.50301
116381693	chr6:116381693:G:A	4.36859e-05	-1.2879e-10	-0.826493
116381752	chr6:116381752:T:C	5.44922e-06	-1.35339	-1.55465
116382107	chr6:116382107:A:G	2.19663e-05	-1.2879e-10	-1.51401
116382555	chr6:116382555:A:G	4.07082e-05	-1.2879e-10	-0.897089
116382763	chr6:116382763:G:A	7.06305e-06	-1.11977	-1.52887
116383407	chr6:116383407:A:G	2.08255e-05	-1.2879e-10	-1.56734
116383534	chr6:116383534:A:G	1.7237e-05	-0.612432	-1.14403
116383590	chr6:116383590:A:G	1.4666e-05	-0.787968	-1.13002
116384045	chr6:116384045:T:G	8.86129e-06	-1.35402	-1.0678
116384368	chr6:116384368:C:A	2.57803e-05	-1.35391	-1.02668e-09
116384406	chr6:116384406:A:ATG	2.72736e-05	-1.2879e-10	-1.2976
116384928	chr6:116384928:G:A	0.000791913	-1.2879e-10	2.07093
116385093	chr6:116385093:G:A	2.17792e-05	-1.2879e-10	-1.52256
116385508	chr6:116385508:G:A	2.72615e-05	-1.2879e-10	-1.29804
116385564	chr6:116385564:A:T	3.36143e-05	-1.2879e-10	-1.08857
116385613	chr6:116385613:G:A	3.02122e-05	-1.2879e-10	-1.19527
116386352	chr6:116386352:G:A	2.75237e-05	-1.2879e-10	-1.28847
116387566	chr6:116387566:T:C	7.25961e-06	-1.36709	-1.2541
116387655	chr6:116387655:T:C	0.000186794	-1.2879e-10	0.626487
116387659	chr6:116387659:T:C	7.19043e-06	-1.36639	-1.26438
116387768	chr6:116387768:G:A	2.59641e-05	-1.3468	-1.02668e-09
116387811	chr6:116387811:G:A	4.81674e-05	-1.2879e-10	-0.728835
116388281	chr6:116388281:G:C	4.23431e-05	-1.2879e-10	-0.857713
116388405	chr6:116388405:C:A	0.000196508	-1.2879e-10	0.677187
116388545	chr6:116388545:A:G	5.61486e-05	-1.2879e-10	-0.575517
116388608	chr6:116388608:A:G	2.9393e-05	-1.2879e-10	-1.22276
116389275	chr6:116389275:T:G	2.26863e-05	-1.2879e-10	-1.48176
116389996	chr6:116389996:G:A	2.5991e-05	-1.2879e-10	-1.34577
116390137	chr6:116390137:G:A	5.48977e-06	-1.36235	-1.53828
116390348	chr6:116390348:A:G	2.50636e-05	-1.2879e-10	-1.3821
116390372	chr6:116390372:A:G	8.35185e-06	-1.20966	-1.27137
116390745	chr6:116390745:G:A	2.21525e-05	-1.2879e-10	-1.50557
116390752	chr6:116390752:T:G	5.87667e-06	-1.31942	-1.51311
116390866	chr6:116390866:A:G	0.00032585	-1.2879e-10	1.18292
116391185	chr6:116391185:G:A	6.32105e-06	-1.32914	-1.4305
116391292	chr6:116391292:A:G	8.14732e-06	-1.26116	-1.24467
116391525	chr6:116391525:G:A	8.27938e-06	-1.24978	-1.23997
116391548	chr6:116391548:C:T	8.40532e-06	-1.2514	-1.22325
116392208	chr6:116392208:A:G	4.99048e-05	0.789083	-1.48248
116392814	chr6:116392814:T:A	1.07324e-05	-1.34861	-0.88164
116393006	chr6:116393006:TCC:T	2.59951e-05	-1.2879e-10	-1.34561
116393090	chr6:116393090:C:T	2.29559e-05	-1.2879e-10	-1.46994
116393449	chr6:116393449:T:C	0.000144652	-1.2879e-10	0.37081
116393744	chr6:116393744:A:G	5.04009e-05	-0.683509	-1.02668e-09
116394003	chr6:116394003:C:CA	3.24289e-05	-1.2879e-10	-1.12447
116394771	chr6:116394771:A:C	5.62871e-05	-1.2879e-10	-0.573053
116394817	chr6:116394817:A:G	0.000140763	0.343559	-1.02668e-09
116394974	chr6:116394974:G:A	5.14832e-05	-0.662262	-1.02668e-09
116395163	chr6:116395163:C:T	7.39985e-05	-1.2879e-10	-0.299473
116395192	chr6:116395192:G:A	2.59958e-05	-1.34558	-1.02668e-09
116395228	chr6:116395228:A:G	8.76916e-05	-1.2879e-10	-0.129692
116395420	chr6:116395420:G:A	0.000175942	-1.2879e-10	0.566638
116395533	chr6:116395533:T:C	2.67065e-05	-1.31861	-1.02668e-09
116395781	chr6:116395781:G:A	0.000135586	0.306091	-1.02668e-09
116396008	chr6:116396008:C:T	6.27729e-06	-1.35561	-1.41097
116396120	chr6:116396120:G:A	4.18873e-05	-1.2879e-10	-0.868535
116396490	chr6:116396490:C:T	0.000178646	-1.2879e-10	0.581885
116396738	chr6:116396738:G:T	8.20906e-06	-1.22561	-1.27267
116397065	chr6:116397065:G:T	2.9013e-05	-1.2879e-10	-1.23577
116397485	chr6:116397485:G:A	0.000115892	-1.2879e-10	0.14914
116398085	chr6:116398085:GA:G	6.04563e-06	-1.34943	-1.45475
116398402	chr6:116398402:A:G	6.30817e-05	-0.459087	-1.02668e-09
116398492	chr6:116398492:G:C	2.13005e-05	-1.2879e-10	-1.54479
116398626	chr6:116398626:CTCTT:C	2.89904e-05	-1.2879e-10	-1.23655
116398790	chr6:116398790:T:C	2.10545e-05	-1.2879e-10	-1.5564
116399109	chr6:116399109:A:G	5.32784e-05	-1.2879e-10	-0.627988
116399324	chr6:116399324:C:T	5.63849e-06	-1.3111	-1.56281
116399962	chr6:116399962:A:G	2.30432e-05	-1.2879e-10	-1.46615
116400063	chr6:116400063:C:T	2.89904e-05	-1.2879e-10	-1.23655
116400208	chr6:116400208:C:T	9.09542e-06	-1.29977	-1.09597
116400246	chr6:116400246:A:G	9.13735e-06	-1.28768	-1.10347
116400493	chr6:116400493:A:G	6.5891e-06	-1.36681	-1.35129
116400666	chr6:116400666:G:T	1.01655e-05	-0.726397	-1.55812
116401132	chr6:116401132:T:C	2.35383e-05	-1.2879e-10	-1.44489
116401406	chr6:116401406:T:C	0.000318515	-1.2879e-10	1.16015
116401894	chr6:116401894:A:G	2.31308e-05	-1.2879e-10	-1.46236
116402204	chr6:116402204:T:C	7.84181e-05	-1.2879e-10	-0.241463
116403126	chr6:116403126:G:A	5.7889e-06	-1.32722	-1.52036
116403128	chr6:116403128:C:T	8.5015e-06	-1.06205	-1.40123
116403634	chr6:116403634:A:G	8.42264e-05	-1.2879e-10	-0.170009
116403739	chr6:116403739:T:C	0.000173706	0.553844	-1.02668e-09
116404048	chr6:116404048:G:A	2.83533e-05	-1.2879e-10	-1.25878
116404476	chr6:116404476:C:T	2.02129e-05	-0.71818	-0.879019
116405169	chr6:116405169:G:T	2.11137e-05	-0.677628	-0.87597
116405859	chr6:116405859:A:G	3.16654e-05	-1.2879e-10	-1.14829
116406068	chr6:116406068:C:T	0.000275482	-1.2879e-10	1.015
116406090	chr6:116406090:A:G	2.30925e-05	-1.2879e-10	-1.46401
116407250	chr6:116407250:G:A	7.8174e-06	-1.17632	-1.37085
116407347	chr6:116407347:A:G	2.08215e-05	-1.2879e-10	-1.56753
116407475	chr6:116407475:C:T	9.15734e-06	-1.15772	-1.23124
116408176	chr6:116408176:A:T	6.92366e-06	-1.34619	-1.32238
116408188	chr6:116408188:C:A	8.33716e-06	-1.21012	-1.27267
116408385	chr6:116408385:C:T	8.8126e-05	-0.124751	-1.02668e-09
116408393	chr6:116408393:C:T	9.31611e-06	-1.14705	-1.22473
116408923	chr6:116408923:G:A	2.08648e-05	-1.2879e-10	-1.56545
116409200	chr6:116409200:G:C	0.0001127	-1.2879e-10	0.121215
116409447	chr6:116409447:T:G	1.3137e-05	-0.966101	-1.06198
116410355	chr6:116410355:G:C	5.59867e-06	-1.33379	-1.5472
116410536	chr6:116410536:A:G	0.000109654	-1.2879e-10	0.0938144
116410824	chr6:116410824:T:C	0.000137618	-1.2879e-10	0.32096
116410921	chr6:116410921:A:G	1.42494e-05	-1.07113	-0.87567
116411289	chr6:116411289:G:A	5.36587e-06	-1.36753	-1.55593
116411579	chr6:116411579:T:C	3.58912e-05	-1.2879e-10	-1.02303
116411850	chr6:116411850:G:T	3.07989e-05	-1.2879e-10	-1.17604
116412401	chr6:116412401:G:A	4.95811e-05	-1.2879e-10	-0.699908
116412836	chr6:116412836:A:G	2.57583e-05	-1.35476	-1.02668e-09
116412912	chr6:116412912:A:G	4.58639e-05	-1.2879e-10	-0.777839
116412964	chr6:116412964:T:C	7.74953e-05	-1.2879e-10	-0.253301
116413019	chr6:116413019:G:A	3.3824e-05	-1.2879e-10	-1.08235
116413541	chr6:116413541:A:G	6.41574e-05	-1.2879e-10	-0.442178
116413586	chr6:116413586:G:A	2.41746e-05	-1.2879e-10	-1.41822
116413697	chr6:116413697:T:G	6.9681e-05	-1.2879e-10	-0.35959
116413867	chr6:116413867:T:C	7.0246e-05	-1.2879e-10	-0.351515
116413886	chr6:116413886:C:G	6.40686e-05	-1.2879e-10	-0.443563
116414175	chr6:116414175:G:A	5.43671e-05	-1.2879e-10	-0.607758
116414236	chr6:116414236:G:A	6.40686e-05	-1.2879e-10	-0.443563
116414274	chr6:116414274:G:A	6.40686e-05	-1.2879e-10	-0.443563
116414794	chr6:116414794:C:A	2.48791e-05	-1.2879e-10	-1.38949
116414886	chr6:116414886:C:CAG	1.76708e-05	-0.949862	-0.78174
116415309	chr6:116415309:AC:A	1.32336e-05	-1.09763	-0.923134
116415317	chr6:116415317:A:C	6.37036e-05	-1.2879e-10	-0.449277
116415362	chr6:116415362:A:T	2.66485e-05	-1.32079	-1.02668e-09
116415397	chr6:116415397:T:G	7.0544e-05	-1.2879e-10	-0.347282
116415489	chr6:116415489:C:G	3.79411e-05	-1.2879e-10	-0.967482
116415527	chr6:116415527:CCTTTTTT:C	6.98986e-05	-1.2879e-10	-0.356472
116415676	chr6:116415676:T:C	6.39102e-05	-1.2879e-10	-0.44604
116415796	chr6:116415796:G:C	6.47747e-06	-1.3635	-1.37168
116415973	chr6:116415973:G:A	2.22548e-05	-1.2879e-10	-1.50096
116416295	chr6:116416295:T:A	1.04496e-05	-1.29871	-0.958245
116416323	chr6:116416323:C:T	6.44524e-05	-1.2879e-10	-0.437591
116416420	chr6:116416420:T:C	6.96268e-05	-1.2879e-10	-0.360368
116416706	chr6:116416706:A:G	6.1391e-06	-1.36542	-1.42342
116416767	chr6:116416767:G:A	2.3812e-05	-1.2879e-10	-1.43333
116416832	chr6:116416832:A:G	2.4577e-05	-1.2879e-10	-1.40171
116417603	chr6:116417603:A:G	7.09005e-05	-1.2879e-10	-0.34224
116417614	chr6:116417614:A:G	7.09005e-05	-1.2879e-10	-0.34224
116417689	chr6:116417689:A:G	3.07862e-05	-1.2879e-10	-1.17645
116417749	chr6:116417749:T:A	6.16649e-05	-1.2879e-10	-0.481802
116417911	chr6:116417911:G:A	3.47331e-05	-1.2879e-10	-1.05582
116418115	chr6:116418115:G:T	2.42724e-05	-1.2879e-10	-1.41418
116418604	chr6:116418604:C:T	0.000171035	0.538347	-1.02668e-09
116418655	chr6:116418655:C:A	0.000196335	-1.2879e-10	0.676305
116418665	chr6:116418665:G:C	0.000196013	-1.2879e-10	0.674664
116418787	chr6:116418787:T:C	6.16649e-05	-1.2879e-10	-0.481802
116418840	chr6:116418840:T:C	1.56916e-05	-1.35985	-0.490545
116418895	chr6:116418895:C:T	5.49999e-06	-1.33193	-1.56684
116419186	chr6:116419186:G:A	6.61111e-06	-1.27669	-1.43807
116419393	chr6:116419393:A:G	2.37364e-05	-1.2879e-10	-1.43651
116419458	chr6:116419458:G:T	0.000179568	-1.2879e-10	0.587037
116419459	chr6:116419459:G:T	0.000179568	-1.2879e-10	0.587037
116420045	chr6:116420045:G:A	3.40178e-05	-1.07663	-1.02668e-09
116420055	chr6:116420055:G:A	2.39664e-05	-1.2879e-10	-1.42686
116420404	chr6:116420404:C:T	0.000265233	-1.2879e-10	0.977089
116420408	chr6:116420408:G:C	0.000108481	-1.2879e-10	0.0830598
116420802	chr6:116420802:C:T	1.38578e-05	-0.528714	-1.44595
116420981	chr6:116420981:C:A	6.39487e-06	-1.28722	-1.4608
116421214	chr6:116421214:T:C	1.44243e-05	-1.34409	-0.590521
116421380	chr6:116421380:A:G	6.31971e-05	-0.45726	-1.02668e-09
116421754	chr6:116421754:C:A	5.92457e-05	-1.2879e-10	-0.521825
116422181	chr6:116422181:G:A	5.32916e-06	-1.36615	-1.56417
116422192	chr6:116422192:C:T	2.54274e-05	-1.36769	-1.02668e-09
116422656	chr6:116422656:A:G	6.00512e-05	-1.2879e-10	-0.50832
116422842	chr6:116422842:G:A	8.9494e-06	-1.21402	-1.19791
116423373	chr6:116423373:AG:A	8.13776e-06	-1.2392	-1.26781
116423786	chr6:116423786:G:A	1.02264e-05	-1.34201	-0.936536
116423842	chr6:116423842:A:G	3.12172e-05	-1.2879e-10	-1.16255
116424497	chr6:116424497:T:A	2.80779e-05	0.0680466	-1.33658
116424546	chr6:116424546:T:C	2.35973e-05	-0.165707	-1.27668
116425612	chr6:116425612:TA:T	5.6724e-06	-1.30037	-1.56754
116425616	chr6:116425616:TTTA:T	2.08282e-05	-1.2879e-10	-1.56721
116425869	chr6:116425869:G:A	2.46067e-05	-1.2879e-10	-1.4005
116426078	chr6:116426078:A:G	6.79593e-06	-1.289	-1.39819
116426524	chr6:116426524:A:G	2.50685e-05	-1.2879e-10	-1.3819
116427071	chr6:116427071:T:C	3.12444e-05	-1.2879e-10	-1.16168
116427152	chr6:116427152:GA:G	6.16017e-06	-1.23615	-1.54926
116427423	chr6:116427423:G:A	0.000182352	0.602423	-1.02668e-09
116427557	chr6:116427557:G:A	9.92721e-06	-1.04104	-1.26719
116427562	chr6:116427562:G:A	9.53716e-05	-1.2879e-10	-0.0457378
116427779	chr6:116427779:G:A	2.74675e-05	-1.2879e-10	-1.29052
116428738	chr6:116428738:G:A	2.74927e-05	-1.2896	-1.02668e-09
116429119	chr6:116429119:A:G	3.88432e-05	-0.943985	-1.02668e-09
116429562	chr6:116429562:G:A	0.000186825	-1.2879e-10	0.626652
116429585	chr6:116429585:C:CAT	0.000121828	-1.2879e-10	0.199095
116430608	chr6:116430608:C:T	0.000102258	-1.2879e-10	0.0239789
116430668	chr6:116430668:A:G	3.31317e-05	-1.2879e-10	-1.10303
116430743	chr6:116430743:A:G	0.000121477	-1.2879e-10	0.196204
116430843	chr6:116430843:C:T	3.32996e-05	-1.2879e-10	-1.09797
116431127	chr6:116431127:A:G	4.60546e-05	-0.77369	-1.02668e-09
116431825	chr6:116431825:G:A	4.23574e-05	-0.857375	-1.02668e-09
116431977	chr6:116431977:T:C	3.12922e-05	-1.2879e-10	-1.16015
116432279	chr6:116432279:G:T	3.40724e-05	0.0714231	-1.14645
116432679	chr6:116432679:T:C	6.95015e-05	-1.2879e-10	-0.36217
116432776	chr6:116432776:T:G	6.02542e-05	-0.112464	-0.392481
116432832	chr6:116432832:G:A	1.28134e-05	-0.588117	-1.46491
116432987	chr6:116432987:G:T	9.95384e-06	-0.790587	-1.51497
116433114	chr6:116433114:G:A	9.41193e-06	-1.11897	-1.24257
116433293	chr6:116433293:G:T	6.64127e-06	-1.16718	-1.54303
116433565	chr6:116433565:G:A	3.70054e-05	-1.2879e-10	-0.992455
116433593	chr6:116433593:G:A	7.44967e-05	-1.2879e-10	-0.292764
116433871	chr6:116433871:T:C	3.39241e-05	-0.0400071	-1.03939
116434160	chr6:116434160:TA:T	5.58947e-06	-1.32941	-1.55323
116434162	chr6:116434162:A:T	5.5824e-06	-1.33067	-1.55323
116434219	chr6:116434219:G:A	6.63422e-06	-1.17402	-1.53726
116434402	chr6:116434402:A:T	0.000245136	0.898296	-1.02668e-09
116434482	chr6:116434482:TTC:T	5.79544e-05	0.0855911	-0.629452
116434563	chr6:116434563:A:G	6.38093e-05	-1.2879e-10	-0.44762
116435302	chr6:116435302:C:G	3.32592e-05	-1.2879e-10	-1.09919
116435504	chr6:116435504:G:A	1.30507e-05	-0.5774	-1.45727
116435507	chr6:116435507:T:C	2.95333e-05	-1.2879e-10	-1.218
116435610	chr6:116435610:T:C	5.45657e-06	-1.3648	-1.5419
116436394	chr6:116436394:T:C	1.43968e-05	-1.03492	-0.901594
116437084	chr6:116437084:TGGG:T	7.61244e-05	-1.2879e-10	-0.271149
116437494	chr6:116437494:C:T	3.96108e-05	-1.2879e-10	-0.924416
116437555	chr6:116437555:A:G	3.09787e-05	-1.2879e-10	-1.17022
116437573	chr6:116437573:T:G	3.79898e-05	-1.2879e-10	-0.966201
116438406	chr6:116438406:AAAG:A	5.45189e-05	-1.2879e-10	-0.604971
116438527	chr6:116438527:A:G	5.56015e-05	-1.2879e-10	-0.585308
116438811	chr6:116438811:A:G	7.98583e-06	-1.0009	-1.52494
116438910	chr6:116438910:G:A	3.67489e-05	-1.2879e-10	-0.99941
116438991	chr6:116438991:G:GT	0.000112083	-1.2879e-10	0.115724
116438998	chr6:116438998:A:G	0.000110349	-1.2879e-10	0.100128
116439178	chr6:116439178:A:G	9.83409e-06	-0.781518	-1.53615
116439432	chr6:116439432:T:G	1.31666e-05	-0.473387	-1.55245
116439827	chr6:116439827:A:G	1.00643e-05	-0.744451	-1.55008
116439944	chr6:116439944:TC:T	9.59422e-06	-0.774824	-1.56753
116440043	chr6:116440043:T:C	5.75445e-06	-1.30127	-1.55228
116440048	chr6:116440048:G:C	3.09412e-05	-1.2879e-10	-1.17143
116440085	chr6:116440085:A:G	0.000228297	-1.2879e-10	0.827129
116440458	chr6:116440458:C:T	1.12553e-05	-0.633344	-1.54933
116440533	chr6:116440533:G:A	2.71625e-05	-1.2879e-10	-1.30168
116440857	chr6:116440857:A:G	4.25125e-05	-1.2879e-10	-0.85372
116440936	chr6:116440936:G:C	5.55451e-06	-1.36368	-1.52522
116441294	chr6:116441294:C:T	1.01985e-05	-1.1843	-1.09698
116441305	chr6:116441305:G:T	3.58319e-05	-1.2879e-10	-1.02468
116442239	chr6:116442239:T:G	4.48584e-05	-0.800008	-1.02668e-09
116442610	chr6:116442610:T:G	5.67642e-05	-0.0358476	-0.528765
116442910	chr6:116442910:C:T	4.29953e-05	-0.842427	-1.02668e-09
116443001	chr6:116443001:C:T	3.2653e-05	-1.2879e-10	-1.11758
116443090	chr6:116443090:G:T	4.59775e-05	-1.2879e-10	-0.775367
116443312	chr6:116443312:G:A	9.22745e-05	0.31263	-0.39138
116443366	chr6:116443366:C:T	3.43653e-05	-1.2879e-10	-1.06647
116443400	chr6:116443400:G:A	9.92347e-06	-0.862634	-1.44598
116444431	chr6:116444431:C:CA	4.08741e-05	-1.2879e-10	-0.893022
116446047	chr6:116446047:A:G	2.09288e-05	-1.2879e-10	-1.56239
116446244	chr6:116446244:A:T	5.54061e-05	0.266592	-0.85542
116446623	chr6:116446623:T:C	3.41198e-05	-1.2879e-10	-1.07364
116446719	chr6:116446719:C:A	5.6285e-06	-1.30815	-1.56753
116446970	chr6:116446970:T:C	0.000161121	-1.2879e-10	0.478639
116446978	chr6:116446978:T:C	4.17011e-05	-1.2879e-10	-0.872991
116446999	chr6:116446999:A:G	5.5483e-05	0.00277415	-0.590217
116447150	chr6:116447150:A:G	2.67434e-05	-1.31723	-1.02668e-09
116447278	chr6:116447278:G:A	4.33509e-05	-1.2879e-10	-0.834191
116447291	chr6:116447291:G:A	5.47816e-05	-1.2879e-10	-0.600163
116447754	chr6:116447754:A:G	5.11639e-05	-0.232705	-0.43578
116448040	chr6:116448040:G:T	2.11336e-05	-1.2879e-10	-1.55265
116448290	chr6:116448290:T:C	3.95728e-05	-1.2879e-10	-0.925377
116448435	chr6:116448435:C:A	1.15382e-05	-1.3496	-0.808254
116448682	chr6:116448682:T:G	2.75158e-05	-0.642477	-0.64628
116448937	chr6:116448937:C:T	7.20145e-06	-1.14705	-1.48219
116449054	chr6:116449054:GAT:G	2.57234e-05	-0.561958	-0.794161
116449475	chr6:116449475:C:A	2.20437e-05	-1.2879e-10	-1.51049
116449609	chr6:116449609:A:G	1.49971e-05	-1.24995	-0.645707
116450091	chr6:116450091:T:G	3.48521e-05	-1.2879e-10	-1.05241
116450200	chr6:116450200:T:C	7.38766e-05	-1.2879e-10	-0.301122
116450351	chr6:116450351:G:T	6.73302e-06	-1.28164	-1.41485
116450509	chr6:116450509:T:TAA	1.41774e-05	-1.03397	-0.9179
116450793	chr6:116450793:G:A	2.08506e-05	-1.2879e-10	-1.56613
116451059	chr6:116451059:G:A	5.13684e-05	-1.2879e-10	-0.664495
116451225	chr6:116451225:T:A	2.56988e-05	-1.2879e-10	-1.35707
116451259	chr6:116451259:T:G	5.12948e-05	-1.2879e-10	-0.665929
116451501	chr6:116451501:T:C	6.25184e-06	-1.23265	-1.53799
116451679	chr6:116451679:TGGCATG:T	2.2648e-05	-1.2879e-10	-1.48345
116451734	chr6:116451734:A:G	2.70967e-05	0.0291797	-1.33329
116452237	chr6:116452237:G:A	7.56029e-06	-1.02203	-1.55858
116452402	chr6:116452402:C:T	6.33472e-06	-1.22765	-1.52982
116452558	chr6:116452558:A:T	4.26538e-05	-1.2879e-10	-0.850403
116452771	chr6:116452771:C:A	4.25686e-05	-1.2879e-10	-0.852401
116452996	chr6:116452996:A:T	5.3395e-06	-1.36494	-1.56345
116454506	chr6:116454506:T:C	6.50605e-06	-1.22146	-1.50932
116455029	chr6:116455029:T:C	3.21511e-05	-1.13307	-1.02668e-09
116455150	chr6:116455150:CATCACACATT:C	6.82137e-06	-1.12444	-1.55902
116455167	chr6:116455167:C:T	1.09821e-05	-1.23368	-0.973568
116455247	chr6:116455247:G:A	3.71843e-05	-1.2879e-10	-0.987632
116455264	chr6:116455264:A:T	1.07532e-05	-1.26643	-0.961889
116455334	chr6:116455334:C:T	2.34276e-05	-1.2879e-10	-1.44961
116455336	chr6:116455336:G:A	7.28662e-06	-1.05666	-1.56082
116455430	chr6:116455430:G:A	8.22947e-06	-1.04577	-1.45002
116455449	chr6:116455449:ATAAATTTG:A	0.000124494	-1.2879e-10	0.220741
116455726	chr6:116455726:T:C	4.77428e-05	-1.2879e-10	-0.73769
116455816	chr6:116455816:T:C	2.55367e-05	-1.3634	-1.02668e-09
116455826	chr6:116455826:A:G	2.38464e-05	-1.2879e-10	-1.43188
116456035	chr6:116456035:A:G	2.61304e-05	-1.34042	-1.02668e-09
116456075	chr6:116456075:C:G	6.77164e-06	-1.12513	-1.56565
116456678	chr6:116456678:A:C	1.15956e-05	-1.3684	-0.784491
116456734	chr6:116456734:A:G	2.57775e-05	-1.35401	-1.02668e-09
116456752	chr6:116456752:G:A	2.24206e-05	-1.2879e-10	-1.49354
116456817	chr6:116456817:TG:T	2.97598e-05	0.334814	-1.54517
116456828	chr6:116456828:T:C	2.28119e-05	-1.2879e-10	-1.47623
116457164	chr6:116457164:G:A	2.09879e-05	-1.2879e-10	-1.55957
116457240	chr6:116457240:T:C	6.97431e-05	-1.2879e-10	-0.3587
116457505	chr6:116457505:T:C	3.42881e-05	-1.06872	-1.02668e-09
116457605	chr6:116457605:T:C	0.00011983	-1.2879e-10	0.182559
116457653	chr6:116457653:TCCAAGCGGCC:T	1.15531e-05	-1.09461	-1.06196
116457674	chr6:116457674:T:C	2.5968e-05	-0.521211	-0.825443
116457730	chr6:116457730:G:A	2.26769e-05	-1.2879e-10	-1.48217
116457784	chr6:116457784:A:T	2.40537e-05	-0.529353	-0.893878
116458099	chr6:116458099:C:G	2.74198e-05	-1.2879e-10	-1.29225
116458316	chr6:116458316:CTGT:C	2.56824e-05	0.195373	-1.55309
116458457	chr6:116458457:C:T	5.22484e-05	-1.2879e-10	-0.647508
116458529	chr6:116458529:G:A	1.66964e-05	-1.3643	-0.424027
116458677	chr6:116458677:C:T	2.40714e-05	-1.2879e-10	-1.42249
116459030	chr6:116459030:G:A	0.0002201	-1.2879e-10	0.790565
116459258	chr6:116459258:T:C	7.37898e-05	-1.2879e-10	-0.302297
116459479	chr6:116459479:G:A	7.80526e-05	-1.2879e-10	-0.246135
116459530	chr6:116459530:A:G	2.86208e-05	-1.2879e-10	-1.24938
116459671	chr6:116459671:T:C	2.86208e-05	-1.2879e-10	-1.24938
116460228	chr6:116460228:A:G	2.14617e-05	-1.2879e-10	-1.53725
116460362	chr6:116460362:A:C	1.90339e-05	-1.36138	-0.295922
116460471	chr6:116460471:T:G	7.00926e-05	-1.2879e-10	-0.353701
116460778	chr6:116460778:C:A	2.92992e-05	-1.2879e-10	-1.22596
116460827	chr6:116460827:G:A	5.21643e-05	-1.2879e-10	-0.649119
116460830	chr6:116460830:C:T	5.34959e-06	-1.35986	-1.56664
116460941	chr6:116460941:C:T	6.09375e-05	-0.493669	-1.02668e-09
116461006	chr6:116461006:G:A	6.26849e-06	-1.36524	-1.40274
116461018	chr6:116461018:C:T	2.4578e-05	-1.2879e-10	-1.40166
116461128	chr6:116461128:C:G	2.58458e-05	0.212629	-1.564
116461340	chr6:116461340:C:A	4.01892e-05	-1.2879e-10	-0.909919
116462167	chr6:116462167:G:A	5.42408e-06	-1.36466	-1.54801
116462422	chr6:116462422:G:C	2.54151e-05	-1.2879e-10	-1.36817
116462435	chr6:116462435:A:G	6.39276e-05	-1.2879e-10	-0.445767
116462456	chr6:116462456:T:G	6.92892e-06	-1.11579	-1.55202
116462706	chr6:116462706:G:A	9.05578e-05	-1.2879e-10	-0.0975297
116463101	chr6:116463101:G:A	4.69369e-05	-0.754714	-1.02668e-09
116463634	chr6:116463634:G:A	5.92901e-06	-1.33392	-1.48974
116464032	chr6:116464032:A:G	2.87858e-05	-1.17554	-0.0680993
116464294	chr6:116464294:A:G	2.61029e-05	-1.34147	-1.02668e-09
116464456	chr6:116464456:G:A	6.63247e-06	-1.36841	-1.34313
116464622	chr6:116464622:C:G	2.35014e-05	-1.18561	-0.260846
116464903	chr6:116464903:AC:A	9.05578e-05	-1.2879e-10	-0.0975297
116464909	chr6:116464909:G:A	8.31471e-06	-1.23688	-1.24861
116465022	chr6:116465022:G:A	3.24687e-05	-1.2879e-10	-1.12324
116465121	chr6:116465121:A:G	8.72182e-06	-1.36831	-1.06938
116465206	chr6:116465206:C:T	3.79978e-05	-0.965989	-1.02668e-09
116465854	chr6:116465854:T:G	2.23272e-05	-1.17178	-0.325931
116465872	chr6:116465872:T:A	2.24775e-05	-1.16507	-0.325931
116465887	chr6:116465887:C:T	2.22485e-05	-1.17531	-0.325931
116466034	chr6:116466034:TATC:T	8.59525e-05	-1.2879e-10	-0.149723
116466038	chr6:116466038:A:G	8.59525e-05	-1.2879e-10	-0.149723
116466073	chr6:116466073:C:T	2.2205e-05	-1.18264	-0.320558
116466091	chr6:116466091:A:G	2.76315e-05	0.183127	-1.46769
116466215	chr6:116466215:T:C	1.09861e-05	-0.693662	-1.51323
116466501	chr6:116466501:G:A	1.25265e-05	-0.58685	-1.48882
116466525	chr6:116466525:C:A	7.78353e-06	-1.25388	-1.29763
116466559	chr6:116466559:G:A	8.96351e-05	-1.2879e-10	-0.107771
116467091	chr6:116467091:TG:CG	3.19057e-05	-1.2879e-10	-1.14073
116467237	chr6:116467237:A:G	2.50596e-05	-1.2879e-10	-1.38226
116467290	chr6:116467290:T:C	1.1644e-05	-0.809125	-1.3396
116467313	chr6:116467313:C:G	2.32113e-05	-1.2879e-10	-1.45888
116467600	chr6:116467600:G:A	8.05084e-05	-1.2879e-10	-0.215157
116468269	chr6:116468269:A:G	2.35618e-05	-1.19774	-0.246151
116468295	chr6:116468295:G:A	2.19569e-05	-1.2879e-10	-1.51444
116468661	chr6:116468661:A:G	7.07148e-06	-1.29291	-1.35453
116469039	chr6:116469039:A:G	8.62718e-05	-1.2879e-10	-0.146015
116469584	chr6:116469584:A:G	1.32029e-05	-0.457082	-1.566
116469745	chr6:116469745:A:C	1.90688e-05	-0.0921518	-1.56331
116470105	chr6:116470105:T:C	2.75288e-05	-1.2879e-10	-1.28828
116470288	chr6:116470288:G:A	2.65026e-05	-1.32628	-1.02668e-09
116470361	chr6:116470361:T:G	1.11312e-05	-0.791605	-1.40216
116470588	chr6:116470588:A:G	5.96614e-06	-1.32768	-1.48974
116471004	chr6:116471004:G:C	6.68681e-06	-1.26037	-1.44301
116471223	chr6:116471223:G:A	3.26527e-05	-1.2879e-10	-1.11759
116471451	chr6:116471451:G:A	2.63319e-05	-1.33274	-1.02668e-09
116471789	chr6:116471789:G:T	9.3555e-05	-0.0649683	-1.02668e-09
116471992	chr6:116471992:CAT:C	2.7079e-05	-1.30476	-1.02668e-09
116472012	chr6:116472012:G:A	3.62269e-05	-1.01372	-1.02668e-09
116472049	chr6:116472049:C:T	3.07797e-05	-1.2879e-10	-1.17666
116472178	chr6:116472178:C:A	2.11931e-05	-1.2879e-10	-1.54984
116472197	chr6:116472197:G:T	2.87261e-05	-1.22764	-0.0180664
116472204	chr6:116472204:C:T	2.66629e-05	-1.2879e-10	-1.32024
116473120	chr6:116473120:C:T	8.5515e-05	-1.2879e-10	-0.154827
116473172	chr6:116473172:G:A	2.46295e-05	-1.20406	-0.195509
116473365	chr6:116473365:C:T	2.0493e-05	-1.28929	-0.294145
116473418	chr6:116473418:A:G	6.04957e-06	-1.36293	-1.4406
116473767	chr6:116473767:C:T	2.26588e-05	-1.2879e-10	-1.48297
116473877	chr6:116473877:G:A	1.8759e-05	-1.23331	-0.438533
116474166	chr6:116474166:C:T	0.000123564	-1.2879e-10	0.213241
116474217	chr6:116474217:G:A	9.89823e-05	-0.00857683	-1.02668e-09
116474634	chr6:116474634:C:CA	5.3322e-06	-1.36656	-1.56319
116474727	chr6:116474727:A:G	0.000286671	-1.2879e-10	1.05482
116474770	chr6:116474770:T:G	3.88457e-05	-1.2879e-10	-0.943922
116474778	chr6:116474778:C:T	2.21216e-05	-1.2879e-10	-1.50696
116474786	chr6:116474786:A:C	7.21072e-06	-1.29629	-1.33166
116475056	chr6:116475056:G:T	3.11877e-05	-1.16349	-1.02668e-09
116475203	chr6:116475203:C:T	8.59525e-05	-1.2879e-10	-0.149723
116475204	chr6:116475204:A:G	8.59525e-05	-1.2879e-10	-0.149723
116475379	chr6:116475379:A:G	2.8157e-05	-1.21569	-0.0500377
116475559	chr6:116475559:A:G	6.97179e-06	-1.26986	-1.39179
116475606	chr6:116475606:TATAAAG:T	0.000143451	-1.2879e-10	0.362472
116476221	chr6:116476221:C:T	5.55509e-06	-1.36017	-1.52864
116476248	chr6:116476248:A:T	2.55503e-05	-1.36287	-1.02668e-09
116476251	chr6:116476251:T:TG	6.09838e-06	-1.23533	-1.56016
116476452	chr6:116476452:T:G	1.80456e-05	-1.32588	-0.384733
116476824	chr6:116476824:T:C	8.31356e-05	-1.2879e-10	-0.183045
116477942	chr6:116477942:T:C	8.30153e-05	-1.2879e-10	-0.184493
116478062	chr6:116478062:A:G	1.07055e-05	-0.892907	-1.33985
116478133	chr6:116478133:C:T	5.11978e-05	-1.2879e-10	-0.667822
116478134	chr6:116478134:G:A	2.19672e-05	-1.27421	-0.239755
116478636	chr6:116478636:A:T	8.15243e-06	-0.937959	-1.56724
116478646	chr6:116478646:A:G	5.19625e-05	-1.2879e-10	-0.652997
116479169	chr6:116479169:C:T	3.05462e-05	-1.2879e-10	-1.18428
116479400	chr6:116479400:T:C	2.33478e-05	-1.25579	-0.197225
116479464	chr6:116479464:T:C	1.06887e-05	-0.844066	-1.39027
116480035	chr6:116480035:G:T	1.04844e-05	-0.863972	-1.38966
116480252	chr6:116480252:C:CA	1.0949e-05	-0.853942	-1.35633
116480285	chr6:116480285:A:T	7.04254e-06	-1.25958	-1.39197
116480410	chr6:116480410:T:C	8.45719e-06	-0.902214	-1.56629
116480775	chr6:116480775:G:A	2.21158e-05	-1.2879e-10	-1.50722
116481028	chr6:116481028:C:T	2.08555e-05	-1.2879e-10	-1.5659
116481037	chr6:116481037:A:T	7.16716e-06	-1.25251	-1.3815
116481391	chr6:116481391:A:T	7.53854e-06	-1.017	-1.56649
116481400	chr6:116481400:G:A	8.28962e-05	-1.2879e-10	-0.185929
116481498	chr6:116481498:G:A	3.94175e-05	-0.929307	-1.02668e-09
116482090	chr6:116482090:C:T	8.1183e-06	-0.943125	-1.56627
116482165	chr6:116482165:T:C	2.00242e-05	-1.24765	-0.358922
116482213	chr6:116482213:CA:C	0.000134239	-1.2879e-10	0.296101
116482479	chr6:116482479:G:C	5.02593e-05	-1.2879e-10	-0.686322
116482496	chr6:116482496:TA:T	1.59553e-05	-1.34308	-0.490647
116482666	chr6:116482666:T:C	6.87973e-06	-1.3274	-1.34754
116482756	chr6:116482756:G:A	1.11932e-05	-0.810254	-1.37795
116482833	chr6:116482833:A:G	3.06564e-05	-1.2879e-10	-1.18068
116483079	chr6:116483079:C:T	2.52701e-05	-1.2879e-10	-1.3739
116483419	chr6:116483419:C:T	1.00577e-05	-0.897366	-1.39781
116483466	chr6:116483466:A:G	6.81044e-06	-1.33161	-1.35345
116483863	chr6:116483863:A:G	2.16523e-05	-1.2879e-10	-1.52841
116483971	chr6:116483971:C:T	5.07824e-05	-0.675968	-1.02668e-09
116484041	chr6:116484041:ACT:A	7.08661e-06	-1.30987	-1.33544
116484192	chr6:116484192:A:G	3.06606e-05	-1.2879e-10	-1.18054
116484202	chr6:116484202:A:C	8.36036e-05	-1.2879e-10	-0.177432
116484731	chr6:116484731:A:G	1.08951e-05	-0.839161	-1.37604
116484786	chr6:116484786:C:T	3.55076e-05	-1.2879e-10	-1.03377
116484874	chr6:116484874:C:T	2.40936e-05	-1.2879e-10	-1.42157
116485075	chr6:116485075:A:C	2.49327e-05	-1.2879e-10	-1.38734
116485357	chr6:116485357:C:A	2.16234e-05	-1.2879e-10	-1.52974
116485736	chr6:116485736:T:C	2.1302e-05	-0.12277	-1.42194
116485749	chr6:116485749:C:T	0.000134696	-1.2879e-10	0.299503
116485807	chr6:116485807:C:T	7.56649e-06	-1.01448	-1.56531
116485888	chr6:116485888:T:C	1.87742e-05	-1.25765	-0.413381
116486324	chr6:116486324:G:A	2.55423e-05	-1.36318	-1.02668e-09
116486333	chr6:116486333:A:G	2.31398e-05	-1.2879e-10	-1.46196
116486429	chr6:116486429:C:T	8.82283e-06	-1.36811	-1.05807
116486753	chr6:116486753:GAGAGAGAGAGAC:G	2.96901e-05	-1.2127	-1.02668e-09
116486892	chr6:116486892:A:G	3.06129e-05	-1.2879e-10	-1.1821
116487065	chr6:116487065:T:C	8.34463e-05	-1.2879e-10	-0.179315
116487724	chr6:116487724:C:T	6.11614e-06	-1.32109	-1.4715
116487725	chr6:116487725:A:T	6.78256e-06	-1.33491	-1.35425
116488077	chr6:116488077:T:C	2.40227e-05	-1.2879e-10	-1.42452
116488552	chr6:116488552:T:C	6.19165e-05	-1.21419	0.736456
116488829	chr6:116488829:G:A	3.22976e-05	-1.2879e-10	-1.12853
116489013	chr6:116489013:G:T	4.30637e-05	-1.2879e-10	-0.840839
116489638	chr6:116489638:T:A	7.79335e-06	-0.988479	-1.56177
116490056	chr6:116490056:C:G	1.87998e-05	-0.11575	-1.55392
116490172	chr6:116490172:G:A	1.35531e-05	-0.698291	-1.29862
116490402	chr6:116490402:A:G	1.38016e-05	-0.798973	-1.17976
116490546	chr6:116490546:T:C	6.29998e-05	-1.20304	0.742651
116490582	chr6:116490582:C:T	3.09865e-05	-1.2879e-10	-1.16997
116490613	chr6:116490613:T:G	9.64563e-05	-0.034428	-1.02668e-09
116490701	chr6:116490701:C:T	1.35595e-05	-1.18704	-0.809391
116491043	chr6:116491043:T:C	6.3255e-06	-1.30059	-1.45834
116491232	chr6:116491232:C:A	6.48923e-05	-0.430789	-1.02668e-09
116491278	chr6:116491278:C:T	2.36099e-05	-1.2879e-10	-1.44185
116491787	chr6:116491787:A:T	7.5963e-06	-1.01256	-1.5633
116492569	chr6:116492569:T:C	8.30538e-05	-1.2879e-10	-0.184029
116492770	chr6:116492770:A:G	1.8872e-05	-1.22054	-0.445304
116492819	chr6:116492819:G:A	0.000134696	-1.2879e-10	0.299503
116492990	chr6:116492990:T:A	8.34463e-05	-1.2879e-10	-0.179315
116493205	chr6:116493205:G:A	7.51831e-06	-1.0219	-1.56428
116493443	chr6:116493443:T:C	6.18612e-05	-1.21158	0.732959
116493674	chr6:116493674:C:T	1.86264e-05	-1.1956	-0.483336
116494049	chr6:116494049:A:G	6.50161e-05	-1.20803	0.779149
116494117	chr6:116494117:T:C	1.19094e-05	-0.92301	-1.20318
116494227	chr6:116494227:T:C	7.2629e-06	-1.36648	-1.25426
116494323	chr6:116494323:G:A	8.30633e-05	-1.2879e-10	-0.183916
116495868	chr6:116495868:ATTAATT:A	1.9657e-05	-0.0688714	-1.55622
116495936	chr6:116495936:G:A	2.56497e-05	-1.2879e-10	-1.35899
116496772	chr6:116496772:G:A	4.02805e-05	-0.907652	-1.02668e-09
116496905	chr6:116496905:G:A	8.34463e-05	-1.2879e-10	-0.179315
116497313	chr6:116497313:C:A	1.8419e-05	-1.34963	-0.340509
116497560	chr6:116497560:G:C	6.80064e-06	-1.33074	-1.35576
116497724	chr6:116497724:A:G	1.74208e-05	-1.23183	-0.514019
116497825	chr6:116497825:G:C	8.17076e-05	-1.2879e-10	-0.200371
116497856	chr6:116497856:C:T	0.000111129	-1.2879e-10	0.107171
116497857	chr6:116497857:A:G	7.02679e-06	-1.08823	-1.56556
116497987	chr6:116497987:G:A	9.37372e-05	-0.0630228	-1.02668e-09
116498386	chr6:116498386:A:G	2.30271e-05	-1.2879e-10	-1.46685
116498538	chr6:116498538:T:A	2.81129e-05	-1.2879e-10	-1.26729
116499508	chr6:116499508:G:A	2.51123e-05	-1.16337	-0.216787
116499512	chr6:116499512:T:A	2.76684e-05	-1.2879e-10	-1.28323
116499572	chr6:116499572:C:A	1.61069e-05	-1.34035	-0.483923
116499983	chr6:116499983:T:C	1.23524e-05	-1.18497	-0.90469
116500262	chr6:116500262:A:G	3.21041e-05	-1.2879e-10	-1.13453
116501030	chr6:116501030:C:T	2.46595e-05	-1.2879e-10	-1.39835
116501392	chr6:116501392:A:G	0.000221987	1.62864	-0.829539
116501810	chr6:116501810:C:T	8.52653e-06	-0.999106	-1.46123
116501858	chr6:116501858:C:T	1.34869e-05	-1.14197	-0.859834
116501952	chr6:116501952:C:T	4.57336e-05	-1.2879e-10	-0.780684
116501953	chr6:116501953:A:G	4.84634e-05	-1.2879e-10	-0.72271
116502076	chr6:116502076:C:T	8.52912e-06	-1.01897	-1.44106
116502140	chr6:116502140:G:A	8.35668e-05	-1.19434	1.01646
116502206	chr6:116502206:G:A	2.34881e-05	-1.2879e-10	-1.44703
116502418	chr6:116502418:C:T	0.000258876	1.78237	-0.829539
116503236	chr6:116503236:T:C	0.000105059	-1.2879e-10	0.0510003
116503553	chr6:116503553:T:C	0.000263773	1.80111	-0.829539
116503907	chr6:116503907:G:A	0.00022832	1.73461	-0.907386
116503950	chr6:116503950:A:G	2.68902e-05	-1.2879e-10	-1.31176
116504088	chr6:116504088:G:A	0.000250281	1.7486	-0.829539
116504127	chr6:116504127:C:T	1.16235e-05	-1.19237	-0.958114
116504155	chr6:116504155:A:G	0.000255463	1.7691	-0.829539
116504168	chr6:116504168:G:A	1.12816e-05	-1.21295	-0.967392
116504194	chr6:116504194:G:A	1.18621e-05	-1.21305	-0.917121
116504653	chr6:116504653:C:T	7.51323e-06	-1.31453	-1.27232
116504781	chr6:116504781:A:C	3.23492e-05	-1.2879e-10	-1.12693
116504814	chr6:116504814:A:G	1.02601e-05	-1.23647	-1.03878
116504915	chr6:116504915:T:A	3.46676e-05	-1.2879e-10	-1.05771
116504995	chr6:116504995:A:G	3.20412e-05	-1.2879e-10	-1.13649
116505123	chr6:116505123:T:C	6.29704e-06	-1.31941	-1.44403
116505292	chr6:116505292:C:T	4.01289e-05	-0.911421	-1.02668e-09
116505418	chr6:116505418:A:G	1.25433e-05	-1.21313	-0.861195
116505451	chr6:116505451:A:G	0.000237372	1.69565	-0.829539
116505699	chr6:116505699:C:T	4.63845e-05	-1.2879e-10	-0.766552
116505811	chr6:116505811:C:T	4.66668e-05	-1.2879e-10	-0.760485
116505966	chr6:116505966:T:C	0.000253443	1.76315	-0.831528
116505995	chr6:116505995:A:C	0.000275558	1.8468	-0.831525
116506004	chr6:116506004:C:T	0.000251514	1.75712	-0.833136
116506499	chr6:116506499:C:T	1.1194e-05	-1.24334	-0.944799
116506548	chr6:116506548:T:G	1.14702e-05	-1.24203	-0.921742
116506695	chr6:116506695:A:T	5.68506e-06	-1.33607	-1.52961
116507200	chr6:116507200:G:GAT	0.000256821	1.7744	-0.829539
116507304	chr6:116507304:A:G	2.31819e-05	-1.2879e-10	-1.46015
116507459	chr6:116507459:T:C	3.883e-05	-0.944325	-1.02668e-09
116507615	chr6:116507615:A:C	1.15587e-05	-1.23938	-0.916698
116507808	chr6:116507808:CT:C	9.13934e-05	-1.22713	1.13879
116508160	chr6:116508160:C:T	1.13781e-05	-1.2481	-0.92373
116508225	chr6:116508225:GCA:G	2.52061e-05	-1.2879e-10	-1.37643
116508232	chr6:116508232:G:T	2.63897e-05	-1.2879e-10	-1.33054
116508603	chr6:116508603:G:A	2.11747e-05	-1.2879e-10	-1.55071
116508762	chr6:116508762:A:G	1.22365e-05	-1.00225	-1.09684
116509118	chr6:116509118:C:T	1.20668e-05	-1.23339	-0.879673
116509440	chr6:116509440:A:T	2.89711e-05	-1.2879e-10	-1.23722
116509671	chr6:116509671:A:C	6.45148e-06	-1.31893	-1.42028
116509753	chr6:116509753:G:C	2.40021e-05	-1.35933	-0.0660465
116509765	chr6:116509765:G:C	2.71281e-05	-1.2879e-10	-1.30295
116510132	chr6:116510132:C:T	0.000255603	1.76965	-0.829539
116510337	chr6:116510337:C:T	1.18099e-05	-1.21	-0.924587
116510507	chr6:116510507:C:T	4.82245e-05	-1.2879e-10	-0.727651
116510647	chr6:116510647:T:C	7.55964e-06	-1.33342	-1.24727
116510694	chr6:116510694:A:T	2.57258e-05	-1.35603	-1.02668e-09
116510906	chr6:116510906:C:T	0.000180087	1.74845	-1.15853
116511282	chr6:116511282:C:A	6.63885e-06	-1.19063	-1.51994
116511326	chr6:116511326:ACCT:A	4.81772e-05	-1.2879e-10	-0.728633
116511355	chr6:116511355:A:C	3.45316e-05	-1.2879e-10	-1.06164
116511448	chr6:116511448:C:T	3.44836e-05	-1.2879e-10	-1.06303
116512096	chr6:116512096:A:C	3.31524e-05	-1.2879e-10	-1.1024
116512483	chr6:116512483:A:G	4.22461e-05	-1.22553	0.365522
116513186	chr6:116513186:C:T	4.82245e-05	-1.2879e-10	-0.727651
116513398	chr6:116513398:TATA:T	3.31524e-05	-1.2879e-10	-1.1024
116513537	chr6:116513537:T:A	4.15759e-05	-1.2209	0.344904
116513645	chr6:116513645:G:A	4.63618e-05	-1.2879e-10	-0.767042
116513921	chr6:116513921:T:C	2.5086e-05	-1.2879e-10	-1.38121
116514106	chr6:116514106:T:A	3.7331e-05	-1.28451	0.300818
116514328	chr6:116514328:G:A	3.5944e-05	-1.26473	0.243175
116514335	chr6:116514335:C:G	3.60449e-05	-1.26193	0.243175
116514519	chr6:116514519:A:G	2.23006e-05	-1.36468	-0.134223
116514831	chr6:116514831:A:G	7.98254e-06	-1.01359	-1.51267
116515312	chr6:116515312:T:C	1.43384e-05	-1.28356	-0.657022
116515952	chr6:116515952:C:T	3.49795e-05	-1.2879e-10	-1.04876
116516147	chr6:116516147:G:A	3.72371e-05	-1.26628	0.280067
116516393	chr6:116516393:A:G	2.87275e-05	-0.308898	-0.936765
116516627	chr6:116516627:G:A	2.89162e-05	-1.2879e-10	-1.23911
116517214	chr6:116517214:G:A	2.16266e-05	-1.2879e-10	-1.52959
116517221	chr6:116517221:G:A	2.13788e-05	-1.2879e-10	-1.54112
116517313	chr6:116517313:C:T	3.33222e-05	-1.2879e-10	-1.09729
116517390	chr6:116517390:T:C	2.31736e-05	-1.2879e-10	-1.4605
116517460	chr6:116517460:A:G	0.00022942	1.66012	-0.82808
116517709	chr6:116517709:C:T	3.25602e-05	-1.2879e-10	-1.12043
116518411	chr6:116518411:T:C	0.000587878	1.13725	0.635755
116518695	chr6:116518695:T:C	0.00020867	1.56641	-0.829172
116518877	chr6:116518877:G:A	1.04637e-05	-1.3025	-0.953103
116519373	chr6:116519373:G:C	5.5257e-06	-1.3307	-1.56341
116519416	chr6:116519416:C:T	8.63478e-05	-1.26813	1.12299
116519547	chr6:116519547:T:C	0.000558865	1.23585	0.486536
116519720	chr6:116519720:C:T	1.25039e-05	-1.27972	-0.797757
116519944	chr6:116519944:A:AG	8.86575e-05	-1.24556	1.12682
116520554	chr6:116520554:A:C	1.0213e-05	-1.29725	-0.982607
116520909	chr6:116520909:T:C	2.13593e-05	-1.2879e-10	-1.54203
116521100	chr6:116521100:G:GTA	4.83238e-05	-1.2879e-10	-0.725593
116521217	chr6:116521217:T:A	8.67616e-06	-0.973665	-1.46927
116521218	chr6:116521218:G:T	8.7855e-06	-0.96417	-1.46625
116521306	chr6:116521306:G:A	3.31524e-05	-1.2879e-10	-1.1024
116521423	chr6:116521423:T:G	3.15489e-05	-1.2879e-10	-1.15198
116521714	chr6:116521714:G:A	0.000234598	1.68389	-0.829539
116521944	chr6:116521944:A:G	4.84206e-05	-1.2879e-10	-0.723593
116522120	chr6:116522120:C:T	2.54404e-05	-1.36718	-1.02668e-09
116522916	chr6:116522916:A:G	1.91658e-05	-1.23084	-0.419555
116523062	chr6:116523062:G:T	5.67704e-05	-1.2879e-10	-0.564504
116523368	chr6:116523368:G:A	1.65668e-05	-1.3082	-0.487922
116524071	chr6:116524071:C:T	1.78343e-05	-1.32368	-0.398715
116524078	chr6:116524078:T:C	4.42997e-05	-1.2879e-10	-0.81254
116524429	chr6:116524429:C:T	3.02354e-05	-1.1945	-1.02668e-09
116524623	chr6:116524623:T:C	2.59807e-05	-1.34617	-1.02668e-09
116524777	chr6:116524777:G:A	1.68251e-05	-1.31798	-0.462668
```
