## Supplementary material for "Characterization of shared and ancestry-specific signals driving complex traits using multi-ancestry fine-mapping": susiex_nc2.cs80.cs

```
CS_ID	SNP	BP	REF_ALLELE	ALT_ALLELE	REF_FRQ	BETA	SE	-LOG10P	CS_PIP	OVRL_PIP
1	chr6:115652374:C:T	115652374	T,T	C,C	1,1	inf,-inf	inf,inf	0.124229,5.55735	0.228798	0.228925
1	chr6:115647633:A:G	115647633	G,G	A,A	1,1	inf,-inf	inf,inf	0.152323,4.60165	0.0353614	0.0354099
1	chr6:115646434:A:G	115646434	G,G	A,A	1,1	inf,-inf	inf,inf	0.134033,4.58605	0.0336339	0.0336818
1	chr6:115648321:A:G	115648321	G,G	A,A	1,1	inf,-inf	inf,inf	0.160892,4.54715	0.0318304	0.0318772
1	chr6:115651989:C:T	115651989	T,T	C,C	1,1	inf,-inf	inf,inf	0.157512,4.52654	0.0304331	0.0304792
1	chr6:115640192:T:C	115640192	C,C	T,T	1,1	inf,-inf	inf,inf	0.150579,4.52423	0.0300106	0.0300568
1	chr6:115651190:G:A	115651190	A,A	G,G	1,1	inf,-inf	inf,inf	0.161608,4.46266	0.0267407	0.0267849
1	chr6:115649741:T:C	115649741	C,C	T,T	1,1	inf,-inf	inf,inf	0.169717,4.42708	0.0250546	0.0250978
1	chr6:115635442:T:A	115635442	A,A	T,T	1,1	inf,-inf	inf,inf	0.173286,4.41043	0.024223	0.0242658
1	chr6:115639065:G:A	115639065	A,A	G,G	1,1	inf,-inf	inf,inf	0.167908,4.4081	0.0239669	0.0240097
1	chr6:115641480:G:T	115641480	T,T	G,G	1,1	inf,-inf	inf,inf	0.136885,4.41417	0.0235383	0.0235811
1	chr6:115639900:A:C	115639900	C,C	A,A	1,1	inf,-inf	inf,inf	0.132585,4.41415	0.0234351	0.0234779
1	chr6:115642208:C:T	115642208	T,T	C,C	1,1	inf,-inf	inf,inf	0.119897,4.41895	0.0233975	0.0234405
1	chr6:115634506:A:C	115634506	C,C	A,A	1,1	inf,-inf	inf,inf	0.18199,4.3613	0.0220677	0.0221093
1	chr6:115650956:A:G	115650956	G,G	A,A	1,1	inf,-inf	inf,inf	0.186885,4.34661	0.0216063	0.0216475
1	chr6:115634327:A:C	115634327	C,C	A,A	1,1	inf,-inf	inf,inf	0.171759,4.35068	0.0213528	0.021394
1	chr6:115641219:C:T	115641219	T,T	C,C	1,1	inf,-inf	inf,inf	0.127604,4.368	0.0211919	0.0212334
1	chr6:115637956:T:C	115637956	C,C	T,T	1,1	inf,-inf	inf,inf	0.123302,4.34699	0.0202058	0.0202468
1	chr6:115645309:T:C	115645309	C,C	T,T	1,1	inf,-inf	inf,inf	0.119983,4.34492	0.0201032	0.0201441
1	chr6:116087957:C:T	116087957	T,NA	C,NA	1,NA	inf,NA	inf,NA	3.83934,NA	0.00739146	0.0721841
1	chr6:115654463:G:T	115654463	T,T	G,G	1,1	inf,-inf	inf,inf	0.348888,3.71852	0.00596081	0.00609891
1	chr6:115631830:TACA:T	115631830	T,T	TACA,TACA	1,1	inf,-inf	inf,inf	0.28393,3.53708	0.00450928	0.00454028
1	chr6:115585422:A:G	115585422	NA,G	NA,A	NA,1	NA,inf	NA,inf	NA,3.50528	0.00429611	0.0233409
1	chr6:115598761:T:G	115598761	NA,G	NA,T	NA,1	NA,inf	NA,inf	NA,3.49998	0.00424801	0.0230648
1	chr6:115617524:C:A	115617524	A,A	C,C	1,1	inf,-inf	inf,inf	0.576158,3.29566	0.00409962	0.00415483
1	chr6:115631211:T:A	115631211	A,A	T,T	1,1	inf,-inf	inf,inf	0.27188,3.44773	0.00369408	0.00372332
1	chr6:115626443:T:G	115626443	G,G	T,T	1,1	inf,-inf	inf,inf	0.257336,3.44931	0.00363583	0.00366491
1	chr6:115628189:G:A	115628189	A,A	G,G	1,1	inf,-inf	inf,inf	0.321695,3.40283	0.00359831	0.0036277
1	chr6:115615611:AAAT:A	115615611	A,A	AAAT,AAAT	1,1	inf,-inf	inf,inf	0.523331,3.26358	0.00353834	0.00358963
1	chr6:115623098:A:G	115623098	G,G	A,A	1,1	inf,-inf	inf,inf	0.240107,3.44063	0.0034977	0.00352644
1	chr6:115614126:C:T	115614126	T,T	C,C	1,1	inf,-inf	inf,inf	0.481569,3.17393	0.00276728	0.00281304
1	chr6:115574943:A:G	115574943	NA,G	NA,A	NA,1	NA,inf	NA,inf	NA,3.14273	0.00220884	0.0115385
1	chr6:115539108:C:T	115539108	NA,T	NA,C	NA,1	NA,inf	NA,inf	NA,3.13989	0.0021998	0.0113951
1	chr6:116105819:C:T	116105819	NA,T	NA,C	NA,1	NA,inf	NA,inf	NA,2.58314	0.00219014	0.00617783
1	chr6:115621847:A:C	115621847	NA,C	NA,A	NA,1	NA,inf	NA,inf	NA,3.09019	0.00200866	0.0104621
1	chr6:115624226:A:G	115624226	NA,G	NA,A	NA,1	NA,inf	NA,inf	NA,3.05246	0.00187504	0.00973018
1	chr6:115633974:G:C	115633974	C,C	G,G	1,1	inf,-inf	inf,inf	0.174733,3.13912	0.00176861	0.00179391
1	chr6:115648187:T:C	115648187	C,C	T,T	1,1	inf,-inf	inf,inf	0.180112,3.13467	0.00176558	0.00179085
1	chr6:115556551:C:T	115556551	NA,T	NA,C	NA,1	NA,inf	NA,inf	NA,3.00618	0.00172535	0.00881549
1	chr6:115902097:C:T	115902097	NA,T	NA,C	NA,1	NA,-inf	NA,inf	NA,2.51449	0.00157844	0.00386738
1	chr6:115647019:A:T	115647019	NA,T	NA,A	NA,1	NA,inf	NA,inf	NA,2.94584	0.0015477	0.00795546
1	chr6:115645422:C:T	115645422	T,T	C,C	1,1	inf,-inf	inf,inf	0.160556,3.07195	0.00152403	0.00154837
1	chr6:116035567:A:C	116035567	C,C	A,A	1,1	inf,inf	inf,inf	1.26912,3.07824	0.0014922	0.0103612
1	chr6:115649718:G:A	115649718	A,A	G,G	1,1	inf,-inf	inf,inf	0.183293,3.03046	0.00143556	0.00145945
1	chr6:115887887:A:G	115887887	G,G	A,A	1,1	inf,inf	inf,inf	1.89948,2.31989	0.0011936	0.00819187
1	chr6:116077276:G:A	116077276	A,A	G,G	1,1	inf,inf	inf,inf	1.36383,2.89633	0.00117093	0.00914912
1	chr6:115956808:A:G	115956808	G,G	A,A	1,1	inf,inf	inf,inf	1.88424,2.40334	0.00116393	0.00970641
1	chr6:116384928:G:A	116384928	NA,A	NA,G	NA,1	NA,inf	NA,inf	NA,2.23382	0.00104492	0.00331864
1	chr6:116035689:T:G	116035689	G,G	T,T	1,1	inf,inf	inf,inf	1.27874,2.90278	0.00104022	0.00800765
1	chr6:115805367:G:A	115805367	NA,A	NA,G	NA,1	NA,inf	NA,inf	NA,2.54597	0.000985995	0.0041785
1	chr6:115890101:C:T	115890101	T,T	C,C	1,1	inf,inf	inf,inf	0.838888,2.9286	0.000935402	0.00655174
1	chr6:115895004:G:A	115895004	NA,A	NA,G	NA,1	NA,-inf	NA,inf	NA,2.2703	0.000910374	0.00424064
1	chr6:115889475:A:C	115889475	C,C	A,A	1,1	inf,inf	inf,inf	0.805569,2.92727	0.000894344	0.00619889
1	chr6:115895835:T:A	115895835	A,A	T,T	1,1	inf,inf	inf,inf	0.914033,2.84636	0.000870076	0.00614276
1	chr6:116158834:G:A	116158834	NA,A	NA,G	NA,1	NA,inf	NA,inf	NA,2.37252	0.000869508	0.00346905
1	chr6:115747861:G:A	115747861	NA,A	NA,G	NA,1	NA,inf	NA,inf	NA,2.56398	0.000859737	0.0040737
1	chr6:115641887:G:T	115641887	T,T	G,G	1,1	-inf,-inf	inf,inf	1.28565,2.25024	0.000857038	0.00271674
1	chr6:115882489:TGTGTGTGTGA:T	115882489	T,T	TGTGTGTGTGA,TGTGTGTGTGA	1,1	inf,inf	inf,inf	0.820929,2.88766	0.00084693	0.0058183
1	chr6:115884315:C:T	115884315	T,T	C,C	1,1	inf,inf	inf,inf	0.790722,2.90059	0.000836385	0.00574993
1	chr6:115890526:G:A	115890526	A,A	G,G	1,1	inf,inf	inf,inf	0.785821,2.87776	0.000795208	0.00545053
1	chr6:115871963:C:T	115871963	T,T	C,C	1,1	inf,inf	inf,inf	0.730971,2.90493	0.000784314	0.00529755
1	chr6:116379048:T:C	116379048	NA,C	NA,T	NA,1	NA,inf	NA,inf	NA,2.06016	0.00078344	0.00239229
1	chr6:115643997:C:T	115643997	T,T	C,C	1,1	-inf,-inf	inf,inf	1.28394,2.19711	0.00077546	0.0024687
1	chr6:115986186:T:C	115986186	C,NA	T,NA	1,NA	-inf,NA	inf,NA	2.11141,NA	0.000773862	0.00309571
1	chr6:115888035:G:A	115888035	A,A	G,G	1,1	inf,inf	inf,inf	0.756846,2.86809	0.000756505	0.0051005
1	chr6:115622308:A:T	115622308	T,T	A,A	1,1	inf,-inf	inf,inf	0.243289,2.6696	0.000741431	0.000762276
1	chr6:116133496:C:T	116133496	NA,T	NA,C	NA,1	NA,inf	NA,inf	NA,2.29076	0.000739782	0.00292943
1	chr6:115861926:G:A	115861926	A,A	G,G	1,1	inf,-inf	inf,inf	1.06202,2.4453	0.000735626	0.00445461
1	chr6:116002958:C:T	116002958	T,T	C,C	1,1	inf,inf	inf,inf	1.22622,2.7327	0.000710221	0.00531328
1	chr6:115636912:C:A	115636912	A,A	C,C	1,1	-inf,-inf	inf,inf	1.21937,2.20234	0.000703689	0.00222253
1	chr6:115616447:A:C	115616447	C,C	A,A	1,1	inf,-inf	inf,inf	0.381773,2.55182	0.000687297	0.000716774
1	chr6:115644840:G:A	115644840	A,A	G,G	1,1	-inf,-inf	inf,inf	0.807491,2.48364	0.000685081	0.00186289
1	chr6:115705943:G:C	115705943	C,C	G,G	1,1	-inf,-inf	inf,inf	0.00682003,2.72308	0.000667317	0.000704422
1	chr6:116518411:T:C	116518411	C,C	T,T	1,1	inf,inf	inf,inf	1.6857,1.4958	0.000652732	0.00227651
1	chr6:116122922:G:C	116122922	NA,C	NA,G	NA,1	NA,inf	NA,inf	NA,2.22513	0.000650757	0.00258762
1	chr6:115843267:C:G	115843267	G,G	C,C	1,1	-inf,-inf	inf,inf	2.34452,1.0351	0.000640743	0.00239176
1	chr6:115688575:G:A	115688575	A,A	G,G	1,1	-inf,-inf	inf,inf	0.00245585,2.68583	0.000620014	0.000655903
1	chr6:116519547:T:C	116519547	C,C	T,T	1,1	inf,inf	inf,inf	1.73811,1.41652	0.000618581	0.00216797
1	chr6:115644644:C:A	115644644	A,A	C,C	1,1	-inf,-inf	inf,inf	0.804065,2.42439	0.000608337	0.00166409
1	chr6:115615602:G:A	115615602	A,A	G,G	1,1	inf,-inf	inf,inf	0.535393,2.35738	0.000586286	0.00061729
1	chr6:116342515:G:A	116342515	NA,A	NA,G	NA,1	NA,inf	NA,inf	NA,1.98453	0.000579808	0.00193773
1	chr6:116373221:G:T	116373221	NA,T	NA,G	NA,1	NA,inf	NA,inf	NA,1.89545	0.000564314	0.00173602
1	chr6:115611711:T:C	115611711	C,C	T,T	1,1	inf,-inf	inf,inf	0.460432,2.39542	0.000564197	0.000593603
1	chr6:116171230:CACTTA:C	116171230	NA,C	NA,CACTTA	NA,1	NA,inf	NA,inf	NA,2.14362	0.000563852	0.00221994
1	chr6:115904383:C:T	115904383	NA,T	NA,C	NA,1	NA,-inf	NA,inf	NA,1.98233	0.000556255	0.00140602
1	chr6:115834590:G:A	115834590	A,A	G,G	1,1	-inf,-inf	inf,inf	2.7094,0.471558	0.000554696	0.00216997
1	chr6:115881020:G:A	115881020	NA,A	NA,G	NA,1	NA,-inf	NA,inf	NA,1.95972	0.000538548	0.00140338
1	chr6:115904096:G:T	115904096	NA,T	NA,G	NA,1	NA,-inf	NA,inf	NA,1.96284	0.000538243	0.00137651
1	chr6:115548571:C:T	115548571	NA,T	NA,C	NA,1	NA,-inf	NA,inf	NA,1.92611	0.000521928	0.000902469
1	chr6:115547535:G:A	115547535	NA,A	NA,G	NA,1	NA,-inf	NA,inf	NA,1.91731	0.000513217	0.000889107
1	chr6:115547016:G:A	115547016	NA,A	NA,G	NA,1	NA,inf	NA,inf	NA,2.2644	0.000512613	0.00224156
1	chr6:115573337:A:C	115573337	NA,C	NA,A	NA,1	NA,-inf	NA,inf	NA,1.91283	0.000509182	0.000879767
1	chr6:115870608:T:G	115870608	NA,G	NA,T	NA,1	NA,-inf	NA,inf	NA,1.9295	0.000508481	0.00132559
1	chr6:115879182:C:G	115879182	NA,G	NA,C	NA,1	NA,-inf	NA,inf	NA,1.92782	0.000506845	0.00132148
1	chr6:115879777:G:A	115879777	NA,A	NA,G	NA,1	NA,-inf	NA,inf	NA,1.92576	0.000504845	0.00131653
1	chr6:115598426:G:A	115598426	NA,A	NA,G	NA,1	NA,-inf	NA,inf	NA,1.90074	0.000497409	0.000861726
1	chr6:115648146:T:A	115648146	A,A	T,T	1,1	-inf,-inf	inf,inf	0.738563,2.3559	0.000485897	0.00132215
1	chr6:115614595:T:C	115614595	C,C	T,T	1,1	inf,-inf	inf,inf	0.491643,2.28062	0.000470949	0.000499462
2	chr6:116087957:C:T	116087957	T,NA	C,NA	1,NA	inf,NA	inf,NA	3.83934,NA	0.0652751	0.0721841
2	chr6:115585422:A:G	115585422	NA,G	NA,A	NA,1	NA,inf	NA,inf	NA,3.50528	0.0191269	0.0233409
2	chr6:115598761:T:G	115598761	NA,G	NA,T	NA,1	NA,inf	NA,inf	NA,3.49998	0.018897	0.0230648
2	chr6:116003297:A:G	116003297	G,G	A,A	1,1	inf,inf	inf,inf	2.91163,1.18044	0.00971826	0.0100919
2	chr6:115574943:A:G	115574943	NA,G	NA,A	NA,1	NA,inf	NA,inf	NA,3.14273	0.00935033	0.0115385
2	chr6:116052453:C:T	116052453	T,T	C,C	1,1	inf,inf	inf,inf	3.07579,0.957914	0.00925272	0.00960539
2	chr6:115539108:C:T	115539108	NA,T	NA,C	NA,1	NA,inf	NA,inf	NA,3.13989	0.00921556	0.0113951
2	chr6:115999993:T:C	115999993	C,C	T,T	1,1	inf,inf	inf,inf	3.30843,0.761804	0.00909907	0.00948312
2	chr6:116017189:C:A	116017189	A,A	C,C	1,1	inf,inf	inf,inf	3.0952,0.98976	0.00909396	0.00948989
2	chr6:116035567:A:C	116035567	C,C	A,A	1,1	inf,inf	inf,inf	1.26912,3.07824	0.00888226	0.0103612
2	chr6:115993471:C:T	115993471	T,T	C,C	1,1	inf,inf	inf,inf	3.2621,0.790083	0.00862792	0.00899977
2	chr6:115956808:A:G	115956808	G,G	A,A	1,1	inf,inf	inf,inf	1.88424,2.40334	0.00855244	0.00970641
2	chr6:115621847:A:C	115621847	NA,C	NA,A	NA,1	NA,inf	NA,inf	NA,3.09019	0.00847043	0.0104621
2	chr6:116001218:G:A	116001218	A,A	G,G	1,1	inf,inf	inf,inf	3.23832,0.82803	0.00843317	0.00882394
2	chr6:116077276:G:A	116077276	A,A	G,G	1,1	inf,inf	inf,inf	1.36383,2.89633	0.00798754	0.00914912
2	chr6:115624226:A:G	115624226	NA,G	NA,A	NA,1	NA,inf	NA,inf	NA,3.05246	0.0078699	0.00973018
2	chr6:115556551:C:T	115556551	NA,T	NA,C	NA,1	NA,inf	NA,inf	NA,3.00618	0.00710239	0.00881549
2	chr6:115887887:A:G	115887887	G,G	A,A	1,1	inf,inf	inf,inf	1.89948,2.31989	0.00700663	0.00819187
2	chr6:116035689:T:G	116035689	G,G	T,T	1,1	inf,inf	inf,inf	1.27874,2.90278	0.00697468	0.00800765
2	chr6:116002747:T:A	116002747	A,A	T,T	1,1	inf,inf	inf,inf	3.15185,0.738621	0.00645905	0.00675172
2	chr6:115647019:A:T	115647019	NA,T	NA,A	NA,1	NA,inf	NA,inf	NA,2.94584	0.0064177	0.00795546
2	chr6:116003735:A:G	116003735	G,G	A,A	1,1	inf,inf	inf,inf	3.12145,0.727469	0.00598547	0.00626094
2	chr6:115890101:C:T	115890101	T,T	C,C	1,1	inf,inf	inf,inf	0.838888,2.9286	0.0056216	0.00655174
2	chr6:115889475:A:C	115889475	C,C	A,A	1,1	inf,inf	inf,inf	0.805569,2.92727	0.0053093	0.00619889
2	chr6:115895835:T:A	115895835	A,A	T,T	1,1	inf,inf	inf,inf	0.914033,2.84636	0.00527727	0.00614276
2	chr6:115989124:T:C	115989124	C,C	T,T	1,1	inf,inf	inf,inf	3.05196,0.703221	0.00521844	0.00551058
2	chr6:116009103:G:A	116009103	A,A	G,G	1,1	inf,inf	inf,inf	3.13688,0.604712	0.00518222	0.00542672
2	chr6:116047889:C:A	116047889	A,A	C,C	1,1	inf,inf	inf,inf	3.14699,0.539074	0.00506433	0.00529299
2	chr6:116073656:T:A	116073656	A,A	T,T	1,1	inf,inf	inf,inf	3.03322,0.687411	0.00505482	0.00528015
2	chr6:115882489:TGTGTGTGTGA:T	115882489	T,T	TGTGTGTGTGA,TGTGTGTGTGA	1,1	inf,inf	inf,inf	0.820929,2.88766	0.00497559	0.0058183
2	chr6:115884315:C:T	115884315	T,T	C,C	1,1	inf,inf	inf,inf	0.790722,2.90059	0.00491766	0.00574993
2	chr6:116034025:C:T	116034025	T,T	C,C	1,1	inf,inf	inf,inf	3.06279,0.636418	0.00487289	0.0050959
2	chr6:116005939:A:G	116005939	G,G	A,A	1,1	inf,inf	inf,inf	3.12341,0.570754	0.00483261	0.00506327
2	chr6:116006308:T:G	116006308	G,G	T,T	1,1	inf,inf	inf,inf	3.11451,0.567562	0.00472538	0.00495214
2	chr6:115890526:G:A	115890526	A,A	G,G	1,1	inf,inf	inf,inf	0.785821,2.87776	0.00465903	0.00545053
2	chr6:116009411:T:C	116009411	C,C	T,T	1,1	inf,inf	inf,inf	3.10084,0.576561	0.00465272	0.00487691
2	chr6:116004396:T:C	116004396	C,C	T,T	1,1	inf,inf	inf,inf	3.00542,0.707338	0.00463224	0.00485736
2	chr6:116002958:C:T	116002958	T,T	C,C	1,1	inf,inf	inf,inf	1.22622,2.7327	0.00460633	0.00531328
2	chr6:116027878:C:T	116027878	T,T	C,C	1,1	inf,inf	inf,inf	3.10111,0.525172	0.00453887	0.00474884
2	chr6:115871963:C:T	115871963	T,T	C,C	1,1	inf,inf	inf,inf	0.730971,2.90493	0.00451678	0.00529755
2	chr6:116059746:A:G	116059746	G,G	A,A	1,1	inf,inf	inf,inf	3.0724,0.553719	0.00443811	0.00464522
2	chr6:116006965:C:A	116006965	A,A	C,C	1,1	inf,inf	inf,inf	3.07964,0.569799	0.00442111	0.00463658
2	chr6:115888035:G:A	115888035	A,A	G,G	1,1	inf,inf	inf,inf	0.756846,2.86809	0.00434728	0.0051005
2	chr6:116016340:G:A	116016340	A,A	G,G	1,1	inf,inf	inf,inf	3.01122,0.63832	0.00423042	0.00443993
2	chr6:116013968:C:A	116013968	A,A	C,C	1,1	inf,inf	inf,inf	3.01739,0.61405	0.00413678	0.00434257
2	chr6:116061554:T:TACTA	116061554	TACTA,TACTA	T,T	1,1	inf,inf	inf,inf	3.08646,0.466292	0.00409001	0.00428441
2	chr6:116025231:C:A	116025231	A,A	C,C	1,1	inf,inf	inf,inf	2.8931,0.711567	0.00399659	0.00418429
2	chr6:116105819:C:T	116105819	NA,T	NA,C	NA,1	NA,inf	NA,inf	NA,2.58314	0.00399644	0.00617783
2	chr6:116054139:A:G	116054139	G,G	A,A	1,1	inf,inf	inf,inf	2.94022,0.62225	0.0038554	0.00403728
2	chr6:116030561:G:T	116030561	T,T	G,G	1,1	inf,inf	inf,inf	2.86716,0.713778	0.0038182	0.0039989
2	chr6:116012579:C:G	116012579	G,G	C,C	1,1	inf,inf	inf,inf	2.97269,0.617609	0.00380438	0.00399734
2	chr6:116033428:C:T	116033428	T,T	C,C	1,1	inf,inf	inf,inf	2.86564,0.710257	0.00378251	0.00396201
2	chr6:116041456:C:T	116041456	T,T	C,C	1,1	inf,inf	inf,inf	2.88191,0.681838	0.00374912	0.00392714
2	chr6:115861926:G:A	115861926	A,A	G,G	1,1	inf,-inf	inf,inf	1.06202,2.4453	0.00372172	0.00445461
2	chr6:115895004:G:A	115895004	NA,A	NA,G	NA,1	NA,-inf	NA,inf	NA,2.2703	0.0033333	0.00424064
2	chr6:116074071:T:TCA	116074071	TCA,TCA	T,T	1,1	inf,inf	inf,inf	2.84171,0.641012	0.0032549	0.00341507
2	chr6:115747861:G:A	115747861	NA,A	NA,G	NA,1	NA,inf	NA,inf	NA,2.56398	0.00321673	0.0040737
2	chr6:115805367:G:A	115805367	NA,A	NA,G	NA,1	NA,inf	NA,inf	NA,2.54597	0.00319566	0.0041785
2	chr6:116060831:T:C	116060831	C,C	T,T	1,1	inf,inf	inf,inf	2.82402,0.632154	0.00310777	0.00326209
2	chr6:116024338:A:G	116024338	G,G	A,A	1,1	inf,inf	inf,inf	2.90221,0.548137	0.00306311	0.0032233
2	chr6:115918718:T:C	115918718	C,C	T,T	1,1	inf,inf	inf,inf	2.54328,0.958346	0.00300464	0.00322849
2	chr6:116045145:TG:T	116045145	T,T	TG,TG	1,1	inf,inf	inf,inf	2.51195,0.885497	0.00268936	0.00283806
2	chr6:116158834:G:A	116158834	NA,A	NA,G	NA,1	NA,inf	NA,inf	NA,2.37252	0.00260181	0.00346905
2	chr6:115986186:T:C	115986186	C,NA	T,NA	1,NA	-inf,NA	inf,NA	2.11141,NA	0.00232365	0.00309571
2	chr6:115902097:C:T	115902097	NA,T	NA,C	NA,1	NA,-inf	NA,inf	NA,2.51449	0.00229256	0.00386738
2	chr6:116384928:G:A	116384928	NA,A	NA,G	NA,1	NA,inf	NA,inf	NA,2.23382	0.00227609	0.00331864
2	chr6:116133496:C:T	116133496	NA,T	NA,C	NA,1	NA,inf	NA,inf	NA,2.29076	0.00219126	0.00292943
2	chr6:115999520:C:T	115999520	T,T	C,C	1,1	inf,inf	inf,inf	1.15052,2.37383	0.0020571	0.00239868
2	chr6:115864320:T:A	115864320	A,A	T,T	1,1	inf,inf	inf,inf	0.717774,2.51515	0.0019528	0.00233882
2	chr6:116122922:G:C	116122922	NA,C	NA,G	NA,1	NA,inf	NA,inf	NA,2.22513	0.00193812	0.00258762
2	chr6:115641887:G:T	115641887	T,T	G,G	1,1	-inf,-inf	inf,inf	1.28565,2.25024	0.0018613	0.00271674
2	chr6:116181242:A:G	116181242	G,G	A,A	1,1	inf,-inf	inf,inf	1.80234,1.25292	0.00176605	0.00197551
2	chr6:115843267:C:G	115843267	G,G	C,C	1,1	-inf,-inf	inf,inf	2.34452,1.0351	0.00175214	0.00239176
2	chr6:115547016:G:A	115547016	NA,A	NA,G	NA,1	NA,inf	NA,inf	NA,2.2644	0.00172983	0.00224156
2	chr6:115643997:C:T	115643997	T,T	C,C	1,1	-inf,-inf	inf,inf	1.28394,2.19711	0.00169456	0.0024687
2	chr6:115995733:A:G	115995733	G,G	A,A	1,1	-inf,inf	inf,inf	2.59486,0.189927	0.00168279	0.00181296
2	chr6:116039978:G:T	116039978	T,T	G,G	1,1	inf,inf	inf,inf	1.58781,1.78144	0.00166285	0.00208215
2	chr6:116171230:CACTTA:C	116171230	NA,C	NA,CACTTA	NA,1	NA,inf	NA,inf	NA,2.14362	0.00165702	0.00221994
2	chr6:115971326:A:G	115971326	G,G	A,A	1,1	inf,inf	inf,inf	1.70983,1.65106	0.00163629	0.001892
2	chr6:116518411:T:C	116518411	C,C	T,T	1,1	inf,inf	inf,inf	1.6857,1.4958	0.00162484	0.00227651
2	chr6:115979255:T:C	115979255	NA,C	NA,T	NA,1	NA,-inf	NA,inf	NA,1.90963	0.0016235	0.00207937
2	chr6:115981248:A:G	115981248	G,G	A,A	1,1	inf,inf	inf,inf	1.68864,1.66627	0.00161785	0.00187127
2	chr6:115834590:G:A	115834590	A,A	G,G	1,1	-inf,-inf	inf,inf	2.7094,0.471558	0.00161617	0.00216997
2	chr6:116379048:T:C	116379048	NA,C	NA,T	NA,1	NA,inf	NA,inf	NA,2.06016	0.00161011	0.00239229
2	chr6:115979503:C:T	115979503	T,T	C,C	1,1	inf,inf	inf,inf	1.68425,1.66281	0.0015946	0.001845
2	chr6:115875267:C:T	115875267	T,T	C,C	1,1	inf,inf	inf,inf	2.54836,0.431106	0.00158785	0.00183995
2	chr6:116006698:C:T	116006698	T,T	C,C	1,1	-inf,inf	inf,inf	2.54185,0.22109	0.00158667	0.00171027
2	chr6:116075818:T:C	116075818	C,C	T,T	1,1	-inf,inf	inf,inf	2.49373,0.271498	0.00157171	0.00169392
2	chr6:116073013:T:C	116073013	C,C	T,T	1,1	inf,inf	inf,inf	1.55835,1.76952	0.00155481	0.00194874
2	chr6:116519547:T:C	116519547	C,C	T,T	1,1	inf,inf	inf,inf	1.73811,1.41652	0.00155034	0.00216797
2	chr6:115636912:C:A	115636912	A,A	C,C	1,1	-inf,-inf	inf,inf	1.21937,2.20234	0.00151991	0.00222253
2	chr6:116078209:C:T	116078209	T,T	C,C	1,1	-inf,inf	inf,inf	2.48492,0.248164	0.00148423	0.00160129
2	chr6:115995929:A:C	115995929	C,C	A,A	1,1	-inf,inf	inf,inf	2.53257,0.187245	0.0014818	0.00159936
2	chr6:115995719:G:T	115995719	T,T	G,G	1,1	-inf,inf	inf,inf	2.51497,0.194005	0.00144593	0.00156116
2	chr6:115550790:T:A	115550790	NA,A	NA,T	NA,1	NA,inf	NA,inf	NA,2.07927	0.001436	0.00183107
2	chr6:116041986:A:G	116041986	G,G	A,A	1,1	-inf,inf	inf,inf	2.49123,0.215122	0.00142047	0.00153414
2	chr6:116063435:G:C	116063435	C,C	G,G	1,1	-inf,inf	inf,inf	2.47764,0.20538	0.00137993	0.00148993
2	chr6:115989173:C:T	115989173	T,T	C,C	1,1	-inf,inf	inf,inf	2.62528,0.0829673	0.0013703	0.0015391
2	chr6:115990538:G:A	115990538	A,A	G,G	1,1	-inf,inf	inf,inf	2.6051,0.117323	0.00136321	0.00153136
2	chr6:116342515:G:A	116342515	NA,A	NA,G	NA,1	NA,inf	NA,inf	NA,1.98453	0.00135871	0.00193773
2	chr6:115950248:A:C	115950248	C,C	A,A	1,1	-inf,-inf	inf,inf	2.43444,0.640972	0.00134863	0.00147954
2	chr6:116139926:G:A	116139926	NA,A	NA,G	NA,1	NA,inf	NA,inf	NA,2.02967	0.00133587	0.00179229
2	chr6:115914544:C:T	115914544	T,T	C,C	1,1	inf,inf	inf,inf	0.673241,2.35006	0.00133532	0.00159334
2	chr6:115916517:A:G	115916517	G,G	A,A	1,1	inf,inf	inf,inf	2.53628,0.438084	0.00131648	0.00143659
2	chr6:115946995:T:A	115946995	A,A	T,T	1,1	-inf,-inf	inf,inf	2.41867,0.638774	0.00130233	0.00142972
2	chr6:116020547:C:T	116020547	T,T	C,C	1,1	-inf,inf	inf,inf	2.43617,0.227508	0.00130197	0.00140756
2	chr6:115531892:GA:G	115531892	NA,G	NA,GA	NA,1	NA,inf	NA,inf	NA,2.11062	0.00129219	0.00168376
2	chr6:116145021:T:G	116145021	NA,G	NA,T	NA,1	NA,inf	NA,inf	NA,2.01062	0.00128848	0.00172931
2	chr6:115528715:G:A	115528715	NA,A	NA,G	NA,1	NA,inf	NA,inf	NA,2.10581	0.00128075	0.00166907
2	chr6:115915788:T:C	115915788	C,C	T,T	1,1	inf,inf	inf,inf	2.03211,1.14466	0.00127241	0.00163208
2	chr6:115923853:G:A	115923853	A,A	G,G	1,1	inf,inf	inf,inf	2.3961,0.64851	0.00126349	0.00138813
2	chr6:116026570:GGAAGGAAA:G	116026570	G,G	GGAAGGAAA,GGAAGGAAA	1,1	inf,inf	inf,inf	0.479888,2.4762	0.00126164	0.00153138
2	chr6:115949267:A:AC	115949267	AC,AC	A,A	1,1	-inf,-inf	inf,inf	2.38846,0.652185	0.00124796	0.00137178
2	chr6:115915789:G:A	115915789	A,A	G,G	1,1	inf,inf	inf,inf	2.04438,1.11834	0.00124575	0.00159888
2	chr6:115614632:C:T	115614632	NA,T	NA,C	NA,1	NA,inf	NA,inf	NA,2.09192	0.00123416	0.00162644
2	chr6:115920421:G:A	115920421	A,A	G,G	1,1	inf,inf	inf,inf	2.36898,0.662491	0.00121719	0.00133897
2	chr6:116003979:C:T	116003979	T,T	C,C	1,1	-inf,inf	inf,inf	2.46043,0.158896	0.0012121	0.00131373
2	chr6:115568946:G:A	115568946	NA,A	NA,G	NA,1	NA,inf	NA,inf	NA,1.981	0.00119807	0.00153005
2	chr6:115595300:G:A	115595300	NA,A	NA,G	NA,1	NA,inf	NA,inf	NA,1.97409	0.00118016	0.0015082
2	chr6:115644840:G:A	115644840	A,A	G,G	1,1	-inf,-inf	inf,inf	0.807491,2.48364	0.00117861	0.00186289
2	chr6:115944698:C:T	115944698	T,T	C,C	1,1	-inf,-inf	inf,inf	2.35967,0.647217	0.00117477	0.00129247
2	chr6:116373221:G:T	116373221	NA,T	NA,G	NA,1	NA,inf	NA,inf	NA,1.89545	0.00117237	0.00173602
2	chr6:115558402:T:C	115558402	NA,C	NA,T	NA,1	NA,inf	NA,inf	NA,2.0324	0.00112571	0.00146706
2	chr6:115932168:TTATA:T	115932168	T,T	TTATA,TTATA	1,1	inf,inf	inf,inf	2.346,0.628147	0.00111653	0.001229
2	chr6:115943191:C:A	115943191	A,A	C,C	1,1	-inf,-inf	inf,inf	2.36132,0.602929	0.00111463	0.00122608
2	chr6:115578226:G:A	115578226	NA,A	NA,G	NA,1	NA,inf	NA,inf	NA,2.02891	0.0011121	0.00145182
2	chr6:115988486:T:C	115988486	C,C	T,T	1,1	inf,inf	inf,inf	2.46784,0.365539	0.00110508	0.00119242
2	chr6:115553084:C:T	115553084	NA,T	NA,C	NA,1	NA,inf	NA,inf	NA,2.02463	0.00110344	0.00144066
2	chr6:115577157:C:T	115577157	NA,T	NA,C	NA,1	NA,inf	NA,inf	NA,2.02449	0.00110295	0.0014401
2	chr6:115563759:C:T	115563759	NA,T	NA,C	NA,1	NA,inf	NA,inf	NA,2.02118	0.00109636	0.00143157
2	chr6:115672977:G:A	115672977	A,NA	G,NA	1,NA	-inf,NA	inf,NA	1.76986,NA	0.00108886	0.00153496
2	chr6:116096949:G:A	116096949	A,A	G,G	1,1	-inf,inf	inf,inf	2.42464,0.12975	0.00108117	0.00117498
2	chr6:116474727:A:G	116474727	NA,G	NA,A	NA,1	NA,-inf	NA,inf	NA,1.7153	0.00107471	0.0014277
2	chr6:115996281:T:C	115996281	C,C	T,T	1,1	-inf,-inf	inf,inf	2.5128,0.52492	0.00106983	0.00122522
2	chr6:115644644:C:A	115644644	A,A	C,C	1,1	-inf,-inf	inf,inf	0.804065,2.42439	0.00105639	0.00166409
2	chr6:115943777:G:A	115943777	A,A	G,G	1,1	-inf,-inf	inf,inf	2.35182,0.555514	0.00104454	0.001148
2	chr6:115710320:T:C	115710320	NA,C	NA,T	NA,1	NA,-inf	NA,inf	NA,1.65866	0.00102805	0.00134765
2	chr6:115576142:C:T	115576142	T,NA	C,NA	1,NA	-inf,NA	inf,NA	1.73361,NA	0.00102312	0.00140916
2	chr6:115590874:T:G	115590874	NA,G	NA,T	NA,1	NA,inf	NA,inf	NA,1.9747	0.00101343	0.00132242
2	chr6:116006330:A:G	116006330	G,G	A,A	1,1	-inf,-inf	inf,inf	2.48242,0.535155	0.00101139	0.00116133
2	chr6:115599794:A:G	115599794	NA,G	NA,A	NA,1	NA,inf	NA,inf	NA,1.9723	0.00100869	0.00131642
2	chr6:116029625:G:A	116029625	A,A	G,G	1,1	-inf,-inf	inf,inf	2.46688,0.580308	0.00100082	0.00115693
2	chr6:115889218:C:G	115889218	G,G	C,C	1,1	inf,inf	inf,inf	2.06693,0.959373	0.000990354	0.00131284
2	chr6:116420404:C:T	116420404	NA,T	NA,C	NA,1	NA,-inf	NA,inf	NA,1.67489	0.000981131	0.00130877
2	chr6:116001186:C:T	116001186	T,T	C,C	1,1	-inf,-inf	inf,inf	2.47437,0.451837	0.000980853	0.00111379
2	chr6:115991730:A:T	115991730	T,T	A,A	1,1	inf,inf	inf,inf	2.41644,0.373922	0.000971597	0.00105505
2	chr6:115939933:C:T	115939933	T,T	C,C	1,1	inf,inf	inf,inf	1.91063,1.11065	0.000960083	0.00123394
2	chr6:115571408:G:A	115571408	NA,A	NA,G	NA,1	NA,inf	NA,inf	NA,1.94217	0.000953991	0.00124633
2	chr6:115615985:A:G	115615985	G,NA	A,NA	1,NA	inf,NA	inf,NA	1.62986,NA	0.000950201	0.00122961
2	chr6:115928136:C:T	115928136	T,T	C,C	1,1	inf,inf	inf,inf	1.90082,1.11308	0.000945056	0.00121492
2	chr6:115945429:A:G	115945429	G,G	A,A	1,1	-inf,-inf	inf,inf	2.3229,0.493903	0.000923253	0.0010152
2	chr6:116099964:A:G	116099964	G,G	A,A	1,1	-inf,-inf	inf,inf	2.38057,0.713061	0.000916136	0.0010826
2	chr6:115822242:C:T	115822242	T,T	C,C	1,1	-inf,-inf	inf,inf	2.39911,0.533885	0.00091456	0.00125661
2	chr6:116390866:A:G	116390866	NA,G	NA,A	NA,1	NA,inf	NA,inf	NA,1.78161	0.000907405	0.0013413
2	chr6:115929678:T:C	115929678	C,C	T,T	1,1	inf,inf	inf,inf	1.86653,1.11012	0.000882288	0.00113533
2	chr6:115642207:G:A	115642207	NA,A	NA,G	NA,1	NA,inf	NA,inf	NA,1.88662	0.000869898	0.00112823
2	chr6:115929909:C:T	115929909	T,T	C,C	1,1	inf,inf	inf,inf	0.782673,2.01558	0.000866053	0.00102689
2	chr6:115881020:G:A	115881020	NA,A	NA,G	NA,1	NA,-inf	NA,inf	NA,1.95972	0.000865294	0.00140338
2	chr6:115860044:A:G	115860044	NA,G	NA,A	NA,1	NA,inf	NA,inf	NA,1.83313	0.000863606	0.00125483
2	chr6:115904383:C:T	115904383	NA,T	NA,C	NA,1	NA,-inf	NA,inf	NA,1.98233	0.000850233	0.00140602
2	chr6:115904096:G:T	115904096	NA,T	NA,G	NA,1	NA,-inf	NA,inf	NA,1.96284	0.000838722	0.00137651
2	chr6:115648146:T:A	115648146	A,A	T,T	1,1	-inf,-inf	inf,inf	0.738563,2.3559	0.000836656	0.00132215
2	chr6:115652414:C:T	115652414	T,T	C,C	1,1	-inf,-inf	inf,inf	0.845566,2.25216	0.000835521	0.0013046
2	chr6:115699334:C:T	115699334	NA,T	NA,C	NA,1	NA,-inf	NA,inf	NA,1.62154	0.0008347	0.00115471
2	chr6:116220221:A:G	116220221	G,NA	A,NA	1,NA	inf,NA	inf,NA	1.59506,NA	0.000833124	0.000981245
2	chr6:115946284:C:CT	115946284	CT,CT	C,C	1,1	inf,inf	inf,inf	0.772445,2.00626	0.000830782	0.000986892
2	chr6:115870608:T:G	115870608	NA,G	NA,T	NA,1	NA,-inf	NA,inf	NA,1.9295	0.000817521	0.00132559
2	chr6:116089451:T:C	116089451	C,C	T,T	1,1	-inf,-inf	inf,inf	2.32788,0.695957	0.000816529	0.000966044
2	chr6:115879182:C:G	115879182	NA,G	NA,C	NA,1	NA,-inf	NA,inf	NA,1.92782	0.000815053	0.00132148
2	chr6:115879777:G:A	115879777	NA,A	NA,G	NA,1	NA,-inf	NA,inf	NA,1.92576	0.000812095	0.00131653
2	chr6:115946331:C:T	115946331	NA,T	NA,C	NA,1	NA,-inf	NA,inf	NA,1.56117	0.000807963	0.00104671
2	chr6:115907287:T:C	115907287	C,C	T,T	1,1	inf,inf	inf,inf	1.93733,0.960649	0.000792188	0.00103944
2	chr6:116505995:A:C	116505995	C,C	A,A	1,1	inf,inf	inf,inf	2.05869,0.667558	0.000788155	0.00107516
2	chr6:115930380:G:A	115930380	A,A	G,G	1,1	inf,inf	inf,inf	1.84181,1.06651	0.000787347	0.00101399
2	chr6:115628754:G:A	115628754	A,A	G,G	1,1	-inf,-inf	inf,inf	1.20079,1.67548	0.000778166	0.0010379
2	chr6:116133262:C:G	116133262	NA,G	NA,C	NA,1	NA,-inf	NA,inf	NA,1.58822	0.000777214	0.00108661
2	chr6:115910563:G:T	115910563	T,T	G,G	1,1	inf,inf	inf,inf	1.92624,0.960942	0.000775331	0.00101771
2	chr6:116081552:G:A	116081552	A,A	G,G	1,1	inf,inf	inf,inf	1.60608,1.28475	0.000774067	0.000973539
2	chr6:116459030:G:A	116459030	NA,A	NA,G	NA,1	NA,-inf	NA,inf	NA,1.57738	0.000769137	0.00105054
2	chr6:116434402:A:T	116434402	T,NA	A,NA	1,NA	-inf,NA	inf,NA	1.55775,NA	0.000767529	0.00106711
2	chr6:115616897:C:A	115616897	NA,A	NA,C	NA,1	NA,inf	NA,inf	NA,1.81705	0.000756416	0.000985587
2	chr6:115612597:CTAAG:C	115612597	NA,C	NA,CTAAG	NA,1	NA,inf	NA,inf	NA,1.81673	0.000755958	0.00098501
2	chr6:116503553:T:C	116503553	C,C	T,T	1,1	-inf,-inf	inf,inf	2.03492,0.668808	0.000754472	0.00102969
2	chr6:116395420:G:A	116395420	NA,A	NA,G	NA,1	NA,-inf	NA,inf	NA,1.45916	0.000754223	0.000961428
2	chr6:115640298:C:T	115640298	T,T	C,C	1,1	inf,inf	inf,inf	1.45293,1.48694	0.000752314	0.00102568
2	chr6:115930460:C:A	115930460	A,A	C,C	1,1	inf,inf	inf,inf	0.792017,1.9318	0.00074947	0.000889663
2	chr6:115898749:C:T	115898749	T,T	C,C	1,1	inf,inf	inf,inf	2.02733,0.807878	0.000746993	0.000984135
2	chr6:116276588:C:A	116276588	NA,A	NA,C	NA,1	NA,inf	NA,inf	NA,1.66489	0.000743029	0.00105572
2	chr6:116502418:C:T	116502418	T,T	C,C	1,1	-inf,-inf	inf,inf	2.02517,0.668808	0.000740508	0.00101081
2	chr6:115621415:T:C	115621415	NA,C	NA,T	NA,1	NA,inf	NA,inf	NA,1.75403	0.000739385	0.00110556
2	chr6:115836085:C:T	115836085	NA,T	NA,C	NA,1	NA,inf	NA,inf	NA,1.74604	0.000735633	0.00106796
2	chr6:116507200:G:GAT	116507200	GAT,GAT	G,G	1,1	inf,inf	inf,inf	2.02102,0.668808	0.00073464	0.00100288
2	chr6:116314847:T:A	116314847	A,A	T,T	1,1	-inf,inf	inf,inf	0.538609,2.21328	0.000733011	0.00101793
2	chr6:115899079:C:T	115899079	T,T	C,C	1,1	inf,inf	inf,inf	2.02933,0.791114	0.000732781	0.000965293
2	chr6:116510132:C:T	116510132	T,T	C,C	1,1	inf,inf	inf,inf	2.01855,0.668808	0.000731174	0.000998202
2	chr6:116504155:A:G	116504155	G,G	A,A	1,1	inf,inf	inf,inf	2.01826,0.668808	0.000730772	0.000997657
2	chr6:115646141:T:C	115646141	C,C	T,T	1,1	-inf,-inf	inf,inf	0.743283,2.27081	0.000728083	0.00114391
2	chr6:116505966:T:C	116505966	C,C	T,T	1,1	inf,inf	inf,inf	2.01516,0.667556	0.000725081	0.000989912
2	chr6:115930176:G:A	115930176	A,A	G,G	1,1	inf,inf	inf,inf	1.76382,1.10851	0.000723159	0.000927892
2	chr6:116506004:C:T	116506004	T,T	C,C	1,1	inf,inf	inf,inf	2.01202,0.666544	0.000719639	0.000982533
2	chr6:115911976:C:T	115911976	T,T	C,C	1,1	inf,inf	inf,inf	1.88283,0.962286	0.000716159	0.000940664
2	chr6:116504088:G:A	116504088	A,A	G,G	1,1	inf,inf	inf,inf	2.00758,0.668808	0.000716009	0.000977685
2	chr6:116305167:C:T	116305167	T,T	C,C	1,1	-inf,inf	inf,inf	0.540802,2.19994	0.000715481	0.000994168
2	chr6:115902706:G:A	115902706	A,A	G,G	1,1	inf,inf	inf,inf	1.92124,0.910972	0.00071334	0.000936509
2	chr6:116401406:T:C	116401406	NA,C	NA,T	NA,1	NA,inf	NA,inf	NA,1.76985	0.000711948	0.00102444
2	chr6:115883962:A:C	115883962	NA,C	NA,A	NA,1	NA,-inf	NA,inf	NA,1.8483	0.000708688	0.00114393
2	chr6:115883663:A:G	115883663	NA,G	NA,A	NA,1	NA,-inf	NA,inf	NA,1.84731	0.000707617	0.00114212
2	chr6:115890332:C:T	115890332	NA,T	NA,C	NA,1	NA,-inf	NA,inf	NA,1.84731	0.000707617	0.00114212
2	chr6:115966474:T:A	115966474	A,A	T,T	1,1	inf,inf	inf,inf	1.86848,0.957773	0.00070426	0.000905649
2	chr6:116172646:A:G	116172646	NA,G	NA,A	NA,1	NA,-inf	NA,inf	NA,1.53752	0.00070348	0.000983494
2	chr6:116135052:T:C	116135052	NA,C	NA,T	NA,1	NA,-inf	NA,inf	NA,1.53749	0.000703446	0.000983441
2	chr6:116150656:A:G	116150656	NA,G	NA,A	NA,1	NA,-inf	NA,inf	NA,1.53689	0.000702623	0.000982297
2	chr6:116163075:C:G	116163075	NA,G	NA,C	NA,1	NA,-inf	NA,inf	NA,1.53487	0.000702012	0.000980869
2	chr6:116148146:A:G	116148146	NA,G	NA,A	NA,1	NA,-inf	NA,inf	NA,1.53545	0.000700661	0.00097957
2	chr6:115879972:A:G	115879972	G,G	A,A	1,1	inf,inf	inf,inf	1.9424,0.860672	0.000700074	0.000914376
2	chr6:116174174:A:G	116174174	NA,G	NA,A	NA,1	NA,-inf	NA,inf	NA,1.53282	0.000696964	0.000974495
2	chr6:115953150:A:G	115953150	G,G	A,A	1,1	-inf,-inf	inf,inf	2.1115,0.583114	0.000680849	0.000755398
2	chr6:116320478:A:C	116320478	C,C	A,A	1,1	-inf,inf	inf,inf	0.548888,2.16604	0.000679366	0.00094395
2	chr6:116505451:A:G	116505451	G,G	A,A	1,1	inf,inf	inf,inf	1.97996,0.668808	0.00067918	0.000927884
2	chr6:116306485:A:G	116306485	G,G	A,A	1,1	-inf,inf	inf,inf	0.557168,2.15688	0.000675777	0.000938857
2	chr6:115812781:A:T	115812781	NA,T	NA,A	NA,1	NA,inf	NA,inf	NA,1.80141	0.000674347	0.000964397
2	chr6:115872885:A:G	115872885	G,G	A,A	1,1	inf,inf	inf,inf	2.00721,0.759886	0.000672691	0.000887194
2	chr6:116521714:G:A	116521714	A,A	G,G	1,1	inf,inf	inf,inf	1.97383,0.668808	0.00067132	0.000917346
2	chr6:116305145:T:A	116305145	A,A	T,T	1,1	-inf,inf	inf,inf	0.545875,2.15685	0.000665486	0.000924329
2	chr6:116077955:T:G	116077955	G,G	T,T	1,1	inf,inf	inf,inf	1.23061,1.64464	0.000664788	0.000781435
2	chr6:115628103:G:A	115628103	A,A	G,G	1,1	inf,inf	inf,inf	1.9429,0.684895	0.000664367	0.00085275
2	chr6:116517460:A:G	116517460	G,G	A,A	1,1	inf,inf	inf,inf	1.96141,0.669725	0.000656503	0.00089733
2	chr6:116503907:G:A	116503907	A,A	G,G	1,1	-inf,-inf	inf,inf	2.00029,0.619288	0.000656221	0.000895307
2	chr6:116308638:A:G	116308638	G,G	A,A	1,1	-inf,inf	inf,inf	0.54645,2.1452	0.000650601	0.000904271
2	chr6:115918966:C:T	115918966	T,T	C,C	1,1	inf,inf	inf,inf	1.27036,1.54547	0.000642503	0.000774647
2	chr6:116289049:A:G	116289049	NA,G	NA,A	NA,1	NA,inf	NA,inf	NA,1.6491	0.000642482	0.000978756
2	chr6:115971515:G:T	115971515	T,T	G,G	1,1	inf,inf	inf,inf	1.773,1.01606	0.00064199	0.000825428
2	chr6:115809772:T:C	115809772	C,NA	T,NA	1,NA	inf,NA	inf,NA	1.43806,NA	0.000641373	0.000861652
2	chr6:115668853:C:A	115668853	NA,A	NA,C	NA,1	NA,-inf	NA,inf	NA,1.41973	0.000640153	0.000844903
2	chr6:116109817:C:T	116109817	NA,T	NA,C	NA,1	NA,inf	NA,inf	NA,1.47579	0.000636409	0.000893513
2	chr6:116501392:A:G	116501392	G,G	A,A	1,1	-inf,-inf	inf,inf	1.94495,0.668808	0.000635365	0.000868562
2	chr6:116033522:C:A	116033522	A,A	C,C	1,1	inf,inf	inf,inf	0.421029,2.16548	0.000633515	0.000779037
2	chr6:115970828:A:C	115970828	C,C	A,A	1,1	inf,inf	inf,inf	1.76649,1.01431	0.000631866	0.000812823
2	chr6:115625873:G:T	115625873	T,T	G,G	1,1	-inf,-inf	inf,inf	1.18902,1.56582	0.000629374	0.00083893
2	chr6:116347388:AACCAAAACAGCATGGTACTGGT:A	116347388	A,NA	AACCAAAACAGCATGGTACTGGT,NA	1,NA	-inf,NA	inf,NA	1.44046,NA	0.000616603	0.000851183
2	chr6:115576001:C:T	115576001	NA,T	NA,C	NA,1	NA,inf	NA,inf	NA,1.69966	0.000614515	0.000810817
2	chr6:115661632:TAGAA:T	115661632	NA,T	NA,TAGAA	NA,1	NA,inf	NA,inf	NA,1.69356	0.000614454	0.000797124
2	chr6:116360228:C:T	116360228	NA,T	NA,C	NA,1	NA,-inf	NA,inf	NA,1.37165	0.000598109	0.000764046
2	chr6:116518695:T:C	116518695	C,C	T,T	1,1	inf,inf	inf,inf	1.91236,0.669038	0.000597359	0.000817228
2	chr6:115765067:G:T	115765067	NA,T	NA,G	NA,1	NA,-inf	NA,inf	NA,1.3573	0.000592648	0.000774658
2	chr6:116406068:C:T	116406068	NA,T	NA,C	NA,1	NA,inf	NA,inf	NA,1.69462	0.000584742	0.000867484
2	chr6:116046089:T:C	116046089	C,C	T,T	1,1	inf,inf	inf,inf	0.464829,2.09268	0.000582893	0.000715535
2	chr6:115723844:A:G	115723844	G,NA	A,NA	1,NA	inf,NA	inf,NA	1.42408,NA	0.000579486	0.00081301
2	chr6:116427423:G:A	116427423	A,NA	G,NA	1,NA	-inf,NA	inf,NA	1.39716,NA	0.000571789	0.000795512
2	chr6:116418655:C:A	116418655	NA,A	NA,C	NA,1	NA,inf	NA,inf	NA,1.51723	0.000569624	0.000804775
2	chr6:116418665:G:C	116418665	NA,C	NA,G	NA,1	NA,inf	NA,inf	NA,1.51636	0.000568693	0.00080347
2	chr6:115591980:T:C	115591980	NA,C	NA,T	NA,1	NA,inf	NA,inf	NA,1.64815	0.000566092	0.000742829
2	chr6:115624501:A:G	115624501	G,G	A,A	1,1	-inf,-inf	inf,inf	1.21907,1.47082	0.00056504	0.000751171
2	chr6:115563238:G:A	115563238	NA,A	NA,G	NA,1	NA,-inf	NA,inf	NA,1.33906	0.000558808	0.000722925
2	chr6:116388405:C:A	116388405	NA,A	NA,C	NA,1	NA,inf	NA,inf	NA,1.51769	0.000557763	0.000819028
2	chr6:116077802:A:G	116077802	G,G	A,A	1,1	inf,inf	inf,inf	1.28392,1.45987	0.000552739	0.000703238
2	chr6:116403739:T:C	116403739	C,NA	T,NA	1,NA	-inf,NA	inf,NA	1.37052,NA	0.000544611	0.000757733
2	chr6:115534406:A:G	115534406	NA,G	NA,A	NA,1	NA,-inf	NA,inf	NA,1.32104	0.000539649	0.000698527
2	chr6:116418604:C:T	116418604	T,NA	C,NA	1,NA	-inf,NA	inf,NA	1.36201,NA	0.000536273	0.00074626
2	chr6:116510906:C:T	116510906	T,T	C,C	1,1	inf,inf	inf,inf	2.0075,0.449389	0.000532562	0.000722542
2	chr6:116387655:T:C	116387655	NA,C	NA,T	NA,1	NA,inf	NA,inf	NA,1.49089	0.000532199	0.000780777
2	chr6:116052368:A:G	116052368	G,G	A,A	1,1	inf,inf	inf,inf	0.226352,1.83611	0.000531843	0.000611555
2	chr6:116153913:G:A	116153913	NA,A	NA,G	NA,1	NA,inf	NA,inf	NA,1.55111	0.000528814	0.000731341
2	chr6:116440085:A:G	116440085	NA,G	NA,A	NA,1	NA,inf	NA,inf	NA,1.59656	0.000518079	0.000747956
2	chr6:116396490:C:T	116396490	NA,T	NA,C	NA,1	NA,inf	NA,inf	NA,1.46725	0.000517325	0.000753041
2	chr6:115810926:C:A	115810926	A,A	C,C	1,1	-inf,inf	inf,inf	1.70243,0.784841	0.000516116	0.000644526
2	chr6:116300105:A:G	116300105	NA,G	NA,A	NA,1	NA,-inf	NA,inf	NA,1.29068	0.000511154	0.000654712
2	chr6:116107672:A:G	116107672	NA,G	NA,A	NA,1	NA,inf	NA,inf	NA,1.50862	0.000508481	0.000681037
2	chr6:116419459:G:T	116419459	NA,T	NA,G	NA,1	NA,inf	NA,inf	NA,1.46999	0.000508389	0.000745529
2	chr6:116419458:G:T	116419458	NA,T	NA,G	NA,1	NA,inf	NA,inf	NA,1.46999	0.000508389	0.000745529
2	chr6:116026138:G:C	116026138	C,C	G,G	1,1	inf,inf	inf,inf	1.21553,1.47729	0.000506985	0.000645053
2	chr6:115984020:G:A	115984020	A,A	G,G	1,1	inf,inf	inf,inf	2.06469,0.366868	0.000503853	0.000557528
2	chr6:115910864:G:C	115910864	NA,C	NA,G	NA,1	NA,-inf	NA,inf	NA,1.32301	0.000503228	0.000669204
2	chr6:115812538:C:T	115812538	NA,T	NA,C	NA,1	NA,inf	NA,inf	NA,1.69684	0.000503003	0.00073929
2	chr6:116393449:T:C	116393449	NA,C	NA,T	NA,1	NA,-inf	NA,inf	NA,1.35456	0.000501961	0.000685382
2	chr6:115931388:T:A	115931388	A,A	T,T	1,1	inf,inf	inf,inf	2.1707,0.0775027	0.000500651	0.0005563
2	chr6:115984474:T:C	115984474	C,C	T,T	1,1	inf,inf	inf,inf	2.17132,0.0749912	0.00049651	0.000568708
2	chr6:115579606:TA:T	115579606	NA,T	NA,TA	NA,1	NA,-inf	NA,inf	NA,1.27535	0.000494018	0.000640387
2	chr6:116173400:G:A	116173400	NA,A	NA,G	NA,1	NA,-inf	NA,inf	NA,1.20971	0.00049356	0.000640295
2	chr6:115926317:G:C	115926317	C,C	G,G	1,1	inf,inf	inf,inf	2.03221,0.425876	0.000490208	0.000546907
2	chr6:115925801:G:A	115925801	A,A	G,G	1,1	inf,inf	inf,inf	2.02801,0.422219	0.000484281	0.000540417
2	chr6:116429562:G:A	116429562	NA,A	NA,G	NA,1	NA,inf	NA,inf	NA,1.49098	0.000483914	0.000739897
2	chr6:115930730:T:C	115930730	C,C	T,T	1,1	inf,inf	inf,inf	2.0217,0.428214	0.000481693	0.000537661
2	chr6:115598132:C:G	115598132	NA,G	NA,C	NA,1	NA,-inf	NA,inf	NA,1.25613	0.000479748	0.000621844
2	chr6:116260267:T:A	116260267	NA,A	NA,T	NA,1	NA,inf	NA,inf	NA,1.38608	0.000468481	0.000684056
2	chr6:116168314:T:C	116168314	NA,C	NA,T	NA,1	NA,-inf	NA,inf	NA,1.18189	0.000467017	0.000606507
2	chr6:115921577:T:C	115921577	C,C	T,T	1,1	inf,inf	inf,inf	1.99839,0.438055	0.000465678	0.00052035
2	chr6:115631231:T:A	115631231	NA,A	NA,T	NA,1	NA,-inf	NA,inf	NA,1.30757	0.000464648	0.000632677
2	chr6:115953567:C:T	115953567	T,T	C,C	1,1	-inf,-inf	inf,inf	1.99953,0.433653	0.000464532	0.000519027
2	chr6:115700674:T:C	115700674	C,C	T,T	1,1	inf,inf	inf,inf	0.150603,2.14448	0.000453359	0.000642167
2	chr6:115815847:C:T	115815847	NA,T	NA,C	NA,1	NA,inf	NA,inf	NA,1.57515	0.000452459	0.000646709
2	chr6:116254210:C:G	116254210	NA,G	NA,C	NA,1	NA,inf	NA,inf	NA,1.36564	0.000450588	0.000657941
2	chr6:115610188:C:G	115610188	NA,G	NA,C	NA,1	NA,-inf	NA,inf	NA,1.22428	0.000449501	0.000583731
2	chr6:116373666:C:G	116373666	G,G	C,C	1,1	inf,inf	inf,inf	0.73395,1.72436	0.000448935	0.000659332
2	chr6:115922951:T:C	115922951	C,C	T,T	1,1	inf,inf	inf,inf	1.9772,0.433165	0.000444883	0.00049762
2	chr6:116323408:T:G	116323408	NA,G	NA,T	NA,1	NA,inf	NA,inf	NA,1.41405	0.000442735	0.000650424
2	chr6:116341319:C:T	116341319	NA,T	NA,C	NA,1	NA,-inf	NA,inf	NA,1.20801	0.000442451	0.000567395
2	chr6:116394817:A:G	116394817	G,NA	A,NA	1,NA	-inf,NA	inf,NA	1.2542,NA	0.000441777	0.000615521
2	chr6:116289424:A:G	116289424	G,G	A,A	1,1	-inf,inf	inf,inf	0.402751,2.05585	0.000441658	0.000617255
2	chr6:116113454:G:A	116113454	A,A	G,G	1,1	inf,inf	inf,inf	0.255237,2.1929	0.00043538	0.000564526
2	chr6:115659254:G:A	115659254	NA,A	NA,G	NA,1	NA,inf	NA,inf	NA,1.47496	0.000433563	0.000673022
2	chr6:116280518:G:A	116280518	NA,A	NA,G	NA,1	NA,inf	NA,inf	NA,1.33977	0.000432388	0.00063021
2	chr6:116446970:T:C	116446970	NA,C	NA,T	NA,1	NA,inf	NA,inf	NA,1.41231	0.000431216	0.000652901
2	chr6:116410824:T:C	116410824	NA,C	NA,T	NA,1	NA,inf	NA,inf	NA,1.32772	0.000430386	0.000611032
2	chr6:115661473:A:G	115661473	G,NA	A,NA	1,NA	inf,NA	inf,NA	1.21375,NA	0.00042961	0.000613844
2	chr6:116409200:G:C	116409200	NA,C	NA,G	NA,1	NA,-inf	NA,inf	NA,1.21925	0.000425489	0.000556879
2	chr6:116395781:G:A	116395781	A,NA	G,NA	1,NA	-inf,NA	inf,NA	1.23329,NA	0.000425229	0.000592816
2	chr6:116298423:G:A	116298423	A,A	G,G	1,1	-inf,inf	inf,inf	0.401751,2.02486	0.000416822	0.000582286
2	chr6:116474166:C:T	116474166	NA,T	NA,C	NA,1	NA,-inf	NA,inf	NA,1.26943	0.000416779	0.000574401
2	chr6:116280377:C:T	116280377	NA,T	NA,C	NA,1	NA,inf	NA,inf	NA,1.31992	0.000416189	0.000606629
2	chr6:115782639:C:A	115782639	NA,A	NA,C	NA,1	NA,inf	NA,inf	NA,1.50825	0.000415746	0.00060253
2	chr6:115920530:A:G	115920530	G,G	A,A	1,1	inf,inf	inf,inf	2.06675,0.10934	0.000413266	0.000461072
2	chr6:116475606:TATAAAG:T	116475606	NA,T	NA,TATAAAG	NA,1	NA,inf	NA,inf	NA,1.35007	0.000413078	0.000589332
2	chr6:116410536:A:G	116410536	NA,G	NA,A	NA,1	NA,-inf	NA,inf	NA,1.20424	0.000412911	0.000540806
2	chr6:116304272:T:G	116304272	NA,G	NA,T	NA,1	NA,inf	NA,inf	NA,1.31543	0.000412901	0.000601153
2	chr6:116420408:G:C	116420408	NA,C	NA,G	NA,1	NA,-inf	NA,inf	NA,1.19834	0.000410926	0.000537358
2	chr6:115933671:T:C	115933671	C,C	T,T	1,1	inf,inf	inf,inf	1.94697,0.410937	0.000409922	0.000459233
2	chr6:115910935:C:T	115910935	T,T	C,C	1,1	inf,inf	inf,inf	2.05508,0.0688716	0.000409306	0.000460558
2	chr6:115917820:C:T	115917820	T,T	C,C	1,1	inf,inf	inf,inf	0.760916,1.63119	0.000409037	0.000490468
2	chr6:116096995:G:A	116096995	A,A	G,G	1,1	-inf,inf	inf,inf	1.08312,1.21343	0.000408507	0.000475629
2	chr6:115676113:T:G	115676113	NA,G	NA,T	NA,1	NA,-inf	NA,inf	NA,1.81465	0.000407004	0.000851231
2	chr6:115941813:G:A	115941813	A,A	G,G	1,1	-inf,-inf	inf,inf	2.06061,0.0862877	0.000406	0.000453192
2	chr6:116111489:A:G	116111489	G,G	A,A	1,1	inf,inf	inf,inf	0.205624,2.17873	0.000403641	0.00052442
2	chr6:116503236:T:C	116503236	NA,C	NA,T	NA,1	NA,-inf	NA,inf	NA,1.18072	0.000402734	0.00053373
2	chr6:115529593:A:G	115529593	NA,G	NA,A	NA,1	NA,-inf	NA,inf	NA,1.16671	0.000401858	0.000523918
2	chr6:115551892:T:C	115551892	C,NA	T,NA	1,NA	-inf,NA	inf,NA	1.21845,NA	0.000400901	0.000585768
2	chr6:116457605:T:C	116457605	NA,C	NA,T	NA,1	NA,-inf	NA,inf	NA,1.25274	0.000400271	0.000553324
2	chr6:115785310:A:G	115785310	G,NA	A,NA	1,NA	inf,NA	inf,NA	1.17077,NA	0.00039467	0.000534599
2	chr6:116111473:T:G	116111473	G,G	T,T	1,1	inf,inf	inf,inf	0.229781,2.15334	0.000394025	0.00051184
2	chr6:115611873:G:C	115611873	C,C	G,G	1,1	inf,-inf	inf,inf	1.97709,0.486025	0.000393179	0.00060018
2	chr6:116302574:T:G	116302574	NA,G	NA,T	NA,1	NA,inf	NA,inf	NA,1.34615	0.000391609	0.00057485
2	chr6:116283687:A:G	116283687	G,G	A,A	1,1	-inf,inf	inf,inf	1.07427,1.23851	0.000390546	0.0004648
2	chr6:115600480:C:T	115600480	NA,T	NA,C	NA,1	NA,-inf	NA,inf	NA,1.16227	0.000390318	0.000519259
2	chr6:115957654:G:T	115957654	T,T	G,G	1,1	-inf,inf	inf,inf	1.92722,0.087999	0.000388958	0.000446621
2	chr6:115941309:CAAG:C	115941309	C,C	CAAG,CAAG	1,1	-inf,-inf	inf,inf	2.03754,0.0855316	0.000388453	0.00043407
2	chr6:116260068:A:G	116260068	NA,G	NA,A	NA,1	NA,inf	NA,inf	NA,1.26714	0.000388121	0.000560304
2	chr6:115895271:G:A	115895271	A,A	G,G	1,1	inf,inf	inf,inf	1.98706,0.310574	0.000385686	0.000465573
2	chr6:115835462:G:A	115835462	A,A	G,G	1,1	-inf,inf	inf,inf	1.90528,0.339582	0.0003849	0.000490903
2	chr6:115895354:A:G	115895354	G,NA	A,NA	1,NA	inf,NA	inf,NA	1.17515,NA	0.000381214	0.000513729
2	chr6:115548571:C:T	115548571	NA,T	NA,C	NA,1	NA,-inf	NA,inf	NA,1.92611	0.00038074	0.000902469
2	chr6:115837336:C:G	115837336	G,G	C,C	1,1	-inf,inf	inf,inf	1.89536,0.343901	0.000379418	0.000484407
2	chr6:115980886:T:C	115980886	C,NA	T,NA	1,NA	inf,NA	inf,NA	1.18456,NA	0.000379133	0.000508583
2	chr6:116016732:T:A	116016732	NA,A	NA,T	NA,1	NA,-inf	NA,inf	NA,1.16714	0.000378618	0.000501289
2	chr6:115547535:G:A	115547535	NA,A	NA,G	NA,1	NA,-inf	NA,inf	NA,1.91731	0.000376083	0.000889107
2	chr6:115575708:G:A	115575708	A,NA	G,NA	1,NA	-inf,NA	inf,NA	1.17959,NA	0.000374198	0.000528583
2	chr6:115955576:T:G	115955576	G,G	T,T	1,1	-inf,inf	inf,inf	1.88991,0.109362	0.0003731	0.000428334
2	chr6:115573337:A:C	115573337	NA,C	NA,A	NA,1	NA,-inf	NA,inf	NA,1.91283	0.000370774	0.000879767
2	chr6:115646292:A:G	115646292	NA,G	NA,A	NA,1	NA,-inf	NA,inf	NA,1.12278	0.000368508	0.000480875
2	chr6:116184776:T:C	116184776	NA,C	NA,T	NA,1	NA,-inf	NA,inf	NA,1.06327	0.000368122	0.000480721
2	chr6:116492819:G:A	116492819	NA,A	NA,G	NA,1	NA,inf	NA,inf	NA,1.31615	0.000367754	0.000552181
2	chr6:116485749:C:T	116485749	NA,T	NA,C	NA,1	NA,inf	NA,inf	NA,1.31615	0.000367754	0.000552181
2	chr6:115944271:T:C	115944271	NA,C	NA,T	NA,1	NA,-inf	NA,inf	NA,1.15967	0.000366709	0.000484441
2	chr6:116482213:CA:C	116482213	NA,C	NA,CA	NA,1	NA,inf	NA,inf	NA,1.31431	0.000366546	0.000550343
2	chr6:116303196:C:G	116303196	G,G	C,C	1,1	-inf,inf	inf,inf	0.361688,1.98291	0.000366334	0.000513014
2	chr6:115946003:T:C	115946003	C,C	T,T	1,1	-inf,-inf	inf,inf	2.00779,0.0624968	0.000365799	0.000409396
2	chr6:115598426:G:A	115598426	NA,A	NA,G	NA,1	NA,-inf	NA,inf	NA,1.90074	0.000364498	0.000861726
2	chr6:116290350:C:T	116290350	NA,T	NA,C	NA,1	NA,inf	NA,inf	NA,1.23754	0.000364396	0.000527294
2	chr6:115698309:G:A	115698309	A,NA	G,NA	1,NA	-inf,NA	inf,NA	1.1615,NA	0.000363999	0.00053219
2	chr6:115811452:A:C	115811452	NA,C	NA,A	NA,1	NA,-inf	NA,inf	NA,1.1822	0.000363579	0.000495281
2	chr6:116285468:G:A	116285468	A,A	G,G	1,1	-inf,inf	inf,inf	1.0553,1.15555	0.000362561	0.000428727
2	chr6:115559511:C:T	115559511	NA,T	NA,C	NA,1	NA,inf	NA,inf	NA,0.926693	0.000362561	0.000441447
2	chr6:115677403:T:C	115677403	NA,C	NA,T	NA,1	NA,-inf	NA,inf	NA,1.12598	0.000362332	0.000475061
2	chr6:115543208:G:T	115543208	NA,T	NA,G	NA,1	NA,inf	NA,inf	NA,0.923864	0.000361232	0.000439854
2	chr6:115832916:C:A	115832916	NA,A	NA,C	NA,1	NA,-inf	NA,inf	NA,1.3368	0.000360725	0.000552233
2	chr6:115901480:T:C	115901480	C,NA	T,NA	1,NA	inf,NA	inf,NA	1.1391,NA	0.00035762	0.000482145
2	chr6:115665206:A:G	115665206	NA,G	NA,A	NA,1	NA,-inf	NA,inf	NA,1.72051	0.000356984	0.000728017
2	chr6:115592020:T:C	115592020	NA,C	NA,T	NA,1	NA,-inf	NA,inf	NA,1.80404	0.000356968	0.000772335
2	chr6:116264221:G:C	116264221	NA,C	NA,G	NA,1	NA,-inf	NA,inf	NA,1.04654	0.000356204	0.000451968
2	chr6:116171553:A:G	116171553	NA,G	NA,A	NA,1	NA,-inf	NA,inf	NA,1.0457	0.000355715	0.00046489
2	chr6:115836471:G:C	115836471	C,C	G,G	1,1	-inf,inf	inf,inf	1.85168,0.355944	0.000354863	0.000453252
2	chr6:115645047:TC:T	115645047	NA,T	NA,TC	NA,1	NA,-inf	NA,inf	NA,1.16365	0.000354064	0.000483742
2	chr6:115675390:A:G	115675390	NA,G	NA,A	NA,1	NA,-inf	NA,inf	NA,1.10405	0.000347515	0.000456074
2	chr6:116159782:C:T	116159782	NA,T	NA,C	NA,1	NA,-inf	NA,inf	NA,1.03359	0.000347103	0.000453927
2	chr6:116397485:G:A	116397485	NA,A	NA,G	NA,1	NA,inf	NA,inf	NA,1.23452	0.000346727	0.000500671
2	chr6:116182392:G:A	116182392	NA,A	NA,G	NA,1	NA,-inf	NA,inf	NA,1.02737	0.000343078	0.000448916
2	chr6:116292953:G:A	116292953	NA,A	NA,G	NA,1	NA,-inf	NA,inf	NA,1.10547	0.000341021	0.000447669
2	chr6:116078659:G:A	116078659	A,A	G,G	1,1	inf,-inf	inf,inf	0.408551,1.55863	0.000334603	0.000421473
2	chr6:116090987:A:T	116090987	NA,T	NA,A	NA,1	NA,inf	NA,inf	NA,1.16201	0.000334517	0.000482514
2	chr6:115622944:C:A	115622944	NA,A	NA,C	NA,1	NA,inf	NA,inf	NA,1.2876	0.00033423	0.00049051
2	chr6:115641315:T:C	115641315	NA,C	NA,T	NA,1	NA,-inf	NA,inf	NA,1.09449	0.000332998	0.000446891
2	chr6:116466559:G:A	116466559	NA,A	NA,G	NA,1	NA,-inf	NA,inf	NA,1.09271	0.000332914	0.000446263
2	chr6:115948732:A:G	115948732	G,G	A,A	1,1	-inf,inf	inf,inf	1.87395,0.048868	0.000332221	0.000383985
2	chr6:116455449:ATAAATTTG:A	116455449	NA,A	NA,ATAAATTTG	NA,1	NA,inf	NA,inf	NA,1.2735	0.000330609	0.00049616
2	chr6:115667538:A:G	115667538	NA,G	NA,A	NA,1	NA,-inf	NA,inf	NA,1.67635	0.000330115	0.00067109
2	chr6:115721991:T:G	115721991	NA,G	NA,T	NA,1	NA,-inf	NA,inf	NA,1.62756	0.000328261	0.000626703
2	chr6:115639760:G:A	115639760	NA,A	NA,G	NA,1	NA,-inf	NA,inf	NA,1.0868	0.000328167	0.000440472
2	chr6:115565752:C:T	115565752	NA,T	NA,C	NA,1	NA,-inf	NA,inf	NA,1.38848	0.000327851	0.000525848
2	chr6:116303039:A:G	116303039	NA,G	NA,A	NA,1	NA,inf	NA,inf	NA,1.17758	0.00032675	0.000472545
2	chr6:116244799:A:G	116244799	NA,G	NA,A	NA,1	NA,inf	NA,inf	NA,1.18472	0.000326602	0.000472027
2	chr6:116469039:A:G	116469039	NA,G	NA,A	NA,1	NA,-inf	NA,inf	NA,1.0713	0.00032649	0.000434519
2	chr6:115589313:T:G	115589313	NA,G	NA,T	NA,1	NA,inf	NA,inf	NA,0.913238	0.000325817	0.000402603
2	chr6:116475203:C:T	116475203	NA,T	NA,C	NA,1	NA,-inf	NA,inf	NA,1.06922	0.000325199	0.000432841
2	chr6:116466038:A:G	116466038	NA,G	NA,A	NA,1	NA,-inf	NA,inf	NA,1.06922	0.000325199	0.000432841
2	chr6:116466034:TATC:T	116466034	NA,T	NA,TATC	NA,1	NA,-inf	NA,inf	NA,1.06922	0.000325199	0.000432841
2	chr6:116475204:A:G	116475204	NA,G	NA,A	NA,1	NA,-inf	NA,inf	NA,1.06922	0.000325199	0.000432841
2	chr6:116473120:C:T	116473120	NA,T	NA,C	NA,1	NA,-inf	NA,inf	NA,1.06636	0.000323427	0.000430532
2	chr6:116136312:G:T	116136312	NA,T	NA,G	NA,1	NA,inf	NA,inf	NA,1.22527	0.000322832	0.000481374
2	chr6:116429585:C:CAT	116429585	NA,CAT	NA,C	NA,1	NA,inf	NA,inf	NA,1.26174	0.00032277	0.000489491
2	chr6:116430743:A:G	116430743	NA,G	NA,A	NA,1	NA,inf	NA,inf	NA,1.26017	0.000321831	0.00048807
2	chr6:116085934:ACATTGACACTTC:A	116085934	A,A	ACATTGACACTTC,ACATTGACACTTC	1,1	inf,-inf	inf,inf	0.454422,1.50684	0.000321083	0.000406217
2	chr6:115737912:A:G	115737912	NA,G	NA,A	NA,1	NA,-inf	NA,inf	NA,1.10584	0.000320402	0.000438044
2	chr6:115535461:G:A	115535461	NA,A	NA,G	NA,1	NA,inf	NA,inf	NA,0.863517	0.000319933	0.000391169
2	chr6:115844125:A:T	115844125	NA,T	NA,A	NA,1	NA,-inf	NA,inf	NA,1.26832	0.000318922	0.000488619
2	chr6:115583765:G:T	115583765	T,NA	G,NA	1,NA	-inf,NA	inf,NA	1.07902,NA	0.00031749	0.000449906
2	chr6:115672091:C:T	115672091	NA,T	NA,C	NA,1	NA,inf	NA,inf	NA,1.30765	0.000317311	0.000496179
2	chr6:116474217:G:A	116474217	A,NA	G,NA	1,NA	inf,NA	inf,NA	1.05486,NA	0.000316667	0.00044507
2	chr6:116064936:G:C	116064936	NA,C	NA,G	NA,1	NA,-inf	NA,inf	NA,1.45386	0.000316389	0.000529605
2	chr6:116148594:T:C	116148594	NA,C	NA,T	NA,1	NA,-inf	NA,inf	NA,0.993021	0.000316204	0.000415185
2	chr6:116484202:A:C	116484202	NA,C	NA,A	NA,1	NA,-inf	NA,inf	NA,1.05366	0.000315608	0.000420322
2	chr6:115836567:G:A	115836567	NA,A	NA,G	NA,1	NA,inf	NA,inf	NA,1.41595	0.000315391	0.000459881
2	chr6:116487065:T:C	116487065	NA,C	NA,T	NA,1	NA,-inf	NA,inf	NA,1.0526	0.000314968	0.000419492
2	chr6:116496905:G:A	116496905	NA,A	NA,G	NA,1	NA,-inf	NA,inf	NA,1.0526	0.000314968	0.000419492
2	chr6:116492990:T:A	116492990	NA,A	NA,T	NA,1	NA,-inf	NA,inf	NA,1.0526	0.000314968	0.000419492
2	chr6:115580815:A:G	115580815	NA,G	NA,A	NA,1	NA,inf	NA,inf	NA,0.895487	0.000314266	0.000388891
2	chr6:115562458:G:C	115562458	NA,C	NA,G	NA,1	NA,inf	NA,inf	NA,0.861184	0.000313957	0.000384955
2	chr6:115591781:AATT:A	115591781	NA,A	NA,AATT	NA,1	NA,inf	NA,inf	NA,0.894703	0.000313884	0.000388415
2	chr6:116476824:T:C	116476824	NA,C	NA,T	NA,1	NA,-inf	NA,inf	NA,1.0505	0.000313734	0.000417883
2	chr6:115546121:G:A	115546121	NA,A	NA,G	NA,1	NA,-inf	NA,inf	NA,1.04691	0.000313674	0.000418966
2	chr6:115821886:G:A	115821886	NA,A	NA,G	NA,1	NA,inf	NA,inf	NA,1.22275	0.000313636	0.00043756
2	chr6:116494323:G:A	116494323	NA,A	NA,G	NA,1	NA,-inf	NA,inf	NA,1.05001	0.000313525	0.000417585
2	chr6:116492569:T:C	116492569	NA,C	NA,T	NA,1	NA,-inf	NA,inf	NA,1.04994	0.000313405	0.00041745
2	chr6:116477942:T:C	116477942	NA,C	NA,T	NA,1	NA,-inf	NA,inf	NA,1.04968	0.00031326	0.000417257
2	chr6:116481400:G:A	116481400	NA,A	NA,G	NA,1	NA,-inf	NA,inf	NA,1.04887	0.000312774	0.000416627
2	chr6:115538442:GA:G	115538442	G,G	GA,GA	1,1	inf,-inf	inf,inf	0.340635,2.01223	0.00031145	0.00050977
2	chr6:116266008:G:C	116266008	NA,C	NA,G	NA,1	NA,-inf	NA,inf	NA,1.05666	0.000311243	0.000409427
2	chr6:115910783:T:C	115910783	C,NA	T,NA	1,NA	inf,NA	inf,NA	1.04272,NA	0.00031112	0.00041421
2	chr6:115850293:G:C	115850293	NA,C	NA,G	NA,1	NA,inf	NA,inf	NA,1.25673	0.000310481	0.000476569
2	chr6:116090076:G:C	116090076	NA,C	NA,G	NA,1	NA,inf	NA,inf	NA,1.1205	0.000310231	0.00044736
2	chr6:116148429:A:G	116148429	NA,G	NA,A	NA,1	NA,-inf	NA,inf	NA,0.980949	0.000308894	0.000405821
2	chr6:115666036:A:G	115666036	NA,G	NA,A	NA,1	NA,-inf	NA,inf	NA,1.03485	0.000308484	0.000404624
2	chr6:115857357:T:C	115857357	C,C	T,T	1,1	inf,inf	inf,inf	1.79955,0.205595	0.000308463	0.000375679
2	chr6:115655713:T:C	115655713	NA,C	NA,T	NA,1	NA,-inf	NA,inf	NA,1.03453	0.000308286	0.000404373
2	chr6:116438991:G:GT	116438991	NA,GT	NA,G	NA,1	NA,inf	NA,inf	NA,1.21625	0.000307827	0.000446428
2	chr6:116497825:G:C	116497825	NA,C	NA,G	NA,1	NA,-inf	NA,inf	NA,1.04073	0.000307724	0.000410147
2	chr6:115611906:T:C	115611906	NA,C	NA,T	NA,1	NA,-inf	NA,inf	NA,1.05265	0.000307659	0.000413567
2	chr6:115724284:C:T	115724284	NA,T	NA,C	NA,1	NA,-inf	NA,inf	NA,1.02118	0.000307184	0.000401797
2	chr6:116007370:A:T	116007370	T,T	A,A	1,1	inf,-inf	inf,inf	1.89087,0.191684	0.000306868	0.00035299
2	chr6:115684203:T:A	115684203	NA,A	NA,T	NA,1	NA,inf	NA,inf	NA,1.24922	0.000306129	0.000465943
2	chr6:116497856:C:T	116497856	NA,T	NA,C	NA,1	NA,inf	NA,inf	NA,1.21157	0.000305654	0.000457612
2	chr6:115804596:AGAACTGGCTAGCCATATGGGGAAAATTGAAGCT:A	115804596	A,NA	AGAACTGGCTAGCCATATGGGGAAAATTGAAGCT,NA	1,NA	inf,NA	inf,NA	1.02021,NA	0.000303631	0.00043857
2	chr6:116438998:A:G	116438998	NA,G	NA,A	NA,1	NA,inf	NA,inf	NA,1.20771	0.000303242	0.000439754
2	chr6:116490613:T:G	116490613	G,NA	T,NA	1,NA	inf,NA	inf,NA	1.03995,NA	0.000302122	0.000401151
2	chr6:115835355:T:C	115835355	NA,C	NA,T	NA,1	NA,-inf	NA,inf	NA,1.08208	0.000301777	0.000408669
2	chr6:116014474:A:G	116014474	G,G	A,A	1,1	inf,-inf	inf,inf	1.79594,0.389363	0.000301498	0.000352299
2	chr6:116497987:G:A	116497987	A,NA	G,NA	1,NA	inf,NA	inf,NA	1.02341,NA	0.000299811	0.000421467
2	chr6:115616196:T:C	115616196	NA,C	NA,T	NA,1	NA,-inf	NA,inf	NA,1.0376	0.000299325	0.00040246
2	chr6:116471789:G:T	116471789	T,NA	G,NA	1,NA	inf,NA	inf,NA	1.02228,NA	0.000299239	0.000420639
2	chr6:115836955:C:T	115836955	NA,T	NA,C	NA,1	NA,inf	NA,inf	NA,1.38259	0.000298684	0.000435347
2	chr6:116250874:C:T	116250874	NA,T	NA,C	NA,1	NA,inf	NA,inf	NA,1.13006	0.000297571	0.000429253
2	chr6:115548472:T:C	115548472	NA,C	NA,T	NA,1	NA,inf	NA,inf	NA,0.840619	0.000296963	0.000365991
2	chr6:116094940:T:C	116094940	NA,C	NA,T	NA,1	NA,-inf	NA,inf	NA,1.41652	0.000296841	0.000496112
2	chr6:116205343:TTA:T	116205343	T,NA	TTA,NA	1,NA	-inf,NA	inf,NA	1.04333,NA	0.000296795	0.000406569
2	chr6:115699107:T:C	115699107	C,NA	T,NA	1,NA	-inf,NA	inf,NA	1.03498,NA	0.000296323	0.000422943
2	chr6:115871388:A:T	115871388	NA,T	NA,A	NA,1	NA,-inf	NA,inf	NA,1.02509	0.000296311	0.000393546
2	chr6:115991516:A:G	115991516	NA,G	NA,A	NA,1	NA,-inf	NA,inf	NA,1.39205	0.000296017	0.000486176
2	chr6:116149462:A:G	116149462	NA,G	NA,A	NA,1	NA,-inf	NA,inf	NA,0.955755	0.000294273	0.000387069
2	chr6:115652577:T:TA	115652577	NA,TA	NA,T	NA,1	NA,-inf	NA,inf	NA,1.02797	0.000293918	0.000395294
2	chr6:116459479:G:A	116459479	NA,A	NA,G	NA,1	NA,-inf	NA,inf	NA,1.01485	0.000293585	0.000391626
2	chr6:115919139:G:A	115919139	A,A	G,G	1,1	inf,inf	inf,inf	1.87015,0.272592	0.000293372	0.000352098
2	chr6:115548250:T:A	115548250	NA,A	NA,T	NA,1	NA,-inf	NA,inf	NA,1.00002	0.000292604	0.00038423
2	chr6:115620789:T:C	115620789	C,C	T,T	1,1	-inf,inf	inf,inf	1.41204,1.10499	0.000292455	0.000487948
2	chr6:116153366:A:G	116153366	NA,G	NA,A	NA,1	NA,inf	NA,inf	NA,1.1926	0.000292407	0.000440081
2	chr6:116402204:T:C	116402204	NA,C	NA,T	NA,1	NA,-inf	NA,inf	NA,1.0175	0.000291235	0.000389375
2	chr6:115641585:T:C	115641585	NA,C	NA,T	NA,1	NA,-inf	NA,inf	NA,1.74381	0.00028993	0.000657226
2	chr6:115712325:T:C	115712325	NA,C	NA,T	NA,1	NA,-inf	NA,inf	NA,0.990184	0.000289567	0.000379412
2	chr6:115725076:C:T	115725076	NA,T	NA,C	NA,1	NA,-inf	NA,inf	NA,0.988373	0.000288437	0.00037796
2	chr6:115558098:T:C	115558098	NA,C	NA,T	NA,1	NA,inf	NA,inf	NA,0.827516	0.000288021	0.000355579
2	chr6:116412964:T:C	116412964	NA,C	NA,T	NA,1	NA,-inf	NA,inf	NA,1.01079	0.000287614	0.000384591
2	chr6:115729191:G:A	115729191	NA,A	NA,G	NA,1	NA,-inf	NA,inf	NA,0.967523	0.000285849	0.000377179
2	chr6:115864745:G:A	115864745	A,A	G,G	1,1	inf,inf	inf,inf	1.49575,0.79155	0.000285064	0.000375855
2	chr6:116230836:G:A	116230836	NA,A	NA,G	NA,1	NA,-inf	NA,inf	NA,0.984546	0.000284841	0.000370001
2	chr6:116195894:A:G	116195894	NA,G	NA,A	NA,1	NA,inf	NA,inf	NA,1.10375	0.00028389	0.000409391
2	chr6:115855439:T:A	115855439	A,A	T,T	1,1	inf,-inf	inf,inf	1.84603,0.141331	0.00028381	0.000365275
2	chr6:116225330:T:C	116225330	NA,C	NA,T	NA,1	NA,-inf	NA,inf	NA,0.982403	0.000283707	0.000368567
2	chr6:115826027:C:A	115826027	A,A	C,C	1,1	inf,inf	inf,inf	1.75609,0.205904	0.000282587	0.000344443
2	chr6:116427562:G:A	116427562	NA,A	NA,G	NA,1	NA,inf	NA,inf	NA,1.12725	0.000282234	0.000409626
2	chr6:115857740:A:G	115857740	G,G	A,A	1,1	inf,-inf	inf,inf	1.84233,0.134823	0.000280418	0.000361083
2	chr6:115615968:T:TAA	115615968	NA,TAA	NA,T	NA,1	NA,-inf	NA,inf	NA,1.00151	0.000280164	0.000377062
2	chr6:115853248:C:A	115853248	A,A	C,C	1,1	inf,-inf	inf,inf	1.83549,0.14779	0.000279761	0.00035993
2	chr6:116403634:A:G	116403634	NA,G	NA,A	NA,1	NA,-inf	NA,inf	NA,1.05783	0.000279548	0.000383636
2	chr6:115830671:C:T	115830671	T,NA	C,NA	1,NA	inf,NA	inf,NA	0.979793,NA	0.000278722	0.000383915
2	chr6:115932940:C:T	115932940	T,T	C,C	1,1	inf,inf	inf,inf	1.84005,0.289507	0.000278137	0.000335144
2	chr6:116044667:T:C	116044667	C,C	T,T	1,1	inf,-inf	inf,inf	1.8168,0.281517	0.000277834	0.00032334
2	chr6:115716488:T:C	115716488	NA,C	NA,T	NA,1	NA,-inf	NA,inf	NA,0.968745	0.000277828	0.000364518
2	chr6:115842299:G:A	115842299	A,A	G,G	1,1	-inf,inf	inf,inf	1.81861,0.175795	0.000277461	0.000356509
2	chr6:116408385:C:T	116408385	T,NA	C,NA	1,NA	-inf,NA	inf,NA	0.987503,NA	0.000275755	0.000392978
2	chr6:115658614:C:A	115658614	NA,A	NA,C	NA,1	NA,inf	NA,inf	NA,1.21074	0.000275654	0.000422881
2	chr6:115599964:T:C	115599964	NA,C	NA,T	NA,1	NA,inf	NA,inf	NA,1.21761	0.000275256	0.000384491
2	chr6:116018132:T:C	116018132	C,C	T,T	1,1	inf,-inf	inf,inf	1.8411,0.139111	0.000274785	0.000315677
2	chr6:116430608:C:T	116430608	NA,T	NA,C	NA,1	NA,inf	NA,inf	NA,1.16583	0.000274061	0.000413885
2	chr6:116208529:G:A	116208529	NA,A	NA,G	NA,1	NA,inf	NA,inf	NA,1.10982	0.000274019	0.000404557
2	chr6:115875411:A:G	115875411	NA,G	NA,A	NA,1	NA,-inf	NA,inf	NA,0.981498	0.000273902	0.000363245
2	chr6:116258338:C:T	116258338	T,T	C,C	1,1	-inf,inf	inf,inf	0.910399,1.1884	0.000273874	0.000329349
2	chr6:115571632:G:A	115571632	NA,A	NA,G	NA,1	NA,-inf	NA,inf	NA,1.28571	0.000273553	0.000437381
2	chr6:116204138:A:C	116204138	NA,C	NA,A	NA,1	NA,-inf	NA,inf	NA,0.985503	0.000272888	0.00036006
2	chr6:115554244:G:A	115554244	NA,A	NA,G	NA,1	NA,-inf	NA,inf	NA,1.67769	0.000272872	0.000599327
2	chr6:115727675:G:T	115727675	NA,T	NA,G	NA,1	NA,-inf	NA,inf	NA,1.6209	0.000272173	0.000562509
2	chr6:115971720:A:G	115971720	G,G	A,A	1,1	-inf,inf	inf,inf	1.60513,0.238811	0.000270762	0.00031111
2	chr6:115651948:T:C	115651948	C,NA	T,NA	1,NA	inf,NA	inf,NA	0.954421,NA	0.000270741	0.000387438
2	chr6:116353510:A:G	116353510	NA,G	NA,A	NA,1	NA,inf	NA,inf	NA,1.10768	0.000270476	0.000399108
2	chr6:116211247:C:T	116211247	NA,T	NA,C	NA,1	NA,inf	NA,inf	NA,1.10179	0.000270172	0.000398818
2	chr6:115569138:A:G	115569138	NA,G	NA,A	NA,1	NA,inf	NA,inf	NA,0.795199	0.000270088	0.000334285
2	chr6:115840354:T:C	115840354	C,C	T,T	1,1	-inf,inf	inf,inf	1.79368,0.195368	0.000269486	0.00034614
2	chr6:115870034:A:G	115870034	G,G	A,A	1,1	inf,inf	inf,inf	1.73803,0.362743	0.000268974	0.000354836
2	chr6:115600447:G:A	115600447	NA,A	NA,G	NA,1	NA,inf	NA,inf	NA,1.20304	0.000268617	0.000375244
2	chr6:115901036:T:C	115901036	C,C	T,T	1,1	inf,-inf	inf,inf	1.74349,0.169792	0.000268608	0.000306078
2	chr6:115531691:CTT:C	115531691	NA,C	NA,CTT	NA,1	NA,-inf	NA,inf	NA,1.56197	0.000268391	0.00053046
2	chr6:116194626:A:G	116194626	NA,G	NA,A	NA,1	NA,inf	NA,inf	NA,1.06896	0.000267796	0.000385696
2	chr6:116033942:C:T	116033942	NA,T	NA,C	NA,1	NA,-inf	NA,inf	NA,0.946686	0.000266221	0.000345736
2	chr6:115986394:A:C	115986394	NA,C	NA,A	NA,1	NA,-inf	NA,inf	NA,1.336	0.00026614	0.000437413
2	chr6:116237622:A:G	116237622	NA,G	NA,A	NA,1	NA,inf	NA,inf	NA,1.06726	0.000265937	0.000383486
2	chr6:115848143:T:G	115848143	G,G	T,T	1,1	inf,-inf	inf,inf	1.79522,0.174703	0.000265204	0.000341067
2	chr6:116379229:G:C	116379229	NA,C	NA,G	NA,1	NA,-inf	NA,inf	NA,0.991329	0.000265132	0.000360154
2	chr6:115643491:C:G	115643491	NA,G	NA,C	NA,1	NA,-inf	NA,inf	NA,0.973074	0.00026511	0.000357392
2	chr6:116373235:C:T	116373235	NA,T	NA,C	NA,1	NA,-inf	NA,inf	NA,0.991072	0.000265019	0.000359998
2	chr6:115576535:G:A	115576535	A,A	G,G	1,1	inf,inf	inf,inf	1.77572,0.110528	0.000264839	0.000350517
2	chr6:116326406:A:G	116326406	NA,G	NA,A	NA,1	NA,inf	NA,inf	NA,1.06266	0.000264628	0.000382594
2	chr6:116308591:T:G	116308591	NA,G	NA,T	NA,1	NA,-inf	NA,inf	NA,0.981509	0.000264406	0.000355052
2	chr6:116318397:T:G	116318397	NA,G	NA,T	NA,1	NA,inf	NA,inf	NA,1.09132	0.000263652	0.000388739
2	chr6:116188513:A:G	116188513	G,NA	A,NA	1,NA	inf,NA	inf,NA	0.936594,NA	0.000263515	0.000388205
2	chr6:115840096:T:C	115840096	C,C	T,T	1,1	-inf,inf	inf,inf	1.77715,0.201969	0.000262962	0.000337764
2	chr6:116395228:A:G	116395228	NA,G	NA,A	NA,1	NA,inf	NA,inf	NA,1.08045	0.000262696	0.000378851
2	chr6:115703881:A:T	115703881	NA,T	NA,A	NA,1	NA,-inf	NA,inf	NA,0.944516	0.00026265	0.000345454
2	chr6:115593517:A:C	115593517	NA,C	NA,A	NA,1	NA,-inf	NA,inf	NA,1.25911	0.000261973	0.000418084
2	chr6:116460471:T:G	116460471	NA,G	NA,T	NA,1	NA,-inf	NA,inf	NA,0.953456	0.000261827	0.000350135
2	chr6:115649541:A:G	115649541	G,G	A,A	1,1	-inf,inf	inf,inf	1.38148,1.02438	0.000260854	0.000421201
2	chr6:116136935:C:T	116136935	T,NA	C,NA	1,NA	inf,NA	inf,NA	0.953778,NA	0.000260658	0.000341475
2	chr6:116457240:T:C	116457240	NA,C	NA,T	NA,1	NA,-inf	NA,inf	NA,0.950582	0.000260457	0.000348337
2	chr6:116332256:A:G	116332256	NA,G	NA,A	NA,1	NA,inf	NA,inf	NA,1.08585	0.000259722	0.000383306
2	chr6:116061648:G:A	116061648	A,A	G,G	1,1	inf,-inf	inf,inf	1.72558,0.413853	0.000259362	0.000306696
2	chr6:116031169:T:C	116031169	C,C	T,T	1,1	inf,-inf	inf,inf	1.7707,0.299151	0.000259328	0.000302815
2	chr6:116360571:A:G	116360571	NA,G	NA,A	NA,1	NA,inf	NA,inf	NA,1.11346	0.000257575	0.00038608
2	chr6:115648582:C:T	115648582	NA,T	NA,C	NA,1	NA,-inf	NA,inf	NA,1.25276	0.000257348	0.000412443
2	chr6:116168387:A:G	116168387	G,G	A,A	1,1	inf,inf	inf,inf	1.68042,0.235245	0.000257104	0.000293904
2	chr6:115845143:C:T	115845143	T,NA	C,NA	1,NA	-inf,NA	inf,NA	0.915442,NA	0.000256854	0.000352097
2	chr6:115735150:A:G	115735150	NA,G	NA,A	NA,1	NA,-inf	NA,inf	NA,0.924175	0.000255817	0.000336318
2	chr6:115624025:C:A	115624025	NA,A	NA,C	NA,1	NA,-inf	NA,inf	NA,1.24688	0.000255627	0.000409211
2	chr6:115583003:A:T	115583003	NA,T	NA,A	NA,1	NA,-inf	NA,inf	NA,1.24298	0.000254964	0.000406575
2	chr6:115594747:TATA:T	115594747	NA,T	NA,TATA	NA,1	NA,-inf	NA,inf	NA,1.24056	0.000254659	0.000405653
2	chr6:115569998:G:A	115569998	NA,A	NA,G	NA,1	NA,-inf	NA,inf	NA,1.23859	0.000253474	0.000403865
2	chr6:115562013:A:T	115562013	NA,T	NA,A	NA,1	NA,-inf	NA,inf	NA,1.23859	0.000253474	0.000403865
2	chr6:115648398:A:T	115648398	NA,T	NA,A	NA,1	NA,-inf	NA,inf	NA,1.24342	0.00025311	0.000405614
2	chr6:115825032:G:A	115825032	A,A	G,G	1,1	-inf,inf	inf,inf	0.763485,1.11755	0.000252956	0.000309918
2	chr6:116462706:G:A	116462706	NA,A	NA,G	NA,1	NA,inf	NA,inf	NA,1.09842	0.000252432	0.000376149
2	chr6:116464903:AC:A	116464903	NA,A	NA,AC	NA,1	NA,inf	NA,inf	NA,1.09842	0.000252432	0.000376149
2	chr6:115564457:T:C	115564457	NA,C	NA,T	NA,1	NA,-inf	NA,inf	NA,1.23552	0.000252104	0.000401668
2	chr6:115583135:G:C	115583135	NA,C	NA,G	NA,1	NA,-inf	NA,inf	NA,1.23534	0.00025183	0.000401366
2	chr6:115840540:A:G	115840540	G,G	A,A	1,1	-inf,inf	inf,inf	1.75807,0.192526	0.000251438	0.000323348
2	chr6:116443312:G:A	116443312	A,A	G,G	1,1	-inf,inf	inf,inf	1.23694,0.931747	0.000251272	0.000367362
2	chr6:115623571:C:T	115623571	T,T	C,C	1,1	-inf,inf	inf,inf	1.31279,1.11616	0.000250929	0.000418534
2	chr6:116328083:C:T	116328083	NA,T	NA,C	NA,1	NA,inf	NA,inf	NA,1.03285	0.000250655	0.000362522
2	chr6:115685821:A:G	115685821	NA,G	NA,A	NA,1	NA,-inf	NA,inf	NA,0.917819	0.000250247	0.000329533
2	chr6:115785530:G:A	115785530	NA,A	NA,G	NA,1	NA,-inf	NA,inf	NA,0.933222	0.0002502	0.000336919
2	chr6:115607336:T:C	115607336	NA,C	NA,T	NA,1	NA,-inf	NA,inf	NA,1.23017	0.000249579	0.000398783
2	chr6:115844820:G:A	115844820	A,A	G,G	1,1	-inf,-inf	inf,inf	1.57969,0.744297	0.000248927	0.000385693
2	chr6:115693371:T:C	115693371	NA,C	NA,T	NA,1	NA,-inf	NA,inf	NA,0.914829	0.000248844	0.00032774
2	chr6:115693717:T:C	115693717	NA,C	NA,T	NA,1	NA,-inf	NA,inf	NA,0.914829	0.000248844	0.00032774
2	chr6:115764335:A:G	115764335	NA,G	NA,A	NA,1	NA,-inf	NA,inf	NA,0.916184	0.000248209	0.000327179
2	chr6:116243065:C:T	116243065	NA,T	NA,C	NA,1	NA,inf	NA,inf	NA,1.05171	0.000247824	0.000365256
2	chr6:115571401:T:A	115571401	NA,A	NA,T	NA,1	NA,-inf	NA,inf	NA,1.22479	0.000247774	0.000394477
2	chr6:115809484:A:T	115809484	NA,T	NA,A	NA,1	NA,-inf	NA,inf	NA,0.915844	0.00024769	0.000326557
2	chr6:115996979:C:G	115996979	NA,G	NA,C	NA,1	NA,-inf	NA,inf	NA,0.894492	0.000247193	0.00032009
2	chr6:115641093:A:G	115641093	NA,G	NA,A	NA,1	NA,-inf	NA,inf	NA,1.22653	0.000247103	0.000394967
2	chr6:115737279:A:G	115737279	NA,G	NA,A	NA,1	NA,-inf	NA,inf	NA,0.905566	0.000247014	0.000325096
2	chr6:115760535:CTAAAAGACCATCACGGTCAGCTCCAGAGCTCCTCATAGGGTCAGCT:C	115760535	C,NA	CTAAAAGACCATCACGGTCAGCTCCAGAGCTCCTCATAGGGTCAGCT,NA	1,NA	-inf,NA	inf,NA	0.926568,NA	0.00024635	0.000353688
2	chr6:115896643:A:G	115896643	NA,G	NA,A	NA,1	NA,-inf	NA,inf	NA,0.929799	0.000245733	0.000328597
2	chr6:115865472:C:T	115865472	T,T	C,C	1,1	inf,inf	inf,inf	1.52459,0.66046	0.000245458	0.000327257
2	chr6:115786960:G:A	115786960	NA,A	NA,G	NA,1	NA,-inf	NA,inf	NA,0.921976	0.00024499	0.000330082
2	chr6:115686790:T:G	115686790	NA,G	NA,T	NA,1	NA,-inf	NA,inf	NA,0.904986	0.000244261	0.000321899
2	chr6:116165293:A:G	116165293	NA,G	NA,A	NA,1	NA,-inf	NA,inf	NA,0.844651	0.000243253	0.000311655
2	chr6:116174706:C:G	116174706	NA,G	NA,C	NA,1	NA,-inf	NA,inf	NA,0.843038	0.000242546	0.00031077
2	chr6:115594986:A:G	115594986	NA,G	NA,A	NA,1	NA,-inf	NA,inf	NA,1.20689	0.000241043	0.000383084
2	chr6:115855156:A:G	115855156	G,G	A,A	1,1	inf,inf	inf,inf	1.72754,0.37723	0.000241008	0.000320291
2	chr6:116209819:C:G	116209819	NA,G	NA,C	NA,1	NA,inf	NA,inf	NA,1.03828	0.000240648	0.000355456
2	chr6:115534405:C:A	115534405	NA,A	NA,C	NA,1	NA,-inf	NA,inf	NA,1.20181	0.000240236	0.000381095
2	chr6:115852208:A:T	115852208	T,NA	A,NA	1,NA	inf,NA	inf,NA	0.890393,NA	0.000240039	0.000321851
2	chr6:116322996:C:T	116322996	NA,T	NA,C	NA,1	NA,-inf	NA,inf	NA,1.01392	0.000239733	0.000346473
2	chr6:115580430:T:A	115580430	NA,A	NA,T	NA,1	NA,-inf	NA,inf	NA,0.91602	0.00023963	0.00032339
2	chr6:116286845:A:G	116286845	G,G	A,A	1,1	-inf,inf	inf,inf	0.0525203,1.88604	0.000239562	0.000335934
2	chr6:115555727:A:G	115555727	NA,G	NA,A	NA,1	NA,-inf	NA,inf	NA,1.58418	0.000239107	0.000512999
2	chr6:115848969:T:C	115848969	C,C	T,T	1,1	inf,-inf	inf,inf	1.73336,0.185758	0.000239057	0.000307816
2	chr6:115559823:G:A	115559823	NA,A	NA,G	NA,1	NA,-inf	NA,inf	NA,1.20015	0.000238765	0.000379052
2	chr6:115595100:GT:G	115595100	NA,G	NA,GT	NA,1	NA,inf	NA,inf	NA,1.13294	0.000238755	0.000333933
2	chr6:116364691:A:G	116364691	G,NA	A,NA	1,NA	inf,NA	inf,NA	0.878026,NA	0.000238462	0.000350172
2	chr6:115898256:C:T	115898256	T,T	C,C	1,1	inf,-inf	inf,inf	1.72177,0.0954917	0.000237902	0.000271608
2	chr6:115937643:C:T	115937643	T,NA	C,NA	1,NA	-inf,NA	inf,NA	0.834665,NA	0.000237233	0.000341954
2	chr6:116087639:T:C	116087639	C,C	T,T	1,1	inf,-inf	inf,inf	1.73647,0.283113	0.000237042	0.000277653
2	chr6:116031470:A:G	116031470	NA,G	NA,A	NA,1	NA,-inf	NA,inf	NA,0.953653	0.000236776	0.00032276
2	chr6:115816471:A:C	115816471	C,C	A,A	1,1	-inf,inf	inf,inf	0.768207,1.08009	0.000236581	0.000290378
2	chr6:115889009:C:T	115889009	T,T	C,C	1,1	inf,-inf	inf,inf	1.71739,0.0941507	0.000236406	0.00027
2	chr6:115877822:G:A	115877822	NA,A	NA,G	NA,1	NA,-inf	NA,inf	NA,0.950361	0.000236228	0.000330237
2	chr6:116434563:A:G	116434563	NA,G	NA,A	NA,1	NA,-inf	NA,inf	NA,0.899129	0.000235508	0.000312048
2	chr6:115772675:C:T	115772675	T,T	C,C	1,1	-inf,-inf	inf,inf	1.74066,0.407391	0.000235438	0.000358545
2	chr6:115684699:T:G	115684699	G,NA	T,NA	1,NA	inf,NA	inf,NA	0.867696,NA	0.0002349	0.000336891
2	chr6:115821744:GAAAAAAT:G	115821744	NA,G	NA,GAAAAAAT	NA,1	NA,-inf	NA,inf	NA,0.931809	0.000234563	0.000317646
2	chr6:116232188:C:T	116232188	NA,T	NA,C	NA,1	NA,inf	NA,inf	NA,0.995376	0.000234139	0.000337506
2	chr6:116140475:C:T	116140475	T,T	C,C	1,1	inf,-inf	inf,inf	1.71388,0.322866	0.000233276	0.00027939
2	chr6:115544553:C:T	115544553	NA,T	NA,C	NA,1	NA,-inf	NA,inf	NA,0.900779	0.000232943	0.000314617
2	chr6:116279611:C:G	116279611	G,G	C,C	1,1	-inf,inf	inf,inf	0.844323,1.15785	0.000232269	0.000280786
2	chr6:116174341:C:T	116174341	NA,T	NA,C	NA,1	NA,-inf	NA,inf	NA,1.19335	0.000232162	0.000366706
2	chr6:116048751:T:C	116048751	NA,C	NA,T	NA,1	NA,-inf	NA,inf	NA,0.907586	0.000231939	0.000310838
2	chr6:116467600:G:A	116467600	NA,A	NA,G	NA,1	NA,inf	NA,inf	NA,1.03239	0.000230915	0.000340691
2	chr6:116131245:A:T	116131245	NA,T	NA,A	NA,1	NA,-inf	NA,inf	NA,0.914342	0.000230888	0.000317253
2	chr6:115824287:C:T	115824287	T,NA	C,NA	1,NA	inf,NA	inf,NA	0.86649,NA	0.000230683	0.000309735
2	chr6:116052386:C:T	116052386	NA,T	NA,C	NA,1	NA,-inf	NA,inf	NA,0.903566	0.000230243	0.000308624
2	chr6:115711678:T:C	115711678	C,C	T,T	1,1	-inf,inf	inf,inf	0.196463,1.78994	0.000229676	0.00033413
2	chr6:115575506:A:G	115575506	NA,G	NA,A	NA,1	NA,-inf	NA,inf	NA,1.20213	0.000229592	0.000371588
2	chr6:115621081:C:T	115621081	NA,T	NA,C	NA,1	NA,-inf	NA,inf	NA,1.17958	0.000229234	0.000365276
2	chr6:115546718:C:G	115546718	NA,G	NA,C	NA,1	NA,-inf	NA,inf	NA,0.890482	0.0002288	0.000309071
2	chr6:115599888:G:A	115599888	NA,A	NA,G	NA,1	NA,-inf	NA,inf	NA,1.17269	0.000228119	0.000361735
2	chr6:115870493:C:T	115870493	T,T	C,C	1,1	inf,inf	inf,inf	1.67837,0.302071	0.000227966	0.000300716
2	chr6:115612504:TTACA:T	115612504	NA,T	NA,TTACA	NA,1	NA,-inf	NA,inf	NA,1.58115	0.000227482	0.000499134
2	chr6:116249010:ACATT:A	116249010	A,NA	ACATT,NA	1,NA	-inf,NA	inf,NA	0.869687,NA	0.000227064	0.0003098
2	chr6:116145091:T:C	116145091	NA,C	NA,T	NA,1	NA,-inf	NA,inf	NA,0.804235	0.000226951	0.000291202
2	chr6:116038831:C:T	116038831	T,NA	C,NA	1,NA	-inf,NA	inf,NA	0.877952,NA	0.000226916	0.000319578
2	chr6:115688486:T:C	115688486	NA,C	NA,T	NA,1	NA,-inf	NA,inf	NA,0.861088	0.000226525	0.000298869
2	chr6:115656069:A:G	115656069	NA,G	NA,A	NA,1	NA,-inf	NA,inf	NA,1.06223	0.00022618	0.000338956
2	chr6:116035072:A:T	116035072	T,T	A,A	1,1	inf,-inf	inf,inf	1.71887,0.235528	0.000225933	0.000263471
2	chr6:115654748:A:G	115654748	G,NA	A,NA	1,NA	inf,NA	inf,NA	0.847346,NA	0.000225897	0.000318752
2	chr6:115626997:T:G	115626997	NA,G	NA,T	NA,1	NA,-inf	NA,inf	NA,1.57974	0.000225871	0.000496471
2	chr6:115553729:T:C	115553729	NA,C	NA,T	NA,1	NA,-inf	NA,inf	NA,1.16317	0.000225695	0.000357093
2	chr6:115853393:C:T	115853393	NA,T	NA,C	NA,1	NA,inf	NA,inf	NA,1.14843	0.000225624	0.000320606
2	chr6:115530238:A:T	115530238	NA,T	NA,A	NA,1	NA,-inf	NA,inf	NA,1.1636	0.000225479	0.000357054
2	chr6:115568907:CAG:C	115568907	C,C	CAG,CAG	1,1	inf,inf	inf,inf	1.35584,0.698587	0.000225368	0.000300254
2	chr6:116025192:A:C	116025192	NA,C	NA,A	NA,1	NA,-inf	NA,inf	NA,0.884932	0.000225313	0.000301081
2	chr6:116244798:A:T	116244798	NA,T	NA,A	NA,1	NA,-inf	NA,inf	NA,0.910191	0.000225054	0.000305309
2	chr6:116395163:C:T	116395163	NA,T	NA,C	NA,1	NA,inf	NA,inf	NA,0.984511	0.000224614	0.000323002
2	chr6:116281695:G:C	116281695	C,NA	G,NA	1,NA	-inf,NA	inf,NA	0.874229,NA	0.000223463	0.000309313
2	chr6:116248770:G:A	116248770	NA,A	NA,G	NA,1	NA,inf	NA,inf	NA,1.01816	0.000223183	0.000333901
2	chr6:115940110:T:C	115940110	NA,C	NA,T	NA,1	NA,inf	NA,inf	NA,1.08741	0.000222513	0.000326189
2	chr6:116281694:C:T	116281694	T,NA	C,NA	1,NA	-inf,NA	inf,NA	0.8709,NA	0.00022222	0.000307628
2	chr6:115989080:A:G	115989080	G,G	A,A	1,1	inf,-inf	inf,inf	1.60521,0.450128	0.000222042	0.000267935
2	chr6:115728867:T:C	115728867	C,NA	T,NA	1,NA	inf,NA	inf,NA	0.83442,NA	0.00022129	0.000300631
2	chr6:115669402:C:T	115669402	NA,T	NA,C	NA,1	NA,inf	NA,inf	NA,1.09277	0.000220391	0.00029475
2	chr6:115554065:G:C	115554065	NA,C	NA,G	NA,1	NA,-inf	NA,inf	NA,1.14527	0.000219261	0.000346547
2	chr6:115551093:T:C	115551093	NA,C	NA,T	NA,1	NA,-inf	NA,inf	NA,1.14554	0.000219215	0.000346547
2	chr6:115990600:C:G	115990600	G,G	C,C	1,1	inf,-inf	inf,inf	1.6358,0.370126	0.000219049	0.000262079
2	chr6:115525347:C:T	115525347	T,T	C,C	1,1	inf,inf	inf,inf	1.43899,0.568523	0.000218389	0.000288632
2	chr6:115609729:G:A	115609729	NA,A	NA,G	NA,1	NA,-inf	NA,inf	NA,1.14657	0.000218286	0.000346703
2	chr6:115558081:T:C	115558081	NA,C	NA,T	NA,1	NA,-inf	NA,inf	NA,1.13979	0.000218217	0.000344512
2	chr6:115562316:C:G	115562316	G,G	C,C	1,1	inf,inf	inf,inf	1.36443,0.659363	0.000217825	0.000289265
2	chr6:115760611:G:A	115760611	NA,A	NA,G	NA,1	NA,-inf	NA,inf	NA,0.892732	0.000217815	0.000299092
2	chr6:116164989:C:T	116164989	T,T	C,C	1,1	inf,-inf	inf,inf	1.56854,0.340914	0.000217544	0.000252984
2	chr6:116329899:A:C	116329899	NA,C	NA,A	NA,1	NA,-inf	NA,inf	NA,0.957103	0.000217435	0.000314131
2	chr6:116327379:T:C	116327379	NA,C	NA,T	NA,1	NA,-inf	NA,inf	NA,0.957103	0.000217435	0.000314131
2	chr6:115866804:T:C	115866804	NA,C	NA,T	NA,1	NA,-inf	NA,inf	NA,0.890483	0.000216857	0.000302009
2	chr6:115746183:A:G	115746183	NA,G	NA,A	NA,1	NA,-inf	NA,inf	NA,0.840598	0.000216629	0.000286533
2	chr6:115718645:G:A	115718645	A,NA	G,NA	1,NA	-inf,NA	inf,NA	0.84837,NA	0.000216506	0.000306918
2	chr6:115699102:A:G	115699102	G,G	A,A	1,1	inf,inf	inf,inf	0.234671,1.59173	0.000216502	0.000301644
2	chr6:115608939:TAC:T	115608939	NA,T	NA,TAC	NA,1	NA,-inf	NA,inf	NA,1.13993	0.000216003	0.000342907
2	chr6:116145827:G:A	116145827	A,A	G,G	1,1	inf,inf	inf,inf	1.61563,0.194279	0.000215446	0.000247748
2	chr6:115936910:T:G	115936910	NA,G	NA,T	NA,1	NA,-inf	NA,inf	NA,0.834595	0.000215245	0.00028541
2	chr6:116211951:C:T	116211951	NA,T	NA,C	NA,1	NA,-inf	NA,inf	NA,0.890266	0.000215001	0.000296548
2	chr6:115644569:A:T	115644569	T,T	A,A	1,1	-inf,-inf	inf,inf	1.12911,0.42308	0.000214974	0.00025478
2	chr6:116417614:A:G	116417614	NA,G	NA,A	NA,1	NA,inf	NA,inf	NA,0.960038	0.000214769	0.000309105
2	chr6:116417603:A:G	116417603	NA,G	NA,A	NA,1	NA,inf	NA,inf	NA,0.960038	0.000214769	0.000309105
2	chr6:116151542:C:T	116151542	T,T	C,C	1,1	inf,inf	inf,inf	1.62373,0.179063	0.000214703	0.000247008
2	chr6:115846739:C:T	115846739	NA,T	NA,C	NA,1	NA,inf	NA,inf	NA,1.11111	0.000214648	0.000303022
2	chr6:115619652:C:T	115619652	NA,T	NA,C	NA,1	NA,-inf	NA,inf	NA,1.13335	0.000214502	0.000339923
2	chr6:115693375:A:G	115693375	G,G	A,A	1,1	-inf,inf	inf,inf	0.131613,1.66639	0.000214379	0.000291226
2	chr6:116071466:T:G	116071466	G,G	T,T	1,1	inf,-inf	inf,inf	1.66736,0.303865	0.000214315	0.000252099
2	chr6:116348932:A:C	116348932	NA,C	NA,A	NA,1	NA,inf	NA,inf	NA,0.945783	0.000213926	0.00030875
2	chr6:116415397:T:G	116415397	NA,G	NA,T	NA,1	NA,inf	NA,inf	NA,0.957143	0.000213788	0.00030765
2	chr6:115624757:A:T	115624757	NA,T	NA,A	NA,1	NA,-inf	NA,inf	NA,0.852983	0.000212927	0.000288349
2	chr6:116275380:A:T	116275380	T,T	A,A	1,1	-inf,inf	inf,inf	0.870772,1.0908	0.000212839	0.000257687
2	chr6:116415527:CCTTTTTT:C	116415527	NA,C	NA,CCTTTTTT	NA,1	NA,inf	NA,inf	NA,0.951863	0.000212673	0.000305733
2	chr6:116413867:T:C	116413867	NA,C	NA,T	NA,1	NA,inf	NA,inf	NA,0.954712	0.000212541	0.000305985
2	chr6:115550816:A:G	115550816	NA,G	NA,A	NA,1	NA,-inf	NA,inf	NA,1.12504	0.000212511	0.000335281
2	chr6:115805181:C:T	115805181	NA,T	NA,C	NA,1	NA,inf	NA,inf	NA,1.05381	0.000212282	0.000314677
2	chr6:115702746:C:T	115702746	T,T	C,C	1,1	inf,inf	inf,inf	0.0706376,1.48593	0.000211697	0.000276627
2	chr6:116237576:G:A	116237576	NA,A	NA,G	NA,1	NA,inf	NA,inf	NA,0.984572	0.000211635	0.000315961
2	chr6:115903503:T:C	115903503	C,C	T,T	1,1	inf,inf	inf,inf	1.68736,0.230878	0.000211544	0.000243057
2	chr6:116117199:A:G	116117199	G,G	A,A	1,1	inf,-inf	inf,inf	1.60085,0.221718	0.000211495	0.000244071
2	chr6:116328050:C:T	116328050	NA,T	NA,C	NA,1	NA,-inf	NA,inf	NA,0.940315	0.000211252	0.00030515
2	chr6:116413697:T:G	116413697	NA,G	NA,T	NA,1	NA,inf	NA,inf	NA,0.95007	0.000210871	0.000303567
2	chr6:115835629:G:A	115835629	A,A	G,G	1,1	-inf,-inf	inf,inf	1.70399,0.088574	0.000210797	0.000275167
2	chr6:116285047:G:A	116285047	NA,A	NA,G	NA,1	NA,inf	NA,inf	NA,0.937012	0.000210773	0.000304188
2	chr6:116293138:A:G	116293138	NA,G	NA,A	NA,1	NA,-inf	NA,inf	NA,0.936725	0.000210669	0.000304037
2	chr6:115678254:A:G	115678254	NA,G	NA,A	NA,1	NA,inf	NA,inf	NA,1.0489	0.000210306	0.000320298
2	chr6:116293295:C:T	116293295	NA,T	NA,C	NA,1	NA,inf	NA,inf	NA,0.99323	0.000210249	0.000313088
2	chr6:116416420:T:C	116416420	NA,C	NA,T	NA,1	NA,inf	NA,inf	NA,0.949623	0.00021021	0.000302891
2	chr6:116281951:T:C	116281951	NA,C	NA,T	NA,1	NA,inf	NA,inf	NA,0.932666	0.00020919	0.000301883
2	chr6:115618180:C:T	115618180	T,T	C,C	1,1	-inf,-inf	inf,inf	1.61604,0.367705	0.00020833	0.00028072
2	chr6:115543953:C:G	115543953	NA,G	NA,C	NA,1	NA,-inf	NA,inf	NA,1.14008	0.000208317	0.000335307
2	chr6:116307838:C:T	116307838	NA,T	NA,C	NA,1	NA,-inf	NA,inf	NA,0.93035	0.000208312	0.000300635
2	chr6:115913971:G:A	115913971	NA,A	NA,G	NA,1	NA,-inf	NA,inf	NA,0.830648	0.000208271	0.000278792
2	chr6:115654131:C:T	115654131	T,T	C,C	1,1	inf,-inf	inf,inf	0.613978,1.81279	0.000207984	0.000391437
2	chr6:116491232:C:A	116491232	A,NA	C,NA	1,NA	-inf,NA	inf,NA	0.804772,NA	0.000207936	0.000301065
2	chr6:115634826:G:A	115634826	NA,A	NA,G	NA,1	NA,-inf	NA,inf	NA,1.41559	0.000207737	0.000407568
2	chr6:116130339:G:A	116130339	NA,A	NA,G	NA,1	NA,-inf	NA,inf	NA,0.859055	0.000207616	0.000286284
2	chr6:115983901:T:C	115983901	C,C	T,T	1,1	inf,inf	inf,inf	1.6416,0.272302	0.000207557	0.000235639
2	chr6:116335647:A:G	116335647	NA,G	NA,A	NA,1	NA,inf	NA,inf	NA,0.929039	0.000207443	0.000299598
2	chr6:116216568:T:C	116216568	NA,C	NA,T	NA,1	NA,-inf	NA,inf	NA,0.758829	0.000207202	0.000267564
2	chr6:116394771:A:C	116394771	NA,C	NA,A	NA,1	NA,-inf	NA,inf	NA,0.825349	0.000207031	0.000281314
2	chr6:116337439:G:A	116337439	NA,A	NA,G	NA,1	NA,inf	NA,inf	NA,0.925877	0.000206319	0.000297968
2	chr6:115589336:C:T	115589336	T,NA	C,NA	1,NA	-inf,NA	inf,NA	0.835694,NA	0.000206277	0.000304238
2	chr6:116437084:TGGG:T	116437084	NA,T	NA,TGGG	NA,1	NA,inf	NA,inf	NA,1.00065	0.00020583	0.00030992
2	chr6:116116877:G:A	116116877	NA,A	NA,G	NA,1	NA,-inf	NA,inf	NA,0.767372	0.000205789	0.000273134
2	chr6:116328075:C:T	116328075	NA,T	NA,C	NA,1	NA,-inf	NA,inf	NA,0.923378	0.000205217	0.000296384
2	chr6:116116428:A:G	116116428	G,G	A,A	1,1	inf,-inf	inf,inf	1.57175,0.240975	0.000205153	0.000236941
2	chr6:116304980:A:T	116304980	T,T	A,A	1,1	-inf,inf	inf,inf	0.792773,1.07669	0.000205117	0.000246856
2	chr6:116143056:A:T	116143056	T,T	A,A	1,1	inf,inf	inf,inf	1.61595,0.150516	0.00020438	0.000235672
2	chr6:115581132:G:A	115581132	NA,A	NA,G	NA,1	NA,-inf	NA,inf	NA,1.39459	0.000204242	0.000396609
2	chr6:116261585:T:C	116261585	NA,C	NA,T	NA,1	NA,inf	NA,inf	NA,0.917545	0.000204163	0.000294387
2	chr6:116295372:G:A	116295372	NA,A	NA,G	NA,1	NA,-inf	NA,inf	NA,0.917807	0.000203956	0.000294299
2	chr6:116422656:A:G	116422656	NA,G	NA,A	NA,1	NA,-inf	NA,inf	NA,0.863614	0.000203773	0.000280403
2	chr6:115913805:T:C	115913805	C,C	T,T	1,1	inf,-inf	inf,inf	0.929212,0.98605	0.000203701	0.000246651
2	chr6:116140241:C:A	116140241	A,A	C,C	1,1	inf,inf	inf,inf	1.62877,0.123592	0.000203329	0.000234694
2	chr6:116333188:T:G	116333188	NA,G	NA,T	NA,1	NA,-inf	NA,inf	NA,0.916285	0.000202972	0.000293105
2	chr6:115839660:T:C	115839660	NA,C	NA,T	NA,1	NA,-inf	NA,inf	NA,0.854498	0.000202857	0.000283807
2	chr6:115778736:C:T	115778736	T,NA	C,NA	1,NA	-inf,NA	inf,NA	0.80871,NA	0.000202851	0.000287539
2	chr6:115742697:C:T	115742697	NA,T	NA,C	NA,1	NA,-inf	NA,inf	NA,0.803787	0.000202575	0.00026853
2	chr6:116262538:G:A	116262538	NA,A	NA,G	NA,1	NA,inf	NA,inf	NA,0.912336	0.000202345	0.000291759
2	chr6:115815383:AT:A	115815383	A,NA	AT,NA	1,NA	-inf,NA	inf,NA	0.805991,NA	0.000202111	0.00029498
2	chr6:116270318:T:C	116270318	NA,C	NA,T	NA,1	NA,inf	NA,inf	NA,0.911503	0.000202066	0.00029135
2	chr6:116142724:T:C	116142724	NA,C	NA,T	NA,1	NA,-inf	NA,inf	NA,0.758083	0.000202045	0.000268909
2	chr6:116433593:G:A	116433593	NA,A	NA,G	NA,1	NA,inf	NA,inf	NA,0.988338	0.000201891	0.000303654
2	chr6:116421380:A:G	116421380	G,NA	A,NA	1,NA	inf,NA	inf,NA	0.788518,NA	0.000201589	0.000284445
2	chr6:115542901:A:G	115542901	NA,G	NA,A	NA,1	NA,-inf	NA,inf	NA,1.09064	0.000201336	0.000316859
2	chr6:115690763:G:T	115690763	T,T	G,G	1,1	inf,inf	inf,inf	0.380012,1.43251	0.000201209	0.000276247
2	chr6:115838523:A:C	115838523	C,C	A,A	1,1	-inf,inf	inf,inf	1.70072,0.0278384	0.000201113	0.000262795
2	chr6:116275529:G:A	116275529	NA,A	NA,G	NA,1	NA,inf	NA,inf	NA,0.907739	0.000200795	0.000289503
2	chr6:116246523:A:C	116246523	NA,C	NA,A	NA,1	NA,inf	NA,inf	NA,0.956958	0.000200223	0.000299662
2	chr6:116398402:A:G	116398402	G,NA	A,NA	1,NA	-inf,NA	inf,NA	0.787393,NA	0.000199766	0.000281158
2	chr6:116073417:T:C	116073417	NA,C	NA,T	NA,1	NA,inf	NA,inf	NA,0.874727	0.000198704	0.000286938
2	chr6:115678186:G:T	115678186	NA,T	NA,G	NA,1	NA,inf	NA,inf	NA,1.01172	0.000198259	0.000301261
2	chr6:116318363:A:G	116318363	G,G	A,A	1,1	-inf,inf	inf,inf	0.791502,1.05966	0.000198242	0.000238736
2	chr6:116459258:T:C	116459258	NA,C	NA,T	NA,1	NA,inf	NA,inf	NA,0.982899	0.000197915	0.000289786
2	chr6:115834868:C:T	115834868	T,T	C,C	1,1	-inf,-inf	inf,inf	1.67245,0.0190536	0.00019649	0.000258315
2	chr6:116307422:T:A	116307422	A,A	T,T	1,1	-inf,inf	inf,inf	0.794406,1.05215	0.000196488	0.000236619
2	chr6:115647671:G:A	115647671	A,A	G,G	1,1	-inf,inf	inf,inf	1.38418,0.82439	0.000196402	0.000311232
2	chr6:115791995:C:G	115791995	G,NA	C,NA	1,NA	inf,NA	inf,NA	0.765101,NA	0.00019631	0.00028316
2	chr6:116416323:C:T	116416323	NA,T	NA,C	NA,1	NA,inf	NA,inf	NA,0.904965	0.000195208	0.000280974
2	chr6:116413541:A:G	116413541	NA,G	NA,A	NA,1	NA,inf	NA,inf	NA,0.902297	0.000194798	0.000280235
2	chr6:115647474:A:AAGC	115647474	AAGC,AAGC	A,A	1,1	-inf,inf	inf,inf	1.38182,0.821579	0.00019473	0.000308506
2	chr6:116414274:G:A	116414274	NA,A	NA,G	NA,1	NA,inf	NA,inf	NA,0.901491	0.00019454	0.000279858
2	chr6:116413886:C:G	116413886	NA,G	NA,C	NA,1	NA,inf	NA,inf	NA,0.901491	0.00019454	0.000279858
2	chr6:116414236:G:A	116414236	NA,A	NA,G	NA,1	NA,inf	NA,inf	NA,0.901491	0.00019454	0.000279858
2	chr6:116415676:T:C	116415676	NA,C	NA,T	NA,1	NA,inf	NA,inf	NA,0.900049	0.000194428	0.000279561
2	chr6:116312672:C:T	116312672	T,T	C,C	1,1	-inf,inf	inf,inf	0.79536,1.04532	0.00019433	0.000234052
2	chr6:116284330:C:T	116284330	T,T	C,C	1,1	inf,inf	inf,inf	0.588516,1.32875	0.000194224	0.000277998
2	chr6:115764919:A:G	115764919	NA,G	NA,A	NA,1	NA,-inf	NA,inf	NA,0.818528	0.000194109	0.000266258
2	chr6:116283576:C:T	116283576	T,NA	C,NA	1,NA	inf,NA	inf,NA	0.773951,NA	0.000193747	0.000267646
2	chr6:115535328:C:G	115535328	NA,G	NA,C	NA,1	NA,-inf	NA,inf	NA,0.799628	0.000193695	0.000262782
2	chr6:116415317:A:C	116415317	NA,C	NA,A	NA,1	NA,inf	NA,inf	NA,0.898164	0.000193681	0.000278539
2	chr6:116248138:A:C	116248138	NA,C	NA,A	NA,1	NA,inf	NA,inf	NA,0.936001	0.000193505	0.000289293
2	chr6:115532521:C:T	115532521	NA,T	NA,C	NA,1	NA,-inf	NA,inf	NA,0.797637	0.000193059	0.000261922
2	chr6:116312272:A:T	116312272	NA,T	NA,A	NA,1	NA,-inf	NA,inf	NA,0.839298	0.000192827	0.000264288
2	chr6:116212220:TATC:T	116212220	NA,T	NA,TATC	NA,1	NA,inf	NA,inf	NA,0.927867	0.000192541	0.000286907
2	chr6:115533136:A:G	115533136	NA,G	NA,A	NA,1	NA,-inf	NA,inf	NA,0.795457	0.000192313	0.000260934
2	chr6:116460941:C:T	116460941	T,NA	C,NA	1,NA	-inf,NA	inf,NA	0.766019,NA	0.000192235	0.000280646
2	chr6:115573192:C:A	115573192	NA,A	NA,C	NA,1	NA,-inf	NA,inf	NA,0.7941	0.000192079	0.000260533
2	chr6:115578113:G:A	115578113	NA,A	NA,G	NA,1	NA,-inf	NA,inf	NA,0.7941	0.000192079	0.000260533
2	chr6:115576191:G:T	115576191	NA,T	NA,G	NA,1	NA,-inf	NA,inf	NA,0.7941	0.000192079	0.000260533
2	chr6:115650101:G:A	115650101	A,A	G,G	1,1	-inf,inf	inf,inf	1.4378,0.722976	0.000191927	0.000298424
2	chr6:116192350:C:A	116192350	NA,A	NA,C	NA,1	NA,inf	NA,inf	NA,0.943026	0.00019186	0.000289275
2	chr6:116478646:A:G	116478646	NA,G	NA,A	NA,1	NA,-inf	NA,inf	NA,0.777474	0.000191187	0.000255065
2	chr6:116043568:T:C	116043568	NA,C	NA,T	NA,1	NA,inf	NA,inf	NA,0.852834	0.000191036	0.00027593
2	chr6:115834474:C:G	115834474	G,G	C,C	1,1	-inf,inf	inf,inf	1.55296,0.273922	0.000190705	0.00024431
2	chr6:115724739:G:C	115724739	C,NA	G,NA	1,NA	inf,NA	inf,NA	0.855832,NA	0.000190681	0.000280405
2	chr6:115918772:AG:A	115918772	A,NA	AG,NA	1,NA	inf,NA	inf,NA	0.765199,NA	0.000190522	0.000248406
2	chr6:115953282:T:C	115953282	NA,C	NA,T	NA,1	NA,-inf	NA,inf	NA,1.03147	0.000190106	0.000270612
2	chr6:115876693:T:C	115876693	C,C	T,T	1,1	inf,-inf	inf,inf	1.6012,0.0901832	0.000189879	0.000218637
2	chr6:116049286:G:A	116049286	NA,A	NA,G	NA,1	NA,inf	NA,inf	NA,0.847783	0.0001895	0.000273652
2	chr6:115587212:C:G	115587212	NA,G	NA,C	NA,1	NA,-inf	NA,inf	NA,0.785445	0.000189094	0.000256613
2	chr6:116432679:T:C	116432679	NA,C	NA,T	NA,1	NA,inf	NA,inf	NA,0.948586	0.000189066	0.000284006
2	chr6:116131383:T:C	116131383	NA,C	NA,T	NA,1	NA,-inf	NA,inf	NA,0.722264	0.00018832	0.000250905
2	chr6:116340449:C:T	116340449	NA,T	NA,C	NA,1	NA,inf	NA,inf	NA,0.870208	0.000188228	0.000271491
2	chr6:116348367:A:T	116348367	T,NA	A,NA	1,NA	-inf,NA	inf,NA	0.744661,NA	0.000188083	0.000273198
2	chr6:116182526:C:T	116182526	T,T	C,C	1,1	inf,-inf	inf,inf	1.49792,0.331882	0.000187923	0.000219805
2	chr6:116109537:A:G	116109537	G,G	A,A	1,1	inf,inf	inf,inf	0.570209,1.53218	0.000187847	0.000249782
2	chr6:116417749:T:A	116417749	NA,A	NA,T	NA,1	NA,inf	NA,inf	NA,0.879171	0.000187719	0.000269683
2	chr6:116418787:T:C	116418787	NA,C	NA,T	NA,1	NA,inf	NA,inf	NA,0.879171	0.000187719	0.000269683
2	chr6:115825528:GAA:G	115825528	NA,G	NA,GAA	NA,1	NA,-inf	NA,inf	NA,0.772468	0.000187677	0.000248376
2	chr6:116451059:G:A	116451059	NA,A	NA,G	NA,1	NA,-inf	NA,inf	NA,0.770526	0.000187037	0.000252528
2	chr6:116451259:T:G	116451259	NA,G	NA,T	NA,1	NA,-inf	NA,inf	NA,0.769659	0.000186753	0.000252154
2	chr6:116131385:T:C	116131385	NA,C	NA,T	NA,1	NA,-inf	NA,inf	NA,0.717257	0.000186507	0.000248592
2	chr6:116354336:A:G	116354336	NA,G	NA,A	NA,1	NA,inf	NA,inf	NA,0.861818	0.000185813	0.0002679
2	chr6:116354539:A:G	116354539	NA,G	NA,A	NA,1	NA,inf	NA,inf	NA,0.861314	0.000185664	0.000267678
2	chr6:116345083:A:G	116345083	NA,G	NA,A	NA,1	NA,inf	NA,inf	NA,0.861902	0.000185578	0.000267664
2	chr6:115655262:ATG:A	115655262	A,NA	ATG,NA	1,NA	inf,NA	inf,NA	0.658073,NA	0.000185083	0.000249762
2	chr6:115840390:T:C	115840390	NA,C	NA,T	NA,1	NA,-inf	NA,inf	NA,0.818767	0.000184916	0.000260864
2	chr6:115666662:T:G	115666662	NA,G	NA,T	NA,1	NA,-inf	NA,inf	NA,0.944758	0.000184906	0.000276616
2	chr6:116115849:A:G	116115849	NA,G	NA,A	NA,1	NA,-inf	NA,inf	NA,0.723242	0.000184895	0.000241198
2	chr6:116309697:C:T	116309697	NA,T	NA,C	NA,1	NA,-inf	NA,inf	NA,0.857156	0.000184197	0.000265572
2	chr6:115865134:T:C	115865134	NA,C	NA,T	NA,1	NA,-inf	NA,inf	NA,1.10721	0.000184039	0.000297315
2	chr6:115864954:T:C	115864954	NA,C	NA,T	NA,1	NA,-inf	NA,inf	NA,1.10606	0.000183807	0.000296854
2	chr6:116450200:T:C	116450200	NA,C	NA,T	NA,1	NA,inf	NA,inf	NA,0.98357	0.000183482	0.000277489
2	chr6:115881619:C:T	115881619	T,T	C,C	1,1	inf,-inf	inf,inf	1.58522,0.0833951	0.000183105	0.00021106
2	chr6:116131398:A:G	116131398	G,G	A,A	1,1	inf,inf	inf,inf	1.57861,0.108126	0.000182801	0.000211663
2	chr6:116482479:G:C	116482479	NA,C	NA,G	NA,1	NA,-inf	NA,inf	NA,0.757293	0.000182717	0.000244573
2	chr6:116313162:T:C	116313162	C,C	T,T	1,1	inf,-inf	inf,inf	0.715793,1.42063	0.000182669	0.000264564
2	chr6:116343204:C:T	116343204	NA,T	NA,C	NA,1	NA,inf	NA,inf	NA,0.852242	0.000182604	0.000263341
2	chr6:115681099:T:C	115681099	NA,C	NA,T	NA,1	NA,inf	NA,inf	NA,0.958057	0.000182269	0.000276082
2	chr6:115895520:T:G	115895520	NA,G	NA,T	NA,1	NA,-inf	NA,inf	NA,0.797383	0.000182194	0.000254331
2	chr6:116125235:G:A	116125235	NA,A	NA,G	NA,1	NA,-inf	NA,inf	NA,0.697776	0.00018203	0.000242221
2	chr6:116327255:C:T	116327255	NA,T	NA,C	NA,1	NA,-inf	NA,inf	NA,0.787186	0.000182007	0.000244527
2	chr6:116462435:A:G	116462435	NA,G	NA,A	NA,1	NA,inf	NA,inf	NA,0.900208	0.000181354	0.000268681
2	chr6:116184506:C:T	116184506	T,T	C,C	1,1	inf,-inf	inf,inf	1.47262,0.337811	0.000180618	0.00021153
2	chr6:115749658:C:T	115749658	T,NA	C,NA	1,NA	-inf,NA	inf,NA	0.74371,NA	0.000180472	0.000255135
2	chr6:115827674:C:T	115827674	T,T	C,C	1,1	-inf,inf	inf,inf	1.53033,0.258299	0.000179826	0.000230594
2	chr6:115824778:T:C	115824778	NA,C	NA,T	NA,1	NA,-inf	NA,inf	NA,0.739965	0.000179648	0.00023767
2	chr6:115538579:A:C	115538579	C,C	A,A	1,1	inf,inf	inf,inf	1.35942,0.532378	0.000179431	0.000237784
2	chr6:116339700:G:C	116339700	NA,C	NA,G	NA,1	NA,inf	NA,inf	NA,0.839696	0.000179182	0.00025819
2	chr6:115893960:G:A	115893960	NA,A	NA,G	NA,1	NA,-inf	NA,inf	NA,0.661156	0.000179169	0.000232425
2	chr6:115603420:G:T	115603420	NA,T	NA,G	NA,1	NA,-inf	NA,inf	NA,1.02394	0.00017893	0.000281933
2	chr6:116341449:T:C	116341449	NA,C	NA,T	NA,1	NA,inf	NA,inf	NA,0.83951	0.000178737	0.000257741
2	chr6:115885106:A:G	115885106	G,G	A,A	1,1	inf,-inf	inf,inf	1.57782,0.0710049	0.000178429	0.00020581
2	chr6:115819568:T:C	115819568	NA,C	NA,T	NA,1	NA,-inf	NA,inf	NA,0.71878	0.000178009	0.000233929
2	chr6:116255630:T:C	116255630	NA,C	NA,T	NA,1	NA,inf	NA,inf	NA,0.835252	0.000177839	0.000256201
2	chr6:115913538:A:G	115913538	NA,G	NA,A	NA,1	NA,-inf	NA,inf	NA,0.748961	0.000177837	0.000239677
2	chr6:115882753:G:A	115882753	A,A	G,G	1,1	inf,-inf	inf,inf	1.56539,0.0907322	0.000177776	0.000205152
2	chr6:115616959:A:G	115616959	NA,G	NA,A	NA,1	NA,inf	NA,inf	NA,0.873856	0.000176787	0.000258571
2	chr6:115818305:A:G	115818305	NA,G	NA,A	NA,1	NA,-inf	NA,inf	NA,0.735194	0.000176785	0.000234386
2	chr6:115977824:G:A	115977824	NA,A	NA,G	NA,1	NA,-inf	NA,inf	NA,0.788652	0.000176484	0.000248028
2	chr6:115972217:T:G	115972217	NA,G	NA,T	NA,1	NA,-inf	NA,inf	NA,0.788652	0.000176484	0.000248028
2	chr6:115785749:A:G	115785749	G,NA	A,NA	1,NA	-inf,NA	inf,NA	0.716172,NA	0.000174966	0.000248101
2	chr6:116346993:A:C	116346993	NA,C	NA,A	NA,1	NA,-inf	NA,inf	NA,0.98571	0.00017491	0.000268777
2	chr6:115646891:A:G	115646891	NA,G	NA,A	NA,1	NA,inf	NA,inf	NA,0.926708	0.000174681	0.000259412
2	chr6:115985843:T:C	115985843	NA,C	NA,T	NA,1	NA,inf	NA,inf	NA,0.862	0.000174355	0.000259409
2	chr6:116347592:T:A	116347592	NA,A	NA,T	NA,1	NA,inf	NA,inf	NA,0.823593	0.000174071	0.000250966
2	chr6:115811856:A:T	115811856	NA,T	NA,A	NA,1	NA,-inf	NA,inf	NA,0.75222	0.000173928	0.000235173
2	chr6:116203575:AT:A	116203575	A,NA	AT,NA	1,NA	inf,NA	inf,NA	0.704662,NA	0.000173691	0.000240216
2	chr6:115665789:C:A	115665789	NA,A	NA,C	NA,1	NA,-inf	NA,inf	NA,0.905192	0.000173632	0.000259331
2	chr6:115543782:C:A	115543782	A,NA	C,NA	1,NA	inf,NA	inf,NA	0.759051,NA	0.000173596	0.000259667
2	chr6:116161724:C:T	116161724	NA,T	NA,C	NA,1	NA,-inf	NA,inf	NA,0.712066	0.000173391	0.000229289
2	chr6:116231395:A:G	116231395	G,NA	A,NA	1,NA	inf,NA	inf,NA	0.704824,NA	0.000172736	0.000237378
2	chr6:116478133:C:T	116478133	NA,T	NA,C	NA,1	NA,-inf	NA,inf	NA,0.768513	0.00017224	0.000239613
2	chr6:115530609:A:C	115530609	NA,C	NA,A	NA,1	NA,-inf	NA,inf	NA,0.730551	0.000171844	0.000233687
2	chr6:115662962:G:A	115662962	NA,A	NA,G	NA,1	NA,-inf	NA,inf	NA,0.897508	0.000171579	0.000256147
2	chr6:116333456:T:C	116333456	C,NA	T,NA	1,NA	inf,NA	inf,NA	0.696144,NA	0.000171179	0.000237143
2	chr6:115637001:C:T	115637001	T,T	C,C	1,1	-inf,-inf	inf,inf	1.01396,0.377687	0.000171025	0.000202086
2	chr6:116130050:A:G	116130050	NA,G	NA,A	NA,1	NA,-inf	NA,inf	NA,0.67781	0.000170739	0.000223345
2	chr6:116180017:ATCT:A	116180017	NA,A	NA,ATCT	NA,1	NA,inf	NA,inf	NA,0.872939	0.000170172	0.000256311
2	chr6:116455726:T:C	116455726	NA,C	NA,T	NA,1	NA,-inf	NA,inf	NA,0.725902	0.000170162	0.000230597
2	chr6:116239645:G:C	116239645	NA,C	NA,G	NA,1	NA,inf	NA,inf	NA,0.759991	0.000169626	0.000239803
2	chr6:116179507:T:C	116179507	NA,C	NA,T	NA,1	NA,inf	NA,inf	NA,0.879471	0.000169313	0.000243435
2	chr6:116359846:A:G	116359846	NA,G	NA,A	NA,1	NA,inf	NA,inf	NA,0.805952	0.000169256	0.000244007
2	chr6:115818183:T:C	115818183	NA,C	NA,T	NA,1	NA,-inf	NA,inf	NA,0.708389	0.00016894	0.000224256
2	chr6:115830399:G:A	115830399	NA,A	NA,G	NA,1	NA,-inf	NA,inf	NA,0.706246	0.00016852	0.000223579
2	chr6:116394974:G:A	116394974	A,NA	G,NA	1,NA	-inf,NA	inf,NA	0.659344,NA	0.000168497	0.000231921
2	chr6:116133425:G:A	116133425	A,A	G,G	1,1	inf,inf	inf,inf	1.31036,1.06095	0.000168207	0.000242887
2	chr6:116140393:C:T	116140393	NA,T	NA,C	NA,1	NA,-inf	NA,inf	NA,0.689762	0.000167864	0.000221962
2	chr6:115857913:C:T	115857913	T,T	C,C	1,1	inf,inf	inf,inf	0.781919,0.941809	0.000167814	0.000213785
2	chr6:116367641:T:G	116367641	NA,G	NA,T	NA,1	NA,inf	NA,inf	NA,0.799105	0.000167248	0.000241108
2	chr6:115638495:C:A	115638495	NA,A	NA,C	NA,1	NA,-inf	NA,inf	NA,0.736458	0.00016711	0.000228654
2	chr6:116438406:AAAG:A	116438406	NA,A	NA,AAAG	NA,1	NA,inf	NA,inf	NA,0.806322	0.000166993	0.000236704
2	chr6:115823730:A:G	115823730	NA,G	NA,A	NA,1	NA,-inf	NA,inf	NA,0.70087	0.000166607	0.000221254
2	chr6:116157150:T:C	116157150	NA,C	NA,T	NA,1	NA,inf	NA,inf	NA,0.858152	0.000166583	0.000250597
2	chr6:116354680:C:G	116354680	NA,G	NA,C	NA,1	NA,inf	NA,inf	NA,0.795283	0.000166275	0.000239607
2	chr6:116322846:A:G	116322846	NA,G	NA,A	NA,1	NA,inf	NA,inf	NA,0.940845	0.000166154	0.00023396
2	chr6:116412401:G:A	116412401	NA,A	NA,G	NA,1	NA,-inf	NA,inf	NA,0.749025	0.000166108	0.000229573
2	chr6:116421754:C:A	116421754	NA,A	NA,C	NA,1	NA,inf	NA,inf	NA,0.855665	0.000166061	0.000241068
2	chr6:116414175:G:A	116414175	NA,A	NA,G	NA,1	NA,inf	NA,inf	NA,0.804654	0.000165973	0.00023832
2	chr6:115600834:TA:T	115600834	T,T	TA,TA	1,1	inf,inf	inf,inf	1.31193,0.537074	0.000165884	0.000220468
2	chr6:116364684:TAGAA:T	116364684	NA,T	NA,TAGAA	NA,1	NA,inf	NA,inf	NA,0.793109	0.000165655	0.000238775
2	chr6:115848928:T:C	115848928	C,C	T,T	1,1	inf,inf	inf,inf	0.762684,0.950719	0.000165418	0.000210796
2	chr6:115969186:T:C	115969186	C,C	T,T	1,1	-inf,-inf	inf,inf	1.56627,0.2214	0.000165012	0.000199988
2	chr6:115957812:G:C	115957812	NA,C	NA,G	NA,1	NA,inf	NA,inf	NA,0.827208	0.000164942	0.000244391
2	chr6:115684446:T:C	115684446	NA,C	NA,T	NA,1	NA,-inf	NA,inf	NA,1.05458	0.000164741	0.00026873
2	chr6:116125562:AT:A	116125562	NA,A	NA,AT	NA,1	NA,-inf	NA,inf	NA,0.629354	0.000164209	0.000213696
2	chr6:115780646:A:G	115780646	G,G	A,A	1,1	inf,-inf	inf,inf	1.49698,0.167678	0.000163925	0.000220386
2	chr6:115652374:C:T	115652374	T,T	C,C	1,1	inf,-inf	inf,inf	0.124229,5.55735	0.000163905	0.228925
2	chr6:115598308:T:C	115598308	NA,C	NA,T	NA,1	NA,inf	NA,inf	NA,0.860065	0.00016388	0.0002442
2	chr6:116219350:A:G	116219350	G,NA	A,NA	1,NA	-inf,NA	inf,NA	0.662639,NA	0.000163874	0.000227361
2	chr6:115926231:A:G	115926231	G,G	A,A	1,1	inf,inf	inf,inf	1.52976,0.117134	0.0001638	0.00018761
2	chr6:115857960:T:C	115857960	C,C	T,T	1,1	inf,inf	inf,inf	0.783529,0.926406	0.000163553	0.000208452
2	chr6:115652767:C:T	115652767	T,T	C,C	1,1	-inf,-inf	inf,inf	1.00804,1.31436	0.000163434	0.000288879
2	chr6:115922231:A:G	115922231	G,G	A,A	1,1	inf,inf	inf,inf	1.52685,0.119946	0.000163279	0.000187028
2	chr6:115651998:G:A	115651998	NA,A	NA,G	NA,1	NA,inf	NA,inf	NA,0.882772	0.000162984	0.000241791
2	chr6:115547156:C:A	115547156	A,NA	C,NA	1,NA	-inf,NA	inf,NA	0.685161,NA	0.000162908	0.000228273
2	chr6:115621921:A:G	115621921	G,NA	A,NA	1,NA	-inf,NA	inf,NA	0.670802,NA	0.000162769	0.000233235
2	chr6:116483971:C:T	116483971	T,NA	C,NA	1,NA	inf,NA	inf,NA	0.650463,NA	0.000162764	0.000237127
2	chr6:116132068:T:C	116132068	C,C	T,T	1,1	inf,-inf	inf,inf	1.53434,0.290701	0.000162709	0.000195555
2	chr6:115630156:T:TGG	115630156	TGG,TGG	T,T	1,1	inf,inf	inf,inf	1.51762,0.12923	0.000162677	0.000212445
2	chr6:116154658:AT:A	116154658	A,A	AT,AT	1,1	inf,-inf	inf,inf	1.39852,0.361041	0.000162632	0.000191341
2	chr6:115822813:C:T	115822813	T,T	C,C	1,1	-inf,inf	inf,inf	1.55989,0.0830758	0.000162626	0.000210764
2	chr6:115526808:G:A	115526808	NA,A	NA,G	NA,1	NA,-inf	NA,inf	NA,0.70056	0.000162582	0.000221563
2	chr6:115817864:A:G	115817864	G,G	A,A	1,1	-inf,-inf	inf,inf	1.33068,0.42529	0.000162476	0.000210501
2	chr6:116132825:C:T	116132825	NA,T	NA,C	NA,1	NA,inf	NA,inf	NA,0.834779	0.000162423	0.000227038
2	chr6:115614164:G:A	115614164	A,A	G,G	1,1	-inf,inf	inf,inf	1.01581,1.1414	0.000162149	0.00026886
2	chr6:115654075:C:G	115654075	G,G	C,C	1,1	inf,inf	inf,inf	1.09122,0.792389	0.000162083	0.00022173
2	chr6:116380873:A:G	116380873	G,NA	A,NA	1,NA	inf,NA	inf,NA	0.660833,NA	0.000161988	0.00022451
2	chr6:116156330:A:C	116156330	C,C	A,A	1,1	inf,-inf	inf,inf	1.56486,0.123009	0.000161953	0.000191241
2	chr6:115839572:A:C	115839572	NA,C	NA,A	NA,1	NA,-inf	NA,inf	NA,0.709395	0.000161769	0.000224346
2	chr6:116128157:A:G	116128157	NA,G	NA,A	NA,1	NA,-inf	NA,inf	NA,0.629	0.000161697	0.000211147
2	chr6:116387811:G:A	116387811	NA,A	NA,G	NA,1	NA,-inf	NA,inf	NA,0.731339	0.000161319	0.000227953
2	chr6:116338828:A:G	116338828	G,NA	A,NA	1,NA	inf,NA	inf,NA	0.657456,NA	0.000161237	0.000223634
2	chr6:115616247:G:A	115616247	A,A	G,G	1,1	-inf,inf	inf,inf	0.958762,1.19714	0.000161046	0.00026858
2	chr6:115682787:G:A	115682787	NA,A	NA,G	NA,1	NA,inf	NA,inf	NA,0.851504	0.000160761	0.000240253
2	chr6:116392208:A:G	116392208	G,G	A,A	1,1	-inf,-inf	inf,inf	1.49878,0.171766	0.000160586	0.000222689
2	chr6:116393744:A:G	116393744	G,NA	A,NA	1,NA	inf,NA	inf,NA	0.645561,NA	0.000160564	0.000227246
2	chr6:115827141:C:T	115827141	NA,T	NA,C	NA,1	NA,-inf	NA,inf	NA,0.653517	0.000160257	0.000211172
2	chr6:115587755:G:A	115587755	A,NA	G,NA	1,NA	-inf,NA	inf,NA	0.661544,NA	0.000160251	0.000229377
2	chr6:116048883:C:T	116048883	T,NA	C,NA	1,NA	inf,NA	inf,NA	0.639809,NA	0.000159858	0.000222112
2	chr6:116523062:G:T	116523062	NA,T	NA,G	NA,1	NA,inf	NA,inf	NA,0.830427	0.000159756	0.000236678
2	chr6:116230320:C:A	116230320	A,NA	C,NA	1,NA	-inf,NA	inf,NA	0.626918,NA	0.000159755	0.000217787
2	chr6:116150537:G:A	116150537	NA,A	NA,G	NA,1	NA,inf	NA,inf	NA,0.832097	0.000159552	0.000239821
2	chr6:115823356:G:C	115823356	NA,C	NA,G	NA,1	NA,-inf	NA,inf	NA,0.675191	0.000159276	0.000211897
2	chr6:115787194:G:A	115787194	A,NA	G,NA	1,NA	inf,NA	inf,NA	0.640495,NA	0.000158983	0.000224293
2	chr6:115968995:C:G	115968995	NA,G	NA,C	NA,1	NA,-inf	NA,inf	NA,0.724039	0.00015871	0.000222889
2	chr6:116169539:G:A	116169539	NA,A	NA,G	NA,1	NA,inf	NA,inf	NA,0.828724	0.00015867	0.000238464
2	chr6:116139657:T:C	116139657	NA,C	NA,T	NA,1	NA,-inf	NA,inf	NA,0.657435	0.000158629	0.000210224
2	chr6:115818528:T:C	115818528	C,C	T,T	1,1	-inf,inf	inf,inf	1.54677,0.0817301	0.000158532	0.00020559
2	chr6:116309716:A:G	116309716	G,NA	A,NA	1,NA	inf,NA	inf,NA	0.646341,NA	0.000158515	0.000219932
2	chr6:115819609:G:A	115819609	A,A	G,G	1,1	-inf,inf	inf,inf	1.54231,0.0926196	0.000158259	0.00020508
2	chr6:115811432:C:T	115811432	NA,T	NA,C	NA,1	NA,-inf	NA,inf	NA,0.897742	0.000158234	0.000235753
2	chr6:115821861:CT:C	115821861	NA,C	NA,CT	NA,1	NA,-inf	NA,inf	NA,0.671335	0.000158194	0.000210511
2	chr6:115850326:G:A	115850326	A,A	G,G	1,1	inf,inf	inf,inf	0.458411,1.29009	0.000158143	0.000199584
2	chr6:116182581:G:A	116182581	NA,A	NA,G	NA,1	NA,inf	NA,inf	NA,0.824365	0.00015752	0.00023673
2	chr6:115885645:T:C	115885645	NA,C	NA,T	NA,1	NA,-inf	NA,inf	NA,0.71048	0.000157365	0.000219846
2	chr6:115822052:A:T	115822052	NA,T	NA,A	NA,1	NA,-inf	NA,inf	NA,0.667708	0.000157165	0.000209209
2	chr6:116446244:A:T	116446244	T,T	A,A	1,1	-inf,inf	inf,inf	1.21117,0.652469	0.000155836	0.000225347
2	chr6:116141601:A:G	116141601	NA,G	NA,A	NA,1	NA,-inf	NA,inf	NA,0.618082	0.000155813	0.000208966
2	chr6:115895674:G:A	115895674	NA,A	NA,G	NA,1	NA,-inf	NA,inf	NA,0.707086	0.000155772	0.000217982
2	chr6:115937239:G:A	115937239	A,A	G,G	1,1	inf,inf	inf,inf	1.50505,0.111886	0.000155633	0.000178599
2	chr6:115670951:ATGT:A	115670951	NA,A	NA,ATGT	NA,1	NA,-inf	NA,inf	NA,0.847376	0.000155538	0.000233689
2	chr6:116489013:G:T	116489013	NA,T	NA,G	NA,1	NA,-inf	NA,inf	NA,0.661689	0.000155532	0.000208948
2	chr6:115636394:C:T	115636394	NA,T	NA,C	NA,1	NA,-inf	NA,inf	NA,0.853627	0.000155286	0.000233798
2	chr6:116167374:G:A	116167374	NA,A	NA,G	NA,1	NA,inf	NA,inf	NA,0.814069	0.000155088	0.000232914
2	chr6:116035605:A:C	116035605	NA,C	NA,A	NA,1	NA,inf	NA,inf	NA,0.818182	0.00015508	0.000231807
2	chr6:116341850:T:C	116341850	NA,C	NA,T	NA,1	NA,-inf	NA,inf	NA,0.897166	0.000154775	0.000235898
2	chr6:115822465:G:A	115822465	NA,A	NA,G	NA,1	NA,-inf	NA,inf	NA,0.658359	0.000154654	0.000205997
```
