## Supplementary material for "Characterization of shared and ancestry-specific signals driving complex traits using multi-ancestry fine-mapping": susiex_nc2.cs80.snp

```
BP	SNP	PIP(CS1)	LogBF(CS1,Pop1)	LogBF(CS1,Pop2)	PIP(CS2)	LogBF(CS2,Pop1)	LogBF(CS2,Pop2)
115525347	chr6:115525347:C:T	7.02582e-05	0.370606	-1.02129	0.000218389	0.719221	-1.08988
115525451	chr6:115525451:A:G	7.39792e-06	-1.33403	-1.56764	1.80657e-05	-1.33512	-1.5278
115525494	chr6:115525494:A:G	7.4025e-06	-1.33341	-1.56764	1.80767e-05	-1.33451	-1.5278
115525733	chr6:115525733:T:C	7.78274e-06	-1.28548	-1.56548	1.93643e-05	-1.28804	-1.50546
115525819	chr6:115525819:AG:A	6.73179e-05	-1.2879e-10	-0.693439	0.000149807	-1.2879e-10	-0.747588
115525864	chr6:115525864:A:G	7.41974e-06	-1.33311	-1.56561	1.84735e-05	-1.33421	-1.50639
115526369	chr6:115526369:T:C	8.58047e-06	-1.36799	-1.38539	1.81611e-05	-1.34537	-1.51228
115526733	chr6:115526733:T:C	7.34992e-06	-1.34721	-1.56096	1.85673e-05	-1.34802	-1.48751
115526808	chr6:115526808:G:A	5.89898e-05	-1.2879e-10	-0.825501	0.000162582	-1.2879e-10	-0.66575
115527419	chr6:115527419:G:A	4.83812e-05	-1.01923	-0.00452209	7.04262e-05	-1.08879	-0.413582
115527481	chr6:115527481:T:C	2.85582e-05	-1.2879e-10	-1.55092	6.6235e-05	-1.2879e-10	-1.56373
115527897	chr6:115527897:A:C	8.39862e-06	-1.21039	-1.56441	2.00836e-05	-1.20326	-1.55377
115527965	chr6:115527965:G:T	3.83203e-05	-1.25689	-1.02668e-09	9.07729e-05	-1.24857	-1.02668e-09
115528715	chr6:115528715:G:A	0.00038882	-1.2879e-10	1.06025	0.00128075	-1.2879e-10	1.39827
115529593	chr6:115529593:A:G	0.000122109	-1.2879e-10	-0.0979483	0.000401858	-1.2879e-10	0.239164
115529742	chr6:115529742:T:A	4.64693e-05	-0.99951	-0.064563	6.83217e-05	-1.06879	-0.463918
115529753	chr6:115529753:T:C	6.57824e-05	-1.18928	0.47277	0.00010275	-1.29508	0.170441
115529804	chr6:115529804:C:T	4.8965e-05	-1.01176	-1.02668e-09	0.000107727	-1.07733	-1.02668e-09
115530192	chr6:115530192:TATATA:T	5.31001e-05	-1.2879e-10	-0.930686	0.000116842	-1.2879e-10	-0.99611
115530238	chr6:115530238:A:T	0.000131604	-1.2879e-10	-0.0230658	0.000225479	-1.2879e-10	-0.338708
115530301	chr6:115530301:T:C	7.90741e-06	-1.27003	-1.56503	1.89465e-05	-1.27309	-1.54223
115530609	chr6:115530609:A:C	6.18538e-05	-1.2879e-10	-0.778092	0.000171844	-1.2879e-10	-0.610349
115530728	chr6:115530728:CT:C	3.5754e-05	0.130885	-1.45709	0.000119135	0.45485	-1.43153
115531134	chr6:115531134:T:G	4.67435e-05	-0.1226	-0.93559	0.000121729	0.171293	-1.12643
115531691	chr6:115531691:CTT:C	0.00026214	-1.2879e-10	0.666013	0.000268391	-1.2879e-10	-0.16449
115531783	chr6:115531783:C:CAT	5.25975e-05	-1.2879e-10	-0.940196	0.000100008	-1.2879e-10	-1.15169
115531892	chr6:115531892:GA:G	0.000392074	-1.2879e-10	1.06859	0.00129219	-1.2879e-10	1.40716
115532244	chr6:115532244:A:C	3.62403e-05	0.166388	-1.47908	0.000121047	0.49388	-1.45464
115532521	chr6:115532521:C:T	6.88768e-05	-1.2879e-10	-0.670547	0.000193059	-1.2879e-10	-0.49394
115532820	chr6:115532820:A:G	3.3552e-05	-1.2879e-10	-1.38977	7.38513e-05	-1.2879e-10	-1.45488
115533136	chr6:115533136:A:G	6.86337e-05	-1.2879e-10	-0.674082	0.000192313	-1.2879e-10	-0.497809
115533205	chr6:115533205:G:A	5.25435e-05	-1.2879e-10	-0.941224	0.000110916	-1.2879e-10	-1.04816
115533489	chr6:115533489:CTA:C	5.25435e-05	-1.2879e-10	-0.941224	0.000110916	-1.2879e-10	-1.04816
115533715	chr6:115533715:C:T	3.95289e-05	-1.2879e-10	-1.22583	9.01017e-05	-1.2879e-10	-1.256
115534405	chr6:115534405:C:A	0.000140893	-1.2879e-10	0.0451379	0.000240236	-1.2879e-10	-0.275315
115534406	chr6:115534406:A:G	0.000158965	-1.2879e-10	0.165817	0.000539649	-1.2879e-10	0.533983
115534423	chr6:115534423:C:G	1.57114e-05	-0.944587	-1.20389	2.71781e-05	-1.02173	-1.43279
115535179	chr6:115535179:T:C	3.71632e-05	-0.882809	-0.404736	4.62669e-05	-0.962784	-0.959725
115535328	chr6:115535328:C:G	6.90998e-05	-1.2879e-10	-0.667314	0.000193695	-1.2879e-10	-0.490648
115535461	chr6:115535461:G:A	7.12581e-05	-1.2879e-10	-0.636556	0.000319933	-1.2879e-10	0.0111771
115535491	chr6:115535491:A:G	2.89579e-05	-1.2879e-10	-1.53702	6.92978e-05	-1.2879e-10	-1.51852
115536177	chr6:115536177:T:A	5.55218e-05	-0.88609	-1.02668e-09	0.000127961	-0.905207	-1.02668e-09
115536916	chr6:115536916:T:G	4.68219e-05	-0.219879	-0.836636	0.000118369	0.0617472	-1.04487
115537283	chr6:115537283:T:C	1.43979e-05	-1.27747	-0.958308	3.51771e-05	-1.21447	-0.982071
115537425	chr6:115537425:T:A	7.87947e-06	-1.2714	-1.5672	1.93996e-05	-1.27427	-1.51741
115538442	chr6:115538442:GA:G	0.000198382	-1.06453	1.45186	0.00031145	-1.21017	1.19447
115538579	chr6:115538579:A:C	5.8364e-05	0.237577	-1.07374	0.000179431	0.572245	-1.13939
115538858	chr6:115538858:G:C	5.30269e-05	-0.0391833	-0.892883	0.000137875	0.263495	-1.09409
115538871	chr6:115538871:G:A	3.93716e-05	-1.22982	-1.02668e-09	8.91196e-05	-1.26696	-1.02668e-09
115539108	chr6:115539108:C:T	0.0021998	-1.2879e-10	2.79326	0.00921556	-1.2879e-10	3.37171
115540521	chr6:115540521:A:G	5.55363e-05	-1.2879e-10	-0.885829	0.000116631	-1.2879e-10	-0.997924
115540686	chr6:115540686:G:A	3.9319e-05	-1.23116	-1.02668e-09	8.90102e-05	-1.26818	-1.02668e-09
115541038	chr6:115541038:T:C	7.74344e-06	-1.28839	-1.56763	1.88935e-05	-1.29085	-1.52727
115541592	chr6:115541592:C:A	2.87773e-05	-1.2879e-10	-1.54328	6.87283e-05	-1.2879e-10	-1.52677
115542146	chr6:115542146:C:T	2.88373e-05	-1.2879e-10	-1.5412	6.86539e-05	-1.2879e-10	-1.52786
115542178	chr6:115542178:C:T	2.89908e-05	-1.2879e-10	-1.53589	6.91602e-05	-1.2879e-10	-1.52051
115542601	chr6:115542601:T:C	3.42854e-05	-1.2879e-10	-1.36815	8.83835e-05	-1.2879e-10	-1.27525
115542678	chr6:115542678:T:G	1.7993e-05	-0.965087	-1.0478	3.03598e-05	-1.03727	-1.30655
115542901	chr6:115542901:A:G	0.000115546	-1.2879e-10	-0.153197	0.000201336	-1.2879e-10	-0.451959
115543188	chr6:115543188:G:T	6.7434e-05	-1.2879e-10	-0.691717	0.00013805	-1.2879e-10	-0.82932
115543208	chr6:115543208:G:T	7.86503e-05	-1.2879e-10	-0.537854	0.000361232	-1.2879e-10	0.132586
115543782	chr6:115543782:C:A	8.60857e-05	-0.447522	-1.02668e-09	0.000173596	-0.600205	-1.02668e-09
115543953	chr6:115543953:C:G	0.000127017	-1.2879e-10	-0.0585451	0.000208317	-1.2879e-10	-0.417876
115544007	chr6:115544007:T:C	9.6795e-06	-1.23647	-1.39638	2.6753e-05	-1.22955	-1.24074
115544306	chr6:115544306:C:T	3.17302e-05	-1.2879e-10	-1.4456	7.11894e-05	-1.2879e-10	-1.49159
115544553	chr6:115544553:C:T	8.16928e-05	-1.2879e-10	-0.499899	0.000232943	-1.2879e-10	-0.306141
115544968	chr6:115544968:G:C	8.42149e-06	-1.20473	-1.56735	2.04907e-05	-1.1966	-1.54037
115545917	chr6:115545917:AAAAC:A	3.92255e-05	-1.23354	-1.02668e-09	9.18959e-05	-1.23628	-1.02668e-09
115545991	chr6:115545991:G:T	2.13933e-05	-1.17293	-0.666854	3.44626e-05	-1.16399	-1.05308
115546121	chr6:115546121:G:A	0.000105325	-1.2879e-10	-0.245812	0.000313674	-1.2879e-10	-0.00858142
115546341	chr6:115546341:T:C	4.29171e-05	-0.0162063	-1.12739	0.000129097	0.293139	-1.18951
115546718	chr6:115546718:C:G	8.02897e-05	-1.2879e-10	-0.517224	0.0002288	-1.2879e-10	-0.324088
115547016	chr6:115547016:G:A	0.000512613	-1.2879e-10	1.33666	0.00172983	-1.2879e-10	1.69885
115547127	chr6:115547127:A:G	2.72862e-05	-0.687557	-0.908927	4.93526e-05	-0.716684	-1.14126
115547156	chr6:115547156:C:A	6.53759e-05	-0.722712	-1.02668e-09	0.000162908	-0.66375	-1.02668e-09
115547535	chr6:115547535:G:A	0.000513217	-1.2879e-10	1.33783	0.000376083	-1.2879e-10	0.172875
115548250	chr6:115548250:T:A	9.1653e-05	-1.2879e-10	-0.384855	0.000292604	-1.2879e-10	-0.078114
115548322	chr6:115548322:A:G	2.9147e-05	-1.2879e-10	-1.53051	6.98652e-05	-1.2879e-10	-1.51037
115548462	chr6:115548462:C:T	3.70759e-05	-1.2899	-1.02668e-09	8.72605e-05	-1.28804	-1.02668e-09
115548472	chr6:115548472:T:C	6.90489e-05	-1.2879e-10	-0.66805	0.000296963	-1.2879e-10	-0.0633282
115548571	chr6:115548571:C:T	0.000521928	-1.2879e-10	1.35466	0.00038074	-1.2879e-10	0.185183
115548790	chr6:115548790:A:T	7.64424e-06	-1.30629	-1.56262	1.92008e-05	-1.30836	-1.49362
115549083	chr6:115549083:C:T	2.88779e-05	-1.2879e-10	-1.53979	6.67471e-05	-1.2879e-10	-1.55602
115549825	chr6:115549825:A:G	1.42587e-05	-1.25418	-0.991316	3.51155e-05	-1.18462	-1.01368
115550790	chr6:115550790:T:A	0.000395636	-1.2879e-10	1.07763	0.001436	-1.2879e-10	1.51268
115550816	chr6:115550816:A:G	0.000122796	-1.2879e-10	-0.0923428	0.000212511	-1.2879e-10	-0.39794
115550846	chr6:115550846:G:A	2.92584e-05	-1.2879e-10	-1.5267	6.78144e-05	-1.2879e-10	-1.54016
115551093	chr6:115551093:T:C	0.00012736	-1.2879e-10	-0.0558469	0.000219215	-1.2879e-10	-0.366882
115551892	chr6:115551892:T:C	0.000184941	0.317171	-1.02668e-09	0.000400901	0.23678	-1.02668e-09
115552757	chr6:115552757:T:C	2.9309e-05	-1.2879e-10	-1.52497	7.03305e-05	-1.2879e-10	-1.50373
115553084	chr6:115553084:C:T	0.000337599	-1.2879e-10	0.918994	0.00110344	-1.2879e-10	1.24925
115553085	chr6:115553085:G:A	4.42244e-05	0.0936809	-1.20727	0.000147033	0.416713	-1.18299
115553171	chr6:115553171:G:A	2.81965e-05	-1.2879e-10	-1.56367	6.65323e-05	-1.2879e-10	-1.55925
115553535	chr6:115553535:AAC:A	5.49195e-05	-0.896998	-1.02668e-09	0.000122752	-0.946771	-1.02668e-09
115553729	chr6:115553729:T:C	0.000131428	-1.2879e-10	-0.0244065	0.000225695	-1.2879e-10	-0.33775
115553786	chr6:115553786:T:C	9.28133e-06	-1.22993	-1.44493	2.40038e-05	-1.22286	-1.35587
115553843	chr6:115553843:C:T	3.10862e-05	0.000772484	-1.46687	0.000102194	0.31248	-1.44254
115553983	chr6:115553983:T:C	3.96447e-05	-1.22291	-1.02668e-09	9.32185e-05	-1.22199	-1.02668e-09
115554065	chr6:115554065:G:C	0.000127314	-1.2879e-10	-0.0562091	0.000219261	-1.2879e-10	-0.366674
115554244	chr6:115554244:G:A	0.000326544	-1.2879e-10	0.885701	0.000272872	-1.2879e-10	-0.147933
115554362	chr6:115554362:C:T	8.50109e-06	-1.33912	-1.42355	2.09176e-05	-1.31239	-1.40395
115554701	chr6:115554701:A:G	2.80864e-05	-1.2879e-10	-1.56758	6.6083e-05	-1.2879e-10	-1.56602
115555110	chr6:115555110:C:G	2.80873e-05	-1.2879e-10	-1.56755	6.67467e-05	-1.2879e-10	-1.55603
115555112	chr6:115555112:C:G	9.79123e-06	-1.20759	-1.41379	2.56107e-05	-1.19998	-1.31394
115555601	chr6:115555601:C:G	5.55363e-05	-1.2879e-10	-0.885829	0.000116631	-1.2879e-10	-0.997924
115555727	chr6:115555727:A:G	0.000273958	-1.2879e-10	0.710108	0.000239107	-1.2879e-10	-0.280024
115556347	chr6:115556347:T:C	9.78072e-06	-1.21998	-1.40247	2.56157e-05	-1.21279	-1.30094
115556528	chr6:115556528:G:A	1.02156e-05	-1.21357	-1.36538	2.70513e-05	-1.20619	-1.25301
115556551	chr6:115556551:C:T	0.00172535	-1.2879e-10	2.55032	0.00710239	-1.2879e-10	3.11125
115556849	chr6:115556849:A:G	3.03902e-05	-1.2879e-10	-1.48875	7.29475e-05	-1.2879e-10	-1.46719
115556850	chr6:115556850:C:T	2.82272e-05	-1.2879e-10	-1.56258	6.69955e-05	-1.2879e-10	-1.55231
115557131	chr6:115557131:A:G	8.79116e-06	-1.16319	-1.56593	2.12077e-05	-1.15456	-1.548
115557143	chr6:115557143:C:T	2.82594e-05	-1.2879e-10	-1.56144	6.62138e-05	-1.2879e-10	-1.56405
115557362	chr6:115557362:TCTGA:T	8.07238e-06	-1.32905	-1.48537	1.98575e-05	-1.29873	-1.46962
115558081	chr6:115558081:T:C	0.000126322	-1.2879e-10	-0.0640278	0.000218217	-1.2879e-10	-0.371444
115558098	chr6:115558098:T:C	6.75777e-05	-1.2879e-10	-0.689587	0.000288021	-1.2879e-10	-0.0939028
115558168	chr6:115558168:T:G	2.96352e-05	-1.2879e-10	-1.5139	7.26738e-05	-1.2879e-10	-1.47095
115558402	chr6:115558402:T:C	0.000341736	-1.2879e-10	0.931173	0.00112571	-1.2879e-10	1.26923
115558778	chr6:115558778:C:T	8.63943e-06	-1.19872	-1.54781	2.00899e-05	-1.19067	-1.56604
115559511	chr6:115559511:C:T	7.8915e-05	-1.2879e-10	-0.534494	0.000362561	-1.2879e-10	0.136256
115559687	chr6:115559687:G:A	7.63335e-06	-1.31697	-1.55337	1.95921e-05	-1.31887	-1.46293
115559780	chr6:115559780:A:G	2.0405e-05	-0.392071	-1.49502	5.63923e-05	-0.167544	-1.55706
115559814	chr6:115559814:T:C	3.85355e-05	-1.2879e-10	-1.25129	0.000105051	-1.2879e-10	-1.10249
115559823	chr6:115559823:G:A	0.00014032	-1.2879e-10	0.0410608	0.000238765	-1.2879e-10	-0.281455
115560019	chr6:115560019:A:G	3.03366e-05	-1.2879e-10	-1.49051	7.28021e-05	-1.2879e-10	-1.46919
115560339	chr6:115560339:C:T	3.34029e-05	-1.2879e-10	-1.39422	8.57539e-05	-1.2879e-10	-1.30545
115560430	chr6:115560430:T:G	1.81719e-05	-0.499168	-1.50382	5.01027e-05	-0.277113	-1.56575
115560686	chr6:115560686:T:G	9.12709e-06	-1.26661	-1.42501	2.38339e-05	-1.25933	-1.3265
115560982	chr6:115560982:G:T	1.18e-05	-1.25275	-1.18201	3.18441e-05	-1.24617	-1.04992
115561906	chr6:115561906:T:C	2.80884e-05	-1.2879e-10	-1.56751	6.62252e-05	-1.2879e-10	-1.56387
115562013	chr6:115562013:A:T	0.000150429	-1.2879e-10	0.110625	0.000253474	-1.2879e-10	-0.221674
115562316	chr6:115562316:C:G	7.14552e-05	0.252071	-0.885866	0.000217825	0.582643	-0.955885
115562430	chr6:115562430:T:C	3.07197e-05	-1.00225	-0.475712	4.88346e-05	-1.07679	-0.791706
115562458	chr6:115562458:G:C	7.10213e-05	-1.2879e-10	-0.639886	0.000313957	-1.2879e-10	-0.0076805
115563212	chr6:115563212:T:C	9.10635e-06	-1.27187	-1.42203	2.35732e-05	-1.26768	-1.32915
115563238	chr6:115563238:G:A	0.000164209	-1.2879e-10	0.198276	0.000558808	-1.2879e-10	0.56887
115563248	chr6:115563248:C:A	8.99809e-06	-1.27377	-1.43209	2.32258e-05	-1.2696	-1.34207
115563715	chr6:115563715:C:T	8.85902e-06	-1.27818	-1.44325	2.28577e-05	-1.27414	-1.35351
115563759	chr6:115563759:C:T	0.000335581	-1.2879e-10	0.912999	0.00109636	-1.2879e-10	1.24282
115563830	chr6:115563830:G:A	1.50877e-05	-0.674814	-1.51417	4.0747e-05	-0.482485	-1.56707
115563976	chr6:115563976:T:C	6.56096e-05	-0.719144	-1.02668e-09	0.000150025	-0.746136	-1.02668e-09
115564037	chr6:115564037:A:C	3.06775e-05	-1.2879e-10	-1.47934	7.71777e-05	-1.2879e-10	-1.41082
115564365	chr6:115564365:C:T	5.66148e-05	-0.866595	-1.02668e-09	0.00013046	-0.885865	-1.02668e-09
115564457	chr6:115564457:T:C	0.000149601	-1.2879e-10	0.105108	0.000252104	-1.2879e-10	-0.227093
115564993	chr6:115564993:T:A	5.37268e-05	-1.2879e-10	-0.918953	0.000113001	-1.2879e-10	-1.02954
115565024	chr6:115565024:C:A	9.15874e-06	-1.27394	-1.41422	2.37517e-05	-1.26972	-1.31956
115565459	chr6:115565459:T:C	9.35368e-06	-1.25288	-1.41422	2.42637e-05	-1.24839	-1.31956
115565551	chr6:115565551:T:C	9.19318e-06	-1.26082	-1.42359	2.3782e-05	-1.25649	-1.33152
115565752	chr6:115565752:C:T	0.000198062	-1.2879e-10	0.385714	0.000327851	-1.2879e-10	0.0356251
115565816	chr6:115565816:T:A	3.32446e-05	-1.2879e-10	-1.39897	7.46249e-05	-1.2879e-10	-1.44446
115566064	chr6:115566064:A:G	2.80849e-05	-1.2879e-10	-1.56763	6.63533e-05	-1.2879e-10	-1.56194
115566250	chr6:115566250:G:C	2.88785e-05	-1.2879e-10	-1.53977	6.65948e-05	-1.2879e-10	-1.55831
115566486	chr6:115566486:A:T	8.15778e-06	-1.30222	-1.50167	1.98947e-05	-1.26475	-1.50173
115567488	chr6:115567488:G:A	5.42387e-05	-0.909471	-1.02668e-09	0.000127993	-0.904961	-1.02668e-09
115567763	chr6:115567763:T:G	5.40368e-05	-1.2879e-10	-0.9132	0.000113593	-1.2879e-10	-1.02432
115567856	chr6:115567856:T:C	9.51081e-06	-1.26738	-1.38305	2.48803e-05	-1.26308	-1.27978
115567910	chr6:115567910:T:C	3.23698e-05	-0.971264	-0.454375	5.09892e-05	-1.04894	-0.776382
115568410	chr6:115568410:C:T	3.72203e-05	-1.2879e-10	-1.28601	8.27045e-05	-1.2879e-10	-1.34166
115568451	chr6:115568451:TATC:T	3.75036e-05	-1.04899	-0.229442	5.87567e-05	-1.20322	-0.480312
115568622	chr6:115568622:G:A	5.81564e-05	-1.2879e-10	-0.83973	0.000131478	-1.2879e-10	-0.878093
115568907	chr6:115568907:CAG:C	7.49037e-05	0.237818	-0.824479	0.000225368	0.566774	-0.905976
115568946	chr6:115568946:G:A	0.000332381	-1.2879e-10	0.903415	0.00119807	-1.2879e-10	1.33153
115569024	chr6:115569024:G:A	2.92402e-05	-1.2879e-10	-1.52732	6.67674e-05	-1.2879e-10	-1.55572
115569122	chr6:115569122:A:C	1.01415e-05	-1.15383	-1.4324	2.17794e-05	-1.13068	-1.54529
115569138	chr6:115569138:A:G	6.42141e-05	-1.2879e-10	-0.740643	0.000270088	-1.2879e-10	-0.158188
115569623	chr6:115569623:T:C	5.68164e-05	-0.86304	-1.02668e-09	0.000133659	-0.861644	-1.02668e-09
115569998	chr6:115569998:G:A	0.000150429	-1.2879e-10	0.110625	0.000253474	-1.2879e-10	-0.221674
115570027	chr6:115570027:T:G	8.83797e-06	-1.33226	-1.39155	2.14469e-05	-1.30312	-1.38824
115570053	chr6:115570053:C:T	2.80882e-05	-1.2879e-10	-1.56751	6.62273e-05	-1.2879e-10	-1.56384
115570058	chr6:115570058:C:G	2.80884e-05	-1.2879e-10	-1.56751	6.62252e-05	-1.2879e-10	-1.56387
115570059	chr6:115570059:C:G	2.80884e-05	-1.2879e-10	-1.56751	6.62252e-05	-1.2879e-10	-1.56387
115570063	chr6:115570063:A:G	2.80884e-05	-1.2879e-10	-1.56751	6.62252e-05	-1.2879e-10	-1.56387
115571014	chr6:115571014:C:G	2.81178e-05	-1.2879e-10	-1.56646	6.6543e-05	-1.2879e-10	-1.55909
115571401	chr6:115571401:T:A	0.000146739	-1.2879e-10	0.0857923	0.000247774	-1.2879e-10	-0.244418
115571408	chr6:115571408:G:A	0.000292614	-1.2879e-10	0.775989	0.000953991	-1.2879e-10	1.10372
115571632	chr6:115571632:G:A	0.000163873	-1.2879e-10	0.196224	0.000273553	-1.2879e-10	-0.145439
115572476	chr6:115572476:A:C	2.81307e-05	-1.2879e-10	-1.566	6.68748e-05	-1.2879e-10	-1.55411
115572770	chr6:115572770:C:T	3.7722e-05	-1.27262	-1.02668e-09	8.88456e-05	-1.27003	-1.02668e-09
115573192	chr6:115573192:C:A	6.84677e-05	-1.2879e-10	-0.676503	0.000192079	-1.2879e-10	-0.49903
115573337	chr6:115573337:A:C	0.000509182	-1.2879e-10	1.32994	0.000370774	-1.2879e-10	0.158658
115573593	chr6:115573593:T:C	1.17721e-05	-1.2406	-1.19653	2.30523e-05	-1.23576	-1.38341
115573823	chr6:115573823:A:ATTGTC	7.93554e-06	-1.28341	-1.54811	1.94861e-05	-1.24154	-1.54569
115574684	chr6:115574684:A:C	3.74827e-05	-1.27899	-1.02668e-09	8.79146e-05	-1.28057	-1.02668e-09
115574943	chr6:115574943:A:G	0.00220884	-1.2879e-10	2.79736	0.00935033	-1.2879e-10	3.38623
115574976	chr6:115574976:A:G	6.33962e-05	-0.753461	-1.02668e-09	0.000145046	-0.779887	-1.02668e-09
115575086	chr6:115575086:T:C	9.86778e-06	-1.23004	-1.38355	2.51414e-05	-1.17824	-1.35418
115575247	chr6:115575247:C:T	5.26173e-05	-1.2879e-10	-0.939821	0.000110955	-1.2879e-10	-1.04781
115575414	chr6:115575414:G:A	3.939e-05	-0.829934	-0.399419	6.05751e-05	-0.922687	-0.730364
115575456	chr6:115575456:C:T	2.11692e-05	-0.341005	-1.50931	5.91079e-05	-0.115583	-1.56199
115575506	chr6:115575506:A:G	0.000142029	-1.2879e-10	0.0531635	0.000229592	-1.2879e-10	-0.320631
115575626	chr6:115575626:T:C	3.50247e-05	-0.872804	-0.474006	5.46561e-05	-0.961604	-0.794271
115575708	chr6:115575708:G:A	0.000154443	0.136959	-1.02668e-09	0.000374198	0.16785	-1.02668e-09
115576001	chr6:115576001:C:T	0.000196423	-1.2879e-10	0.377404	0.000614515	-1.2879e-10	0.663899
115576142	chr6:115576142:C:T	0.000386441	1.05411	-1.02668e-09	0.00102312	1.17367	-1.02668e-09
115576191	chr6:115576191:G:T	6.84677e-05	-1.2879e-10	-0.676503	0.000192079	-1.2879e-10	-0.49903
115576535	chr6:115576535:G:A	8.57011e-05	1.07334	-1.52534	0.000264839	1.38838	-1.5662
115576565	chr6:115576565:A:G	3.77156e-05	-1.27279	-1.02668e-09	9.14317e-05	-1.24134	-1.02668e-09
115577157	chr6:115577157:C:T	0.000337523	-1.2879e-10	0.918769	0.00110295	-1.2879e-10	1.24881
115577212	chr6:115577212:T:C	9.10504e-06	-1.2776	-1.41644	2.35999e-05	-1.27348	-1.32221
115577461	chr6:115577461:C:T	9.45813e-06	-1.27684	-1.37916	2.47628e-05	-1.27269	-1.2749
115578113	chr6:115578113:G:A	6.84677e-05	-1.2879e-10	-0.676503	0.000192079	-1.2879e-10	-0.49903
115578226	chr6:115578226:G:A	0.000340093	-1.2879e-10	0.926353	0.0011121	-1.2879e-10	1.25707
115579137	chr6:115579137:G:A	9.27871e-06	-1.1908	-1.48434	2.05888e-05	-1.16986	-1.56233
115579272	chr6:115579272:G:A	3.65091e-05	-1.2879e-10	-1.3053	8.34518e-05	-1.2879e-10	-1.33267
115579606	chr6:115579606:TA:T	0.000146441	-1.2879e-10	0.0837588	0.000494018	-1.2879e-10	0.445638
115580105	chr6:115580105:A:G	4.75612e-05	-1.2879e-10	-1.04085	0.000107491	-1.2879e-10	-1.07952
115580430	chr6:115580430:T:A	8.37802e-05	-1.2879e-10	-0.474669	0.00023963	-1.2879e-10	-0.27784
115580625	chr6:115580625:G:A	3.72001e-05	-1.2879e-10	-1.28655	8.26106e-05	-1.2879e-10	-1.3428
115580640	chr6:115580640:C:A	3.37725e-05	-0.896274	-0.486944	5.3116e-05	-0.9828	-0.801658
115580815	chr6:115580815:A:G	7.46479e-05	-1.2879e-10	-0.590084	0.000314266	-1.2879e-10	-0.00669392
115581132	chr6:115581132:G:A	0.000192407	-1.2879e-10	0.356745	0.000204242	-1.2879e-10	-0.437632
115581526	chr6:115581526:C:T	4.10263e-05	-1.18865	-1.02668e-09	9.54415e-05	-1.19842	-1.02668e-09
115582022	chr6:115582022:C:T	2.81618e-05	-1.2879e-10	-1.5649	6.81043e-05	-1.2879e-10	-1.53589
115582112	chr6:115582112:G:T	3.69068e-05	-0.986771	-0.307699	5.72275e-05	-1.15795	-0.551948
115582262	chr6:115582262:T:A	6.5046e-05	-1.2879e-10	-0.727772	0.000147643	-1.2879e-10	-0.76214
115582278	chr6:115582278:G:A	4.09579e-05	-1.19032	-1.02668e-09	9.35374e-05	-1.21857	-1.02668e-09
115582424	chr6:115582424:T:C	9.0976e-06	-1.27143	-1.42342	2.35431e-05	-1.26715	-1.33095
115582994	chr6:115582994:T:C	9.30916e-06	-1.25838	-1.41349	2.41595e-05	-1.25394	-1.31832
115583003	chr6:115583003:A:T	0.00015165	-1.2879e-10	0.118707	0.000254964	-1.2879e-10	-0.215813
115583135	chr6:115583135:G:C	0.000149574	-1.2879e-10	0.104922	0.00025183	-1.2879e-10	-0.228182
115583408	chr6:115583408:T:C	8.21127e-06	-1.25878	-1.53858	2.15818e-05	-1.25811	-1.42697
115583765	chr6:115583765:G:T	0.000132458	-0.0165997	-1.02668e-09	0.00031749	0.0035118	-1.02668e-09
115583961	chr6:115583961:G:A	9.03117e-06	-1.29576	-1.40643	2.20951e-05	-1.25692	-1.40466
115584249	chr6:115584249:T:C	5.37268e-05	-1.2879e-10	-0.918953	0.000113001	-1.2879e-10	-1.02954
115585130	chr6:115585130:C:T	2.8109e-05	-1.2879e-10	-1.56677	6.66127e-05	-1.2879e-10	-1.55804
115585422	chr6:115585422:A:G	0.00429611	-1.2879e-10	3.4626	0.0191269	-1.2879e-10	4.10192
115585890	chr6:115585890:AT:A	6.92617e-05	-1.2879e-10	-0.664974	0.00014219	-1.2879e-10	-0.799768
115586102	chr6:115586102:G:C	4.28022e-05	-1.14628	-1.02668e-09	9.7053e-05	-1.18168	-1.02668e-09
115586124	chr6:115586124:C:T	1.96043e-05	-0.725521	-1.2016	4.2232e-05	-0.771566	-1.24219
115586477	chr6:115586477:C:T	5.65336e-05	-1.2879e-10	-0.86803	0.000127737	-1.2879e-10	-0.906959
115586552	chr6:115586552:G:T	3.06283e-05	-1.2879e-10	-1.48094	7.68361e-05	-1.2879e-10	-1.41526
115586610	chr6:115586610:T:C	6.31466e-05	-1.2879e-10	-0.757406	0.00013052	-1.2879e-10	-0.88541
115586648	chr6:115586648:C:A	9.35005e-06	-1.29146	-1.37603	2.41725e-05	-1.28882	-1.2829
115586687	chr6:115586687:T:C	6.91304e-05	-1.2879e-10	-0.66687	0.000141737	-1.2879e-10	-0.802964
115586818	chr6:115586818:A:G	7.78442e-06	-1.28408	-1.56667	1.90932e-05	-1.24175	-1.56585
115587212	chr6:115587212:C:G	6.75324e-05	-1.2879e-10	-0.690258	0.000189094	-1.2879e-10	-0.514693
115587272	chr6:115587272:C:T	5.90073e-05	-1.2879e-10	-0.825204	0.000122694	-1.2879e-10	-0.947238
115587571	chr6:115587571:G:T	2.8085e-05	-1.2879e-10	-1.56763	6.65147e-05	-1.2879e-10	-1.55951
115587718	chr6:115587718:A:C	1.22711e-05	-1.14084	-1.25478	2.73964e-05	-1.07287	-1.37365
115587755	chr6:115587755:G:A	6.91374e-05	-0.66677	-1.02668e-09	0.000160251	-0.680193	-1.02668e-09
115588129	chr6:115588129:A:G	1.86234e-05	-0.43979	-1.53866	5.28585e-05	-0.223019	-1.5663
115588275	chr6:115588275:T:C	1.14903e-05	-1.24172	-1.21964	2.51907e-05	-1.19105	-1.33942
115588331	chr6:115588331:G:T	3.43524e-05	-1.2879e-10	-1.36619	8.70067e-05	-1.2879e-10	-1.29095
115588816	chr6:115588816:G:GT	2.05626e-05	-1.11798	-0.761411	4.41754e-05	-1.10342	-0.865352
115588880	chr6:115588880:C:T	1.22956e-05	-1.16757	-1.22605	2.72391e-05	-1.10321	-1.34907
115589035	chr6:115589035:G:A	2.80891e-05	-1.2879e-10	-1.56748	6.72712e-05	-1.2879e-10	-1.5482
115589059	chr6:115589059:A:G	7.22627e-05	-1.2879e-10	-0.622557	0.000148321	-1.2879e-10	-0.757557
115589313	chr6:115589313:T:G	7.68116e-05	-1.2879e-10	-0.56151	0.000325817	-1.2879e-10	0.0294006
115589336	chr6:115589336:C:T	9.79811e-05	-0.318091	-1.02668e-09	0.000206277	-0.427713	-1.02668e-09
115590021	chr6:115590021:T:C	1.74294e-05	-0.528302	-1.51641	4.80514e-05	-0.317386	-1.56728
115590276	chr6:115590276:A:G	2.80898e-05	-1.2879e-10	-1.56746	6.72897e-05	-1.2879e-10	-1.54793
115590327	chr6:115590327:T:C	3.54058e-05	-1.2879e-10	-1.33599	9.14327e-05	-1.2879e-10	-1.24133
115590519	chr6:115590519:G:A	3.62166e-05	-1.2879e-10	-1.31335	9.3823e-05	-1.2879e-10	-1.21552
115590874	chr6:115590874:T:G	0.000309307	-1.2879e-10	0.831469	0.00101343	-1.2879e-10	1.16416
115591093	chr6:115591093:G:C	1.00677e-05	-1.29098	-1.30255	3.36844e-05	-1.2777	-0.962198
115591771	chr6:115591771:CTTATG:C	7.40458e-06	-1.33851	-1.56226	1.83214e-05	-1.33749	-1.51137
115591781	chr6:115591781:AATT:A	7.45549e-05	-1.2879e-10	-0.59133	0.000313884	-1.2879e-10	-0.00791205
115591980	chr6:115591980:T:C	0.000176838	-1.2879e-10	0.272367	0.000566092	-1.2879e-10	0.581821
115592020	chr6:115592020:T:C	0.000415516	-1.2879e-10	1.12666	0.000356968	-1.2879e-10	0.12071
115592389	chr6:115592389:A:G	3.51291e-05	-1.2879e-10	-1.34384	9.39518e-05	-1.2879e-10	-1.21415
115592394	chr6:115592394:A:G	2.80902e-05	-1.2879e-10	-1.56744	6.72994e-05	-1.2879e-10	-1.54778
115592416	chr6:115592416:C:T	2.80883e-05	-1.2879e-10	-1.56751	6.63841e-05	-1.2879e-10	-1.56148
115592951	chr6:115592951:C:T	8.24303e-06	-1.28492	-1.50858	2.10203e-05	-1.28152	-1.42992
115592960	chr6:115592960:GACAA:G	3.5052e-05	-1.34603	-1.02668e-09	8.08803e-05	-1.36396	-1.02668e-09
115593404	chr6:115593404:G:A	4.19442e-05	-1.2879e-10	-1.16653	9.26015e-05	-1.2879e-10	-1.22863
115593468	chr6:115593468:C:A	3.54788e-05	-1.2879e-10	-1.33393	7.83994e-05	-1.2879e-10	-1.39512
115593517	chr6:115593517:A:C	0.000156152	-1.2879e-10	0.147964	0.000261973	-1.2879e-10	-0.188694
115593551	chr6:115593551:G:A	8.30713e-06	-1.2765	-1.50925	2.1172e-05	-1.27317	-1.43108
115593662	chr6:115593662:T:C	0.000288045	-1.18493	1.94518	2.29274e-05	-1.3237	-1.3009
115593760	chr6:115593760:A:G	7.82155e-06	-1.27878	-1.5672	1.91517e-05	-1.27511	-1.52943
115593947	chr6:115593947:G:A	2.80905e-05	-1.2879e-10	-1.56744	6.73083e-05	-1.2879e-10	-1.54765
115594062	chr6:115594062:G:A	2.92692e-05	-1.2879e-10	-1.52633	6.94667e-05	-1.2879e-10	-1.51609
115594187	chr6:115594187:G:A	2.80881e-05	-1.2879e-10	-1.56752	6.72408e-05	-1.2879e-10	-1.54866
115594549	chr6:115594549:C:G	4.14873e-05	-0.130921	-1.04656	0.00012219	0.161303	-1.11266
115594747	chr6:115594747:TATA:T	0.000151032	-1.2879e-10	0.114629	0.000254659	-1.2879e-10	-0.217011
115594811	chr6:115594811:T:C	2.46641e-05	-1.3127	-0.384823	1.88868e-05	-1.36796	-1.45051
115594923	chr6:115594923:G:A	3.07512e-05	-1.31313	-0.163811	2.01089e-05	-1.368	-1.38777
115594986	chr6:115594986:A:G	0.000142076	-1.2879e-10	0.0534942	0.000241043	-1.2879e-10	-0.271961
115595100	chr6:115595100:GT:G	9.52012e-05	-1.2879e-10	-0.346873	0.000238755	-1.2879e-10	-0.281498
115595300	chr6:115595300:G:A	0.000328427	-1.2879e-10	0.891448	0.00118016	-1.2879e-10	1.31647
115595569	chr6:115595569:C:T	3.40654e-05	-1.2879e-10	-1.37458	7.47514e-05	-1.2879e-10	-1.44277
115595665	chr6:115595665:G:T	1.15084e-05	-1.21669	-1.24309	2.8557e-05	-1.16045	-1.24458
115595843	chr6:115595843:A:G	1.6463e-05	-0.554203	-1.54754	4.67411e-05	-0.34899	-1.56332
115595914	chr6:115595914:A:G	3.85473e-05	-1.25098	-1.02668e-09	9.0393e-05	-1.25277	-1.02668e-09
115596151	chr6:115596151:T:C	0.000253678	-1.2089	1.8421	2.20766e-05	-1.33515	-1.32726
115596316	chr6:115596316:A:T	7.82352e-06	-1.27843	-1.5673	1.9163e-05	-1.27441	-1.52954
115596529	chr6:115596529:C:T	0.000335987	-1.17672	2.09093	2.40089e-05	-1.31977	-1.25874
115596643	chr6:115596643:G:A	2.82131e-05	-1.2879e-10	-1.56308	6.74891e-05	-1.2879e-10	-1.54497
115596790	chr6:115596790:C:T	1.69434e-05	-0.542131	-1.53085	4.71734e-05	-0.335704	-1.5674
115597523	chr6:115597523:C:T	2.81886e-05	-1.2879e-10	-1.56395	6.73717e-05	-1.2879e-10	-1.54671
115597761	chr6:115597761:C:T	1.07059e-05	-1.29978	-1.23229	2.8986e-05	-1.29651	-1.09361
115598069	chr6:115598069:T:C	3.4356e-05	-1.36609	-1.02668e-09	8.06202e-05	-1.36719	-1.02668e-09
115598132	chr6:115598132:C:G	0.000142164	-1.2879e-10	0.0541173	0.000479748	-1.2879e-10	0.416327
115598308	chr6:115598308:T:C	8.03327e-05	-1.2879e-10	-0.516689	0.00016388	-1.2879e-10	-0.657799
115598310	chr6:115598310:A:C	1.07326e-05	-1.31036	-1.21922	2.90745e-05	-1.30772	-1.07935
115598426	chr6:115598426:G:A	0.000497409	-1.2879e-10	1.30655	0.000364498	-1.2879e-10	0.141586
115598443	chr6:115598443:T:C	1.8332e-05	-1.3272	-0.667013	9.24395e-05	-1.31763	0.0872474
115598494	chr6:115598494:T:C	2.87155e-05	-1.2879e-10	-1.54543	7.01966e-05	-1.2879e-10	-1.50564
115598761	chr6:115598761:T:G	0.00424801	-1.2879e-10	3.45134	0.018897	-1.2879e-10	4.08983
115598777	chr6:115598777:C:T	7.75245e-06	-1.3019	-1.55295	1.90778e-05	-1.26373	-1.54468
115599794	chr6:115599794:A:G	0.000308031	-1.2879e-10	0.827335	0.00100869	-1.2879e-10	1.15948
115599888	chr6:115599888:G:A	0.000133646	-1.2879e-10	-0.00766868	0.000228119	-1.2879e-10	-0.327068
115599964	chr6:115599964:T:C	0.000109266	-1.2879e-10	-0.209082	0.000275256	-1.2879e-10	-0.139235
115600309	chr6:115600309:A:G	1.72115e-05	-0.523214	-1.53407	4.82169e-05	-0.314179	-1.56705
115600447	chr6:115600447:G:A	0.000106656	-1.2879e-10	-0.233254	0.000268617	-1.2879e-10	-0.16365
115600480	chr6:115600480:C:T	0.000128991	-1.2879e-10	-0.0431214	0.000390318	-1.2879e-10	0.210027
115600531	chr6:115600531:G:A	1.55521e-05	-1.33649	-0.822174	7.39267e-05	-1.32788	-0.125982
115600834	chr6:115600834:TA:T	5.45928e-05	0.164787	-1.06775	0.000165884	0.486432	-1.13208
115601236	chr6:115601236:C:T	1.65362e-05	-0.566752	-1.53056	4.59142e-05	-0.362667	-1.56749
115603115	chr6:115603115:T:G	1.1449e-05	-1.29297	-1.172	3.12472e-05	-1.28979	-1.02522
115603420	chr6:115603420:G:T	0.000103021	-1.2879e-10	-0.267929	0.00017893	-1.2879e-10	-0.569942
115603554	chr6:115603554:A:G	2.81518e-05	-1.2879e-10	-1.56525	6.70909e-05	-1.2879e-10	-1.55089
115603620	chr6:115603620:C:T	2.81153e-05	-1.2879e-10	-1.56655	6.69907e-05	-1.2879e-10	-1.55238
115603773	chr6:115603773:A:G	1.8527e-05	-0.496139	-1.4875	4.97184e-05	-0.288804	-1.56176
115603868	chr6:115603868:C:T	9.96216e-06	-1.35081	-1.25326	3.32065e-05	-1.3444	-0.90979
115604193	chr6:115604193:C:T	2.84208e-05	-1.2879e-10	-1.55575	6.60251e-05	-1.2879e-10	-1.5669
115605270	chr6:115605270:A:G	4.04608e-05	-1.20253	-1.02668e-09	0.000109994	-1.05651	-1.02668e-09
115605422	chr6:115605422:G:T	3.16559e-05	-1.2879e-10	-1.44794	7.99459e-05	-1.2879e-10	-1.37559
115607336	chr6:115607336:T:C	0.000149242	-1.2879e-10	0.102702	0.000249579	-1.2879e-10	-0.237161
115607540	chr6:115607540:C:T	3.42843e-05	-1.36818	-1.02668e-09	8.29852e-05	-1.33827	-1.02668e-09
115607619	chr6:115607619:A:C	1.53102e-05	-1.07167	-1.10268	4.26732e-05	-0.951971	-1.05139
115608234	chr6:115608234:C:T	4.82937e-05	-1.02556	-1.02668e-09	0.000124127	-0.935626	-1.02668e-09
115608939	chr6:115608939:TAC:T	0.000126931	-1.2879e-10	-0.0592231	0.000216003	-1.2879e-10	-0.381641
115609729	chr6:115609729:G:A	0.000128445	-1.2879e-10	-0.0473683	0.000218286	-1.2879e-10	-0.371127
115610188	chr6:115610188:C:G	0.00013429	-1.2879e-10	-0.00286421	0.000449501	-1.2879e-10	0.351204
115610775	chr6:115610775:C:A	2.84131e-05	-1.2879e-10	-1.55601	6.64118e-05	-1.2879e-10	-1.56106
115610964	chr6:115610964:G:A	3.3423e-05	-0.645482	-0.748138	8.83152e-05	-0.619454	-0.656568
115611363	chr6:115611363:A:T	2.83879e-05	-1.2879e-10	-1.5569	6.74165e-05	-1.2879e-10	-1.54605
115611467	chr6:115611467:A:C	3.24851e-05	-1.2879e-10	-1.42208	7.22651e-05	-1.2879e-10	-1.47659
115611628	chr6:115611628:G:A	3.39891e-05	-1.2879e-10	-1.37683	7.48852e-05	-1.2879e-10	-1.44098
115611711	chr6:115611711:T:C	0.000564197	-0.889357	2.3219	2.9423e-05	-1.14644	-1.22872
115611873	chr6:115611873:G:C	0.000207083	1.5786	-1.14835	0.000393179	1.39718	-1.17985
115611906	chr6:115611906:T:C	0.000105941	-1.2879e-10	-0.239987	0.000307659	-1.2879e-10	-0.0279439
115612235	chr6:115612235:C:T	1.12796e-05	-1.05698	-1.4229	5.40122e-05	-1.24992	-0.51781
115612504	chr6:115612504:TTACA:T	0.000271714	-1.2879e-10	0.701883	0.000227482	-1.2879e-10	-0.329863
115612567	chr6:115612567:CT:C	7.12678e-05	0.923993	-1.56041	0.000143024	0.770313	-1.56423
115612597	chr6:115612597:CTAAG:C	0.000229225	-1.2879e-10	0.531839	0.000755958	-1.2879e-10	0.871051
115612702	chr6:115612702:G:A	7.09777e-05	0.9197	-1.5602	0.000142465	0.766233	-1.56407
115612763	chr6:115612763:T:A	1.09148e-05	-0.97038	-1.54237	2.51408e-05	-0.964985	-1.56746
115614126	chr6:115614126:C:T	0.00276728	-0.857957	3.88071	4.58946e-05	-1.12511	-0.805479
115614164	chr6:115614164:G:A	0.000106728	-0.196079	-0.0365019	0.000162149	-0.230683	-0.437737
115614595	chr6:115614595:T:C	0.000470949	-0.842836	2.09472	2.85264e-05	-1.11451	-1.2916
115614632	chr6:115614632:C:T	0.000392758	-1.2879e-10	1.07033	0.00123416	-1.2879e-10	1.36121
115614634	chr6:115614634:T:C	1.37285e-05	-0.716114	-1.56728	3.44217e-05	-0.689086	-1.52916
115614787	chr6:115614787:T:C	4.19949e-05	-1.2879e-10	-1.16532	9.21183e-05	-1.2879e-10	-1.23386
115615602	chr6:115615602:G:A	0.000586286	-0.775768	2.24671	3.1023e-05	-1.06753	-1.25468
115615611	chr6:115615611:AAAT:A	0.00353834	-0.794504	4.06305	5.14767e-05	-1.08078	-0.73502
115615968	chr6:115615968:T:TAA	9.69256e-05	-1.2879e-10	-0.328922	0.000280164	-1.2879e-10	-0.12156
115615985	chr6:115615985:A:G	0.00027967	0.730744	-1.02668e-09	0.000950201	1.09974	-1.02668e-09
115616006	chr6:115616006:A:C	4.28522e-05	-1.2879e-10	-1.14511	9.18372e-05	-1.2879e-10	-1.23692
115616012	chr6:115616012:A:T	3.21911e-05	-1.2879e-10	-1.43117	7.22358e-05	-1.2879e-10	-1.477
115616196	chr6:115616196:T:C	0.000103166	-1.2879e-10	-0.266528	0.000299325	-1.2879e-10	-0.0554042
115616233	chr6:115616233:CA:C	5.48469e-05	0.127491	-1.02581	0.000109616	0.422357	-1.48231
115616247	chr6:115616247:G:A	0.000107551	-0.289197	0.064299	0.000161046	-0.322292	-0.352951
115616447	chr6:115616447:A:C	0.000687297	-1.00356	2.63346	2.94978e-05	-1.22286	-1.14976
115616566	chr6:115616566:C:T	4.32798e-05	0.12501	-1.26019	0.000101604	0.4196	-1.55545
115616897	chr6:115616897:C:A	0.000229345	-1.2879e-10	0.53236	0.000756416	-1.2879e-10	0.871656
115616959	chr6:115616959:A:G	8.17986e-05	-1.2879e-10	-0.498605	0.000176787	-1.2879e-10	-0.58199
115617100	chr6:115617100:C:T	8.17305e-06	-1.26279	-1.53923	2.32304e-05	-1.24842	-1.36305
115617524	chr6:115617524:C:A	0.00409962	-0.712085	4.12787	5.54401e-05	-1.02249	-0.719141
115617833	chr6:115617833:G:A	5.16199e-05	0.127797	-1.08676	0.000106994	0.422682	-1.50684
115618180	chr6:115618180:C:T	7.24047e-05	0.667867	-1.28846	0.00020833	1.14978	-1.56759
115618341	chr6:115618341:G:A	3.99715e-05	-1.2147	-1.02668e-09	9.43052e-05	-1.2104	-1.02668e-09
115618528	chr6:115618528:T:C	1.05668e-05	-1.25935	-1.2858	3.82746e-05	-1.24519	-0.866959
115618821	chr6:115618821:G:A	7.84542e-06	-1.30495	-1.53798	2.22798e-05	-1.29431	-1.35895
115619460	chr6:115619460:C:T	6.56084e-05	-1.2879e-10	-0.719162	0.000143446	-1.2879e-10	-0.79098
115619492	chr6:115619492:A:G	9.83374e-06	-1.28908	-1.32797	3.47025e-05	-1.27667	-0.93345
115619652	chr6:115619652:C:T	0.000125448	-1.2879e-10	-0.0709769	0.000214502	-1.2879e-10	-0.388615
115620129	chr6:115620129:T:C	8.6111e-06	-1.26123	-1.48859	2.53464e-05	-1.24699	-1.27731
115620699	chr6:115620699:A:T	6.03772e-05	-1.2879e-10	-0.802254	0.000122309	-1.2879e-10	-0.950388
115620789	chr6:115620789:T:C	0.00019555	0.472883	-0.0999336	0.000292455	0.430656	-0.50928
115621081	chr6:115621081:C:T	0.000136073	-1.2879e-10	0.0103274	0.000229234	-1.2879e-10	-0.32219
115621308	chr6:115621308:T:A	3.70124e-05	0.259988	-1.5516	6.48432e-05	-0.0353316	-1.54963
115621415	chr6:115621415:T:C	0.000366445	-1.2879e-10	1.00098	0.000739385	-1.2879e-10	0.848884
115621847	chr6:115621847:A:C	0.00200866	-1.2879e-10	2.70236	0.00847043	-1.2879e-10	3.2874
115621921	chr6:115621921:A:G	7.04772e-05	-0.647576	-1.02668e-09	0.000162769	-0.664602	-1.02668e-09
115622019	chr6:115622019:T:C	4.66417e-05	-1.06037	-1.02668e-09	0.000104273	-1.10993	-1.02668e-09
115622308	chr6:115622308:A:T	0.000741431	-1.15793	2.86364	2.08605e-05	-1.33947	-1.37961
115622944	chr6:115622944:C:A	0.000156332	-1.2879e-10	0.149116	0.00033423	-1.2879e-10	0.054894
115623098	chr6:115623098:A:G	0.0034977	-1.16184	4.41884	2.88444e-05	-1.34089	-1.05413
115623571	chr6:115623571:C:T	0.000167646	0.300464	-0.0814739	0.000250929	0.260019	-0.491782
115624006	chr6:115624006:G:A	4.22742e-05	0.397664	-1.55635	0.000138424	0.73941	-1.56603
115624025	chr6:115624025:C:A	0.000153623	-1.2879e-10	0.131636	0.000255627	-1.2879e-10	-0.213214
115624226	chr6:115624226:A:G	0.00187504	-1.2879e-10	2.63352	0.0078699	-1.2879e-10	3.21387
115624263	chr6:115624263:T:G	3.9342e-05	-1.23057	-1.02668e-09	9.13905e-05	-1.24179	-1.02668e-09
115624501	chr6:115624501:A:G	0.000186236	0.0268782	0.297272	0.00056504	0.334382	0.24558
115624757	chr6:115624757:A:T	7.54378e-05	-1.2879e-10	-0.579557	0.000212927	-1.2879e-10	-0.395986
115624888	chr6:115624888:CATTTTA:C	7.28601e-06	-1.35174	-1.56517	1.77572e-05	-1.36806	-1.51209
115625115	chr6:115625115:C:T	2.69556e-05	-0.205989	-1.40269	8.68679e-05	-0.261144	-1.0314
115625873	chr6:115625873:G:T	0.000209687	-0.0220272	0.464779	0.000629374	0.28017	0.407621
115626298	chr6:115626298:A:G	3.09969e-05	-1.2879e-10	-1.46898	7.76317e-05	-1.2879e-10	-1.40496
115626443	chr6:115626443:T:G	0.00363583	-1.14075	4.43648	2.91807e-05	-1.33287	-1.05056
115626997	chr6:115626997:T:G	0.000270661	-1.2879e-10	0.698002	0.000225871	-1.2879e-10	-0.336971
115628103	chr6:115628103:G:A	0.000188508	1.18958	-0.853305	0.000664367	1.67133	-0.929434
115628128	chr6:115628128:G:A	2.87649e-05	-1.2879e-10	-1.54371	6.62737e-05	-1.2879e-10	-1.56314
115628189	chr6:115628189:G:A	0.00359831	-1.0567	4.34206	2.94948e-05	-1.29583	-1.07689
115628754	chr6:115628754:G:A	0.00025994	-0.00322667	0.660812	0.000778166	0.301423	0.598581
115630092	chr6:115630092:C:T	3.97522e-05	-1.2202	-1.02668e-09	9.30686e-05	-1.2236	-1.02668e-09
115630156	chr6:115630156:T:TGG	4.97766e-05	0.529773	-1.52509	0.000162677	0.883553	-1.54872
115630406	chr6:115630406:C:A	7.31228e-06	-1.367	-1.54631	1.72067e-05	-1.36322	-1.54841
115630745	chr6:115630745:A:T	5.95245e-05	-1.2879e-10	-0.816477	0.00013269	-1.2879e-10	-0.86892
115631211	chr6:115631211:T:A	0.00369408	-1.12247	4.43409	2.93473e-05	-1.32547	-1.05226
115631231	chr6:115631231:T:A	0.000168107	-1.2879e-10	0.221737	0.000464648	-1.2879e-10	0.384344
115631249	chr6:115631249:A:G	3.19037e-05	-1.2879e-10	-1.44014	7.83553e-05	-1.2879e-10	-1.39568
115631830	chr6:115631830:TACA:T	0.00450928	-1.1064	4.61743	3.11362e-05	-1.3189	-0.999664
115632196	chr6:115632196:T:G	7.50308e-06	-1.33434	-1.55321	1.7345e-05	-1.36299	-1.54064
115632344	chr6:115632344:T:C	7.57901e-06	-1.35419	-1.52329	1.68847e-05	-1.36835	-1.56218
115632818	chr6:115632818:T:C	2.88619e-05	-1.2879e-10	-1.54034	6.68703e-05	-1.2879e-10	-1.55418
115633909	chr6:115633909:A:T	9.38785e-06	-1.18473	-1.47872	2.8483e-05	-1.16694	-1.24069
115633974	chr6:115633974:G:C	0.00176861	-1.23577	3.81085	2.53409e-05	-1.36285	-1.16166
115634090	chr6:115634090:T:G	6.34136e-05	-0.753187	-1.02668e-09	0.000151502	-0.736335	-1.02668e-09
115634327	chr6:115634327:A:C	0.0213528	-1.23849	6.30456	4.21313e-05	-1.36348	-0.652659
115634506	chr6:115634506:A:C	0.0220677	-1.22761	6.32662	4.25471e-05	-1.3612	-0.645128
115634705	chr6:115634705:C:T	2.81778e-05	-1.2879e-10	-1.56433	6.59784e-05	-1.2879e-10	-1.56761
115634763	chr6:115634763:A:G	4.04446e-05	-1.20293	-1.02668e-09	9.46791e-05	-1.20644	-1.02668e-09
115634826	chr6:115634826:G:A	0.000199873	-1.2879e-10	0.394816	0.000207737	-1.2879e-10	-0.420664
115635442	chr6:115635442:T:A	0.024223	-1.23678	6.42897	4.39058e-05	-1.36317	-0.611722
115635506	chr6:115635506:A:C	2.80872e-05	-1.2879e-10	-1.56755	6.61687e-05	-1.2879e-10	-1.56473
115635636	chr6:115635636:T:C	7.37206e-06	-1.35539	-1.54978	1.7183e-05	-1.36841	-1.5446
115636136	chr6:115636136:G:T	2.15055e-05	-0.48641	-1.34815	7.27971e-05	-0.53055	-0.938708
115636192	chr6:115636192:G:A	1.3826e-05	-1.00584	-1.27047	3.63701e-05	-0.865864	-1.29732
115636394	chr6:115636394:C:T	7.85237e-05	-1.2879e-10	-0.539464	0.000155286	-1.2879e-10	-0.711663
115636912	chr6:115636912:C:A	0.000703689	0.0248464	1.62862	0.00151991	0.334672	1.2348
115637001	chr6:115637001:C:T	3.10661e-05	-0.120581	-1.34617	0.000171025	-0.419297	-0.19583
115637701	chr6:115637701:G:T	9.67647e-06	-1.35174	-1.28143	5.56815e-05	-1.30711	-0.430182
115637927	chr6:115637927:A:C	7.32221e-06	-1.3635	-1.54845	1.71852e-05	-1.36678	-1.5461
115637956	chr6:115637956:T:C	0.0202058	-1.28603	6.29689	4.1815e-05	-1.36841	-0.655271
115638495	chr6:115638495:C:A	6.15545e-05	-1.2879e-10	-0.782942	0.00016711	-1.2879e-10	-0.638284
115638604	chr6:115638604:C:T	9.24273e-06	-1.35837	-1.32066	5.0797e-05	-1.32097	-0.508129
115638900	chr6:115638900:T:C	9.07125e-06	-1.35882	-1.33893	4.88482e-05	-1.32207	-0.546151
115639065	chr6:115639065:G:A	0.0239669	-1.24251	6.42408	4.38043e-05	-1.36424	-0.612962
115639096	chr6:115639096:T:C	4.21634e-05	-1.2879e-10	-1.16131	8.96937e-05	-1.2879e-10	-1.26053
115639150	chr6:115639150:T:C	2.56035e-05	-0.236257	-1.42388	4.40179e-05	-0.519551	-1.45279
115639760	chr6:115639760:G:A	0.000112342	-1.2879e-10	-0.181319	0.000328167	-1.2879e-10	0.0365877
115639900	chr6:115639900:A:C	0.0234351	-1.27757	6.43669	4.37981e-05	-1.36828	-0.609066
115640192	chr6:115640192:T:C	0.0300106	-1.26032	6.66676	4.76735e-05	-1.36689	-0.525665
115640298	chr6:115640298:C:T	0.000273575	0.41521	0.293499	0.000752314	0.763029	0.10319
115640913	chr6:115640913:A:C	3.85689e-05	-1.25042	-1.02668e-09	9.0976e-05	-1.24634	-1.02668e-09
115641093	chr6:115641093:A:G	0.000147901	-1.2879e-10	0.0936755	0.000247103	-1.2879e-10	-0.247128
115641219	chr6:115641219:C:T	0.0211919	-1.28209	6.3406	4.23904e-05	-1.3684	-0.641614
115641315	chr6:115641315:T:C	0.000113931	-1.2879e-10	-0.167277	0.000332998	-1.2879e-10	0.0512024
115641480	chr6:115641480:G:T	0.0235383	-1.27354	6.43706	4.3802e-05	-1.36808	-0.609174
115641585	chr6:115641585:T:C	0.000367403	-1.2879e-10	1.00359	0.00028993	-1.2879e-10	-0.087297
115641887	chr6:115641887:G:T	0.000857038	0.131321	1.71929	0.0018613	0.455258	1.31684
115642207	chr6:115642207:G:A	0.000258559	-1.2879e-10	0.652259	0.000869898	-1.2879e-10	1.01144
115642208	chr6:115642208:C:T	0.0233975	-1.28907	6.44659	4.39664e-05	-1.36835	-0.605158
115642309	chr6:115642309:G:T	3.80736e-05	0.294483	-1.55783	0.000123893	0.629078	-1.56659
115642410	chr6:115642410:G:A	7.34021e-06	-1.36443	-1.54507	1.71368e-05	-1.36617	-1.54954
115643407	chr6:115643407:A:G	4.09049e-05	-1.2879e-10	-1.19162	8.74058e-05	-1.2879e-10	-1.28637
115643491	chr6:115643491:C:G	9.23068e-05	-1.2879e-10	-0.377748	0.00026511	-1.2879e-10	-0.17679
115643554	chr6:115643554:T:C	3.00842e-05	-0.0257998	-1.47306	5.574e-05	-0.336716	-1.39952
115643997	chr6:115643997:C:T	0.00077546	0.131827	1.61876	0.00169456	0.452228	1.22601
115644062	chr6:115644062:C:T	2.80887e-05	-1.2879e-10	-1.5675	6.72005e-05	-1.2879e-10	-1.54925
115644130	chr6:115644130:T:C	4.08231e-05	-1.2879e-10	-1.19362	8.72215e-05	-1.2879e-10	-1.28848
115644569	chr6:115644569:A:T	3.98138e-05	0.07463	-1.29328	0.000214974	-0.245676	-0.14074
115644644	chr6:115644644:C:A	0.000608337	-0.56753	2.07539	0.00105639	-0.354409	1.56009
115644840	chr6:115644840:G:A	0.000685081	-0.56245	2.18912	0.00117861	-0.348611	1.66377
115645047	chr6:115645047:TC:T	0.000129724	-1.2879e-10	-0.0374553	0.000354064	-1.2879e-10	0.112542
115645309	chr6:115645309:T:C	0.0201032	-1.28893	6.2947	4.17363e-05	-1.36835	-0.65721
115645373	chr6:115645373:G:A	3.41569e-05	-1.2879e-10	-1.3719	8.74677e-05	-1.2879e-10	-1.28567
115645422	chr6:115645422:C:T	0.00152403	-1.25004	3.67629	2.43753e-05	-1.36551	-1.19785
115645462	chr6:115645462:G:A	1.0311e-05	-1.12051	-1.44914	2.15551e-05	-1.17356	-1.51276
115645783	chr6:115645783:G:A	2.80918e-05	-1.2879e-10	-1.56739	6.63076e-05	-1.2879e-10	-1.56263
115646008	chr6:115646008:A:G	3.05202e-05	-1.2879e-10	-1.48448	6.69555e-05	-1.2879e-10	-1.55291
115646141	chr6:115646141:T:C	0.000416131	-0.656211	1.78434	0.000728083	-0.456757	1.29024
115646156	chr6:115646156:TAA:T	2.80869e-05	-1.2879e-10	-1.56756	6.61705e-05	-1.2879e-10	-1.5647
115646292	chr6:115646292:A:G	0.000112409	-1.2879e-10	-0.180724	0.000368508	-1.2879e-10	0.152528
115646434	chr6:115646434:A:G	0.0336339	-1.27618	6.7966	4.9581e-05	-1.36822	-0.485103
115646474	chr6:115646474:T:C	2.46369e-05	-0.456328	-1.24229	0.000145062	-0.674072	-0.105702
115646521	chr6:115646521:A:C	5.84592e-05	-0.834537	-1.02668e-09	0.000133736	-0.86107	-1.02668e-09
115646610	chr6:115646610:G:A	7.43302e-06	-1.33794	-1.55899	1.92397e-05	-1.36436	-1.4356
115646891	chr6:115646891:A:G	8.47457e-05	-1.2879e-10	-0.463211	0.000174681	-1.2879e-10	-0.593975
115647019	chr6:115647019:A:T	0.0015477	-1.2879e-10	2.44166	0.0064177	-1.2879e-10	3.00988
115647474	chr6:115647474:A:AAGC	0.000113798	0.426667	-0.595107	0.00019473	0.415683	-0.901006
115647579	chr6:115647579:A:G	1.30318e-05	-1.06473	-1.27075	3.39201e-05	-0.935325	-1.2976
115647633	chr6:115647633:A:G	0.0353614	-1.2586	6.82912	5.02417e-05	-1.36668	-0.473406
115647671	chr6:115647671:G:A	0.000114853	0.431653	-0.590866	0.000196402	0.420287	-0.89706
115647858	chr6:115647858:A:G	4.27058e-05	-1.2879e-10	-1.14853	9.39978e-05	-1.2879e-10	-1.21366
115647913	chr6:115647913:T:C	2.81121e-05	-1.2879e-10	-1.56666	6.60123e-05	-1.2879e-10	-1.56709
115648104	chr6:115648104:A:C	3.85889e-05	-1.2879e-10	-1.2499	8.37362e-05	-1.2879e-10	-1.32926
115648146	chr6:115648146:T:A	0.000485897	-0.663135	1.94627	0.000836656	-0.464605	1.43708
115648187	chr6:115648187:T:C	0.00176558	-1.22994	3.80331	2.53174e-05	-1.36163	-1.16381
115648321	chr6:115648321:A:G	0.0318304	-1.24995	6.71526	4.83314e-05	-1.36546	-0.513389
115648398	chr6:115648398:A:T	0.000152542	-1.2879e-10	0.124573	0.00025311	-1.2879e-10	-0.22311
115648582	chr6:115648582:C:T	0.000155134	-1.2879e-10	0.141425	0.000257348	-1.2879e-10	-0.206504
115648625	chr6:115648625:A:G	4.56288e-05	-1.08233	-1.02668e-09	0.000105102	-1.10201	-1.02668e-09
115648780	chr6:115648780:C:T	4.74747e-05	-1.04267	-1.02668e-09	0.000109557	-1.06049	-1.02668e-09
115649391	chr6:115649391:C:T	5.68195e-05	-0.163691	-0.699295	0.000154433	0.112326	-0.829501
115649541	chr6:115649541:A:G	0.00016039	0.421314	-0.246574	0.000260854	0.415264	-0.608239
115649718	chr6:115649718:G:A	0.00143556	-1.22626	3.59271	2.39286e-05	-1.36087	-1.22099
115649741	chr6:115649741:T:C	0.0250546	-1.24057	6.46651	4.43152e-05	-1.3639	-0.601712
115649776	chr6:115649776:A:G	7.28884e-06	-1.35352	-1.563	1.75187e-05	-1.36832	-1.52534
115650101	chr6:115650101:G:A	0.000106517	0.519031	-0.753588	0.000191927	0.515105	-1.01492
115650705	chr6:115650705:A:T	1.57632e-05	-0.588201	-1.55699	3.87308e-05	-0.613017	-1.48728
115650956	chr6:115650956:A:G	0.0216063	-1.22272	6.3006	4.21537e-05	-1.35996	-0.655656
115650988	chr6:115650988:G:C	9.50674e-06	-1.19436	-1.4565	2.92075e-05	-1.17586	-1.20665
115651185	chr6:115651185:A:G	8.92978e-06	-1.16711	-1.54637	2.51908e-05	-1.14721	-1.38325
115651190	chr6:115651190:G:A	0.0267407	-1.2493	6.54038	4.54657e-05	-1.36535	-0.574627
115651290	chr6:115651290:C:T	7.41614e-06	-1.35524	-1.54397	1.70396e-05	-1.36841	-1.55299
115651367	chr6:115651367:C:T	3.02214e-05	-1.2879e-10	-1.49431	8.31893e-05	-1.2879e-10	-1.33582
115651373	chr6:115651373:C:T	4.8562e-05	-1.2879e-10	-1.02002	0.000137816	-1.2879e-10	-0.831017
115651570	chr6:115651570:C:T	4.44559e-05	-1.10837	-1.02668e-09	0.000105232	-1.10077	-1.02668e-09
115651695	chr6:115651695:A:G	1.46358e-05	-1.13633	-1.08307	3.23036e-05	-1.12202	-1.15974
115651948	chr6:115651948:T:C	0.000116728	-0.14302	-1.02668e-09	0.000270741	-0.155771	-1.02668e-09
115651989	chr6:115651989:C:T	0.0304331	-1.25307	6.67349	4.7554e-05	-1.36598	-0.529084
115651998	chr6:115651998:G:A	7.88198e-05	-1.2879e-10	-0.535702	0.000162984	-1.2879e-10	-0.663281
115652218	chr6:115652218:A:G	4.55422e-05	-0.31218	-0.772047	0.000123413	-0.0574554	-0.883944
115652374	chr6:115652374:C:T	0.228798	-1.28471	8.72244	0.000163905	-1.36842	0.71077
115652391	chr6:115652391:A:T	3.19078e-05	-1.2879e-10	-1.44001	7.08612e-05	-1.2879e-10	-1.49621
115652414	chr6:115652414:C:T	0.000469467	-0.503792	1.75253	0.000835521	-0.283497	1.25462
115652577	chr6:115652577:T:TA	0.000101406	-1.2879e-10	-0.283737	0.000293918	-1.2879e-10	-0.0736325
115652767	chr6:115652767:C:T	0.000125465	-0.217914	0.147077	0.000163434	0.0357761	-0.696301
115653058	chr6:115653058:TG:T	7.25305e-06	-1.35617	-1.56528	1.76424e-05	-1.36841	-1.51822
115653578	chr6:115653578:T:A	8.27118e-05	0.423122	-0.910625	0.000153537	0.420523	-1.14351
115654075	chr6:115654075:C:G	5.96564e-05	-0.140682	-0.673582	0.000162083	0.13689	-0.805717
115654131	chr6:115654131:C:T	0.000183491	-0.707895	1.01719	0.000207984	-0.925214	0.505741
115654395	chr6:115654395:T:C	3.41727e-05	-1.2879e-10	-1.37144	8.77622e-05	-1.2879e-10	-1.2823
115654463	chr6:115654463:G:T	0.00596081	-1.0926	4.88269	0.000138934	-1.24526	0.42232
115654644	chr6:115654644:G:T	3.52175e-05	-1.34132	-1.02668e-09	8.25858e-05	-1.3431	-1.02668e-09
115654654	chr6:115654654:C:A	4.86133e-05	-1.2879e-10	-1.01897	0.000132855	-1.2879e-10	-0.867674
115654748	chr6:115654748:A:G	9.2876e-05	-0.371601	-1.02668e-09	0.000225897	-0.336855	-1.02668e-09
115655048	chr6:115655048:C:T	2.8782e-05	-0.41808	-1.12503	4.29167e-05	-0.593092	-1.40458
115655257	chr6:115655257:A:ATG	1.30723e-05	-0.783683	-1.54869	3.72594e-05	-0.591928	-1.5471
115655262	chr6:115655262:ATG:A	6.46905e-05	-0.733251	-1.02668e-09	0.000185083	-0.536129	-1.02668e-09
115655713	chr6:115655713:T:C	9.61166e-05	-1.2879e-10	-0.337303	0.000308286	-1.2879e-10	-0.0259068
115656069	chr6:115656069:A:G	0.000112802	-1.2879e-10	-0.177233	0.00022618	-1.2879e-10	-0.335604
115656132	chr6:115656132:A:T	5.2198e-05	0.617788	-1.56561	0.000118815	0.536017	-1.51538
115656133	chr6:115656133:A:T	5.23405e-05	0.61942	-1.56451	0.000118426	0.537615	-1.52026
115656171	chr6:115656171:G:A	7.01652e-05	-0.730683	0.0786706	9.79814e-05	-0.53193	-0.640227
115656445	chr6:115656445:C:T	2.864e-05	-1.2879e-10	-1.54806	6.61239e-05	-1.2879e-10	-1.5654
115657222	chr6:115657222:G:A	1.80251e-05	-0.904581	-1.10652	4.85793e-05	-0.733434	-1.1403
115658050	chr6:115658050:G:A	1.49901e-05	-0.667102	-1.52837	4.18658e-05	-0.46091	-1.56155
115658285	chr6:115658285:GGAGTGGTGA:G	4.06335e-05	-1.2879e-10	-1.19827	8.74096e-05	-1.2879e-10	-1.28633
115658313	chr6:115658313:T:TGTTCTA	4.06623e-05	-1.2879e-10	-1.19756	8.74626e-05	-1.2879e-10	-1.28572
115658614	chr6:115658614:C:A	0.000147268	-1.2879e-10	0.089389	0.000275654	-1.2879e-10	-0.137789
115658839	chr6:115658839:T:C	2.81227e-05	-1.2879e-10	-1.56629	6.74913e-05	-1.2879e-10	-1.54494
115659055	chr6:115659055:A:G	1.14244e-05	-1.05465	-1.41246	3.35722e-05	-0.912066	-1.33117
115659254	chr6:115659254:G:A	0.000239564	-1.2879e-10	0.575953	0.000433563	-1.2879e-10	0.315101
115659348	chr6:115659348:G:A	2.81627e-05	-1.2879e-10	-1.56487	6.71872e-05	-1.2879e-10	-1.54945
115659746	chr6:115659746:G:A	3.57021e-05	-1.32765	-1.02668e-09	8.36884e-05	-1.32983	-1.02668e-09
115660666	chr6:115660666:G:A	2.81217e-05	-1.2879e-10	-1.56632	6.74825e-05	-1.2879e-10	-1.54507
115660865	chr6:115660865:T:C	5.32855e-05	-0.927201	-1.02668e-09	0.00012382	-0.938109	-1.02668e-09
115661473	chr6:115661473:A:G	0.000184314	0.313775	-1.02668e-09	0.00042961	0.305942	-1.02668e-09
115661632	chr6:115661632:TAGAA:T	0.000182782	-1.2879e-10	0.305429	0.000614454	-1.2879e-10	0.6638
115661806	chr6:115661806:A:G	2.7568e-05	-0.360607	-1.2256	5.72118e-05	-0.451889	-1.25829
115662344	chr6:115662344:C:CA	1.72166e-05	-0.492584	-1.56441	5.47299e-05	-0.267449	-1.48708
115662962	chr6:115662962:G:A	8.45827e-05	-1.2879e-10	-0.465136	0.000171579	-1.2879e-10	-0.611891
115663439	chr6:115663439:T:C	3.72526e-05	-1.28514	-1.02668e-09	8.98634e-05	-1.25864	-1.02668e-09
115664076	chr6:115664076:A:AT	2.86964e-05	-1.2879e-10	-1.5461	6.60933e-05	-1.2879e-10	-1.56587
115664331	chr6:115664331:T:C	3.79312e-05	-1.26709	-1.02668e-09	9.04273e-05	-1.25239	-1.02668e-09
115664369	chr6:115664369:C:G	1.64789e-05	-0.533156	-1.56763	3.77865e-05	-0.573091	-1.55189
115664666	chr6:115664666:C:A	3.24237e-05	-1.2879e-10	-1.42398	6.91719e-05	-1.2879e-10	-1.52034
115664725	chr6:115664725:A:G	5.57014e-05	-1.33412	0.451261	0.000147089	-1.33755	0.57165
115665206	chr6:115665206:A:G	0.000371165	-1.2879e-10	1.01378	0.000356984	-1.2879e-10	0.120757
115665290	chr6:115665290:G:A	9.61555e-06	-1.08728	-1.55221	2.49359e-05	-0.977751	-1.56287
115665789	chr6:115665789:C:A	8.57141e-05	-1.2879e-10	-0.451848	0.000173632	-1.2879e-10	-0.599999
115666036	chr6:115666036:A:G	9.61702e-05	-1.2879e-10	-0.336746	0.000308484	-1.2879e-10	-0.0252662
115666180	chr6:115666180:C:T	1.40039e-05	-1.2302	-1.03334	3.00083e-05	-1.18837	-1.16709
115666662	chr6:115666662:T:G	9.17274e-05	-1.2879e-10	-0.384044	0.000184906	-1.2879e-10	-0.537088
115667098	chr6:115667098:C:T	5.4117e-05	-1.2879e-10	-0.911716	0.000142199	-1.2879e-10	-0.799709
115667538	chr6:115667538:A:G	0.000341088	-1.2879e-10	0.929274	0.000330115	-1.2879e-10	0.0425059
115667756	chr6:115667756:G:A	4.07303e-05	-1.19589	-1.02668e-09	9.57874e-05	-1.1948	-1.02668e-09
115667827	chr6:115667827:G:A	1.41753e-05	-0.737618	-1.51374	3.80586e-05	-0.551294	-1.56652
115668809	chr6:115668809:G:T	3.73292e-05	-1.28309	-1.02668e-09	9.00156e-05	-1.25695	-1.02668e-09
115668853	chr6:115668853:C:A	0.00020488	-1.2879e-10	0.41956	0.000640153	-1.2879e-10	0.704773
115669402	chr6:115669402:C:T	7.43755e-05	-1.2879e-10	-0.593739	0.000220391	-1.2879e-10	-0.36153
115669938	chr6:115669938:A:T	1.87129e-05	-0.555025	-1.41863	4.80871e-05	-0.333838	-1.55008
115670840	chr6:115670840:C:G	1.01876e-05	-1.25059	-1.3311	2.55262e-05	-1.1629	-1.35433
115670951	chr6:115670951:ATGT:A	7.81628e-05	-1.2879e-10	-0.544072	0.000155538	-1.2879e-10	-0.710044
115671573	chr6:115671573:A:G	3.43718e-05	-1.36563	-1.02668e-09	8.05434e-05	-1.36814	-1.02668e-09
115671648	chr6:115671648:A:C	4.06608e-05	-1.2879e-10	-1.1976	8.74594e-05	-1.2879e-10	-1.28576
115671918	chr6:115671918:A:T	4.31026e-05	-1.2879e-10	-1.13928	0.000111683	-1.2879e-10	-1.04127
115672091	chr6:115672091:C:T	0.000178925	-1.2879e-10	0.284099	0.000317311	-1.2879e-10	0.00294743
115672276	chr6:115672276:G:C	3.46874e-05	-1.35649	-1.02668e-09	8.17635e-05	-1.3531	-1.02668e-09
115672498	chr6:115672498:A:G	9.56732e-06	-1.09116	-1.55335	2.47963e-05	-0.982721	-1.56352
115672977	chr6:115672977:G:A	0.000446588	1.19877	-1.02668e-09	0.00108886	1.23595	-1.02668e-09
115673391	chr6:115673391:TGGAGA:T	1.62524e-05	-0.629017	-1.48561	3.53622e-05	-0.667424	-1.52387
115673635	chr6:115673635:G:A	4.16894e-05	-1.2879e-10	-1.17262	8.87071e-05	-1.2879e-10	-1.2716
115673884	chr6:115673884:C:A	3.80186e-05	-1.2879e-10	-1.26479	8.30782e-05	-1.2879e-10	-1.33715
115674174	chr6:115674174:A:G	2.81015e-05	-1.2879e-10	-1.56704	6.66801e-05	-1.2879e-10	-1.55703
115674250	chr6:115674250:A:G	4.96225e-05	-1.2879e-10	-0.998421	0.000100767	-1.2879e-10	-1.14413
115674393	chr6:115674393:G:A	5.16312e-05	-1.2879e-10	-0.95874	0.000106822	-1.2879e-10	-1.08577
115674400	chr6:115674400:C:T	1.43645e-05	-0.740293	-1.49781	3.81716e-05	-0.550681	-1.56416
115674495	chr6:115674495:G:A	2.13943e-05	-0.449947	-1.38979	3.63218e-05	-0.624545	-1.53997
115674771	chr6:115674771:T:C	2.83032e-05	-1.2879e-10	-1.55989	6.59764e-05	-1.2879e-10	-1.56764
115675106	chr6:115675106:G:A	7.13843e-05	-1.2879e-10	-0.634787	0.00014653	-1.2879e-10	-0.769705
115675196	chr6:115675196:A:G	9.75265e-06	-1.05907	-1.56626	2.57072e-05	-0.942536	-1.56763
115675200	chr6:115675200:G:A	4.00673e-05	0.197957	-1.41026	7.41296e-05	0.108843	-1.55996
115675347	chr6:115675347:A:G	1.51444e-05	-0.642138	-1.5431	4.29087e-05	-0.441522	-1.55634
115675390	chr6:115675390:A:G	0.000108597	-1.2879e-10	-0.215219	0.000347515	-1.2879e-10	0.0938722
115676113	chr6:115676113:T:G	0.000444409	-1.2879e-10	1.19388	0.000407004	-1.2879e-10	0.251887
115676145	chr6:115676145:T:C	7.07678e-05	-1.2879e-10	-0.643461	0.000145567	-1.2879e-10	-0.776299
115676320	chr6:115676320:T:C	6.91898e-05	-1.2879e-10	-0.666012	0.000142611	-1.2879e-10	-0.796816
115677388	chr6:115677388:G:A	3.65115e-05	-1.2879e-10	-1.30524	8.23879e-05	-1.2879e-10	-1.3455
115677403	chr6:115677403:T:C	0.000112769	-1.2879e-10	-0.177523	0.000362332	-1.2879e-10	0.135627
115677422	chr6:115677422:G:A	3.65758e-05	-1.2879e-10	-1.30348	8.25225e-05	-1.2879e-10	-1.34386
115677553	chr6:115677553:T:C	8.09722e-06	-1.27216	-1.53918	2.14714e-05	-1.19227	-1.49794
115678186	chr6:115678186:G:T	0.000103022	-1.2879e-10	-0.267926	0.000198259	-1.2879e-10	-0.467359
115678254	chr6:115678254:A:G	0.000110016	-1.2879e-10	-0.202243	0.000210306	-1.2879e-10	-0.408373
115679598	chr6:115679598:C:T	8.15747e-06	-1.24513	-1.55881	2.15141e-05	-1.15688	-1.53135
115679599	chr6:115679599:G:A	3.80186e-05	-1.2879e-10	-1.26479	8.30782e-05	-1.2879e-10	-1.33715
115680716	chr6:115680716:A:C	3.64282e-05	-1.2879e-10	-1.30752	7.97894e-05	-1.2879e-10	-1.37754
115681099	chr6:115681099:T:C	9.38302e-05	-1.2879e-10	-0.361379	0.000182269	-1.2879e-10	-0.551454
115681553	chr6:115681553:A:T	3.39815e-05	0.124676	-1.50173	6.78643e-05	0.0269008	-1.56633
115682107	chr6:115682107:G:A	2.81744e-05	-1.2879e-10	-1.56445	6.71564e-05	-1.2879e-10	-1.54991
115682609	chr6:115682609:T:C	6.54721e-05	-0.520264	-0.200978	6.76307e-05	-0.673435	-0.869439
115682767	chr6:115682767:T:A	5.99334e-05	-0.31263	-0.497001	6.66103e-05	-0.503502	-1.05457
115682787	chr6:115682787:G:A	7.9505e-05	-1.2879e-10	-0.527046	0.000160761	-1.2879e-10	-0.677015
115683251	chr6:115683251:A:G	0.000136389	-1.36654	1.37919	1.86307e-05	-1.31528	-1.51684
115683333	chr6:115683333:C:T	3.26292e-05	-1.04213	-0.375526	6.30873e-05	-0.985908	-0.626508
115683962	chr6:115683962:A:G	9.95269e-06	-1.23235	-1.37267	2.51235e-05	-1.13943	-1.39371
115684121	chr6:115684121:C:A	3.55152e-05	-1.2879e-10	-1.3329	9.22154e-05	-1.2879e-10	-1.23281
115684203	chr6:115684203:T:A	0.000159863	-1.2879e-10	0.171453	0.000306129	-1.2879e-10	-0.0329283
115684446	chr6:115684446:T:C	0.000104007	-1.2879e-10	-0.258411	0.000164741	-1.2879e-10	-0.652562
115684460	chr6:115684460:T:C	3.74756e-05	-1.2879e-10	-1.27918	9.80364e-05	-1.2879e-10	-1.1716
115684699	chr6:115684699:T:G	0.000102015	-0.27775	-1.02668e-09	0.0002349	-0.297773	-1.02668e-09
115684783	chr6:115684783:AAAGT:A	2.91743e-05	-1.2879e-10	-1.52958	6.69842e-05	-1.2879e-10	-1.55248
115685224	chr6:115685224:T:C	4.79457e-05	-0.048847	-0.983949	8.39327e-05	-0.14722	-1.1797
115685360	chr6:115685360:A:G	4.73067e-05	-0.0110432	-1.03517	8.17816e-05	-0.110823	-1.24206
115685389	chr6:115685389:G:A	5.50024e-05	-0.299927	-0.595562	8.81501e-05	-0.387644	-0.89025
115685530	chr6:115685530:C:T	6.62032e-05	-0.9676	0.257463	8.43735e-05	-1.06757	-0.254114
115685821	chr6:115685821:A:G	7.93058e-05	-1.2879e-10	-0.529554	0.000250247	-1.2879e-10	-0.234486
115685842	chr6:115685842:T:C	5.96831e-05	-0.813817	-1.02668e-09	0.000137694	-0.8319	-1.02668e-09
115686790	chr6:115686790:T:G	7.76569e-05	-1.2879e-10	-0.550565	0.000244261	-1.2879e-10	-0.2587
115687187	chr6:115687187:AT:A	1.76488e-05	-1.35953	-0.672674	5.28915e-05	-1.36193	-0.42676
115687197	chr6:115687197:G:C	1.81714e-05	-1.35603	-0.646987	5.46122e-05	-1.3589	-0.397776
115687428	chr6:115687428:T:C	2.98373e-05	-1.2879e-10	-1.50711	6.80024e-05	-1.2879e-10	-1.53739
115687684	chr6:115687684:T:C	8.69255e-06	-1.17623	-1.56417	2.20812e-05	-1.0957	-1.56651
115687815	chr6:115687815:A:G	1.80147e-05	-1.36672	-0.644964	5.42581e-05	-1.36767	-0.395508
115688060	chr6:115688060:A:G	2.24928e-05	-0.300016	-1.48966	4.5304e-05	-0.380317	-1.56322
115688090	chr6:115688090:T:G	3.21467e-05	-1.35943	-0.0731266	0.000127387	-1.36183	0.45212
115688144	chr6:115688144:T:G	5.36734e-05	-1.2879e-10	-0.919947	0.000119098	-1.2879e-10	-0.976985
115688486	chr6:115688486:T:C	7.23598e-05	-1.2879e-10	-0.621214	0.000226525	-1.2879e-10	-0.334079
115688575	chr6:115688575:G:A	0.000620014	-1.36351	2.89039	3.59106e-05	-1.33994	-0.835964
115688832	chr6:115688832:A:AT	4.11175e-05	-1.2879e-10	-1.18643	8.59798e-05	-1.2879e-10	-1.30282
115689044	chr6:115689044:G:A	3.24561e-05	-1.2879e-10	-1.42298	8.58638e-05	-1.2879e-10	-1.30417
115689123	chr6:115689123:T:C	3.46075e-05	-1.35879	-1.02668e-09	8.18833e-05	-1.35164	-1.02668e-09
115689475	chr6:115689475:A:T	3.12624e-05	-1.2879e-10	-1.46045	7.91325e-05	-1.2879e-10	-1.38581
115690184	chr6:115690184:TTCTC:T	1.63881e-05	-1.36092	-0.745389	4.77246e-05	-1.36311	-0.528374
115690493	chr6:115690493:G:A	2.56887e-05	-1.36644	-0.290375	9.82089e-05	-1.36747	0.197629
115690683	chr6:115690683:G:C	1.91392e-05	-1.35921	-0.591922	5.81705e-05	-1.36165	-0.331907
115690763	chr6:115690763:G:T	7.50535e-05	-1.07952	0.494858	0.000201209	-1.02142	0.568826
115691292	chr6:115691292:A:G	2.81905e-05	-1.2879e-10	-1.56388	6.60444e-05	-1.2879e-10	-1.56661
115691629	chr6:115691629:T:C	2.85027e-05	-1.2879e-10	-1.55287	6.61463e-05	-1.2879e-10	-1.56507
115691708	chr6:115691708:T:C	2.85337e-05	-1.2879e-10	-1.55178	6.74759e-05	-1.2879e-10	-1.54516
115692049	chr6:115692049:A:G	3.96347e-05	-1.28408	0.0609181	0.000109697	-1.29213	0.232923
115692121	chr6:115692121:A:C	1.90813e-05	-1.35162	-0.602537	5.78626e-05	-1.35498	-0.343888
115692318	chr6:115692318:G:A	2.80991e-05	-1.2879e-10	-1.56713	6.63088e-05	-1.2879e-10	-1.56261
115692408	chr6:115692408:C:T	2.81112e-05	-1.35741	-0.20929	9.13485e-05	-1.36005	0.117796
115693150	chr6:115693150:T:C	1.90616e-05	-1.35199	-0.603201	5.75506e-05	-1.35531	-0.348965
115693201	chr6:115693201:A:T	1.89614e-05	-1.34488	-0.615584	5.71067e-05	-1.34888	-0.363131
115693371	chr6:115693371:T:C	7.89156e-05	-1.2879e-10	-0.534487	0.000248844	-1.2879e-10	-0.24011
115693375	chr6:115693375:A:G	7.68637e-05	-1.30406	0.743226	0.000214379	-1.31124	0.922048
115693405	chr6:115693405:G:T	3.74536e-05	0.216064	-1.49583	8.10694e-05	0.14198	-1.50361
115693444	chr6:115693444:C:T	1.23578e-05	-1.10029	-1.28829	2.89147e-05	-1.04791	-1.34468
115693546	chr6:115693546:C:T	3.16123e-05	-1.2879e-10	-1.44932	8.02824e-05	-1.2879e-10	-1.37138
115693717	chr6:115693717:T:C	7.89156e-05	-1.2879e-10	-0.534487	0.000248844	-1.2879e-10	-0.24011
115694662	chr6:115694662:C:T	9.24481e-06	-1.18762	-1.49118	2.25332e-05	-1.11004	-1.53191
115694699	chr6:115694699:C:T	1.88534e-05	-1.36297	-0.603201	5.70066e-05	-1.3648	-0.348965
115695394	chr6:115695394:C:T	1.88184e-05	-1.35397	-0.614066	5.6752e-05	-1.35706	-0.361182
115695570	chr6:115695570:GC:G	1.88736e-05	-1.35662	-0.60848	5.69731e-05	-1.3594	-0.354956
115695626	chr6:115695626:A:G	2.96335e-05	-1.2879e-10	-1.51396	6.91048e-05	-1.2879e-10	-1.52131
115695710	chr6:115695710:T:C	1.91896e-05	-1.35776	-0.590741	5.80264e-05	-1.36039	-0.335643
115695732	chr6:115695732:C:T	2.86367e-05	-1.2879e-10	-1.54818	6.87404e-05	-1.2879e-10	-1.5266
115696277	chr6:115696277:A:C	3.87451e-05	-1.26389	0.018031	0.000106827	-1.27288	0.187157
115696641	chr6:115696641:C:A	3.67474e-05	-1.28223	-0.0165631	0.000101611	-1.2904	0.154619
115697138	chr6:115697138:C:A	1.98137e-05	-1.35877	-0.557723	6.02603e-05	-1.36127	-0.296995
115697290	chr6:115697290:A:G	5.428e-05	-0.908709	-1.02668e-09	0.000125255	-0.92658	-1.02668e-09
115697308	chr6:115697308:G:A	1.66378e-05	-1.07695	-1.01424	3.74774e-05	-1.02278	-1.11042
115697380	chr6:115697380:C:T	1.04904e-05	-1.12266	-1.42974	2.99197e-05	-1.03224	-1.32617
115697621	chr6:115697621:A:G	1.90178e-05	-1.34788	-0.609614	5.75876e-05	-1.35161	-0.352022
115697904	chr6:115697904:A:G	5.02242e-05	-1.2879e-10	-0.986368	0.000113813	-1.2879e-10	-1.02238
115698025	chr6:115698025:T:TA	3.77081e-05	-1.29697	0.0239826	0.000104137	-1.30468	0.193449
115698031	chr6:115698031:A:T	1.51615e-05	-1.23125	-0.95286	3.33922e-05	-1.19473	-1.05388
115698116	chr6:115698116:T:A	3.82451e-05	-1.29664	0.0377925	0.000105526	-1.30437	0.206394
115698309	chr6:115698309:G:A	0.000168252	0.222596	-1.02668e-09	0.000363999	0.140217	-1.02668e-09
115698998	chr6:115698998:C:G	1.32184e-05	-1.226	-1.09525	2.95071e-05	-1.18898	-1.18332
115699102	chr6:115699102:A:G	8.51605e-05	-1.23852	0.780196	0.000216502	-1.2	0.820667
115699107	chr6:115699107:T:C	0.000126658	-0.0613741	-1.02668e-09	0.000296323	-0.065486	-1.02668e-09
115699334	chr6:115699334:C:T	0.000320277	-1.2879e-10	0.866319	0.0008347	-1.2879e-10	0.970138
115699377	chr6:115699377:C:T	2.85303e-05	-1.2879e-10	-1.5519	6.61041e-05	-1.2879e-10	-1.5657
115699493	chr6:115699493:A:G	4.04052e-05	-1.31162	0.107715	0.000112675	-1.31847	0.286045
115699498	chr6:115699498:A:G	5.43384e-05	-1.2879e-10	-0.907635	0.0001205	-1.2879e-10	-0.965289
115699996	chr6:115699996:T:C	3.92719e-05	-1.30465	0.0722942	0.000109216	-1.31193	0.248319
115700439	chr6:115700439:C:T	2.80851e-05	-1.2879e-10	-1.56763	6.60487e-05	-1.2879e-10	-1.56654
115700458	chr6:115700458:T:C	2.80848e-05	-1.2879e-10	-1.56764	6.60577e-05	-1.2879e-10	-1.56641
115700567	chr6:115700567:T:C	4.07313e-05	-1.30192	0.106051	0.000113393	-1.30931	0.283235
115700674	chr6:115700674:T:C	0.000188894	-1.30996	1.64828	0.000453359	-1.28282	1.64257
115700895	chr6:115700895:G:A	3.37543e-05	-1.2879e-10	-1.38376	7.71117e-05	-1.2879e-10	-1.41168
115701004	chr6:115701004:T:C	4.96105e-05	-1.2879e-10	-0.998664	0.000103769	-1.2879e-10	-1.11476
115701012	chr6:115701012:T:G	3.37507e-05	-1.2879e-10	-1.38386	7.06658e-05	-1.2879e-10	-1.49897
115701342	chr6:115701342:T:C	5.22608e-05	-1.2879e-10	-0.94662	0.000118228	-1.2879e-10	-0.984316
115701613	chr6:115701613:G:C	4.29907e-05	-1.2879e-10	-1.14188	9.74735e-05	-1.2879e-10	-1.17735
115701869	chr6:115701869:C:A	3.51068e-05	-1.34447	-1.02668e-09	8.38023e-05	-1.32847	-1.02668e-09
115701977	chr6:115701977:A:G	1.34968e-05	-1.26576	-1.03465	2.98593e-05	-1.23378	-1.12665
115702242	chr6:115702242:T:C	1.96761e-05	-1.36182	-0.561643	5.97814e-05	-1.36394	-0.302304
115702255	chr6:115702255:G:A	3.55219e-05	-1.33272	-1.02668e-09	8.23569e-05	-1.34587	-1.02668e-09
115702358	chr6:115702358:C:T	2.84265e-05	-0.060917	-1.49463	5.72686e-05	-0.144153	-1.56503
115702417	chr6:115702417:G:C	1.8856e-05	-1.36289	-0.603145	5.70066e-05	-1.36481	-0.348955
115702605	chr6:115702605:T:C	3.82739e-05	-1.30809	0.0499921	0.000105938	-1.31518	0.221096
115702746	chr6:115702746:C:T	6.49441e-05	-1.3574	0.628059	0.000211697	-1.35431	0.952533
115702864	chr6:115702864:T:C	1.87956e-05	-1.36163	-0.607611	5.67799e-05	-1.36378	-0.353969
115703169	chr6:115703169:A:T	3.78632e-05	-1.29759	0.0287032	0.000104709	-1.30526	0.199507
115703381	chr6:115703381:G:A	3.64008e-05	-1.30893	0.000659254	0.000100593	-1.31595	0.170096
115703638	chr6:115703638:T:C	3.97262e-05	-1.30407	0.083219	0.000110118	-1.31138	0.255996
115703776	chr6:115703776:G:A	2.33914e-05	-1.3646	-0.385898	8.62412e-05	-1.36615	0.0663595
115703881	chr6:115703881:A:T	8.28261e-05	-1.2879e-10	-0.486122	0.00026265	-1.2879e-10	-0.186114
115704253	chr6:115704253:G:C	3.56369e-05	-1.2879e-10	-1.32948	9.23157e-05	-1.2879e-10	-1.23172
115704448	chr6:115704448:T:C	5.22138e-05	-1.2879e-10	-0.947518	0.000118225	-1.2879e-10	-0.984342
115704573	chr6:115704573:C:A	2.31376e-05	-1.3668	-0.39461	7.15867e-05	-1.36774	-0.118282
115704613	chr6:115704613:C:G	2.79684e-05	-1.36787	-0.203925	0.000108318	-1.36833	0.296468
115705093	chr6:115705093:T:G	8.27556e-06	-1.22209	-1.56747	2.11436e-05	-1.15098	-1.55461
115705206	chr6:115705206:A:G	2.82071e-05	-1.2879e-10	-1.56329	6.70029e-05	-1.2879e-10	-1.5522
115705596	chr6:115705596:G:A	3.2893e-05	-1.2879e-10	-1.4096	6.95926e-05	-1.2879e-10	-1.51428
115705682	chr6:115705682:A:T	1.51158e-05	-1.36265	-0.824471	3.22446e-05	-1.36824	-0.915339
115705699	chr6:115705699:G:A	1.49981e-05	-1.36154	-0.833402	3.1982e-05	-1.36801	-0.923755
115705943	chr6:115705943:G:C	0.000667317	-1.36466	2.96506	3.71293e-05	-1.337	-0.80553
115706532	chr6:115706532:G:GT	5.89077e-05	-1.2879e-10	-0.826893	9.76938e-05	-1.2879e-10	-1.1751
115706696	chr6:115706696:A:T	1.73487e-05	-1.36154	-0.687805	5.1419e-05	-1.36373	-0.453199
115706703	chr6:115706703:C:T	4.42665e-05	0.195573	-1.30821	0.000100346	0.151069	-1.29938
115706931	chr6:115706931:G:A	1.23804e-05	-1.21377	-1.17297	1.90071e-05	-1.33137	-1.48076
115707248	chr6:115707248:T:C	1.88808e-05	-1.36152	-0.603201	5.70689e-05	-1.36371	-0.348965
115707432	chr6:115707432:A:C	3.56707e-05	-1.2879e-10	-1.32854	9.2417e-05	-1.2879e-10	-1.23062
115707835	chr6:115707835:G:A	2.4305e-05	-0.146565	-1.56562	5.48877e-05	-0.186822	-1.56482
115707986	chr6:115707986:T:C	3.52874e-05	-1.2879e-10	-1.33934	7.86295e-05	-1.2879e-10	-1.39219
115707994	chr6:115707994:C:T	2.80848e-05	-1.2879e-10	-1.56764	6.60653e-05	-1.2879e-10	-1.56629
115708008	chr6:115708008:C:T	1.90816e-05	-1.3571	-0.597042	5.76934e-05	-1.35996	-0.341834
115708217	chr6:115708217:A:G	3.173e-05	-1.2879e-10	-1.4456	8.06854e-05	-1.2879e-10	-1.36638
115708897	chr6:115708897:G:T	3.43248e-05	-1.367	-1.02668e-09	8.07015e-05	-1.36618	-1.02668e-09
115709014	chr6:115709014:C:T	1.00447e-05	-1.36264	-1.23319	2.23586e-05	-1.36823	-1.2815
115709351	chr6:115709351:C:T	1.04581e-05	-1.36225	-1.19324	2.32118e-05	-1.36815	-1.24413
115709642	chr6:115709642:C:G	4.62347e-05	-1.36595	0.296811	0.000115756	-1.36824	0.362797
115709809	chr6:115709809:C:T	1.6413e-05	-1.36241	-0.742381	4.8631e-05	-1.36443	-0.50824
115710320	chr6:115710320:T:C	0.000319936	-1.2879e-10	0.865254	0.00102805	-1.2879e-10	1.17848
115710907	chr6:115710907:A:G	3.42999e-05	-1.36772	-1.02668e-09	8.06264e-05	-1.36711	-1.02668e-09
115711360	chr6:115711360:A:G	1.58659e-05	-1.34731	-0.791386	4.65378e-05	-1.35126	-0.565412
115711678	chr6:115711678:T:C	0.000104478	-1.241	0.987109	0.000229676	-1.28095	0.960687
115712036	chr6:115712036:T:G	1.56885e-05	-1.34933	-0.800612	4.59919e-05	-1.35307	-0.5754
115712254	chr6:115712254:A:T	1.58782e-05	-1.34653	-0.791386	4.65704e-05	-1.35056	-0.565412
115712325	chr6:115712325:T:C	8.98714e-05	-1.2879e-10	-0.404486	0.000289567	-1.2879e-10	-0.0885487
115712479	chr6:115712479:A:G	1.5815e-05	-1.35052	-0.791386	4.64043e-05	-1.35413	-0.565412
115712772	chr6:115712772:T:C	2.91474e-05	-1.2879e-10	-1.5305	6.7146e-05	-1.2879e-10	-1.55007
115712803	chr6:115712803:C:T	1.57621e-05	-1.35335	-0.791909	4.62579e-05	-1.35666	-0.566042
115712904	chr6:115712904:C:CTAAGA	1.56142e-05	-1.356	-0.798685	4.57954e-05	-1.35899	-0.573758
115713130	chr6:115713130:A:C	0.000168817	-1.34588	1.57183	2.09207e-05	-1.36068	-1.35552
115713290	chr6:115713290:T:C	1.15802e-05	-1.14029	-1.31328	2.44375e-05	-1.09461	-1.46621
115713320	chr6:115713320:G:A	1.5708e-05	-1.35731	-0.791386	4.61269e-05	-1.36013	-0.565412
115713394	chr6:115713394:C:T	1.78235e-05	-1.35326	-0.669087	5.28916e-05	-1.35658	-0.432115
115713751	chr6:115713751:C:A	2.93907e-05	-0.130146	-1.39204	7.32993e-05	-0.202255	-1.26013
115713850	chr6:115713850:T:C	3.6259e-05	-1.2879e-10	-1.31218	8.26838e-05	-1.2879e-10	-1.34191
115713933	chr6:115713933:T:C	1.58021e-05	-1.35133	-0.791386	4.63703e-05	-1.35486	-0.565412
115713989	chr6:115713989:G:A	2.00694e-05	-1.36096	-0.542705	6.16468e-05	-1.36321	-0.272304
115714070	chr6:115714070:T:C	0.000114981	-1.2879e-10	-0.158097	0.000149586	-1.2879e-10	-0.74906
115714304	chr6:115714304:G:A	5.06856e-05	-0.00761237	-0.969612	0.000108291	-0.0503683	-1.02174
115714940	chr6:115714940:A:G	1.58618e-05	-1.35039	-0.788562	4.65569e-05	-1.35401	-0.562248
115716488	chr6:115716488:T:C	8.67145e-05	-1.2879e-10	-0.440244	0.000277828	-1.2879e-10	-0.129934
115716797	chr6:115716797:C:G	3.68239e-05	-1.2879e-10	-1.29672	7.47513e-05	-1.2879e-10	-1.44277
115716899	chr6:115716899:G:A	3.68876e-05	-1.29499	-1.02668e-09	8.67308e-05	-1.29413	-1.02668e-09
115717090	chr6:115717090:A:T	2.93159e-05	-1.2879e-10	-1.52473	6.76659e-05	-1.2879e-10	-1.54235
115717164	chr6:115717164:A:G	1.62997e-05	-1.34198	-0.769736	4.79101e-05	-1.34641	-0.541198
115717274	chr6:115717274:A:G	2.23877e-05	-1.35507	-0.439285	8.2597e-05	-1.35815	0.0151855
115717424	chr6:115717424:T:C	1.64061e-05	-1.34167	-0.763543	4.83052e-05	-1.34616	-0.533235
115717555	chr6:115717555:G:A	1.08555e-05	-0.98159	-1.5366	2.56263e-05	-0.948548	-1.56477
115717611	chr6:115717611:C:T	9.56351e-06	-1.07833	-1.56659	2.46446e-05	-1.04965	-1.50273
115717775	chr6:115717775:CAAGAT:C	1.57709e-05	-1.32834	-0.816361	4.60297e-05	-1.33383	-0.593818
115718147	chr6:115718147:C:T	3.51638e-05	-1.34285	-1.02668e-09	8.39776e-05	-1.32638	-1.02668e-09
115718442	chr6:115718442:C:T	2.88797e-05	-1.2879e-10	-1.53973	6.65686e-05	-1.2879e-10	-1.5587
115718645	chr6:115718645:G:A	9.0432e-05	-0.398267	-1.02668e-09	0.000216506	-0.379317	-1.02668e-09
115718715	chr6:115718715:G:A	7.37793e-06	-1.34331	-1.56106	1.79183e-05	-1.32642	-1.54469
115718908	chr6:115718908:C:T	1.04377e-05	-0.992246	-1.56519	2.73145e-05	-0.883397	-1.56612
115718932	chr6:115718932:C:T	1.68545e-05	-1.33622	-0.742023	4.97161e-05	-1.34116	-0.509448
115719116	chr6:115719116:C:G	2.88612e-05	-1.2879e-10	-1.54037	6.60757e-05	-1.2879e-10	-1.56613
115719199	chr6:115719199:G:T	3.77618e-05	-1.27157	-1.02668e-09	9.72007e-05	-1.18016	-1.02668e-09
115719569	chr6:115719569:A:G	1.59069e-05	-1.33686	-0.799254	4.6565e-05	-1.34173	-0.574355
115719616	chr6:115719616:C:T	1.59477e-05	-1.34216	-0.791386	4.67554e-05	-1.34659	-0.565412
115719651	chr6:115719651:G:A	2.85613e-05	-1.2879e-10	-1.55081	6.68009e-05	-1.2879e-10	-1.55522
115719801	chr6:115719801:C:T	7.49411e-06	-1.36561	-1.52314	1.79784e-05	-1.36443	-1.50333
115720147	chr6:115720147:C:T	1.96826e-05	-1.34494	-0.578196	5.93831e-05	-1.34911	-0.323811
115720182	chr6:115720182:T:A	2.8277e-05	-1.2879e-10	-1.56082	6.69309e-05	-1.2879e-10	-1.55327
115720517	chr6:115720517:G:A	2.06092e-05	-1.35017	-0.526953	6.27111e-05	-1.35393	-0.26447
115720838	chr6:115720838:A:C	2.90652e-05	-1.2879e-10	-1.53332	6.68128e-05	-1.2879e-10	-1.55504
115720921	chr6:115720921:A:G	3.11215e-05	-1.2879e-10	-1.46497	7.86287e-05	-1.2879e-10	-1.3922
115721083	chr6:115721083:C:T	2.00852e-05	-1.32638	-0.576504	6.0523e-05	-1.33204	-0.321873
115721217	chr6:115721217:C:T	1.97427e-05	-1.34634	-0.57374	5.96099e-05	-1.35034	-0.318769
115721326	chr6:115721326:A:C	1.86212e-05	-0.445641	-1.53292	3.80321e-05	-0.575759	-1.54275
115721583	chr6:115721583:T:A	0.00011031	-1.2879e-10	-0.19957	0.000145114	-1.2879e-10	-0.779416
115721598	chr6:115721598:C:T	9.19613e-06	-1.14945	-1.53463	2.32635e-05	-1.05355	-1.5565
115721991	chr6:115721991:T:G	0.00029854	-1.2879e-10	0.796039	0.000328261	-1.2879e-10	0.0368729
115722051	chr6:115722051:C:T	3.32942e-05	-1.2879e-10	-1.39748	7.59294e-05	-1.2879e-10	-1.42713
115722282	chr6:115722282:G:C	1.00921e-05	-1.34835	-1.24276	2.74369e-05	-1.35113	-1.09392
115722508	chr6:115722508:C:G	3.05589e-05	-1.2879e-10	-1.48321	7.67349e-05	-1.2879e-10	-1.41658
115722567	chr6:115722567:T:TG	2.82762e-05	-1.2879e-10	-1.56085	6.6044e-05	-1.2879e-10	-1.56661
115722597	chr6:115722597:T:C	9.69239e-06	-1.34963	-1.28189	2.61412e-05	-1.35232	-1.14111
115722796	chr6:115722796:A:C	2.82811e-05	-1.2879e-10	-1.56067	6.69447e-05	-1.2879e-10	-1.55307
115722879	chr6:115722879:CAT:C	1.19228e-05	-1.27545	-1.14897	2.31058e-05	-1.28045	-1.3364
115723148	chr6:115723148:T:C	1.42528e-05	-1.36784	-0.878065	2.93842e-05	-1.36718	-1.0093
115723174	chr6:115723174:A:G	3.25797e-05	0.142588	-1.56176	7.32936e-05	0.104349	-1.56681
115723360	chr6:115723360:C:A	2.23293e-05	-0.240587	-1.55638	4.53457e-05	-0.39554	-1.54708
115723724	chr6:115723724:T:G	3.32968e-05	0.170216	-1.56762	7.62268e-05	0.132504	-1.55573
115723844	chr6:115723844:A:G	0.00023366	0.551001	-1.02668e-09	0.000579486	0.605206	-1.02668e-09
115724053	chr6:115724053:T:C	3.44188e-05	-1.36426	-1.02668e-09	8.09618e-05	-1.36296	-1.02668e-09
115724284	chr6:115724284:C:T	9.46419e-05	-1.2879e-10	-0.352765	0.000307184	-1.2879e-10	-0.0294872
115724546	chr6:115724546:A:C	1.47578e-05	-1.3671	-0.843998	3.03408e-05	-1.36615	-0.978298
115724739	chr6:115724739:G:C	8.97408e-05	-0.40594	-1.02668e-09	0.000190681	-0.506332	-1.02668e-09
115725076	chr6:115725076:C:T	8.95488e-05	-1.2879e-10	-0.408081	0.000288437	-1.2879e-10	-0.0924568
115725476	chr6:115725476:G:A	5.02165e-05	0.0134261	-0.999949	7.77439e-05	-0.173493	-1.23002
115725497	chr6:115725497:T:C	3.21095e-05	-1.2879e-10	-1.43372	8.18119e-05	-1.2879e-10	-1.35251
115725905	chr6:115725905:A:G	8.53563e-06	-1.20119	-1.55742	2.13002e-05	-1.15884	-1.53939
115726038	chr6:115726038:G:A	2.84695e-05	-0.187037	-1.367	6.38685e-05	-0.345921	-1.25419
115727176	chr6:115727176:ACT:A	1.60821e-05	-1.36583	-0.759332	5.60409e-05	-1.36681	-0.364043
115727604	chr6:115727604:T:G	1.63457e-05	-1.36657	-0.742333	3.4467e-05	-1.36544	-0.851495
115727675	chr6:115727675:G:T	0.000290415	-1.2879e-10	0.768447	0.000272173	-1.2879e-10	-0.150499
115727915	chr6:115727915:G:A	6.16109e-05	-0.782027	-1.02668e-09	0.000142485	-0.797699	-1.02668e-09
115728206	chr6:115728206:T:C	2.85764e-05	-0.223924	-1.32636	4.95551e-05	-0.391748	-1.4621
115728261	chr6:115728261:T:A	3.48487e-05	-1.35185	-1.02668e-09	8.30193e-05	-1.33786	-1.02668e-09
115728369	chr6:115728369:A:G	3.09969e-05	-1.2879e-10	-1.46898	6.96234e-05	-1.2879e-10	-1.51383
115728454	chr6:115728454:C:T	3.43024e-05	-1.36765	-1.02668e-09	8.0676e-05	-1.36649	-1.02668e-09
115728546	chr6:115728546:T:C	3.01001e-05	-0.156582	-1.34175	6.79852e-05	-0.31646	-1.22118
115728867	chr6:115728867:T:C	7.93586e-05	-0.528889	-1.02668e-09	0.00022129	-0.35746	-1.02668e-09
115728990	chr6:115728990:A:G	2.82811e-05	-1.2879e-10	-1.56067	6.69447e-05	-1.2879e-10	-1.55307
115729174	chr6:115729174:G:A	1.33919e-05	-1.36259	-0.945626	4.43618e-05	-1.36413	-0.600428
115729191	chr6:115729191:G:A	9.13561e-05	-1.2879e-10	-0.3881	0.000285849	-1.2879e-10	-0.10147
115729236	chr6:115729236:A:G	2.81785e-05	-1.2879e-10	-1.56431	6.7096e-05	-1.2879e-10	-1.55081
115729605	chr6:115729605:A:G	3.76514e-05	-1.2879e-10	-1.2745	7.57988e-05	-1.2879e-10	-1.42885
115730395	chr6:115730395:C:A	3.4585e-05	-1.35945	-1.02668e-09	8.13995e-05	-1.35757	-1.02668e-09
115730763	chr6:115730763:T:C	1.18043e-05	-1.18092	-1.25348	2.33062e-05	-1.13258	-1.47564
115730807	chr6:115730807:A:AT	3.5601e-05	-1.33049	-1.02668e-09	8.36344e-05	-1.33048	-1.02668e-09
115730808	chr6:115730808:G:T	3.55937e-05	-1.3307	-1.02668e-09	8.36172e-05	-1.33069	-1.02668e-09
115731325	chr6:115731325:A:T	3.0926e-05	-1.2879e-10	-1.47127	7.7963e-05	-1.2879e-10	-1.4007
115731485	chr6:115731485:G:A	3.41569e-05	-1.2879e-10	-1.3719	7.82423e-05	-1.2879e-10	-1.39713
115732237	chr6:115732237:C:T	3.53064e-05	-1.2879e-10	-1.3388	8.07312e-05	-1.2879e-10	-1.36581
115732368	chr6:115732368:T:C	2.19918e-05	-1.36674	-0.445454	4.26707e-05	-1.36573	-0.63769
115732409	chr6:115732409:A:G	1.36887e-05	-0.971079	-1.31522	2.89171e-05	-0.901813	-1.49069
115732611	chr6:115732611:C:T	2.81093e-05	-1.2879e-10	-1.56676	6.62664e-05	-1.2879e-10	-1.56325
115732785	chr6:115732785:T:C	3.89852e-05	-1.23968	-1.02668e-09	9.58995e-05	-1.19363	-1.02668e-09
115732912	chr6:115732912:T:G	4.20735e-05	-1.2879e-10	-1.16345	9.57931e-05	-1.2879e-10	-1.19474
115732927	chr6:115732927:C:T	0.00018029	-1.36061	1.65231	2.38833e-05	-1.26185	-1.32191
115732984	chr6:115732984:A:G	3.42586e-05	-1.2879e-10	-1.36893	7.84616e-05	-1.2879e-10	-1.39433
115733278	chr6:115733278:C:G	1.50646e-05	-1.36803	-0.822485	3.19832e-05	-1.36747	-0.924252
115733410	chr6:115733410:G:A	3.57313e-05	-1.32684	-1.02668e-09	8.54389e-05	-1.30913	-1.02668e-09
115733808	chr6:115733808:A:C	2.85737e-05	-0.280033	-1.27034	4.8942e-05	-0.444662	-1.42164
115734533	chr6:115734533:C:G	3.0926e-05	-1.2879e-10	-1.47127	7.7963e-05	-1.2879e-10	-1.4007
115734577	chr6:115734577:A:G	8.11459e-06	-1.2656	-1.5436	1.97938e-05	-1.20834	-1.56323
115734869	chr6:115734869:T:C	1.29741e-05	-0.897553	-1.44236	2.93266e-05	-0.991982	-1.38646
115735093	chr6:115735093:T:G	3.66149e-05	-1.2879e-10	-1.30241	8.35529e-05	-1.2879e-10	-1.33145
115735095	chr6:115735095:A:G	3.64595e-05	-1.2879e-10	-1.30666	8.3216e-05	-1.2879e-10	-1.3355
115735150	chr6:115735150:A:G	8.05219e-05	-1.2879e-10	-0.514336	0.000255817	-1.2879e-10	-0.212473
115735414	chr6:115735414:A:T	2.81054e-05	-1.2879e-10	-1.5669	6.66341e-05	-1.2879e-10	-1.55772
115735529	chr6:115735529:A:G	3.93577e-05	-1.23017	-1.02668e-09	9.27737e-05	-1.22677	-1.02668e-09
115735660	chr6:115735660:A:G	3.04946e-05	-0.130835	-1.35448	6.83015e-05	-0.294203	-1.2388
115735751	chr6:115735751:A:G	7.24173e-06	-1.36798	-1.55503	1.72027e-05	-1.36832	-1.54355
115735773	chr6:115735773:G:A	9.77974e-06	-1.36644	-1.25611	2.54646e-05	-1.36719	-1.15245
115736375	chr6:115736375:T:G	6.18256e-05	-1.2879e-10	-0.778549	9.59855e-05	-1.2879e-10	-1.19274
115736462	chr6:115736462:C:T	3.8088e-05	0.290954	-1.55392	8.87767e-05	0.251337	-1.52215
115736745	chr6:115736745:G:A	1.22168e-05	-0.841051	-1.559	2.63494e-05	-0.927771	-1.55772
115736985	chr6:115736985:A:G	1.59313e-05	-1.36323	-0.771352	3.3395e-05	-1.36143	-0.887094
115737184	chr6:115737184:T:C	5.92823e-05	-1.2879e-10	-0.820555	9.33089e-05	-1.2879e-10	-1.22102
115737279	chr6:115737279:A:G	7.8102e-05	-1.2879e-10	-0.54485	0.000247014	-1.2879e-10	-0.247492
115737313	chr6:115737313:T:G	3.09824e-05	0.097809	-1.56725	6.02261e-05	-0.091663	-1.56717
115737370	chr6:115737370:A:G	4.63921e-05	-1.06574	-1.02668e-09	0.000107732	-1.07728	-1.02668e-09
115737476	chr6:115737476:C:T	3.28729e-05	-1.2879e-10	-1.41022	6.80657e-05	-1.2879e-10	-1.53646
115737622	chr6:115737622:G:A	4.17403e-05	-1.1714	-1.02668e-09	0.000102483	-1.12723	-1.02668e-09
115737695	chr6:115737695:G:A	3.20903e-05	0.126561	-1.56087	6.28645e-05	-0.0641596	-1.55179
115737730	chr6:115737730:C:A	9.49879e-06	-1.33913	-1.31258	2.54288e-05	-1.34261	-1.17844
115737912	chr6:115737912:A:G	0.000117679	-1.2879e-10	-0.134901	0.000320402	-1.2879e-10	0.0126416
115738188	chr6:115738188:T:C	7.85665e-06	-1.28806	-1.55344	1.92903e-05	-1.25007	-1.54727
115738260	chr6:115738260:A:G	3.59956e-05	0.0197697	-1.33924	8.01514e-05	-0.152644	-1.22037
115739148	chr6:115739148:C:A	1.28225e-05	-0.942538	-1.40912	3.44995e-05	-0.938041	-1.27795
115739346	chr6:115739346:T:A	8.33845e-06	-1.21586	-1.56613	2.05988e-05	-1.17535	-1.55636
115739664	chr6:115739664:A:G	2.82796e-05	-1.2879e-10	-1.56072	6.69397e-05	-1.2879e-10	-1.55314
115739808	chr6:115739808:C:G	3.13947e-05	-1.2879e-10	-1.45623	7.31151e-05	-1.2879e-10	-1.4649
115739831	chr6:115739831:A:G	3.76488e-05	-1.27456	-1.02668e-09	8.83287e-05	-1.27587	-1.02668e-09
115740190	chr6:115740190:T:A	2.45993e-05	-0.136742	-1.56341	4.9021e-05	-0.297309	-1.56738
115740717	chr6:115740717:C:A	4.71911e-05	-1.04866	-1.02668e-09	0.000105728	-1.09606	-1.02668e-09
115741489	chr6:115741489:A:T	2.81194e-05	-1.2879e-10	-1.56641	6.5986e-05	-1.2879e-10	-1.56749
115741501	chr6:115741501:T:C	2.84232e-05	-1.2879e-10	-1.55566	6.73608e-05	-1.2879e-10	-1.54687
115741721	chr6:115741721:A:G	3.56732e-05	-1.2879e-10	-1.32847	0.000106195	-1.2879e-10	-1.09166
115742177	chr6:115742177:C:A	1.92992e-05	-0.615609	-1.32719	4.17928e-05	-0.734637	-1.28957
115742487	chr6:115742487:T:C	3.43316e-05	-1.3668	-1.02668e-09	8.07078e-05	-1.3661	-1.02668e-09
115742697	chr6:115742697:C:T	6.59682e-05	-1.2879e-10	-0.713693	0.000202575	-1.2879e-10	-0.445825
115742698	chr6:115742698:G:A	3.42903e-05	-1.368	-1.02668e-09	8.0637e-05	-1.36698	-1.02668e-09
115742825	chr6:115742825:G:A	3.02976e-05	-1.2879e-10	-1.4918	6.95037e-05	-1.2879e-10	-1.51556
115742838	chr6:115742838:C:T	3.46242e-05	-1.35831	-1.02668e-09	8.19382e-05	-1.35097	-1.02668e-09
115743026	chr6:115743026:T:G	2.92816e-05	-1.2879e-10	-1.52591	6.75459e-05	-1.2879e-10	-1.54413
115743027	chr6:115743027:GCA:G	9.81247e-06	-1.05578	-1.56343	2.55128e-05	-0.950119	-1.56763
115743395	chr6:115743395:T:C	9.68681e-06	-1.06602	-1.56608	2.54059e-05	-0.976007	-1.54595
115743531	chr6:115743531:A:T	4.1828e-05	-1.2879e-10	-1.1693	9.49944e-05	-1.2879e-10	-1.20312
115743536	chr6:115743536:A:T	3.14445e-05	-1.2879e-10	-1.45464	7.0665e-05	-1.2879e-10	-1.49898
115743631	chr6:115743631:G:A	2.6885e-05	-1.31469	-0.296606	2.14196e-05	-1.15101	-1.54161
115743724	chr6:115743724:A:G	4.27098e-05	-0.157306	-0.99113	0.000101146	-0.316481	-0.823892
115743741	chr6:115743741:A:T	6.55855e-05	-1.2879e-10	-0.719511	0.000100233	-1.2879e-10	-1.14943
115743983	chr6:115743983:C:T	2.21301e-05	-0.262723	-1.5432	4.92835e-05	-0.295359	-1.56399
115744246	chr6:115744246:T:G	9.96766e-06	-1.33235	-1.27117	2.94568e-05	-1.32514	-1.04887
115744400	chr6:115744400:C:T	2.99365e-05	-0.0682168	-1.43557	6.15871e-05	-0.233145	-1.40334
115744482	chr6:115744482:G:A	1.27904e-05	-1.3199	-1.03428	4.17911e-05	-1.31159	-0.712658
115744600	chr6:115744600:C:T	3.75048e-05	-1.2784	-1.02668e-09	9.08225e-05	-1.24803	-1.02668e-09
115745124	chr6:115745124:T:G	3.36986e-05	-1.2879e-10	-1.38541	7.45426e-05	-1.2879e-10	-1.44556
115745343	chr6:115745343:G:A	9.27231e-06	-1.26222	-1.41362	1.97095e-05	-1.24556	-1.53027
115745421	chr6:115745421:T:C	2.94468e-05	-1.2879e-10	-1.52028	7.03388e-05	-1.2879e-10	-1.50361
115745469	chr6:115745469:C:A	0.0001027	-1.35067	1.07962	2.16114e-05	-1.23311	-1.4506
115745634	chr6:115745634:T:A	3.71545e-05	-1.28778	-1.02668e-09	8.98435e-05	-1.25887	-1.02668e-09
115746183	chr6:115746183:A:G	6.99196e-05	-1.2879e-10	-0.65552	0.000216629	-1.2879e-10	-0.37875
115746613	chr6:115746613:C:A	3.57666e-05	-1.2879e-10	-1.32585	8.71413e-05	-1.2879e-10	-1.2894
115746837	chr6:115746837:A:G	6.38907e-05	-1.2879e-10	-0.745692	9.83165e-05	-1.2879e-10	-1.16874
115747440	chr6:115747440:G:C	2.85394e-05	-1.2879e-10	-1.55158	6.77076e-05	-1.2879e-10	-1.54174
115747474	chr6:115747474:G:A	2.85363e-05	-1.2879e-10	-1.55169	6.76986e-05	-1.2879e-10	-1.54187
115747605	chr6:115747605:T:C	4.26e-05	-1.2879e-10	-1.15101	0.000105407	-1.2879e-10	-1.09911
115747615	chr6:115747615:G:A	5.13705e-05	-1.2879e-10	-0.963802	0.00010865	-1.2879e-10	-1.0688
115747713	chr6:115747713:T:C	3.69661e-05	-1.29286	-1.02668e-09	8.66072e-05	-1.29555	-1.02668e-09
115747720	chr6:115747720:A:G	4.2838e-05	-1.2879e-10	-1.14544	0.000113626	-1.2879e-10	-1.02402
115747727	chr6:115747727:T:C	3.89254e-05	-1.24122	-1.02668e-09	9.46098e-05	-1.20717	-1.02668e-09
115747773	chr6:115747773:T:C	2.8572e-05	-1.2879e-10	-1.55044	6.78073e-05	-1.2879e-10	-1.54027
115747842	chr6:115747842:G:A	4.65431e-05	-1.2879e-10	-1.06249	0.000106018	-1.2879e-10	-1.09333
115747861	chr6:115747861:G:A	0.000859737	-1.2879e-10	1.85376	0.00321673	-1.2879e-10	2.31918
115748115	chr6:115748115:G:C	3.14687e-05	-1.2879e-10	-1.45387	7.07044e-05	-1.2879e-10	-1.49843
115748253	chr6:115748253:C:A	4.1248e-05	0.319367	-1.50263	0.000121224	0.548518	-1.50781
115748348	chr6:115748348:G:A	3.34484e-05	0.0623418	-1.4552	8.87929e-05	0.273907	-1.54454
115748397	chr6:115748397:T:C	7.43146e-06	-1.36685	-1.53029	2.46277e-05	-1.32103	-1.23204
115748587	chr6:115748587:C:T	2.80898e-05	-1.2879e-10	-1.56746	6.63289e-05	-1.2879e-10	-1.56231
115749236	chr6:115749236:T:C	3.95076e-05	-1.22637	-1.02668e-09	9.27023e-05	-1.22754	-1.02668e-09
115749558	chr6:115749558:C:T	2.85326e-05	-1.2879e-10	-1.55182	6.76873e-05	-1.2879e-10	-1.54204
115749658	chr6:115749658:C:T	7.46765e-05	-0.5897	-1.02668e-09	0.000180472	-0.561361	-1.02668e-09
115749815	chr6:115749815:ACACT:A	2.85363e-05	-1.2879e-10	-1.55169	6.76986e-05	-1.2879e-10	-1.54187
115749878	chr6:115749878:A:C	2.86125e-05	-1.2879e-10	-1.54902	6.60078e-05	-1.2879e-10	-1.56716
115750982	chr6:115750982:T:G	4.20901e-05	-1.2879e-10	-1.16305	9.52394e-05	-1.2879e-10	-1.20054
115751148	chr6:115751148:G:T	1.32062e-05	-1.28308	-1.0391	4.32134e-05	-1.27202	-0.718764
115751150	chr6:115751150:C:T	8.01904e-06	-1.3676	-1.45345	2.27866e-05	-1.32512	-1.30564
115751752	chr6:115751752:T:C	3.14011e-05	-1.2879e-10	-1.45602	7.01478e-05	-1.2879e-10	-1.50633
115752018	chr6:115752018:A:T	7.40622e-06	-1.36754	-1.533	2.42699e-05	-1.32537	-1.24233
115752184	chr6:115752184:T:C	2.87821e-05	-1.2879e-10	-1.54311	6.67135e-05	-1.2879e-10	-1.55653
115752683	chr6:115752683:A:G	3.91319e-05	-1.23593	-1.02668e-09	8.76722e-05	-1.28333	-1.02668e-09
115752957	chr6:115752957:G:A	2.82207e-05	-1.2879e-10	-1.56281	6.70637e-05	-1.2879e-10	-1.55129
115754154	chr6:115754154:G:T	7.37195e-06	-1.33773	-1.56745	3.21327e-05	-1.24299	-1.04407
115754202	chr6:115754202:A:G	1.02658e-05	-1.34146	-1.23259	3.07219e-05	-1.33493	-0.997026
115754267	chr6:115754267:T:G	3.30745e-05	-1.2879e-10	-1.4041	7.35541e-05	-1.2879e-10	-1.45891
115754848	chr6:115754848:C:T	3.92306e-05	0.267912	-1.50132	0.000114703	0.494568	-1.50916
115755283	chr6:115755283:A:C	3.4382e-05	-1.36533	-1.02668e-09	8.05447e-05	-1.36812	-1.02668e-09
115755479	chr6:115755479:A:T	2.89988e-05	-1.2879e-10	-1.53561	6.64056e-05	-1.2879e-10	-1.56115
115756197	chr6:115756197:G:A	0.000105385	-1.27029	1.02505	2.52651e-05	-1.06792	-1.4596
115757232	chr6:115757232:C:A	5.98353e-05	-1.2879e-10	-0.811269	0.000124946	-1.2879e-10	-0.929054
115757321	chr6:115757321:T:C	2.40187e-05	-0.212677	-1.51136	5.26011e-05	-0.246571	-1.54763
115758007	chr6:115758007:G:A	4.93936e-05	-1.00304	-1.02668e-09	0.000114668	-1.01489	-1.02668e-09
115758209	chr6:115758209:G:A	2.01819e-05	-0.43512	-1.46296	4.24125e-05	-0.574275	-1.43522
115758408	chr6:115758408:T:A	3.4376e-05	-1.36551	-1.02668e-09	8.086e-05	-1.36422	-1.02668e-09
115758924	chr6:115758924:T:C	5.986e-05	-1.2879e-10	-0.810857	0.000127261	-1.2879e-10	-0.910691
115759061	chr6:115759061:CT:C	3.57788e-05	0.211333	-1.53684	0.000144928	0.432126	-1.21282
115759180	chr6:115759180:G:A	8.62772e-06	-1.34412	-1.40377	2.29415e-05	-1.2559	-1.36809
115759242	chr6:115759242:T:A	1.21567e-05	-0.846481	-1.5585	2.96053e-05	-0.811359	-1.55762
115759263	chr6:115759263:T:C	1.82668e-05	-0.457663	-1.54012	3.81909e-05	-0.595207	-1.51913
115759292	chr6:115759292:T:C	2.14476e-05	-0.285253	-1.552	4.81048e-05	-0.3191	-1.56445
115759457	chr6:115759457:G:A	2.8955e-05	-1.2879e-10	-1.53712	6.89326e-05	-1.2879e-10	-1.52381
115759872	chr6:115759872:T:C	1.14931e-05	-1.11662	-1.34451	2.81636e-05	-1.02064	-1.39826
115760114	chr6:115760114:A:C	2.84443e-05	-1.2879e-10	-1.55492	6.96532e-05	-1.2879e-10	-1.51341
115760122	chr6:115760122:C:T	3.46482e-05	0.0335172	-1.39114	0.000136647	0.241004	-1.08054
115760232	chr6:115760232:G:C	9.25058e-06	-1.19749	-1.48069	2.25058e-05	-1.12824	-1.51493
115760235	chr6:115760235:C:T	9.43348e-06	-1.29684	-1.36176	1.95205e-05	-1.28375	-1.50172
115760535	chr6:115760535:CTAAAAGACCATCACGGTCAGCTCCAGAGCTCCTCATAGGGTCAGCT:C	0.000107365	-0.226636	-1.02668e-09	0.00024635	-0.250181	-1.02668e-09
115760611	chr6:115760611:G:A	8.12945e-05	-1.2879e-10	-0.504787	0.000217815	-1.2879e-10	-0.373287
115760628	chr6:115760628:T:C	3.69963e-05	-1.2879e-10	-1.29205	9.59356e-05	-1.2879e-10	-1.19326
115760681	chr6:115760681:C:T	3.90912e-05	-1.2879e-10	-1.23697	0.000102264	-1.2879e-10	-1.12938
115761088	chr6:115761088:C:T	1.46518e-05	-0.832596	-1.3857	3.10162e-05	-0.794972	-1.52745
115762153	chr6:115762153:AC:A	2.85258e-05	-1.2879e-10	-1.55206	6.76671e-05	-1.2879e-10	-1.54233
115762213	chr6:115762213:A:G	3.70755e-05	-1.2879e-10	-1.28991	7.47328e-05	-1.2879e-10	-1.44302
115762217	chr6:115762217:T:A	2.85441e-05	-1.2879e-10	-1.55142	6.77218e-05	-1.2879e-10	-1.54153
115762379	chr6:115762379:G:A	2.85363e-05	-1.2879e-10	-1.55169	6.76986e-05	-1.2879e-10	-1.54187
115762418	chr6:115762418:T:C	6.38884e-05	-1.2879e-10	-0.745728	9.83139e-05	-1.2879e-10	-1.16877
115762834	chr6:115762834:A:G	3.74213e-05	-1.2879e-10	-1.28063	9.65267e-05	-1.2879e-10	-1.18711
115763225	chr6:115763225:G:A	3.61754e-05	0.0967133	-1.4112	0.000141658	0.310127	-1.11365
115763647	chr6:115763647:C:T	3.80308e-05	0.175398	-1.43987	0.000146376	0.394006	-1.16476
115763913	chr6:115763913:T:C	2.84634e-05	-1.2879e-10	-1.55425	6.59766e-05	-1.2879e-10	-1.56764
115764085	chr6:115764085:AAAT:A	2.75718e-05	-0.0359033	-1.55017	8.04264e-05	0.168666	-1.53826
115764335	chr6:115764335:A:G	7.89896e-05	-1.2879e-10	-0.533549	0.000248209	-1.2879e-10	-0.242663
115764664	chr6:115764664:A:G	3.00659e-05	-1.2879e-10	-1.49947	7.20657e-05	-1.2879e-10	-1.47936
115764718	chr6:115764718:G:A	7.31925e-06	-1.36606	-1.5463	2.26295e-05	-1.35173	-1.28595
115764919	chr6:115764919:A:G	7.21627e-05	-1.2879e-10	-0.623942	0.000194109	-1.2879e-10	-0.488515
115765067	chr6:115765067:G:T	0.000182118	-1.2879e-10	0.30179	0.000592648	-1.2879e-10	0.627665
115765662	chr6:115765662:G:C	1.61262e-05	-0.576033	-1.54639	3.38529e-05	-0.705317	-1.52959
115765792	chr6:115765792:CACTCAT:C	4.97838e-05	-0.956052	-0.039124	5.15919e-05	-1.0643	-0.749271
115765826	chr6:115765826:AGAT:A	1.04543e-05	-1.02262	-1.53323	2.65375e-05	-0.947848	-1.53053
115765827	chr6:115765827:G:A	7.74493e-06	-1.31476	-1.54107	1.87765e-05	-1.28506	-1.53927
115765919	chr6:115765919:G:A	1.28797e-05	-0.793161	-1.55405	3.1111e-05	-0.758208	-1.56117
115766069	chr6:115766069:A:G	2.88751e-05	-1.2879e-10	-1.53989	7.16411e-05	-1.2879e-10	-1.48527
115766102	chr6:115766102:G:C	1.33522e-05	-1.3263	-0.984883	2.81222e-05	-1.32167	-1.0987
115766274	chr6:115766274:T:C	1.34955e-05	-1.35274	-0.947767	2.71332e-05	-1.34998	-1.10619
115766691	chr6:115766691:C:T	3.4518e-05	-1.36138	-1.02668e-09	8.10607e-05	-1.36174	-1.02668e-09
115766704	chr6:115766704:T:C	2.85371e-05	-1.2879e-10	-1.55166	6.77013e-05	-1.2879e-10	-1.54183
115766860	chr6:115766860:C:T	3.0003e-05	-1.2879e-10	-1.50157	7.28326e-05	-1.2879e-10	-1.46877
115767254	chr6:115767254:A:T	1.73371e-05	-0.488063	-1.56195	3.5902e-05	-0.622134	-1.55401
115767341	chr6:115767341:G:A	2.18403e-05	-0.255317	-1.56379	5.05425e-05	-0.288901	-1.54522
115767374	chr6:115767374:G:T	4.97024e-05	-0.859709	-0.137103	5.27043e-05	-0.979518	-0.812721
115767528	chr6:115767528:T:C	2.91488e-05	-1.2879e-10	-1.53045	6.78999e-05	-1.2879e-10	-1.5389
115767547	chr6:115767547:A:G	3.31278e-05	-1.2879e-10	-1.40249	6.96714e-05	-1.2879e-10	-1.51315
115769101	chr6:115769101:T:C	3.60621e-05	0.0797079	-1.39733	8.71923e-05	0.145512	-1.43433
115769445	chr6:115769445:C:T	1.90541e-05	-0.395454	-1.56013	3.82052e-05	-0.547275	-1.56669
115769619	chr6:115769619:T:C	2.30903e-05	-0.663071	-1.10038	3.82902e-05	-0.804705	-1.30704
115769870	chr6:115769870:T:A	2.80927e-05	-1.2879e-10	-1.56736	6.60604e-05	-1.2879e-10	-1.56636
115770122	chr6:115770122:T:C	4.58022e-05	-1.2879e-10	-1.07853	0.00010222	-1.2879e-10	-1.12981
115770174	chr6:115770174:T:C	1.8626e-05	-0.471636	-1.50667	3.64647e-05	-0.618495	-1.5421
115770256	chr6:115770256:C:G	3.02047e-05	-1.2879e-10	-1.49487	7.53501e-05	-1.2879e-10	-1.43479
115770471	chr6:115770471:G:A	1.06741e-05	-1.27048	-1.26456	2.12787e-05	-1.25541	-1.44382
115770892	chr6:115770892:G:A	1.54883e-05	-0.607804	-1.55498	3.20029e-05	-0.742216	-1.54889
115770970	chr6:115770970:G:C	1.66782e-05	-0.534194	-1.55457	3.42266e-05	-0.675522	-1.54841
115771549	chr6:115771549:C:T	1.03174e-05	-1.19722	-1.37182	2.15712e-05	-1.17741	-1.50817
115772537	chr6:115772537:G:A	1.1021e-05	-1.32316	-1.1799	3.28815e-05	-1.31905	-0.944979
115772544	chr6:115772544:C:A	6.10685e-05	-1.2879e-10	-0.79087	0.000127077	-1.2879e-10	-0.91214
115772675	chr6:115772675:C:T	0.000123135	1.14996	-1.23954	0.000235438	1.0957	-1.39119
115773866	chr6:115773866:G:A	3.47992e-05	0.163559	-1.51683	7.45151e-05	0.0872757	-1.53321
115774080	chr6:115774080:G:T	9.6203e-06	-1.07567	-1.56332	2.3433e-05	-1.0507	-1.55209
115774207	chr6:115774207:G:A	1.07115e-05	-1.24159	-1.28996	3.39436e-05	-1.23518	-0.997057
115774407	chr6:115774407:GCTAA:G	4.95387e-05	-1.2879e-10	-1.00011	0.000106742	-1.2879e-10	-1.08652
115775103	chr6:115775103:T:C	3.16119e-05	-1.2879e-10	-1.44933	7.67099e-05	-1.2879e-10	-1.4169
115775201	chr6:115775201:A:G	1.29054e-05	-1.27866	-1.06656	3.96986e-05	-1.27279	-0.802832
115775238	chr6:115775238:A:G	4.99346e-05	-1.33283	0.340678	2.06468e-05	-1.36835	-1.36102
115775732	chr6:115775732:G:C	7.3567e-06	-1.33979	-1.56746	1.7381e-05	-1.33644	-1.56512
115775735	chr6:115775735:T:G	2.22314e-05	-1.32095	-0.480413	1.89474e-05	-1.36696	-1.44831
115776010	chr6:115776010:C:T	2.13734e-05	-1.27762	-0.563102	5.13428e-05	-1.28755	-0.530855
115776306	chr6:115776306:T:C	4.87713e-05	-1.33783	0.322111	2.05052e-05	-1.36838	-1.36787
115776346	chr6:115776346:C:T	4.03253e-05	0.302182	-1.50807	8.58555e-05	0.22329	-1.52756
115776910	chr6:115776910:C:T	1.05465e-05	-0.991209	-1.55586	2.5373e-05	-0.96281	-1.56044
115777116	chr6:115777116:G:T	3.26385e-05	0.0677204	-1.48509	6.96095e-05	-0.00608058	-1.50795
115777249	chr6:115777249:T:C	3.47954e-05	-1.2879e-10	-1.35338	7.65133e-05	-1.2879e-10	-1.41947
115777353	chr6:115777353:C:A	1.01124e-05	-1.03136	-1.55775	2.43793e-05	-1.00435	-1.55885
115777357	chr6:115777357:T:A	2.8486e-05	-1.2879e-10	-1.55345	6.81284e-05	-1.2879e-10	-1.53554
115777434	chr6:115777434:G:C	3.71409e-05	0.233885	-1.52203	7.94109e-05	0.156328	-1.53863
115777895	chr6:115777895:TG:T	3.0288e-05	-1.2879e-10	-1.49211	7.3602e-05	-1.2879e-10	-1.45826
115778033	chr6:115778033:C:A	3.22862e-05	-1.2879e-10	-1.42823	7.87571e-05	-1.2879e-10	-1.39057
115778229	chr6:115778229:T:C	6.78501e-05	-0.685565	-1.02668e-09	0.000148213	-0.758286	-1.02668e-09
115778500	chr6:115778500:T:C	2.81112e-05	-1.2879e-10	-1.5667	6.60168e-05	-1.2879e-10	-1.56703
115778521	chr6:115778521:T:C	2.8886e-05	-1.2879e-10	-1.53951	6.61455e-05	-1.2879e-10	-1.56508
115778655	chr6:115778655:G:A	1.93001e-05	-1.29443	-0.648322	5.47716e-05	-1.28903	-0.464734
115778736	chr6:115778736:C:T	8.47055e-05	-0.463685	-1.02668e-09	0.000202851	-0.444464	-1.02668e-09
115778745	chr6:115778745:C:T	6.03539e-05	0.660705	-1.46334	0.000152104	0.594272	-1.32664
115779167	chr6:115779167:G:A	9.83007e-06	-1.27532	-1.3421	2.32215e-05	-1.21768	-1.39418
115779414	chr6:115779414:A:T	9.18041e-06	-1.12245	-1.56334	2.23292e-05	-1.09993	-1.5511
115779838	chr6:115779838:T:G	3.06735e-05	-1.2879e-10	-1.47947	7.41006e-05	-1.2879e-10	-1.45151
115780646	chr6:115780646:A:G	5.64697e-05	0.60201	-1.47117	0.000163925	0.817757	-1.47528
115781248	chr6:115781248:G:A	2.43075e-05	-0.155788	-1.55629	5.25855e-05	-0.229101	-1.56539
115781504	chr6:115781504:T:C	6.29957e-05	-1.2879e-10	-0.7598	0.000139478	-1.2879e-10	-0.819026
115781556	chr6:115781556:T:C	3.84929e-05	0.252773	-1.50516	8.08049e-05	0.164574	-1.52947
115781775	chr6:115781775:A:G	5.66473e-05	-1.2879e-10	-0.866022	0.000120901	-1.2879e-10	-0.961966
115781916	chr6:115781916:C:T	2.81329e-05	-1.2879e-10	-1.56593	6.59801e-05	-1.2879e-10	-1.56758
115782161	chr6:115782161:C:G	3.51303e-05	-1.2879e-10	-1.3438	8.26843e-05	-1.2879e-10	-1.34191
115782440	chr6:115782440:C:T	9.4452e-06	-1.35559	-1.30177	1.90826e-05	-1.3384	-1.46976
115782595	chr6:115782595:C:T	1.51576e-05	-1.35099	-0.833371	3.34199e-05	-1.32472	-0.923061
115782639	chr6:115782639:C:A	0.000186861	-1.2879e-10	0.327502	0.000415746	-1.2879e-10	0.273139
115782857	chr6:115782857:C:G	8.66732e-06	-1.3527	-1.3906	1.81377e-05	-1.33389	-1.52505
115782897	chr6:115782897:A:G	3.06471e-05	-1.2879e-10	-1.48033	7.19884e-05	-1.2879e-10	-1.48043
115783336	chr6:115783336:T:A	2.82244e-05	-1.2879e-10	-1.56268	6.60288e-05	-1.2879e-10	-1.56684
115783642	chr6:115783642:G:A	3.06471e-05	-1.2879e-10	-1.48033	7.19884e-05	-1.2879e-10	-1.48043
115784140	chr6:115784140:G:A	3.30339e-05	-1.36634	-0.0389942	1.82659e-05	-1.31697	-1.53493
115784681	chr6:115784681:C:T	3.46633e-05	-1.2879e-10	-1.35718	8.47541e-05	-1.2879e-10	-1.31718
115784797	chr6:115784797:T:C	3.58275e-05	-1.2879e-10	-1.32415	9.27311e-05	-1.2879e-10	-1.22723
115784824	chr6:115784824:T:G	1.07459e-05	-1.3443	-1.18404	2.20009e-05	-1.32169	-1.34416
115785310	chr6:115785310:A:G	0.000139984	0.0386614	-1.02668e-09	0.00039467	0.221116	-1.02668e-09
115785530	chr6:115785530:G:A	8.67409e-05	-1.2879e-10	-0.43994	0.0002502	-1.2879e-10	-0.234675
115785749	chr6:115785749:A:G	7.31483e-05	-0.610376	-1.02668e-09	0.000174966	-0.592346	-1.02668e-09
115785956	chr6:115785956:G:A	9.54732e-06	-1.26163	-1.38497	1.97164e-05	-1.2082	-1.56729
115786005	chr6:115786005:T:C	1.85575e-05	-0.808061	-1.17393	4.4611e-05	-0.919262	-1.03969
115786579	chr6:115786579:C:T	7.73137e-06	-1.36352	-1.49406	1.71218e-05	-1.35174	-1.56484
115786580	chr6:115786580:G:A	2.95955e-05	-1.2879e-10	-1.51524	7.17714e-05	-1.2879e-10	-1.48345
115786814	chr6:115786814:C:G	8.39364e-06	-1.35693	-1.41846	1.77988e-05	-1.3403	-1.53751
115786960	chr6:115786960:G:A	8.51135e-05	-1.2879e-10	-0.458879	0.00024499	-1.2879e-10	-0.255719
115787122	chr6:115787122:A:G	5.07581e-05	-1.2879e-10	-0.975794	0.000109018	-1.2879e-10	-1.06542
115787194	chr6:115787194:G:A	6.53203e-05	-0.723563	-1.02668e-09	0.000158983	-0.688136	-1.02668e-09
115787197	chr6:115787197:G:A	2.84204e-05	-1.2879e-10	-1.55576	6.6127e-05	-1.2879e-10	-1.56536
115787284	chr6:115787284:A:G	4.70577e-05	-1.2879e-10	-1.05149	0.000105247	-1.2879e-10	-1.10063
115787474	chr6:115787474:C:T	4.86044e-05	-1.01915	-1.02668e-09	0.000108141	-1.0735	-1.02668e-09
115787710	chr6:115787710:T:C	8.13085e-06	-1.2738	-1.5334	1.95557e-05	-1.22398	-1.55968
115789971	chr6:115789971:C:A	1.64325e-05	-1.21138	-0.892229	2.97964e-05	-1.19552	-1.16703
115789987	chr6:115789987:T:C	3.02967e-05	-1.2879e-10	-1.49183	7.11619e-05	-1.2879e-10	-1.49198
115790363	chr6:115790363:T:C	3.07005e-05	-1.2879e-10	-1.47859	7.21077e-05	-1.2879e-10	-1.47877
115790564	chr6:115790564:A:G	3.07217e-05	-1.2879e-10	-1.4779	7.21629e-05	-1.2879e-10	-1.47801
115791020	chr6:115791020:TTA:T	3.07092e-05	-1.2879e-10	-1.4783	7.21357e-05	-1.2879e-10	-1.47839
115791130	chr6:115791130:G:T	5.06045e-05	-0.247956	-0.730869	0.000126524	-0.183096	-0.73341
115791205	chr6:115791205:G:A	2.81536e-05	-0.623983	-0.941206	5.57205e-05	-0.587719	-1.14887
115791271	chr6:115791271:T:C	3.0684e-05	-1.2879e-10	-1.47912	7.20764e-05	-1.2879e-10	-1.47921
115791713	chr6:115791713:A:C	3.12502e-05	-1.2879e-10	-1.46084	7.22432e-05	-1.2879e-10	-1.4769
115791940	chr6:115791940:T:C	2.89507e-05	-1.2879e-10	-1.53727	6.96446e-05	-1.2879e-10	-1.51353
115791995	chr6:115791995:C:G	8.68672e-05	-0.438485	-1.02668e-09	0.00019631	-0.477242	-1.02668e-09
115792030	chr6:115792030:C:T	3.04958e-05	-1.2879e-10	-1.48528	7.16349e-05	-1.2879e-10	-1.48535
115792479	chr6:115792479:A:T	3.08301e-05	-1.2879e-10	-1.47437	7.24037e-05	-1.2879e-10	-1.47468
115792545	chr6:115792545:C:T	3.41985e-05	-1.2879e-10	-1.37068	8.09851e-05	-1.2879e-10	-1.36267
115792552	chr6:115792552:G:T	3.06471e-05	-1.2879e-10	-1.48033	7.19884e-05	-1.2879e-10	-1.48043
115792585	chr6:115792585:A:G	3.07065e-05	-1.2879e-10	-1.47839	7.21219e-05	-1.2879e-10	-1.47858
115792656	chr6:115792656:G:A	3.88557e-05	-0.4169	-0.826111	9.55249e-05	-0.238717	-0.958831
115792763	chr6:115792763:G:A	4.44538e-05	-1.2879e-10	-1.10841	9.88641e-05	-1.2879e-10	-1.16319
115793393	chr6:115793393:T:G	2.81261e-05	-1.2879e-10	-1.56617	6.59782e-05	-1.2879e-10	-1.56761
115793599	chr6:115793599:T:C	3.06486e-05	-1.2879e-10	-1.48028	7.19957e-05	-1.2879e-10	-1.48033
115793772	chr6:115793772:T:A	3.21239e-05	-1.2879e-10	-1.43327	9.30274e-05	-1.2879e-10	-1.22404
115793918	chr6:115793918:T:TA	3.02424e-05	-1.2879e-10	-1.49362	7.103e-05	-1.2879e-10	-1.49383
115793957	chr6:115793957:C:T	3.05298e-05	-1.2879e-10	-1.48416	7.41574e-05	-1.2879e-10	-1.45075
115794187	chr6:115794187:G:A	1.30341e-05	-0.881765	-1.45353	3.19687e-05	-0.789968	-1.50221
115794253	chr6:115794253:T:C	3.28089e-05	-1.2879e-10	-1.41216	9.6244e-05	-1.2879e-10	-1.19005
115794555	chr6:115794555:C:T	9.14958e-06	-1.2567	-1.43246	1.98542e-05	-1.20208	-1.56643
115794652	chr6:115794652:T:C	2.96475e-05	-1.2879e-10	-1.51349	7.19201e-05	-1.2879e-10	-1.48138
115794924	chr6:115794924:G:C	7.82776e-06	-1.27977	-1.56542	1.92569e-05	-1.2322	-1.56686
115795142	chr6:115795142:C:G	3.06471e-05	-1.2879e-10	-1.48033	7.19884e-05	-1.2879e-10	-1.48043
115795192	chr6:115795192:C:T	4.50507e-05	-1.2879e-10	-1.09508	9.76491e-05	-1.2879e-10	-1.17555
115795347	chr6:115795347:GC:G	3.06147e-05	-1.2879e-10	-1.48138	7.19102e-05	-1.2879e-10	-1.48152
115795905	chr6:115795905:T:C	1.72516e-05	-0.579441	-1.47552	3.70601e-05	-0.672094	-1.4723
115796055	chr6:115796055:A:G	3.02882e-05	-1.2879e-10	-1.49211	7.11639e-05	-1.2879e-10	-1.49195
115796251	chr6:115796251:C:T	2.35231e-05	-0.586193	-1.15869	4.56474e-05	-0.551344	-1.38464
115796563	chr6:115796563:C:T	2.81291e-05	-1.2879e-10	-1.56606	6.59764e-05	-1.2879e-10	-1.56764
115796701	chr6:115796701:T:C	6.7534e-05	-1.2879e-10	-0.690234	0.000142012	-1.2879e-10	-0.801021
115796886	chr6:115796886:T:C	1.69574e-05	-0.519594	-1.55257	3.98757e-05	-0.57501	-1.49616
115796926	chr6:115796926:T:C	2.85042e-05	-1.2879e-10	-1.55281	6.65729e-05	-1.2879e-10	-1.55864
115797161	chr6:115797161:A:G	3.10022e-05	-1.2879e-10	-1.46881	7.28219e-05	-1.2879e-10	-1.46892
115797197	chr6:115797197:T:C	2.86864e-05	-1.2879e-10	-1.54644	6.87456e-05	-1.2879e-10	-1.52652
115797291	chr6:115797291:T:C	8.29133e-06	-1.22688	-1.56077	2.05597e-05	-1.16605	-1.56755
115797319	chr6:115797319:A:G	3.4229e-05	-1.2879e-10	-1.36979	8.10576e-05	-1.2879e-10	-1.36177
115797351	chr6:115797351:C:T	2.95696e-05	-1.2879e-10	-1.51612	7.16919e-05	-1.2879e-10	-1.48456
115797471	chr6:115797471:C:A	1.26399e-05	-0.799171	-1.56683	2.6698e-05	-0.912734	-1.55961
115797555	chr6:115797555:C:T	3.59362e-05	-1.32112	-1.02668e-09	8.22256e-05	-1.34747	-1.02668e-09
115797804	chr6:115797804:AG:A	3.4229e-05	-1.2879e-10	-1.36979	8.10576e-05	-1.2879e-10	-1.36177
115798076	chr6:115798076:C:T	7.34076e-05	-1.36755	0.760708	2.52296e-05	-1.32426	-1.20466
115798311	chr6:115798311:T:C	5.75926e-05	-0.849472	-1.02668e-09	0.000127061	-0.912265	-1.02668e-09
115798657	chr6:115798657:AG:A	8.64982e-06	-1.26128	-1.48404	1.98919e-05	-1.20781	-1.55881
115798690	chr6:115798690:C:G	2.95888e-05	-1.2879e-10	-1.51547	7.17499e-05	-1.2879e-10	-1.48375
115799944	chr6:115799944:T:G	1.65493e-05	-0.607669	-1.48886	3.55992e-05	-0.698499	-1.48611
115800105	chr6:115800105:G:T	1.20495e-05	-0.994407	-1.41944	2.8978e-05	-0.913856	-1.47654
115800363	chr6:115800363:A:G	2.92477e-05	-1.2879e-10	-1.52707	6.7529e-05	-1.2879e-10	-1.54438
115800828	chr6:115800828:T:C	2.44716e-05	-0.373363	-1.33199	4.52106e-05	-0.432348	-1.51326
115801688	chr6:115801688:T:G	2.15662e-05	-0.468928	-1.36281	4.05333e-05	-0.524963	-1.52985
115802035	chr6:115802035:A:G	2.43253e-05	-0.382373	-1.32897	4.48857e-05	-0.441181	-1.51163
115802137	chr6:115802137:T:C	2.96043e-05	-1.2879e-10	-1.51495	7.17987e-05	-1.2879e-10	-1.48307
115802607	chr6:115802607:C:T	4.81079e-05	-1.2879e-10	-1.02942	0.000103852	-1.2879e-10	-1.11396
115802660	chr6:115802660:T:A	5.06083e-05	-1.2879e-10	-0.978749	0.000108723	-1.2879e-10	-1.06813
115803042	chr6:115803042:T:C	1.92284e-05	-0.507798	-1.43868	3.80307e-05	-0.56145	-1.55709
115803603	chr6:115803603:A:G	2.9853e-05	-1.2879e-10	-1.50658	7.24709e-05	-1.2879e-10	-1.47375
115803723	chr6:115803723:T:C	1.39034e-05	-0.876919	-1.39381	3.36394e-05	-0.784395	-1.45684
115804123	chr6:115804123:C:T	4.83063e-05	-1.2879e-10	-1.0253	0.000107867	-1.2879e-10	-1.07603
115804216	chr6:115804216:GTGTT:G	1.29816e-05	-0.867597	-1.47173	3.20188e-05	-0.774259	-1.51635
115804251	chr6:115804251:T:C	2.97673e-05	-1.2879e-10	-1.50946	7.00602e-05	-1.2879e-10	-1.50758
115804300	chr6:115804300:A:G	8.45306e-06	-1.21674	-1.55159	2.08646e-05	-1.15395	-1.56493
115804374	chr6:115804374:T:C	2.85456e-05	-1.2879e-10	-1.55136	6.64858e-05	-1.2879e-10	-1.55995
115804596	chr6:115804596:AGAACTGGCTAGCCATATGGGGAAAATTGAAGCT:A	0.00013498	0.00226141	-1.02668e-09	0.000303631	-0.0411214	-1.02668e-09
115804968	chr6:115804968:C:A	1.93712e-05	-1.17746	-0.761622	3.42589e-05	-1.15881	-1.06418
115805181	chr6:115805181:C:T	0.000102416	-1.2879e-10	-0.273818	0.000212282	-1.2879e-10	-0.399019
115805259	chr6:115805259:T:C	2.63871e-05	-0.250221	-1.37977	5.00392e-05	-0.311069	-1.53306
115805367	chr6:115805367:G:A	0.000985995	-1.2879e-10	1.99079	0.00319566	-1.2879e-10	2.31261
115805549	chr6:115805549:C:A	1.41306e-05	-0.864662	-1.38986	3.42047e-05	-0.77067	-1.4539
115805790	chr6:115805790:T:C	3.25224e-05	-0.334045	-1.08689	5.311e-05	-0.39339	-1.39118
115806056	chr6:115806056:C:T	2.81101e-05	-1.2879e-10	-1.56674	6.66238e-05	-1.2879e-10	-1.55787
115807162	chr6:115807162:C:T	2.39703e-05	-0.177929	-1.54812	6.75182e-05	0.0227604	-1.5673
115807266	chr6:115807266:G:A	2.55733e-05	-0.0973224	-1.564	7.43487e-05	0.109256	-1.55742
115807503	chr6:115807503:C:T	1.39056e-05	-0.709867	-1.56071	2.92324e-05	-0.832294	-1.54936
115807564	chr6:115807564:G:A	4.81135e-05	-1.2879e-10	-1.0293	0.000103862	-1.2879e-10	-1.11387
115807742	chr6:115807742:C:T	2.21685e-05	-0.265819	-1.53837	6.1346e-05	-0.0729317	-1.56747
115808137	chr6:115808137:G:A	2.86416e-05	-1.2879e-10	-1.54801	6.86319e-05	-1.2879e-10	-1.52818
115808145	chr6:115808145:T:G	5.53855e-05	-1.2879e-10	-0.888548	0.000147034	-1.2879e-10	-0.766272
115808797	chr6:115808797:T:C	3.6011e-05	-1.2879e-10	-1.31904	8.00063e-05	-1.2879e-10	-1.37483
115808979	chr6:115808979:A:C	2.60479e-05	-0.563807	-1.07912	4.291e-05	-0.615537	-1.38229
115809112	chr6:115809112:T:C	2.92699e-05	-1.2879e-10	-1.52631	6.75684e-05	-1.2879e-10	-1.54379
115809134	chr6:115809134:A:AT	4.6036e-05	-1.07344	-1.02668e-09	0.000116004	-1.00331	-1.02668e-09
115809484	chr6:115809484:A:T	7.88863e-05	-1.2879e-10	-0.534858	0.00024769	-1.2879e-10	-0.244757
115809522	chr6:115809522:G:C	8.51103e-06	-1.20043	-1.56107	1.96694e-05	-1.26845	-1.50942
115809772	chr6:115809772:T:C	0.00022042	0.492669	-1.02668e-09	0.000641373	0.706676	-1.02668e-09
115809791	chr6:115809791:A:T	2.03427e-05	-0.333067	-1.55708	4.57679e-05	-0.369784	-1.56357
115809819	chr6:115809819:A:T	6.26465e-05	-0.324281	-0.441076	0.000112639	-0.169266	-0.863483
115810577	chr6:115810577:A:T	7.149e-06	-1.36827	-1.56762	1.72423e-05	-1.34772	-1.56185
115810926	chr6:115810926:C:A	0.000128476	0.76567	-0.812793	0.000516116	1.12864	-0.63924
115811405	chr6:115811405:C:A	2.81356e-05	-1.2879e-10	-1.56583	6.76379e-05	-1.2879e-10	-1.54277
115811432	chr6:115811432:C:T	7.75314e-05	-1.2879e-10	-0.552182	0.000158234	-1.2879e-10	-0.692861
115811452	chr6:115811452:A:C	0.00013175	-1.2879e-10	-0.0219591	0.000363579	-1.2879e-10	0.13906
115811798	chr6:115811798:G:A	2.24512e-05	-0.998608	-0.792915	6.27814e-05	-1.07051	-0.546762
115811856	chr6:115811856:A:T	6.12557e-05	-1.2879e-10	-0.787809	0.000173928	-1.2879e-10	-0.598292
115811955	chr6:115811955:T:C	3.03311e-05	-1.2879e-10	-1.49069	7.85266e-05	-1.2879e-10	-1.3935
115812538	chr6:115812538:C:T	0.000236405	-1.2879e-10	0.562683	0.000503003	-1.2879e-10	0.463662
115812781	chr6:115812781:A:T	0.000290246	-1.2879e-10	0.767862	0.000674347	-1.2879e-10	0.75681
115813092	chr6:115813092:A:G	4.29298e-05	-1.2879e-10	-1.1433	0.000108267	-1.2879e-10	-1.07233
115813434	chr6:115813434:A:G	4.29371e-05	-1.2879e-10	-1.14313	0.000108296	-1.2879e-10	-1.07207
115814003	chr6:115814003:C:T	4.3246e-05	0.370249	-1.50621	0.000135619	0.687277	-1.53436
115814107	chr6:115814107:T:C	3.16335e-05	-1.2879e-10	-1.44865	7.22639e-05	-1.2879e-10	-1.47661
115814420	chr6:115814420:G:C	4.2159e-05	-1.2879e-10	-1.16142	9.32381e-05	-1.2879e-10	-1.22178
115814482	chr6:115814482:A:G	3.63382e-05	-1.2879e-10	-1.31	7.75522e-05	-1.2879e-10	-1.40598
115815383	chr6:115815383:AT:A	9.28875e-05	-0.371476	-1.02668e-09	0.000202111	-0.448116	-1.02668e-09
115815605	chr6:115815605:T:C	4.07084e-05	-1.2879e-10	-1.19643	8.48574e-05	-1.2879e-10	-1.31596
115815847	chr6:115815847:C:T	0.000194339	-1.2879e-10	0.366737	0.000452459	-1.2879e-10	0.357761
115815912	chr6:115815912:C:T	3.73927e-05	-1.28139	-1.02668e-09	9.0349e-05	-1.25326	-1.02668e-09
115816029	chr6:115816029:C:T	4.1757e-05	-1.2879e-10	-1.171	9.26453e-05	-1.2879e-10	-1.22816
115816471	chr6:115816471:A:C	5.38089e-05	-0.65014	-0.267287	0.000236581	-0.395514	0.104872
115816585	chr6:115816585:G:A	4.34837e-05	-1.2879e-10	-1.13048	9.62786e-05	-1.2879e-10	-1.18969
115816686	chr6:115816686:A:G	4.65401e-05	-1.2879e-10	-1.06255	0.000102668	-1.2879e-10	-1.12544
115816704	chr6:115816704:A:G	4.61792e-05	-1.2879e-10	-1.07034	0.000101638	-1.2879e-10	-1.13552
115817512	chr6:115817512:A:AG	4.19706e-05	-1.2879e-10	-1.1659	9.25154e-05	-1.2879e-10	-1.22956
115817520	chr6:115817520:A:G	4.21066e-05	-1.2879e-10	-1.16266	9.2796e-05	-1.2879e-10	-1.22653
115817803	chr6:115817803:G:A	3.0186e-05	-1.2879e-10	-1.49549	7.7565e-05	-1.2879e-10	-1.40582
115817864	chr6:115817864:A:G	4.80332e-05	0.150055	-1.18103	0.000162476	0.448517	-1.11492
115818111	chr6:115818111:A:T	2.91736e-05	-1.2879e-10	-1.5296	7.21317e-05	-1.2879e-10	-1.47844
115818183	chr6:115818183:T:C	5.53262e-05	-1.2879e-10	-0.889619	0.00016894	-1.2879e-10	-0.627394
115818305	chr6:115818305:A:G	5.76111e-05	-1.2879e-10	-0.849151	0.000176785	-1.2879e-10	-0.582002
115818471	chr6:115818471:C:T	2.83221e-05	-1.2879e-10	-1.55922	6.6009e-05	-1.2879e-10	-1.56714
115818528	chr6:115818528:T:C	4.70649e-05	0.51151	-1.56285	0.000158532	0.84606	-1.53704
115818759	chr6:115818759:A:C	5.0107e-05	-1.2879e-10	-0.988704	0.000126188	-1.2879e-10	-0.919164
115818805	chr6:115818805:A:G	5.61426e-05	-0.87497	-1.02668e-09	0.000126194	-0.919113	-1.02668e-09
115819568	chr6:115819568:T:C	5.593e-05	-1.2879e-10	-0.878765	0.000178009	-1.2879e-10	-0.575098
115819593	chr6:115819593:T:C	4.35899e-05	0.437416	-1.56546	0.000145258	0.765898	-1.54432
115819609	chr6:115819609:G:A	4.68284e-05	0.503579	-1.55995	0.000158259	0.83797	-1.53067
115820312	chr6:115820312:G:A	3.41939e-05	0.186835	-1.55765	0.000112776	0.494077	-1.52561
115820318	chr6:115820318:C:T	4.11509e-05	-0.2422	-0.943421	7.63703e-05	-0.0130012	-1.40834
115821118	chr6:115821118:T:C	5.12056e-05	-1.2879e-10	-0.967017	0.000154094	-1.2879e-10	-0.719372
115821271	chr6:115821271:G:A	2.94441e-05	-1.2879e-10	-1.52037	7.46285e-05	-1.2879e-10	-1.44441
115821744	chr6:115821744:GAAAAAAT:G	8.31024e-05	-1.2879e-10	-0.482792	0.000234563	-1.2879e-10	-0.299211
115821768	chr6:115821768:G:C	3.11355e-05	-1.2879e-10	-1.46452	8.17352e-05	-1.2879e-10	-1.35345
115821861	chr6:115821861:CT:C	5.23253e-05	-1.2879e-10	-0.945385	0.000158194	-1.2879e-10	-0.69311
115821875	chr6:115821875:G:A	3.93118e-05	-1.23134	-1.02668e-09	9.03753e-05	-1.25296	-1.02668e-09
115821886	chr6:115821886:G:A	0.000123963	-1.2879e-10	-0.0828817	0.000313636	-1.2879e-10	-0.00870157
115821911	chr6:115821911:T:C	4.10463e-05	0.0562681	-1.24443	0.000135703	0.346103	-1.19257
115822052	chr6:115822052:A:T	5.20524e-05	-1.2879e-10	-0.950614	0.000157165	-1.2879e-10	-0.699638
115822159	chr6:115822159:C:A	4.07292e-05	0.0463667	-1.24229	0.000134529	0.334977	-1.19013
115822242	chr6:115822242:C:T	0.000342362	2.00979	-1.07678	0.00091456	2.44962	-1.38811
115822245	chr6:115822245:T:G	5.02633e-05	-1.2879e-10	-0.98559	0.000151081	-1.2879e-10	-0.739117
115822465	chr6:115822465:G:A	5.1351e-05	-1.2879e-10	-0.964181	0.000154654	-1.2879e-10	-0.715743
115822624	chr6:115822624:T:C	1.11812e-05	-1.05761	-1.43102	2.80303e-05	-1.03476	-1.38889
115822813	chr6:115822813:C:T	4.81456e-05	0.533875	-1.56251	0.000162626	0.870552	-1.53603
115823149	chr6:115823149:T:C	5.01603e-05	-1.2879e-10	-0.987641	0.000149671	-1.2879e-10	-0.748492
115823150	chr6:115823150:G:A	3.13583e-05	-1.2879e-10	-1.45739	8.25807e-05	-1.2879e-10	-1.34316
115823356	chr6:115823356:G:C	5.26299e-05	-1.2879e-10	-0.939582	0.000159276	-1.2879e-10	-0.686298
115823730	chr6:115823730:A:G	5.46556e-05	-1.2879e-10	-0.901814	0.000166607	-1.2879e-10	-0.641295
115824287	chr6:115824287:C:T	7.90701e-05	-0.532531	-1.02668e-09	0.000230683	-0.315891	-1.02668e-09
115824316	chr6:115824316:A:AG	3.84895e-05	0.0859415	-1.33842	0.000127302	0.378245	-1.28862
115824778	chr6:115824778:T:C	5.8032e-05	-1.2879e-10	-0.841872	0.000179648	-1.2879e-10	-0.565935
115824923	chr6:115824923:T:A	3.72705e-05	0.052129	-1.33679	0.000122899	0.341248	-1.28682
115824972	chr6:115824972:G:A	4.05074e-05	-1.20138	-1.02668e-09	9.26837e-05	-1.22774	-1.02668e-09
115825032	chr6:115825032:G:A	5.69758e-05	-0.656833	-0.203405	0.000252956	-0.403433	0.179715
115825230	chr6:115825230:T:C	4.47362e-05	-1.10208	-1.02668e-09	0.000110611	-1.05092	-1.02668e-09
115825528	chr6:115825528:GAA:G	6.07109e-05	-1.2879e-10	-0.796743	0.000187677	-1.2879e-10	-0.522213
115825996	chr6:115825996:G:C	2.91372e-05	-1.2879e-10	-1.53085	7.20222e-05	-1.2879e-10	-1.47996
115826027	chr6:115826027:C:A	6.18728e-05	0.66327	-1.44105	0.000282587	1.33132	-1.44427
115826477	chr6:115826477:T:C	5.15531e-05	-1.2879e-10	-0.960254	0.000154478	-1.2879e-10	-0.71688
115826533	chr6:115826533:A:G	5.08738e-05	-1.2879e-10	-0.973518	0.00015249	-1.2879e-10	-0.729834
115827115	chr6:115827115:C:T	3.04551e-05	-1.2879e-10	-1.48661	7.86087e-05	-1.2879e-10	-1.39245
115827141	chr6:115827141:C:T	5.09236e-05	-1.2879e-10	-0.97254	0.000160257	-1.2879e-10	-0.680159
115827674	chr6:115827674:C:T	5.07767e-05	0.483374	-1.4588	0.000179826	0.815999	-1.38094
115827744	chr6:115827744:T:C	4.53671e-05	-1.2879e-10	-1.08808	9.93356e-05	-1.2879e-10	-1.15843
115828681	chr6:115828681:T:C	2.8255e-05	-1.2879e-10	-1.56159	6.77884e-05	-1.2879e-10	-1.54054
115828756	chr6:115828756:C:A	1.65687e-05	-1.13665	-0.958702	4.73915e-05	-1.19528	-0.703215
115829033	chr6:115829033:C:G	2.81239e-05	-1.2879e-10	-1.56625	6.69107e-05	-1.2879e-10	-1.55358
115829131	chr6:115829131:T:C	9.40925e-06	-1.31349	-1.34769	2.09968e-05	-1.34236	-1.3702
115829398	chr6:115829398:C:T	5.11374e-05	-1.2879e-10	-0.96835	0.000153112	-1.2879e-10	-0.725763
115829807	chr6:115829807:AT:A	6.89223e-05	-1.2879e-10	-0.669886	0.00014762	-1.2879e-10	-0.762295
115829913	chr6:115829913:A:G	2.85147e-05	-1.2879e-10	-1.55245	6.91824e-05	-1.2879e-10	-1.52019
115830115	chr6:115830115:C:T	3.02972e-05	0.0722595	-1.56407	0.000134861	0.714669	-1.56736
115830399	chr6:115830399:G:A	5.50676e-05	-1.2879e-10	-0.894305	0.00016852	-1.2879e-10	-0.629879
115830502	chr6:115830502:G:A	2.82658e-05	-1.2879e-10	-1.56121	6.78424e-05	-1.2879e-10	-1.53975
115830671	chr6:115830671:C:T	0.000105223	-0.246784	-1.02668e-09	0.000278722	-0.126722	-1.02668e-09
115830840	chr6:115830840:G:GC	3.45708e-05	-1.35986	-1.02668e-09	8.07762e-05	-1.36525	-1.02668e-09
115831785	chr6:115831785:A:G	9.16152e-06	-1.31265	-1.37521	2.0478e-05	-1.34177	-1.39581
115832022	chr6:115832022:G:A	4.47924e-05	-1.2879e-10	-1.10083	0.000131191	-1.2879e-10	-0.880284
115832498	chr6:115832498:C:G	2.98703e-05	-1.2879e-10	-1.506	6.92221e-05	-1.2879e-10	-1.51961
115832916	chr6:115832916:C:A	0.000191577	-1.2879e-10	0.352422	0.000360725	-1.2879e-10	0.131182
115832997	chr6:115832997:T:C	3.01834e-05	-1.2879e-10	-1.49557	7.75539e-05	-1.2879e-10	-1.40596
115833135	chr6:115833135:G:T	3.01986e-05	-1.2879e-10	-1.49507	7.76111e-05	-1.2879e-10	-1.40522
115833245	chr6:115833245:AAAG:A	2.81224e-05	-1.2879e-10	-1.5663	6.68996e-05	-1.2879e-10	-1.55374
115833345	chr6:115833345:G:A	5.06156e-05	-1.2879e-10	-0.978605	0.000110836	-1.2879e-10	-1.04888
115833730	chr6:115833730:G:A	9.23479e-06	-1.31689	-1.36299	2.06418e-05	-1.34472	-1.3849
115834201	chr6:115834201:G:T	2.80976e-05	-1.2879e-10	-1.56718	6.64281e-05	-1.2879e-10	-1.56081
115834474	chr6:115834474:C:G	5.36148e-05	0.523683	-1.44472	0.000190705	0.85772	-1.36392
115834590	chr6:115834590:G:A	0.000554696	2.58113	-1.16557	0.00161617	3.05542	-1.42455
115834627	chr6:115834627:G:C	4.27705e-05	-1.14702	-1.02668e-09	9.76693e-05	-1.17535	-1.02668e-09
115834745	chr6:115834745:C:T	2.91078e-05	-1.2879e-10	-1.53186	7.11143e-05	-1.2879e-10	-1.49265
115834788	chr6:115834788:G:A	2.82261e-05	-1.2879e-10	-1.56262	6.72686e-05	-1.2879e-10	-1.54824
115834868	chr6:115834868:C:T	6.18376e-05	0.778985	-1.55734	0.00019649	1.09093	-1.56726
115835060	chr6:115835060:G:C	2.88953e-05	-1.2879e-10	-1.53919	7.02812e-05	-1.2879e-10	-1.50443
115835355	chr6:115835355:T:C	0.000106925	-1.2879e-10	-0.23074	0.000301777	-1.2879e-10	-0.0472481
115835462	chr6:115835462:G:A	0.000106044	1.14455	-1.38357	0.0003849	1.50165	-1.3056
115835629	chr6:115835629:G:A	6.43842e-05	0.792553	-1.53055	0.000210797	1.1206	-1.52664
115835705	chr6:115835705:G:A	2.87162e-05	-1.2879e-10	-1.5454	6.96655e-05	-1.2879e-10	-1.51323
115836085	chr6:115836085:C:T	0.000332567	-1.2879e-10	0.903975	0.000735633	-1.2879e-10	0.843797
115836471	chr6:115836471:G:C	9.84237e-05	1.05252	-1.3661	0.000354863	1.40079	-1.28599
115836556	chr6:115836556:G:A	2.94076e-05	-1.2879e-10	-1.52161	6.85459e-05	-1.2879e-10	-1.52943
115836567	chr6:115836567:G:A	0.000144535	-1.2879e-10	0.0706568	0.000315391	-1.2879e-10	-0.00312159
115836875	chr6:115836875:G:A	5.17622e-05	-1.2879e-10	-0.956206	0.000146215	-1.2879e-10	-0.771855
115836955	chr6:115836955:C:T	0.000136704	-1.2879e-10	0.0149501	0.000298684	-1.2879e-10	-0.0575485
115837336	chr6:115837336:C:G	0.000105028	1.13027	-1.37891	0.000379418	1.48292	-1.30122
115837654	chr6:115837654:C:T	2.86069e-05	-1.2879e-10	-1.54922	6.9586e-05	-1.2879e-10	-1.51437
115838196	chr6:115838196:G:A	4.02524e-05	-1.2879e-10	-1.2077	8.43747e-05	-1.2879e-10	-1.32167
115838393	chr6:115838393:C:T	4.21958e-05	-0.952862	-0.207684	0.000153017	-0.821724	0.0953381
115838523	chr6:115838523:A:C	6.1695e-05	0.786486	-1.56715	0.000201113	1.1144	-1.56747
115838828	chr6:115838828:AC:A	2.85103e-05	-1.2879e-10	-1.5526	6.9167e-05	-1.2879e-10	-1.52041
115839126	chr6:115839126:C:T	1.66832e-05	-1.26607	-0.822395	6.17498e-05	-1.18363	-0.45021
115839148	chr6:115839148:A:G	3.94282e-05	-1.2879e-10	-1.22838	0.000101093	-1.2879e-10	-1.14089
115839227	chr6:115839227:C:T	2.86952e-05	-1.2879e-10	-1.54614	6.98355e-05	-1.2879e-10	-1.51079
115839335	chr6:115839335:C:T	3.22397e-05	0.11372	-1.54339	0.000102387	0.413398	-1.54158
115839572	chr6:115839572:A:C	6.25864e-05	-1.2879e-10	-0.766317	0.000161769	-1.2879e-10	-0.670764
115839660	chr6:115839660:T:C	8.09668e-05	-1.2879e-10	-0.508827	0.000202857	-1.2879e-10	-0.444433
115839910	chr6:115839910:C:T	4.78491e-05	-1.2879e-10	-1.03481	0.000117922	-1.2879e-10	-0.986914
115840078	chr6:115840078:A:T	5.15804e-05	-1.2879e-10	-0.959723	0.000127484	-1.2879e-10	-0.908944
115840096	chr6:115840096:T:C	7.48218e-05	0.919319	-1.50707	0.000262962	1.26074	-1.44566
115840354	chr6:115840354:T:C	7.66746e-05	0.948268	-1.51156	0.000269486	1.29175	-1.45217
115840390	chr6:115840390:T:C	7.59622e-05	-1.2879e-10	-0.572629	0.000184916	-1.2879e-10	-0.537035
115840540	chr6:115840540:A:G	7.19277e-05	0.88626	-1.51346	0.000251438	1.22517	-1.4549
115841370	chr6:115841370:G:A	2.86932e-05	-1.2879e-10	-1.5462	6.95997e-05	-1.2879e-10	-1.51418
115842243	chr6:115842243:A:G	3.72927e-05	0.0821815	-1.36625	0.000120632	0.374639	-1.33883
115842299	chr6:115842299:G:A	7.90701e-05	0.991705	-1.52424	0.000277461	1.33854	-1.4698
115842415	chr6:115842415:G:A	4.99754e-05	-1.2879e-10	-0.991335	0.000123483	-1.2879e-10	-0.940828
115842613	chr6:115842613:G:T	3.88696e-05	-1.2879e-10	-1.24265	8.21753e-05	-1.2879e-10	-1.34808
115843258	chr6:115843258:A:G	3.36411e-05	0.0190571	-1.40617	9.8019e-05	0.0287686	-1.20054
115843267	chr6:115843267:C:G	0.000640743	1.90679	-0.347027	0.00175214	2.34295	-0.631287
115843405	chr6:115843405:T:C	6.45043e-05	-0.736134	-1.02668e-09	0.000139429	-0.819377	-1.02668e-09
115843588	chr6:115843588:A:G	3.03778e-05	-1.2879e-10	-1.48915	7.53891e-05	-1.2879e-10	-1.43427
115844125	chr6:115844125:A:T	0.000169751	-1.2879e-10	0.231468	0.000318922	-1.2879e-10	0.0080125
115844408	chr6:115844408:A:G	1.32184e-05	-1.00583	-1.31543	3.89087e-05	-0.975041	-1.12068
115844488	chr6:115844488:T:TA	4.14904e-05	-1.1774	-1.02668e-09	0.000124475	-0.932828	-1.02668e-09
115844561	chr6:115844561:T:A	3.12339e-05	-1.2879e-10	-1.46136	8.14485e-05	-1.2879e-10	-1.35696
115844562	chr6:115844562:C:A	3.12339e-05	-1.2879e-10	-1.46136	8.14485e-05	-1.2879e-10	-1.35696
115844651	chr6:115844651:A:T	3.91767e-05	-1.23478	-1.02668e-09	9.01929e-05	-1.25498	-1.02668e-09
115844820	chr6:115844820:G:A	0.0001368	0.760768	-0.745111	0.000248927	0.967155	-1.20693
115844854	chr6:115844854:G:A	5.88893e-05	-1.2879e-10	-0.827206	0.000138673	-1.2879e-10	-0.824813
115845143	chr6:115845143:C:T	9.52667e-05	-0.346185	-1.02668e-09	0.000256854	-0.208425	-1.02668e-09
115845247	chr6:115845247:T:C	4.94357e-05	-1.2879e-10	-1.00219	0.000122051	-1.2879e-10	-0.952498
115845535	chr6:115845535:G:A	3.93175e-05	-1.2312	-1.02668e-09	9.03788e-05	-1.25293	-1.02668e-09
115845941	chr6:115845941:T:C	1.38382e-05	-1.00686	-1.26858	4.14015e-05	-0.976179	-1.05744
115846113	chr6:115846113:C:T	4.58196e-05	-1.2879e-10	-1.07815	0.000117184	-1.2879e-10	-0.993189
115846552	chr6:115846552:G:A	3.3576e-05	0.178567	-1.56762	0.000153677	0.844288	-1.56637
115846739	chr6:115846739:C:T	8.83938e-05	-1.2879e-10	-0.421064	0.000214648	-1.2879e-10	-0.387937
115846924	chr6:115846924:A:G	5.04649e-05	-1.2879e-10	-0.981588	0.000124798	-1.2879e-10	-0.930235
115848111	chr6:115848111:C:A	3.27497e-05	-0.840862	-0.573109	0.000119899	-0.704905	-0.265384
115848143	chr6:115848143:T:G	7.58831e-05	0.951142	-1.52481	0.000265204	1.29484	-1.47127
115848205	chr6:115848205:C:G	2.95785e-05	-1.2879e-10	-1.51582	7.28839e-05	-1.2879e-10	-1.46807
115848643	chr6:115848643:T:C	4.57963e-05	-1.2879e-10	-1.07866	9.71266e-05	-1.2879e-10	-1.18092
115848738	chr6:115848738:C:A	3.3816e-05	-1.2879e-10	-1.38193	7.5956e-05	-1.2879e-10	-1.42678
115848928	chr6:115848928:T:C	4.53856e-05	-0.671063	-0.416607	0.000165418	-0.53683	-0.11163
115848969	chr6:115848969:T:C	6.87757e-05	0.846002	-1.51802	0.000239057	1.18014	-1.46037
115849268	chr6:115849268:C:T	8.16695e-06	-1.26665	-1.53612	1.87837e-05	-1.28378	-1.54017
115850056	chr6:115850056:C:A	3.33884e-05	-0.866147	-0.528509	0.000122676	-0.733329	-0.214057
115850293	chr6:115850293:G:C	0.000166139	-1.2879e-10	0.209962	0.000310481	-1.2879e-10	-0.0188108
115850319	chr6:115850319:T:G	1.26739e-05	-1.11579	-1.24753	3.83004e-05	-1.09067	-1.02081
115850322	chr6:115850322:GTT:G	1.45726e-05	-1.05713	-1.16659	4.04774e-05	-1.04123	-1.01496
115850326	chr6:115850326:G:A	4.1447e-05	-1.19715	0.0187035	0.000158143	-0.962433	0.269
115850397	chr6:115850397:T:A	3.83975e-05	-1.25487	-1.02668e-09	9.02182e-05	-1.2547	-1.02668e-09
115850452	chr6:115850452:A:G	3.14466e-05	-1.2879e-10	-1.45457	7.8321e-05	-1.2879e-10	-1.39612
115851039	chr6:115851039:G:A	1.39538e-05	-0.978136	-1.28898	4.15349e-05	-0.946167	-1.08423
115851076	chr6:115851076:G:A	1.74697e-05	-0.539376	-1.50302	5.27358e-05	-0.248158	-1.54348
115851088	chr6:115851088:T:C	2.75005e-05	-0.0388552	-1.54981	0.000119145	0.58287	-1.55946
115851269	chr6:115851269:C:G	4.30155e-05	-1.2879e-10	-1.14131	9.29693e-05	-1.2879e-10	-1.22467
115851721	chr6:115851721:C:A	2.84089e-05	-1.2879e-10	-1.55616	6.86276e-05	-1.2879e-10	-1.52824
115851928	chr6:115851928:C:G	1.82236e-05	-0.617953	-1.38219	5.47335e-05	-0.479867	-1.27459
115851945	chr6:115851945:C:A	8.47932e-06	-1.23886	-1.52637	1.94459e-05	-1.25802	-1.53128
115852141	chr6:115852141:GC:G	4.84936e-05	-1.2879e-10	-1.02143	0.000119726	-1.2879e-10	-0.971732
115852208	chr6:115852208:A:T	8.18314e-05	-0.498204	-1.02668e-09	0.000240039	-0.276134	-1.02668e-09
115852406	chr6:115852406:CT:C	4.51973e-05	0.241037	-1.33287	0.000137008	0.25307	-1.08996
115852495	chr6:115852495:G:A	3.28191e-05	-0.871773	-0.54008	0.000120303	-0.73965	-0.227268
115853248	chr6:115853248:C:A	8.01912e-05	1.02155	-1.54	0.000279761	1.37049	-1.49349
115853316	chr6:115853316:C:T	8.41009e-06	-1.2441	-1.52933	1.92816e-05	-1.26326	-1.53453
115853393	chr6:115853393:C:T	9.50036e-05	-1.2879e-10	-0.34895	0.000225624	-1.2879e-10	-0.338065
115854715	chr6:115854715:G:C	5.88893e-05	-1.2879e-10	-0.827206	0.000138673	-1.2879e-10	-0.824813
115854965	chr6:115854965:CAAAG:C	2.83563e-05	-1.2879e-10	-1.55802	6.82875e-05	-1.2879e-10	-1.53321
115855096	chr6:115855096:C:T	1.3543e-05	-1.00144	-1.29556	4.01837e-05	-0.970416	-1.09306
115855156	chr6:115855156:A:G	7.9302e-05	0.756895	-1.2865	0.000241008	1.18043	-1.45253
115855439	chr6:115855439:T:A	8.1488e-05	1.04068	-1.54309	0.00028381	1.39049	-1.49912
115855676	chr6:115855676:G:A	8.67025e-06	-1.2173	-1.52567	1.98458e-05	-1.23824	-1.5307
115855747	chr6:115855747:G:A	2.81702e-05	-1.2879e-10	-1.5646	6.63758e-05	-1.2879e-10	-1.5616
115855956	chr6:115855956:G:T	1.45113e-05	-0.888307	-1.33963	4.25048e-05	-0.785809	-1.22151
115856468	chr6:115856468:C:T	4.89607e-05	-1.2879e-10	-1.01185	0.000120933	-1.2879e-10	-0.961697
115856848	chr6:115856848:C:T	3.19219e-05	-1.2879e-10	-1.43957	7.01004e-05	-1.2879e-10	-1.50701
115857357	chr6:115857357:T:C	6.72367e-05	0.741158	-1.4358	0.000308463	1.41563	-1.44097
115857410	chr6:115857410:T:G	2.09101e-05	-0.504124	-1.35851	4.36327e-05	-0.576651	-1.40448
115857497	chr6:115857497:A:G	2.95419e-05	-1.2879e-10	-1.51706	7.49222e-05	-1.2879e-10	-1.44048
115857598	chr6:115857598:G:A	2.34797e-05	-0.428551	-1.31818	4.98252e-05	-0.503998	-1.34442
115857740	chr6:115857740:A:G	8.06872e-05	1.03397	-1.54626	0.000280418	1.38359	-1.50424
115857913	chr6:115857913:C:T	4.59783e-05	-0.643102	-0.431595	0.000167814	-0.506361	-0.127716
115857960	chr6:115857960:T:C	4.49066e-05	-0.640765	-0.457515	0.000163553	-0.503805	-0.155994
115858601	chr6:115858601:C:T	3.49641e-05	-1.34855	-1.02668e-09	8.4052e-05	-1.3255	-1.02668e-09
115858795	chr6:115858795:G:C	1.15304e-05	-1.05031	-1.40757	3.01623e-05	-1.02138	-1.32897
115859611	chr6:115859611:T:C	3.04653e-05	-1.2879e-10	-1.48628	7.90503e-05	-1.2879e-10	-1.38685
115860000	chr6:115860000:T:C	5.00389e-05	-0.990065	-1.02668e-09	0.000113071	-1.02892	-1.02668e-09
115860044	chr6:115860044:A:G	0.00039156	-1.2879e-10	1.06727	0.000863606	-1.2879e-10	1.00418
115860935	chr6:115860935:C:T	2.75033e-05	-0.61354	-0.975019	9.58556e-05	-0.0217458	-1.17235
115860961	chr6:115860961:T:C	8.56433e-06	-1.19461	-1.56065	2.38048e-05	-1.09228	-1.49477
115861545	chr6:115861545:G:A	3.40976e-05	-1.2879e-10	-1.37364	8.59956e-05	-1.2879e-10	-1.30264
115861812	chr6:115861812:C:T	4.31904e-05	-1.2879e-10	-1.13725	0.000117827	-1.2879e-10	-0.987716
115861893	chr6:115861893:G:A	3.71947e-05	-1.2879e-10	-1.2867	9.63902e-05	-1.2879e-10	-1.18853
115861926	chr6:115861926:G:A	0.000735626	-0.561767	2.25962	0.00372172	0.00617637	2.45883
115862145	chr6:115862145:C:T	3.23236e-05	-1.2879e-10	-1.42707	8.02275e-05	-1.2879e-10	-1.37207
115862161	chr6:115862161:C:T	3.60481e-05	-0.531405	-0.786607	0.000118274	0.0879355	-1.07186
115863013	chr6:115863013:C:A	2.90821e-05	-1.2879e-10	-1.53274	6.72836e-05	-1.2879e-10	-1.54802
115863290	chr6:115863290:A:G	2.97889e-05	-1.2879e-10	-1.50873	6.69842e-05	-1.2879e-10	-1.55248
115864320	chr6:115864320:T:A	0.000386776	-0.922013	1.97699	0.0019528	-0.579212	2.3993
115864416	chr6:115864416:A:T	1.72805e-05	-1.07255	-0.980737	4.66192e-05	-0.674161	-1.24076
115864736	chr6:115864736:C:A	1.38917e-05	-0.80886	-1.46272	6.39801e-05	-0.115719	-1.48264
115864745	chr6:115864745:G:A	9.08167e-05	0.512732	-0.906754	0.000285064	0.765336	-0.869558
115864954	chr6:115864954:T:C	0.000113068	-1.2879e-10	-0.174878	0.000183807	-1.2879e-10	-0.543048
115865071	chr6:115865071:G:A	3.10044e-05	0.0944373	-1.56317	8.99347e-05	0.307693	-1.56554
115865134	chr6:115865134:T:C	0.000113297	-1.2879e-10	-0.172856	0.000184039	-1.2879e-10	-0.541788
115865148	chr6:115865148:C:T	4.50052e-05	-1.2879e-10	-1.09609	0.00012202	-1.2879e-10	-0.952751
115865472	chr6:115865472:C:T	8.18185e-05	0.564986	-1.06335	0.000245458	0.818996	-1.0728
115865726	chr6:115865726:T:C	1.62741e-05	-1.07596	-1.03733	4.44967e-05	-0.678856	-1.28266
115865731	chr6:115865731:G:A	1.50144e-05	-1.20718	-0.986676	3.85475e-05	-0.908152	-1.19689
115865986	chr6:115865986:T:C	3.47958e-05	-1.2879e-10	-1.35337	8.74825e-05	-1.2879e-10	-1.2855
115866804	chr6:115866804:T:C	8.51707e-05	-1.2879e-10	-0.458208	0.000216857	-1.2879e-10	-0.377698
115867040	chr6:115867040:A:AT	2.78819e-05	-0.00786194	-1.56702	8.05266e-05	0.197265	-1.56561
115867140	chr6:115867140:G:C	8.42717e-06	-1.20992	-1.56148	2.1142e-05	-1.165	-1.54067
115867218	chr6:115867218:T:A	3.44707e-05	-1.36275	-1.02668e-09	8.1577e-05	-1.35539	-1.02668e-09
115867491	chr6:115867491:G:A	2.72419e-05	-0.0314127	-1.56669	7.85624e-05	0.171995	-1.56504
115867497	chr6:115867497:G:A	3.43817e-05	-1.2879e-10	-1.36534	8.62867e-05	-1.2879e-10	-1.29926
115868399	chr6:115868399:A:G	2.81199e-05	-1.2879e-10	-1.56639	6.61697e-05	-1.2879e-10	-1.56471
115869214	chr6:115869214:A:C	2.98707e-05	-1.2879e-10	-1.50599	7.77537e-05	-1.2879e-10	-1.40339
115869635	chr6:115869635:T:C	1.45735e-05	-1.03313	-1.19054	2.95128e-05	-1.07523	-1.29688
115869637	chr6:115869637:G:A	1.45293e-05	-1.03734	-1.18935	2.94259e-05	-1.07917	-1.29589
115869681	chr6:115869681:G:T	2.85955e-05	-1.2879e-10	-1.54962	7.18338e-05	-1.2879e-10	-1.48258
115870034	chr6:115870034:A:G	8.58851e-05	0.938979	-1.38883	0.000268974	1.21808	-1.3804
115870411	chr6:115870411:G:A	1.11145e-05	-0.945936	-1.54868	3.64239e-05	-0.625687	-1.53602
115870419	chr6:115870419:G:A	1.09862e-05	-1.199	-1.30723	3.14512e-05	-0.877527	-1.43097
115870493	chr6:115870493:C:T	7.27665e-05	0.831882	-1.44749	0.000227966	1.10561	-1.43335
115870608	chr6:115870608:T:G	0.000508481	-1.2879e-10	1.32856	0.000817521	-1.2879e-10	0.949341
115870638	chr6:115870638:G:A	2.51742e-05	-0.425633	-1.25141	7.90023e-05	0.145406	-1.53286
115870838	chr6:115870838:A:G	3.58556e-05	-1.32337	-1.02668e-09	8.52848e-05	-1.31094	-1.02668e-09
115870862	chr6:115870862:T:C	1.12939e-05	-0.913118	-1.56549	4.99934e-05	-0.278222	-1.56682
115871200	chr6:115871200:T:C	1.33498e-05	-0.990943	-1.32042	3.94546e-05	-0.684644	-1.39714
115871348	chr6:115871348:T:C	7.24443e-06	-1.35549	-1.56715	1.75804e-05	-1.35621	-1.53394
115871388	chr6:115871388:A:T	9.72632e-05	-1.2879e-10	-0.325445	0.000296311	-1.2879e-10	-0.065524
115871616	chr6:115871616:T:C	3.0371e-05	-1.2879e-10	-1.48938	7.13045e-05	-1.2879e-10	-1.48998
115871963	chr6:115871963:C:T	0.000784314	-0.906874	2.66882	0.00451678	-0.55873	3.21735
115872065	chr6:115872065:C:T	1.32977e-05	-0.997616	-1.31766	3.91633e-05	-0.694298	-1.3949
115872308	chr6:115872308:T:A	2.93594e-05	-1.2879e-10	-1.52325	7.28657e-05	-1.2879e-10	-1.46832
115872344	chr6:115872344:T:G	4.03571e-05	-1.2879e-10	-1.2051	9.21211e-05	-1.2879e-10	-1.23383
115872885	chr6:115872885:A:G	0.000214647	1.41462	-0.948487	0.000672691	1.72554	-0.971186
115872889	chr6:115872889:C:A	9.1413e-06	-1.33375	-1.35631	2.07639e-05	-1.32626	-1.39746
115873132	chr6:115873132:G:A	3.93833e-05	-1.2879e-10	-1.22952	9.03408e-05	-1.2879e-10	-1.25335
115873328	chr6:115873328:T:C	3.82341e-05	-1.25914	-1.02668e-09	9.26866e-05	-1.22771	-1.02668e-09
115873762	chr6:115873762:C:A	4.0377e-05	-1.2879e-10	-1.2046	9.21603e-05	-1.2879e-10	-1.23341
115874791	chr6:115874791:G:A	4.14581e-05	-1.2879e-10	-1.17818	9.18719e-05	-1.2879e-10	-1.23654
115875075	chr6:115875075:T:C	1.34941e-05	-0.973019	-1.32759	4.01592e-05	-0.660623	-1.40346
115875267	chr6:115875267:C:T	0.000252505	1.82734	-1.19877	0.00158785	2.79979	-1.18659
115875411	chr6:115875411:A:G	8.93673e-05	-1.2879e-10	-0.410111	0.000273902	-1.2879e-10	-0.144164
115875558	chr6:115875558:C:A	9.68605e-06	-1.10447	-1.52771	2.13131e-05	-1.14244	-1.55518
115876018	chr6:115876018:T:C	2.89529e-05	-1.2879e-10	-1.53719	7.16774e-05	-1.2879e-10	-1.48476
115876645	chr6:115876645:C:T	4.75499e-05	-1.2879e-10	-1.04108	0.000124139	-1.2879e-10	-0.935531
115876674	chr6:115876674:C:A	4.03061e-05	-1.2879e-10	-1.20636	9.20108e-05	-1.2879e-10	-1.23503
115876693	chr6:115876693:T:C	2.87632e-05	-0.0506888	-1.49308	0.000189879	0.968479	-1.47903
115876824	chr6:115876824:A:G	2.58656e-05	-1.30122	-0.348729	5.56345e-05	-1.09652	-0.641614
115877366	chr6:115877366:T:C	5.8721e-05	-1.2879e-10	-0.830067	0.000147341	-1.2879e-10	-0.764187
115877606	chr6:115877606:A:AGG	2.95096e-05	-1.2879e-10	-1.51815	6.94327e-05	-1.2879e-10	-1.51658
115877608	chr6:115877608:A:C	2.94852e-05	-1.2879e-10	-1.51898	6.9375e-05	-1.2879e-10	-1.51741
115877611	chr6:115877611:A:T	2.95276e-05	-1.2879e-10	-1.51754	6.9477e-05	-1.2879e-10	-1.51594
115877616	chr6:115877616:TCC:T	2.94852e-05	-1.2879e-10	-1.51898	6.9375e-05	-1.2879e-10	-1.51741
115877822	chr6:115877822:G:A	9.4032e-05	-1.2879e-10	-0.35923	0.000236228	-1.2879e-10	-0.292139
115879182	chr6:115879182:C:G	0.000506845	-1.2879e-10	1.32534	0.000815053	-1.2879e-10	0.946318
115879777	chr6:115879777:G:A	0.000504845	-1.2879e-10	1.32139	0.000812095	-1.2879e-10	0.942682
115879972	chr6:115879972:A:G	0.000214452	1.29492	-0.8297	0.000700074	1.6012	-0.806949
115880096	chr6:115880096:T:A	4.13455e-05	-1.2879e-10	-1.1809	0.000105733	-1.2879e-10	-1.09602
115881020	chr6:115881020:G:A	0.000538548	-1.2879e-10	1.38601	0.000865294	-1.2879e-10	1.00613
115881127	chr6:115881127:T:C	9.31802e-06	-1.31379	-1.35713	2.12058e-05	-1.30448	-1.39819
115881395	chr6:115881395:G:A	3.79369e-05	-1.31117	0.0442291	7.42621e-05	-1.11713	-0.332209
115881619	chr6:115881619:C:T	2.79603e-05	-0.0728637	-1.49922	0.000183105	0.938428	-1.48531
115881948	chr6:115881948:C:T	5.01711e-05	-1.2879e-10	-0.987426	0.000106015	-1.2879e-10	-1.09335
115882331	chr6:115882331:C:T	2.33336e-05	-1.3103	-0.442668	5.03092e-05	-1.11527	-0.723475
115882489	chr6:115882489:TGTGTGTGTGA:T	0.00084693	-0.796042	2.63479	0.00497559	-0.414071	3.16943
115882516	chr6:115882516:G:GCA	3.42867e-05	-1.36811	-1.02668e-09	8.073e-05	-1.36582	-1.02668e-09
115882518	chr6:115882518:G:A	2.58653e-05	-1.24611	-0.403848	5.82748e-05	-0.969114	-0.722652
115882753	chr6:115882753:G:A	2.73814e-05	-0.100413	-1.49259	0.000177776	0.90171	-1.47812
115883395	chr6:115883395:A:C	9.36573e-06	-1.31087	-1.35494	2.13137e-05	-1.30135	-1.39623
115883663	chr6:115883663:A:G	0.000434815	-1.2879e-10	1.17206	0.000707617	-1.2879e-10	0.804968
115883962	chr6:115883962:A:C	0.000435552	-1.2879e-10	1.17375	0.000708688	-1.2879e-10	0.806481
115884027	chr6:115884027:A:G	2.05674e-05	-1.2198	-0.659358	4.92714e-05	-0.943371	-0.916221
115884127	chr6:115884127:A:G	1.51003e-05	-1.01714	-1.17101	4.69243e-05	-0.581647	-1.32675
115884173	chr6:115884173:T:C	4.05906e-05	-1.2879e-10	-1.19933	9.25526e-05	-1.2879e-10	-1.22916
115884186	chr6:115884186:A:G	4.67432e-05	-1.2879e-10	-1.0582	0.000109455	-1.2879e-10	-1.06142
115884315	chr6:115884315:C:T	0.000836385	-0.834052	2.66028	0.00491766	-0.46309	3.20674
115884411	chr6:115884411:AC:A	4.14491e-05	-1.2879e-10	-1.1784	9.18515e-05	-1.2879e-10	-1.23676
115884414	chr6:115884414:A:T	4.14974e-05	-1.2879e-10	-1.17724	9.19467e-05	-1.2879e-10	-1.23573
115884615	chr6:115884615:A:G	2.37603e-05	-0.170357	-1.56449	0.000108697	0.462507	-1.53088
115884752	chr6:115884752:A:G	3.66728e-05	-1.318	0.0171729	7.15781e-05	-1.13167	-0.35448
115884892	chr6:115884892:C:T	3.96546e-05	-1.2879e-10	-1.22266	9.04462e-05	-1.2879e-10	-1.25218
115885106	chr6:115885106:A:G	2.7386e-05	-0.083039	-1.5098	0.000178429	0.924641	-1.49739
115885207	chr6:115885207:T:C	2.33992e-05	-1.3033	-0.446863	5.0904e-05	-1.10105	-0.725943
115885208	chr6:115885208:G:A	4.10499e-05	-1.18808	-1.02668e-09	9.40615e-05	-1.21299	-1.02668e-09
115885491	chr6:115885491:T:C	9.08634e-06	-1.13199	-1.56411	2.28852e-05	-1.07768	-1.54877
115885513	chr6:115885513:C:T	4.14581e-05	-1.2879e-10	-1.17818	9.18719e-05	-1.2879e-10	-1.23654
115885645	chr6:115885645:T:C	6.24909e-05	-1.2879e-10	-0.767844	0.000157365	-1.2879e-10	-0.69837
115887887	chr6:115887887:A:G	0.0011936	0.76118	1.42068	0.00700663	1.51395	1.58373
115888035	chr6:115888035:G:A	0.000756505	-0.875289	2.60113	0.00434728	-0.517446	3.13782
115889009	chr6:115889009:C:T	3.36027e-05	0.10099	-1.48925	0.000236406	1.18225	-1.47363
115889218	chr6:115889218:C:G	0.000322809	1.52462	-0.650421	0.000990354	1.84076	-0.69963
115889475	chr6:115889475:A:C	0.000894344	-0.817141	2.71037	0.0053093	-0.438716	3.259
115889870	chr6:115889870:G:A	7.45205e-06	-1.35236	-1.54202	1.79399e-05	-1.30302	-1.56689
115889958	chr6:115889958:C:T	4.00317e-05	-1.2879e-10	-1.21319	9.1597e-05	-1.2879e-10	-1.23954
115890101	chr6:115890101:C:T	0.000935402	-0.774756	2.71287	0.0056216	-0.384221	3.26166
115890284	chr6:115890284:C:T	4.56151e-05	-1.2879e-10	-1.08263	0.000101909	-1.2879e-10	-1.13285
115890332	chr6:115890332:C:T	0.000434815	-1.2879e-10	1.17206	0.000707617	-1.2879e-10	0.804968
115890526	chr6:115890526:G:A	0.000795208	-0.841742	2.61748	0.00465903	-0.470738	3.16036
115891387	chr6:115891387:C:T	1.0292e-05	-1.33045	-1.24106	2.31809e-05	-1.32259	-1.29102
115891456	chr6:115891456:A:G	8.53627e-06	-1.19486	-1.56368	2.13539e-05	-1.14772	-1.54798
115891535	chr6:115891535:C:T	4.33815e-05	-1.26845	0.135617	8.80611e-05	-1.02935	-0.249558
115892196	chr6:115892196:T:A	3.0277e-05	-1.2879e-10	-1.49248	6.94075e-05	-1.2879e-10	-1.51694
115892454	chr6:115892454:C:G	2.81792e-05	-1.2879e-10	-1.56428	6.60463e-05	-1.2879e-10	-1.56658
115892660	chr6:115892660:C:T	3.53114e-05	-1.2879e-10	-1.33866	7.83606e-05	-1.2879e-10	-1.39561
115892685	chr6:115892685:C:T	1.75196e-05	-1.01764	-1.02191	5.02148e-05	-0.582876	-1.25775
115893079	chr6:115893079:A:G	3.12227e-05	0.0975356	-1.55926	0.000150617	0.799565	-1.54176
115893217	chr6:115893217:A:G	4.03216e-05	-1.2879e-10	-1.20598	9.22301e-05	-1.2879e-10	-1.23265
115893632	chr6:115893632:C:T	3.13315e-05	-0.565537	-0.892706	0.000128514	0.0268673	-0.927768
115893725	chr6:115893725:G:A	3.8097e-05	-1.26273	-1.02668e-09	9.07101e-05	-1.24927	-1.02668e-09
115893960	chr6:115893960:G:A	5.3266e-05	-1.2879e-10	-0.927567	0.000179169	-1.2879e-10	-0.568607
115895004	chr6:115895004:G:A	0.000910374	-1.2879e-10	1.91099	0.0033333	-1.2879e-10	2.35478
115895271	chr6:115895271:G:A	7.9918e-05	0.916671	-1.43854	0.000385686	1.6925	-1.49441
115895354	chr6:115895354:A:G	0.000132566	-0.0157886	-1.02668e-09	0.000381214	0.186426	-1.02668e-09
115895520	chr6:115895520:T:G	7.21505e-05	-1.2879e-10	-0.624111	0.000182194	-1.2879e-10	-0.551863
115895674	chr6:115895674:G:A	6.22192e-05	-1.2879e-10	-0.772202	0.000155772	-1.2879e-10	-0.708539
115895703	chr6:115895703:T:A	1.04579e-05	-0.992886	-1.56262	3.72733e-05	-0.821682	-1.31698
115895835	chr6:115895835:T:A	0.000870076	-0.689799	2.55551	0.00527727	-0.260671	3.0749
115895962	chr6:115895962:T:C	2.80911e-05	-1.2879e-10	-1.56741	6.63523e-05	-1.2879e-10	-1.56196
115896206	chr6:115896206:G:A	3.84138e-05	-1.25445	-1.02668e-09	9.24379e-05	-1.2304	-1.02668e-09
115896517	chr6:115896517:T:C	1.3745e-05	-1.32219	-0.96	3.02598e-05	-1.31469	-1.03243
115896643	chr6:115896643:A:G	8.28849e-05	-1.2879e-10	-0.485413	0.000245733	-1.2879e-10	-0.25269
115897001	chr6:115897001:C:T	4.40947e-05	-1.2879e-10	-1.11653	9.7276e-05	-1.2879e-10	-1.17938
115897833	chr6:115897833:C:T	2.83602e-05	-1.2879e-10	-1.55788	6.8991e-05	-1.2879e-10	-1.52296
115898256	chr6:115898256:C:T	3.37139e-05	0.1023	-1.48726	0.000237902	1.18925	-1.47433
115898469	chr6:115898469:A:T	1.7236e-05	-1.05345	-1.00242	4.9645e-05	-0.637517	-1.21452
115898631	chr6:115898631:T:A	2.19555e-05	-1.06653	-0.747322	7.26273e-05	-0.685081	-0.786513
115898749	chr6:115898749:C:T	0.000237319	1.44929	-0.882747	0.000746993	1.76385	-0.904729
115899079	chr6:115899079:C:T	0.000232683	1.45311	-0.906299	0.000732781	1.76774	-0.92783
115901036	chr6:115901036:T:C	3.748e-05	0.130489	-1.40955	0.000268608	1.23132	-1.395
115901313	chr6:115901313:A:C	3.82512e-05	-1.25869	-1.02668e-09	9.20088e-05	-1.23505	-1.02668e-09
115901480	chr6:115901480:T:C	0.000124569	-0.0780076	-1.02668e-09	0.00035762	0.122537	-1.02668e-09
115902097	chr6:115902097:C:T	0.00157844	-1.2879e-10	2.46133	0.00229256	-1.2879e-10	1.98049
115902212	chr6:115902212:G:C	7.86141e-06	-1.33124	-1.50966	1.84602e-05	-1.32341	-1.51791
115902257	chr6:115902257:CCTCCAAAAGAGGGATGTCATACCACATATTTTAGCATTCAAGAAGCCCTCAATACCTAAGATTT:C	3.46432e-05	-1.35776	-1.02668e-09	8.12921e-05	-1.35889	-1.02668e-09
115902706	chr6:115902706:G:A	0.000223329	1.24711	-0.741334	0.00071334	1.56424	-0.751222
115902737	chr6:115902737:G:A	7.87007e-06	-1.33014	-1.50966	1.84824e-05	-1.3222	-1.51791
115902818	chr6:115902818:T:C	2.92058e-05	-1.2879e-10	-1.5285	6.98598e-05	-1.2879e-10	-1.51045
115903503	chr6:115903503:T:C	3.15192e-05	0.0507182	-1.50299	0.000211544	1.12572	-1.52822
115904096	chr6:115904096:G:T	0.000538243	-1.2879e-10	1.38544	0.000838722	-1.2879e-10	0.974945
115904383	chr6:115904383:C:T	0.000556255	-1.2879e-10	1.41836	0.000850233	-1.2879e-10	0.988575
115905443	chr6:115905443:C:G	4.42315e-05	-1.2879e-10	-1.11343	9.99907e-05	-1.2879e-10	-1.15186
115905563	chr6:115905563:G:A	5.14047e-05	-1.2879e-10	-0.963135	0.000131028	-1.2879e-10	-0.881527
115905570	chr6:115905570:G:A	1.08637e-05	-1.32828	-1.18916	2.44869e-05	-1.32013	-1.23867
115905787	chr6:115905787:C:T	1.68809e-05	-1.29137	-0.785312	3.71987e-05	-1.28031	-0.860354
115906127	chr6:115906127:A:G	1.41731e-05	-1.24409	-1.00743	3.3306e-05	-1.21846	-1.03273
115907287	chr6:115907287:T:C	0.000247452	1.27622	-0.667867	0.000792188	1.59492	-0.677061
115907697	chr6:115907697:C:A	3.84763e-05	-1.25282	-1.02668e-09	9.25972e-05	-1.22868	-1.02668e-09
115907932	chr6:115907932:C:T	1.41485e-05	-1.25096	-1.0023	3.32207e-05	-1.2261	-1.02767
115908625	chr6:115908625:A:G	3.48632e-05	-1.21374	-0.137698	7.69635e-05	-1.18385	-0.229757
115908919	chr6:115908919:G:T	1.01987e-05	-1.32521	-1.2554	2.30811e-05	-1.31685	-1.30107
115908921	chr6:115908921:A:G	3.42773e-05	-1.22829	-0.140096	7.55751e-05	-1.19976	-0.232044
115909309	chr6:115909309:A:G	3.84889e-05	-1.25249	-1.02668e-09	9.26309e-05	-1.22831	-1.02668e-09
115909313	chr6:115909313:G:A	3.67793e-05	-1.21207	-0.0858631	8.11823e-05	-1.18197	-0.178265
115909650	chr6:115909650:A:C	3.32433e-05	-1.218	-0.181016	7.34668e-05	-1.18848	-0.27162
115910126	chr6:115910126:AT:A	1.02075e-05	-1.32449	-1.25525	2.30992e-05	-1.31607	-1.30106
115910212	chr6:115910212:T:A	1.42198e-05	-1.24224	-1.00598	3.3423e-05	-1.21646	-1.03123
115910234	chr6:115910234:G:A	1.05519e-05	-0.982791	-1.56376	3.73812e-05	-0.809558	-1.32621
115910441	chr6:115910441:G:A	4.6006e-05	-1.07409	-1.02668e-09	9.96261e-05	-1.15551	-1.02668e-09
115910563	chr6:115910563:G:T	0.00024257	1.25597	-0.667545	0.000775331	1.57392	-0.677565
115910749	chr6:115910749:A:T	3.80495e-05	-1.26398	-1.02668e-09	9.14517e-05	-1.24112	-1.02668e-09
115910783	chr6:115910783:T:C	0.000103122	-0.266949	-1.02668e-09	0.00031112	-0.0167573	-1.02668e-09
115910864	chr6:115910864:G:C	0.00016606	-1.2879e-10	0.209481	0.000503228	-1.2879e-10	0.464108
115910935	chr6:115910935:C:T	5.12729e-05	0.60149	-1.56719	0.000409306	1.82161	-1.56408
115911139	chr6:115911139:G:A	1.70606e-05	-1.31841	-0.747684	3.7421e-05	-1.30949	-0.825218
115911268	chr6:115911268:A:G	1.68804e-05	-1.33128	-0.745428	3.69789e-05	-1.32354	-0.823049
115911423	chr6:115911423:G:A	1.68929e-05	-1.32829	-0.747684	3.70195e-05	-1.32027	-0.825218
115911976	chr6:115911976:C:T	0.000224665	1.17784	-0.666091	0.000716159	1.49129	-0.674325
115912020	chr6:115912020:C:T	3.48573e-05	-1.23877	-0.112836	7.66143e-05	-1.21134	-0.206807
115912046	chr6:115912046:T:C	3.52866e-05	-1.22523	-0.114135	7.76651e-05	-1.19644	-0.208085
115912063	chr6:115912063:G:A	3.48898e-05	-1.2399	-0.11077	7.66702e-05	-1.21259	-0.204834
115912099	chr6:115912099:C:T	3.85014e-05	-1.25217	-1.02668e-09	9.26582e-05	-1.22802	-1.02668e-09
115912102	chr6:115912102:A:C	3.10782e-05	-1.24352	-0.222838	6.85951e-05	-1.21655	-0.312158
115912630	chr6:115912630:G:A	2.81411e-05	-1.2879e-10	-1.56563	6.72542e-05	-1.2879e-10	-1.54846
115913137	chr6:115913137:A:G	3.47106e-05	-1.24081	-0.115011	7.62544e-05	-1.21359	-0.209265
115913444	chr6:115913444:G:A	1.37161e-05	-1.34437	-0.939926	3.03848e-05	-1.33803	-1.00496
115913538	chr6:115913538:A:G	6.18509e-05	-1.2879e-10	-0.77814	0.000177837	-1.2879e-10	-0.576069
115913805	chr6:115913805:T:C	4.29591e-05	-0.751643	-0.390974	0.000203701	-0.216831	-0.22345
115913971	chr6:115913971:G:A	7.05349e-05	-1.2879e-10	-0.646757	0.000208271	-1.2879e-10	-0.418093
115914408	chr6:115914408:G:A	3.5473e-05	-1.02444	-0.309657	8.03276e-05	-0.629394	-0.741429
115914542	chr6:115914542:G:A	1.98362e-05	-0.765148	-1.15021	6.92814e-05	-0.199684	-1.31908
115914544	chr6:115914544:C:T	0.000258367	-0.985974	1.63749	0.00133532	-0.649851	2.08984
115915171	chr6:115915171:G:A	2.87356e-05	-1.2879e-10	-1.54473	6.98094e-05	-1.2879e-10	-1.51117
115915464	chr6:115915464:T:C	2.34527e-05	-1.29052	-0.457357	3.76535e-05	-1.28595	-0.84256
115915468	chr6:115915468:T:C	8.7736e-06	-1.26836	-1.46276	2.17618e-05	-1.22844	-1.44833
115915788	chr6:115915788:T:C	0.000360136	1.39893	-0.415309	0.00127241	1.74698	-0.355251
115915789	chr6:115915789:G:A	0.000353566	1.42119	-0.455988	0.00124575	1.77049	-0.399926
115915869	chr6:115915869:A:G	2.32984e-05	-1.29424	-0.460239	3.74205e-05	-1.28979	-0.844925
115916030	chr6:115916030:A:G	4.69895e-05	-1.2879e-10	-1.05294	0.000115779	-1.2879e-10	-1.00525
115916517	chr6:115916517:A:G	0.000120269	1.22181	-1.33495	0.00131648	2.76603	-1.34025
115917334	chr6:115917334:T:A	7.71973e-06	-1.29145	-1.56764	1.98321e-05	-1.22035	-1.54929
115917362	chr6:115917362:A:T	4.62367e-05	-1.2879e-10	-1.06909	0.000113802	-1.2879e-10	-1.02248
115917730	chr6:115917730:A:T	3.11552e-05	-1.2879e-10	-1.46388	8.2796e-05	-1.2879e-10	-1.34055
115917820	chr6:115917820:C:T	8.14643e-05	-0.892184	0.389483	0.000409037	-0.511712	0.768582
115917873	chr6:115917873:C:A	2.82273e-05	-1.2879e-10	-1.56258	6.59952e-05	-1.2879e-10	-1.56735
115918718	chr6:115918718:T:C	0.000224521	1.22119	-0.710087	0.00300464	2.77494	-0.523965
115918772	chr6:115918772:AG:A	5.78947e-05	-0.84424	-1.02668e-09	0.000190522	-0.507165	-1.02668e-09
115918882	chr6:115918882:G:T	3.30111e-05	-1.2879e-10	-1.40602	8.34069e-05	-1.2879e-10	-1.3332
115918966	chr6:115918966:C:T	0.000132229	-0.167715	0.149383	0.000642503	0.318541	0.389895
115919139	chr6:115919139:G:A	5.87438e-05	0.58743	-1.41711	0.000293372	1.48835	-1.56385
115919351	chr6:115919351:T:A	2.22008e-05	-0.254569	-1.54817	0.00014878	0.75283	-1.5073
115919428	chr6:115919428:C:T	5.42237e-05	-1.28282	0.373074	7.8083e-05	-1.2781	-0.12106
115919597	chr6:115919597:C:T	2.16017e-05	-1.2949	-0.535195	3.55533e-05	-1.29049	-0.895413
115920062	chr6:115920062:G:A	2.13239e-05	-1.3083	-0.534739	3.50777e-05	-1.30433	-0.895037
115920187	chr6:115920187:G:T	2.17289e-05	-1.28999	-0.53423	3.57614e-05	-1.28544	-0.894622
115920421	chr6:115920421:G:A	0.000121925	0.961269	-1.06073	0.00121719	2.43834	-1.09097
115920530	chr6:115920530:A:G	4.78255e-05	0.526266	-1.56157	0.000413266	1.82498	-1.55782
115920582	chr6:115920582:TTA:T	4.37328e-05	-1.2879e-10	-1.12477	9.02618e-05	-1.2879e-10	-1.25422
115920710	chr6:115920710:C:T	9.92781e-06	-1.12525	-1.48227	2.60859e-05	-1.0663	-1.42924
115920783	chr6:115920783:TGAATGAAC:T	2.36976e-05	-1.28051	-0.456987	3.8051e-05	-1.27569	-0.842313
115920914	chr6:115920914:T:C	2.16859e-05	-1.29101	-0.535195	3.56963e-05	-1.28648	-0.895413
115921104	chr6:115921104:G:A	1.36947e-05	-1.23896	-1.0469	3.69139e-05	-1.23276	-0.91559
115921174	chr6:115921174:T:C	2.17098e-05	-1.28991	-0.535195	3.57361e-05	-1.28536	-0.895413
115921303	chr6:115921303:C:G	2.87005e-05	-1.2879e-10	-1.54595	7.01125e-05	-1.2879e-10	-1.50683
115921577	chr6:115921577:T:C	5.46974e-05	0.427587	-1.32864	0.000465678	1.69303	-1.30648
115921700	chr6:115921700:T:C	1.92868e-05	-1.29057	-0.652876	3.25069e-05	-1.28604	-0.989441
115921768	chr6:115921768:C:CT	6.23277e-05	-1.2879e-10	-0.770459	0.000134272	-1.2879e-10	-0.85707
115922127	chr6:115922127:G:GA	2.13145e-05	-1.28591	-0.557564	3.52428e-05	-1.28125	-0.913422
115922215	chr6:115922215:T:C	2.1645e-05	-1.2929	-0.535195	3.56261e-05	-1.28844	-0.895413
115922231	chr6:115922231:A:G	2.37528e-05	-0.188474	-1.54669	0.000163279	0.8432	-1.50467
115922797	chr6:115922797:A:AT	2.16407e-05	-1.2931	-0.535195	3.5619e-05	-1.28864	-0.895413
115922866	chr6:115922866:A:C	2.31279e-05	-1.30484	-0.456987	3.71098e-05	-1.30074	-0.842313
115922951	chr6:115922951:T:C	5.276e-05	0.396715	-1.33383	0.000444883	1.65264	-1.31177
115923581	chr6:115923581:C:T	2.20257e-05	-1.27848	-0.532175	3.62467e-05	-1.27364	-0.892945
115923584	chr6:115923584:T:C	2.11101e-05	-1.30045	-0.552661	3.49498e-05	-1.2962	-0.906816
115923853	chr6:115923853:G:A	0.000124799	1.00322	-1.07939	0.00126349	2.49124	-1.10655
115923903	chr6:115923903:T:C	3.61389e-05	-1.3155	-1.02668e-09	9.22529e-05	-1.2324	-1.02668e-09
115924200	chr6:115924200:T:C	2.34721e-05	-0.979274	-0.767778	9.7313e-05	-0.631895	-0.547107
115925203	chr6:115925203:C:T	2.19693e-05	-1.2813	-0.531924	3.61502e-05	-1.2765	-0.892747
115925801	chr6:115925801:G:A	5.61628e-05	0.470788	-1.3454	0.000484281	1.74948	-1.32375
115926129	chr6:115926129:T:TTATTACAACAG	2.12766e-05	-1.31095	-0.534314	3.49955e-05	-1.30705	-0.894671
115926231	chr6:115926231:A:G	2.38137e-05	-0.184641	-1.54796	0.0001638	0.848546	-1.50683
115926317	chr6:115926317:G:C	5.67273e-05	0.476946	-1.34156	0.000490208	1.75755	-1.31966
115926413	chr6:115926413:CACAA:C	2.11717e-05	-1.31376	-0.536443	3.51524e-05	-1.30997	-0.887272
115926738	chr6:115926738:T:C	1.17812e-05	-1.36742	-1.06894	3.8079e-05	-1.36842	-0.748855
115927008	chr6:115927008:T:G	4.12953e-05	-1.2879e-10	-1.18212	0.00010128	-1.2879e-10	-1.13904
115927077	chr6:115927077:G:A	2.37999e-05	-1.28136	-0.451822	3.8635e-05	-1.27653	-0.826248
115927152	chr6:115927152:G:A	1.3296e-05	-0.829396	-1.48601	2.79454e-05	-0.892425	-1.53426
115927216	chr6:115927216:C:T	2.36156e-05	-1.2859	-0.455053	3.78991e-05	-1.28127	-0.840736
115927290	chr6:115927290:G:C	4.09521e-05	-1.2879e-10	-1.19046	0.000100391	-1.2879e-10	-1.14786
115927412	chr6:115927412:T:C	3.90032e-05	-1.2879e-10	-1.23922	8.93329e-05	-1.2879e-10	-1.26456
115927967	chr6:115927967:A:G	2.31932e-05	-1.30202	-0.456987	3.72166e-05	-1.29787	-0.842313
115928133	chr6:115928133:C:T	4.12294e-05	-1.2879e-10	-1.18371	0.00010111	-1.2879e-10	-1.14073
115928136	chr6:115928136:C:T	0.000270115	1.16145	-0.465474	0.000945056	1.49736	-0.403054
115928191	chr6:115928191:A:G	5.43691e-05	-1.2879e-10	-0.90707	0.00011204	-1.2879e-10	-1.03808
115928206	chr6:115928206:C:CAGGT	4.12616e-05	-1.2879e-10	-1.18293	0.000101191	-1.2879e-10	-1.13992
115928601	chr6:115928601:C:T	2.15438e-05	-1.29758	-0.535195	3.54539e-05	-1.29329	-0.895413
115928723	chr6:115928723:T:A	3.29105e-05	-1.2879e-10	-1.40907	7.44965e-05	-1.2879e-10	-1.44618
115928979	chr6:115928979:A:G	3.48195e-05	-1.35269	-1.02668e-09	8.08478e-05	-1.36437	-1.02668e-09
115929309	chr6:115929309:G:A	3.29105e-05	-1.2879e-10	-1.40907	7.44965e-05	-1.2879e-10	-1.44618
115929415	chr6:115929415:C:T	2.92208e-05	-1.2879e-10	-1.52798	6.75855e-05	-1.2879e-10	-1.54354
115929678	chr6:115929678:T:C	0.000253263	1.10037	-0.468806	0.000882288	1.43267	-0.407084
115929909	chr6:115929909:C:T	0.000160979	-0.865923	1.04433	0.000866053	-0.476676	1.48369
115929915	chr6:115929915:C:T	3.39897e-05	-1.2879e-10	-1.37681	7.6879e-05	-1.2879e-10	-1.4147
115930176	chr6:115930176:G:A	0.000204882	0.900265	-0.480698	0.000723159	1.23925	-0.412552
115930380	chr6:115930380:G:A	0.000226821	1.05675	-0.53545	0.000787347	1.38599	-0.474251
115930460	chr6:115930460:C:A	0.000140297	-0.854849	0.895748	0.00074947	-0.46172	1.32415
115930617	chr6:115930617:T:C	2.17404e-05	-1.2885	-0.535195	3.57866e-05	-1.28395	-0.895413
115930730	chr6:115930730:T:C	5.59955e-05	0.461489	-1.33908	0.000481693	1.73744	-1.31707
115930778	chr6:115930778:TAGTG:T	3.80022e-05	-1.2879e-10	-1.26522	9.98359e-05	-1.2879e-10	-1.15341
115930964	chr6:115930964:C:T	3.29105e-05	-1.2879e-10	-1.40907	7.44965e-05	-1.2879e-10	-1.44618
115931112	chr6:115931112:A:C	3.07482e-05	-1.2879e-10	-1.47703	6.98195e-05	-1.2879e-10	-1.51102
115931209	chr6:115931209:T:A	2.97932e-05	-1.2879e-10	-1.50859	7.7245e-05	-1.2879e-10	-1.40995
115931247	chr6:115931247:A:G	6.24914e-05	-1.2879e-10	-0.767836	0.000134597	-1.2879e-10	-0.85465
115931388	chr6:115931388:T:A	5.56762e-05	0.68369	-1.567	0.000500651	2.0244	-1.56543
115931612	chr6:115931612:T:C	4.12162e-05	-1.2879e-10	-1.18404	0.000101072	-1.2879e-10	-1.1411
115932095	chr6:115932095:T:C	3.62024e-05	-1.2879e-10	-1.31374	8.13499e-05	-1.2879e-10	-1.35818
115932168	chr6:115932168:TTATA:T	0.000112592	0.926741	-1.10583	0.00111653	2.3935	-1.13245
115932764	chr6:115932764:G:C	2.85753e-05	-1.2879e-10	-1.55032	6.8488e-05	-1.2879e-10	-1.53028
115932940	chr6:115932940:C:T	5.70233e-05	0.539859	-1.39926	0.000278137	1.43127	-1.56009
115933315	chr6:115933315:A:G	3.06532e-05	-1.2879e-10	-1.48013	6.97265e-05	-1.2879e-10	-1.51235
115933404	chr6:115933404:T:TA	3.06297e-05	-1.2879e-10	-1.4809	6.96833e-05	-1.2879e-10	-1.51297
115933415	chr6:115933415:ATT:A	3.2927e-05	-1.2879e-10	-1.40857	7.45278e-05	-1.2879e-10	-1.44576
115933418	chr6:115933418:AC:A	3.29054e-05	-1.2879e-10	-1.40923	7.44858e-05	-1.2879e-10	-1.44633
115933500	chr6:115933500:C:T	2.18383e-05	-1.28046	-0.538738	3.59818e-05	-1.27567	-0.898249
115933543	chr6:115933543:C:T	3.38418e-05	-1.2879e-10	-1.38117	8.54817e-05	-1.2879e-10	-1.30863
115933671	chr6:115933671:T:C	4.93311e-05	0.352849	-1.35716	0.000409922	1.59523	-1.3362
115933778	chr6:115933778:G:T	3.77658e-05	-1.27146	-1.02668e-09	9.54052e-05	-1.1988	-1.02668e-09
115933831	chr6:115933831:A:G	5.38526e-05	-1.2879e-10	-0.916615	0.000111369	-1.2879e-10	-1.04408
115933878	chr6:115933878:T:C	2.15767e-05	-1.29995	-0.531299	3.548e-05	-1.29572	-0.892244
115934136	chr6:115934136:T:A	2.36812e-05	-1.2812	-0.456987	3.80223e-05	-1.27645	-0.842313
115934828	chr6:115934828:G:A	3.06354e-05	-1.2879e-10	-1.48071	6.80455e-05	-1.2879e-10	-1.53676
115934955	chr6:115934955:A:C	4.67998e-05	-1.2879e-10	-1.05699	0.00011529	-1.2879e-10	-1.00948
115935311	chr6:115935311:A:G	4.43917e-05	-1.2879e-10	-1.10981	0.00011707	-1.2879e-10	-0.994165
115935350	chr6:115935350:G:A	3.86773e-05	-1.2879e-10	-1.24761	9.40299e-05	-1.2879e-10	-1.21332
115935566	chr6:115935566:C:T	3.10537e-05	-1.2879e-10	-1.46715	6.8564e-05	-1.2879e-10	-1.52917
115935571	chr6:115935571:C:T	2.54699e-05	-1.28822	-0.377149	4.0338e-05	-1.28365	-0.775989
115935859	chr6:115935859:A:G	2.16389e-05	-1.29616	-0.532211	3.55931e-05	-1.29183	-0.892951
115936043	chr6:115936043:T:C	4.12575e-05	-1.2879e-10	-1.18303	0.000101182	-1.2879e-10	-1.14001
115936091	chr6:115936091:G:A	2.85484e-05	-1.2879e-10	-1.55126	6.90859e-05	-1.2879e-10	-1.52158
115936265	chr6:115936265:G:T	6.26575e-05	-1.2879e-10	-0.765183	0.00013494	-1.2879e-10	-0.852105
115936374	chr6:115936374:A:G	5.00812e-05	-1.2879e-10	-0.989221	0.000123236	-1.2879e-10	-0.942831
115936490	chr6:115936490:GAA:G	5.00517e-05	-1.2879e-10	-0.989808	0.000123159	-1.2879e-10	-0.943458
115936700	chr6:115936700:G:A	6.24914e-05	-1.2879e-10	-0.767836	0.000134597	-1.2879e-10	-0.85465
115936702	chr6:115936702:C:T	3.04493e-05	-1.34082	-0.145979	4.67159e-05	-1.33645	-0.576399
115936763	chr6:115936763:A:G	2.83248e-05	-1.2879e-10	-1.55913	6.81224e-05	-1.2879e-10	-1.53563
115936847	chr6:115936847:T:G	2.1736e-05	-1.2858	-0.538096	3.58033e-05	-1.28115	-0.897744
115936910	chr6:115936910:T:G	7.01803e-05	-1.2879e-10	-0.651797	0.000215245	-1.2879e-10	-0.38516
115937239	chr6:115937239:G:A	2.29694e-05	-0.218319	-1.55038	0.000155633	0.802869	-1.5123
115937643	chr6:115937643:C:T	0.000104746	-0.25133	-1.02668e-09	0.000237233	-0.287893	-1.02668e-09
115937894	chr6:115937894:T:C	3.38866e-05	-1.2879e-10	-1.37985	9.32664e-05	-1.2879e-10	-1.22147
115938063	chr6:115938063:T:C	1.90353e-05	-0.767574	-1.18899	7.38821e-05	-0.216651	-1.23781
115939024	chr6:115939024:A:C	2.32316e-05	-1.30066	-0.456696	3.72571e-05	-1.29642	-0.842672
115939373	chr6:115939373:A:T	4.71019e-05	-1.2879e-10	-1.05055	0.000116071	-1.2879e-10	-1.00273
115939421	chr6:115939421:C:A	6.37707e-05	-1.2879e-10	-0.747572	0.000137149	-1.2879e-10	-0.835866
115939504	chr6:115939504:A:C	2.148e-05	-1.30055	-0.535195	3.53465e-05	-1.29632	-0.895413
115939933	chr6:115939933:C:T	0.000274115	1.17863	-0.467944	0.000960083	1.51599	-0.405902
115940028	chr6:115940028:T:C	4.12616e-05	-1.2879e-10	-1.18293	0.000101191	-1.2879e-10	-1.13992
115940040	chr6:115940040:G:T	4.13371e-05	-1.2879e-10	-1.18111	0.000101388	-1.2879e-10	-1.13798
115940048	chr6:115940048:T:C	4.12028e-05	-1.2879e-10	-1.18436	0.000101041	-1.2879e-10	-1.14141
115940050	chr6:115940050:A:G	4.13371e-05	-1.2879e-10	-1.18111	0.000101388	-1.2879e-10	-1.13798
115940110	chr6:115940110:T:C	0.000103699	-1.2879e-10	-0.261373	0.000222513	-1.2879e-10	-0.351949
115940196	chr6:115940196:C:A	4.13224e-05	-1.2879e-10	-1.18146	0.000101351	-1.2879e-10	-1.13835
115940666	chr6:115940666:G:A	3.08482e-05	-1.2879e-10	-1.47379	7.04556e-05	-1.2879e-10	-1.50195
115940844	chr6:115940844:G:A	3.0023e-05	-1.2879e-10	-1.5009	6.73263e-05	-1.2879e-10	-1.54738
115941100	chr6:115941100:C:T	4.69613e-05	-1.2879e-10	-1.05354	0.000115704	-1.2879e-10	-1.0059
115941225	chr6:115941225:T:C	3.36269e-05	-1.2879e-10	-1.38754	9.23288e-05	-1.2879e-10	-1.23158
115941309	chr6:115941309:CAAG:C	4.56346e-05	0.483948	-1.56615	0.000388453	1.76925	-1.56401
115941317	chr6:115941317:G:A	2.16259e-05	-1.2907	-0.538269	3.5618e-05	-1.2862	-0.897886
115941694	chr6:115941694:G:A	1.99739e-05	-0.803814	-1.10463	7.61465e-05	-0.265666	-1.15861
115941813	chr6:115941813:G:A	4.72105e-05	0.517796	-1.56604	0.000406	1.81325	-1.56384
115941931	chr6:115941931:G:GA	4.29452e-05	-1.14294	-1.02668e-09	0.000101385	-1.13801	-1.02668e-09
115942268	chr6:115942268:T:C	2.15897e-05	-1.29089	-0.539762	3.55674e-05	-1.2864	-0.899107
115942345	chr6:115942345:C:T	4.69613e-05	-1.2879e-10	-1.05354	0.000115704	-1.2879e-10	-1.0059
115942361	chr6:115942361:G:A	1.53596e-05	-0.876927	-1.2942	5.15329e-05	-0.368287	-1.44643
115942727	chr6:115942727:A:T	2.16352e-05	-1.29612	-0.532425	3.55874e-05	-1.29178	-0.893162
115943191	chr6:115943191:C:A	0.000111574	0.950002	-1.13818	0.00111463	2.42344	-1.1641
115943594	chr6:115943594:G:T	2.46203e-05	-1.2432	-0.456093	3.9488e-05	-1.23741	-0.843527
115943777	chr6:115943777:G:A	0.000103568	0.935947	-1.19858	0.00104454	2.4045	-1.21011
115944202	chr6:115944202:T:C	3.48078e-05	-1.35302	-1.02668e-09	8.36788e-05	-1.32995	-1.02668e-09
115944271	chr6:115944271:T:C	0.000117775	-1.2879e-10	-0.134087	0.000366709	-1.2879e-10	0.147633
115944698	chr6:115944698:C:T	0.000117837	0.947561	-1.08112	0.00117477	2.42012	-1.10823
115944784	chr6:115944784:G:T	3.68907e-05	-1.29491	-1.02668e-09	9.16631e-05	-1.23881	-1.02668e-09
115945138	chr6:115945138:T:C	3.17021e-05	-1.2879e-10	-1.44648	7.93861e-05	-1.2879e-10	-1.38261
115945429	chr6:115945429:A:G	9.20355e-05	0.892858	-1.27355	0.000923253	2.34901	-1.27804
115945510	chr6:115945510:G:A	3.39897e-05	-1.2879e-10	-1.37681	7.6879e-05	-1.2879e-10	-1.4147
115946003	chr6:115946003:T:C	4.36126e-05	0.440119	-1.56764	0.000365799	1.7124	-1.56725
115946284	chr6:115946284:C:CT	0.00015624	-0.878615	1.02715	0.000830782	-0.493239	1.45867
115946331	chr6:115946331:C:T	0.000238937	-1.2879e-10	0.573336	0.000807963	-1.2879e-10	0.937582
115946995	chr6:115946995:T:A	0.000127555	1.03773	-1.09205	0.00130233	2.5354	-1.12043
115947159	chr6:115947159:C:G	4.19105e-05	-1.2879e-10	-1.16733	9.59742e-05	-1.2879e-10	-1.19286
115947912	chr6:115947912:C:T	2.15846e-05	-1.29569	-0.535195	3.55225e-05	-1.29136	-0.895413
115948122	chr6:115948122:C:T	3.29105e-05	-1.2879e-10	-1.40907	7.44965e-05	-1.2879e-10	-1.44618
115948455	chr6:115948455:G:T	4.12616e-05	-1.2879e-10	-1.18293	0.000101191	-1.2879e-10	-1.13992
115948732	chr6:115948732:A:G	5.17808e-05	0.59126	-1.54711	0.000332221	1.49441	-1.44554
115948763	chr6:115948763:T:C	1.35517e-05	-0.845417	-1.45094	4.95571e-05	-0.323912	-1.5299
115948836	chr6:115948836:G:A	2.33425e-05	-1.2956	-0.456987	3.74631e-05	-1.29126	-0.842313
115948956	chr6:115948956:CTAA:C	3.28833e-05	-1.2879e-10	-1.4099	7.4442e-05	-1.2879e-10	-1.44691
115948991	chr6:115948991:T:C	1.56932e-05	-0.884999	-1.26464	5.19573e-05	-0.379828	-1.42669
115949267	chr6:115949267:A:AC	0.000123975	0.991892	-1.07468	0.00124796	2.4764	-1.10407
115949422	chr6:115949422:T:G	3.25113e-05	-1.2879e-10	-1.42128	8.80984e-05	-1.2879e-10	-1.27848
115949651	chr6:115949651:C:T	3.32968e-05	-1.2879e-10	-1.39741	9.10884e-05	-1.2879e-10	-1.24511
115949694	chr6:115949694:A:G	4.38006e-05	-1.12322	-1.02668e-09	0.00010915	-1.06422	-1.02668e-09
115949799	chr6:115949799:A:AAACAAAACAGCATGGTAGTGGT	2.81761e-05	-1.2879e-10	-1.56439	6.61478e-05	-1.2879e-10	-1.56504
115949820	chr6:115949820:G:C	4.54173e-05	-1.2879e-10	-1.08697	9.31796e-05	-1.2879e-10	-1.22241
115949846	chr6:115949846:G:A	2.8094e-05	-1.2879e-10	-1.56731	6.68363e-05	-1.2879e-10	-1.55469
115950248	chr6:115950248:A:C	0.000131084	1.0623	-1.08933	0.00134863	2.56635	-1.11644
115950493	chr6:115950493:G:A	2.31637e-05	-1.30559	-0.454688	3.71488e-05	-1.30155	-0.840458
115950846	chr6:115950846:G:A	3.39317e-05	-1.2879e-10	-1.37852	9.34563e-05	-1.2879e-10	-1.21944
115951173	chr6:115951173:A:G	3.80486e-05	-1.2879e-10	-1.264	9.49847e-05	-1.2879e-10	-1.20322
115951251	chr6:115951251:A:T	3.29105e-05	-1.2879e-10	-1.40907	7.44965e-05	-1.2879e-10	-1.44618
115951484	chr6:115951484:AC:A	3.27962e-05	-1.2879e-10	-1.41255	7.42725e-05	-1.2879e-10	-1.44919
115951487	chr6:115951487:A:T	3.28482e-05	-1.2879e-10	-1.41097	7.43761e-05	-1.2879e-10	-1.4478
115951768	chr6:115951768:T:C	2.32615e-05	-1.30487	-0.451196	3.72828e-05	-1.3008	-0.837599
115951958	chr6:115951958:T:G	2.40511e-05	-1.2857	-0.436981	3.83888e-05	-1.28108	-0.828088
115952007	chr6:115952007:T:C	4.89613e-05	-1.01183	-1.02668e-09	0.000129364	-0.894306	-1.02668e-09
115952136	chr6:115952136:T:C	3.4009e-05	-1.2879e-10	-1.37624	9.36539e-05	-1.2879e-10	-1.21733
115952493	chr6:115952493:C:G	3.78044e-05	-1.2879e-10	-1.27044	8.67755e-05	-1.2879e-10	-1.29361
115953150	chr6:115953150:A:G	7.45997e-05	0.576639	-1.16737	0.000680849	1.93915	-1.17274
115953282	chr6:115953282:T:C	8.05216e-05	-1.2879e-10	-0.51434	0.000190106	-1.2879e-10	-0.509354
115953567	chr6:115953567:C:T	5.452e-05	0.429012	-1.33331	0.000464532	1.69526	-1.31117
115955042	chr6:115955042:G:C	1.00316e-05	-1.28177	-1.31536	2.0387e-05	-1.27708	-1.46495
115955058	chr6:115955058:G:A	4.26425e-05	-1.2879e-10	-1.15002	0.000110943	-1.2879e-10	-1.04792
115955061	chr6:115955061:A:G	1.20101e-05	-0.951502	-1.46561	3.10111e-05	-0.769085	-1.5535
115955063	chr6:115955063:T:A	4.26431e-05	-1.2879e-10	-1.15	0.000110948	-1.2879e-10	-1.04787
115955406	chr6:115955406:ACC:A	3.22495e-05	-1.2879e-10	-1.42936	8.08248e-05	-1.2879e-10	-1.36465
115955420	chr6:115955420:C:T	1.00855e-05	-1.29524	-1.29653	2.03532e-05	-1.29088	-1.45281
115955435	chr6:115955435:G:A	4.05739e-05	-1.2879e-10	-1.19974	9.25681e-05	-1.2879e-10	-1.22899
115955576	chr6:115955576:T:G	5.52551e-05	0.616236	-1.50714	0.0003731	1.52488	-1.35997
115955824	chr6:115955824:A:G	1.01291e-05	-1.29089	-1.29656	2.0443e-05	-1.28645	-1.45284
115956309	chr6:115956309:C:T	6.80668e-05	-1.2879e-10	-0.682376	0.000145118	-1.2879e-10	-0.779389
115956365	chr6:115956365:G:A	2.1465e-05	-1.29263	-0.54381	3.52657e-05	-1.28824	-0.90579
115956808	chr6:115956808:A:G	0.00116393	0.664131	1.49256	0.00855244	1.47253	1.82451
115956955	chr6:115956955:G:A	1.30157e-05	-0.783825	-1.55288	2.81115e-05	-0.853217	-1.56754
115957214	chr6:115957214:C:G	2.12543e-05	-1.306	-0.540308	3.48691e-05	-1.30199	-0.903344
115957368	chr6:115957368:C:T	3.14511e-05	-1.2879e-10	-1.45443	6.91654e-05	-1.2879e-10	-1.52043
115957414	chr6:115957414:T:A	7.98047e-06	-1.27333	-1.55253	2.13398e-05	-1.19751	-1.49885
115957562	chr6:115957562:G:A	2.01748e-05	-1.09561	-0.80282	7.6202e-05	-0.729864	-0.693684
115957654	chr6:115957654:G:T	5.76852e-05	0.675222	-1.52309	0.000388958	1.59605	-1.38951
115957771	chr6:115957771:C:G	5.49414e-05	-1.2879e-10	-0.896598	0.000135737	-1.2879e-10	-0.846216
115957812	chr6:115957812:G:C	7.94618e-05	-1.2879e-10	-0.527589	0.000164942	-1.2879e-10	-0.651339
115958024	chr6:115958024:A:G	2.42554e-05	-0.876401	-0.837826	0.000114629	-0.370206	-0.645027
115958903	chr6:115958903:G:T	2.14501e-05	-1.29403	-0.543106	3.52219e-05	-1.28968	-0.905585
115959192	chr6:115959192:C:A	3.41399e-05	-1.2879e-10	-1.3724	8.48117e-05	-1.2879e-10	-1.3165
115959693	chr6:115959693:C:G	7.69218e-06	-1.36808	-1.49458	2.05045e-05	-1.34308	-1.39321
115962041	chr6:115962041:A:G	7.05854e-05	-1.2879e-10	-0.646042	0.000150224	-1.2879e-10	-0.74481
115962315	chr6:115962315:G:A	4.17691e-05	-1.2879e-10	-1.17071	0.000102371	-1.2879e-10	-1.12833
115962381	chr6:115962381:C:T	1.42775e-05	-0.92604	-1.31814	4.74378e-05	-0.439037	-1.45848
115966474	chr6:115966474:T:A	0.000201531	1.10368	-0.7006	0.00070426	1.43614	-0.635925
115966480	chr6:115966480:A:G	2.39084e-05	-1.06237	-0.66626	9.28262e-05	-0.679443	-0.546764
115966654	chr6:115966654:T:C	5.48994e-05	-1.2879e-10	-0.897363	0.00015366	-1.2879e-10	-0.722193
115967154	chr6:115967154:A:T	4.43236e-05	-1.11135	-1.02668e-09	0.000115077	-1.01133	-1.02668e-09
115967434	chr6:115967434:A:T	4.23758e-05	-1.15629	-1.02668e-09	0.000104074	-1.11184	-1.02668e-09
115967481	chr6:115967481:A:G	3.54878e-05	-1.2879e-10	-1.33368	7.97788e-05	-1.2879e-10	-1.37768
115967881	chr6:115967881:A:G	7.5639e-06	-1.36791	-1.51157	1.99875e-05	-1.34175	-1.42007
115968002	chr6:115968002:C:T	3.10718e-05	-1.2879e-10	-1.46656	8.25676e-05	-1.2879e-10	-1.34332
115968013	chr6:115968013:G:A	2.95323e-05	-1.2879e-10	-1.51738	6.8077e-05	-1.2879e-10	-1.5363
115968302	chr6:115968302:C:T	2.89065e-05	-1.2879e-10	-1.5388	6.78108e-05	-1.2879e-10	-1.54021
115968367	chr6:115968367:A:G	3.4375e-05	-1.11468	-0.250859	0.000132438	-0.75903	-0.11179
115968547	chr6:115968547:A:T	5.20743e-05	-0.950195	-1.02668e-09	0.000135759	-0.846053	-1.02668e-09
115968995	chr6:115968995:C:G	6.41892e-05	-1.2879e-10	-0.741031	0.00015871	-1.2879e-10	-0.689856
115969080	chr6:115969080:A:G	2.81264e-05	-1.2879e-10	-1.56616	6.59763e-05	-1.2879e-10	-1.56764
115969186	chr6:115969186:T:C	3.49815e-05	0.11682	-1.46487	0.000165012	0.916705	-1.56762
115969552	chr6:115969552:G:T	3.88989e-05	-1.2879e-10	-1.2419	8.09438e-05	-1.2879e-10	-1.36318
115970345	chr6:115970345:A:T	6.46857e-05	-0.733325	-1.02668e-09	0.000143164	-0.792943	-1.02668e-09
115970828	chr6:115970828:A:C	0.000181072	0.922699	-0.62667	0.000631866	1.24521	-0.553465
115970991	chr6:115970991:T:C	1.66317e-05	-0.941523	-1.15003	6.62496e-05	-0.463835	-1.09967
115970992	chr6:115970992:A:C	1.36067e-05	-0.794382	-1.49792	2.84433e-05	-0.8623	-1.54672
115971236	chr6:115971236:A:C	2.53326e-05	-1.10597	-0.564804	4.20342e-05	-1.09932	-0.91913
115971326	chr6:115971326:A:G	0.000256129	0.3885	0.254314	0.00163629	1.1448	0.498453
115971515	chr6:115971515:G:T	0.000183556	0.934122	-0.624467	0.00064199	1.2574	-0.54976
115971720	chr6:115971720:A:G	4.03587e-05	0.171738	-1.3768	0.000270762	0.987924	-1.14362
115972217	chr6:115972217:T:G	7.15563e-05	-1.2879e-10	-0.632381	0.000176484	-1.2879e-10	-0.583704
115972226	chr6:115972226:A:G	4.23274e-05	-1.2879e-10	-1.15743	0.000116211	-1.2879e-10	-1.00153
115973415	chr6:115973415:T:C	4.40331e-05	-1.2879e-10	-1.11792	0.00012172	-1.2879e-10	-0.955213
115973691	chr6:115973691:A:G	3.51578e-05	-1.22822	-0.1148	0.00012799	-0.942964	0.0379793
115973901	chr6:115973901:A:G	5.26416e-05	-1.2879e-10	-0.939358	0.000116315	-1.2879e-10	-1.00064
115974047	chr6:115974047:A:G	6.72545e-05	-1.2879e-10	-0.694381	0.000149042	-1.2879e-10	-0.75271
115975091	chr6:115975091:G:A	5.21116e-05	-1.2879e-10	-0.949478	0.000144479	-1.2879e-10	-0.783799
115975603	chr6:115975603:A:G	3.03058e-05	-1.2879e-10	-1.49153	6.82778e-05	-1.2879e-10	-1.53335
115975614	chr6:115975614:A:G	5.79646e-05	-1.2879e-10	-0.843033	0.000124416	-1.2879e-10	-0.933304
115975784	chr6:115975784:G:T	4.71329e-05	-1.2879e-10	-1.04989	0.000120557	-1.2879e-10	-0.964811
115975807	chr6:115975807:G:T	3.33481e-05	-1.18576	-0.210099	0.000126994	-0.871224	-0.0415677
115976353	chr6:115976353:G:T	1.47881e-05	-1.35849	-0.850548	5.1493e-05	-1.35108	-0.46441
115976552	chr6:115976552:G:A	9.10555e-06	-1.3637	-1.33028	2.45417e-05	-1.34616	-1.2104
115976579	chr6:115976579:C:A	2.0319e-05	-1.11057	-0.780737	3.51566e-05	-1.10393	-1.09319
115977629	chr6:115977629:C:T	3.34001e-05	-1.18302	-0.211285	0.000127416	-0.866479	-0.0430013
115977824	chr6:115977824:G:A	7.15563e-05	-1.2879e-10	-0.632381	0.000176484	-1.2879e-10	-0.583704
115978032	chr6:115978032:G:C	2.98604e-05	-1.2879e-10	-1.50633	7.37475e-05	-1.2879e-10	-1.45629
115978220	chr6:115978220:T:G	5.79933e-05	-1.2879e-10	-0.842538	0.000139359	-1.2879e-10	-0.819885
115978423	chr6:115978423:C:T	4.71329e-05	-1.2879e-10	-1.04989	0.000120557	-1.2879e-10	-0.964811
115979255	chr6:115979255:T:C	0.000456614	-1.2879e-10	1.22097	0.0016235	-1.2879e-10	1.6354
115979289	chr6:115979289:A:G	2.03493e-05	-0.855862	-1.03396	8.47706e-05	-0.341858	-0.975127
115979357	chr6:115979357:T:C	3.17655e-05	-1.15053	-0.293958	0.000124336	-0.813672	-0.120277
115979448	chr6:115979448:G:C	2.31418e-05	-0.850919	-0.910305	5.03033e-05	-0.82785	-1.01102
115979503	chr6:115979503:C:T	0.000250791	0.348717	0.273038	0.0015946	1.09698	0.520463
115980239	chr6:115980239:T:C	3.25531e-05	-1.2879e-10	-1.41999	8.02296e-05	-1.2879e-10	-1.37204
115980403	chr6:115980403:G:A	1.43279e-05	-0.806983	-1.43368	5.25152e-05	-0.26653	-1.5293
115980721	chr6:115980721:T:C	1.72636e-05	-0.882491	-1.17178	7.03732e-05	-0.378827	-1.1243
115980750	chr6:115980750:A:C	4.46439e-05	-1.2879e-10	-1.10415	0.000123699	-1.2879e-10	-0.93908
115980886	chr6:115980886:T:C	0.0001295	-0.0391882	-1.02668e-09	0.000379133	0.180951	-1.02668e-09
115980887	chr6:115980887:A:C	1.53993e-05	-0.778119	-1.39042	3.09632e-05	-0.848078	-1.47606
115980960	chr6:115980960:T:C	3.93321e-05	-1.2879e-10	-1.23083	8.64534e-05	-1.2879e-10	-1.29733
115981248	chr6:115981248:A:G	0.000253836	0.355302	0.278523	0.00161785	1.10523	0.526689
115981254	chr6:115981254:G:T	1.65948e-05	-0.913596	-1.18018	6.68196e-05	-0.423399	-1.13154
115981438	chr6:115981438:T:C	3.50272e-05	-1.34674	-1.02668e-09	8.32535e-05	-1.33505	-1.02668e-09
115981837	chr6:115981837:A:G	2.95085e-05	-1.02592	-0.492269	0.000125112	-0.695086	-0.232641
115982787	chr6:115982787:A:T	4.45887e-05	-1.2879e-10	-1.10538	0.000123543	-1.2879e-10	-0.940349
115983364	chr6:115983364:G:T	3.17192e-05	-1.2879e-10	-1.44594	7.41778e-05	-1.2879e-10	-1.45047
115983703	chr6:115983703:C:T	3.32973e-05	0.161761	-1.55915	0.000137544	0.7225	-1.55549
115983704	chr6:115983704:G:A	2.98551e-05	-1.2879e-10	-1.50651	6.72255e-05	-1.2879e-10	-1.54888
115983901	chr6:115983901:T:C	2.80879e-05	-0.0847988	-1.48273	0.000207557	1.02028	-1.44181
115984020	chr6:115984020:G:A	5.3702e-05	0.489578	-1.40899	0.000503853	1.84491	-1.37956
115984474	chr6:115984474:T:C	7.22338e-05	0.944353	-1.56731	0.00049651	2.01829	-1.56762
115984859	chr6:115984859:C:T	7.3652e-05	-1.19142	0.587906	0.00010629	-1.19118	0.100414
115984860	chr6:115984860:G:A	3.96709e-05	-1.22225	-1.02668e-09	9.08689e-05	-1.24752	-1.02668e-09
115984950	chr6:115984950:A:G	1.62629e-05	-0.579094	-1.53489	6.16916e-05	-0.225118	-1.40967
115985213	chr6:115985213:G:A	7.69639e-06	-1.34228	-1.51983	1.85664e-05	-1.31843	-1.51715
115985540	chr6:115985540:A:G	4.39563e-05	-1.2879e-10	-1.11967	0.000103653	-1.2879e-10	-1.11589
115985559	chr6:115985559:A:T	5.25832e-05	-1.2879e-10	-0.940468	0.000120685	-1.2879e-10	-0.963752
115985843	chr6:115985843:T:C	8.50686e-05	-1.2879e-10	-0.459408	0.000174355	-1.2879e-10	-0.595842
115986186	chr6:115986186:T:C	0.000773862	1.74853	-1.02668e-09	0.00232365	1.99396	-1.02668e-09
115986196	chr6:115986196:G:A	7.59598e-06	-1.34819	-1.52706	1.83043e-05	-1.32673	-1.52307
115986296	chr6:115986296:A:G	2.83393e-05	-1.2879e-10	-1.55862	6.59863e-05	-1.2879e-10	-1.56749
115986394	chr6:115986394:A:C	0.000171319	-1.2879e-10	0.24066	0.00026614	-1.2879e-10	-0.172913
115987881	chr6:115987881:T:C	9.80982e-06	-1.32654	-1.29294	2.77219e-05	-1.36382	-1.0709
115988340	chr6:115988340:T:C	7.46614e-05	-1.1777	0.587795	0.000107733	-1.17755	0.100269
115988486	chr6:115988486:T:C	8.74345e-05	1.02032	-1.4523	0.00110508	2.585	-1.33426
115989080	chr6:115989080:A:G	4.59024e-05	0.0636223	-1.13997	0.000222042	0.979247	-1.33331
115989124	chr6:115989124:T:C	0.000293675	1.88436	-1.10475	0.00521844	3.75951	-0.956495
115989173	chr6:115989173:C:T	0.000169029	1.74157	-1.51437	0.0013703	2.94441	-1.47856
115990389	chr6:115990389:A:C	5.17325e-05	-1.2879e-10	-0.956779	0.000137433	-1.2879e-10	-0.833799
115990491	chr6:115990491:G:A	4.07233e-05	-1.2879e-10	-1.19606	8.92996e-05	-1.2879e-10	-1.26494
115990538	chr6:115990538:G:A	0.00016838	1.70834	-1.48498	0.00136321	2.90478	-1.44412
115990600	chr6:115990600:C:G	4.30388e-05	0.107991	-1.24875	0.000219049	1.03612	-1.40376
115990643	chr6:115990643:T:C	2.92678e-05	-1.2879e-10	-1.52638	7.07735e-05	-1.2879e-10	-1.49745
115990679	chr6:115990679:T:G	3.69449e-05	-1.2879e-10	-1.29344	8.1743e-05	-1.2879e-10	-1.35336
115990869	chr6:115990869:G:C	2.90396e-05	-1.2879e-10	-1.53421	7.00419e-05	-1.2879e-10	-1.50784
115991052	chr6:115991052:T:C	9.75985e-06	-1.06723	-1.55735	2.26391e-05	-1.11726	-1.52
115991475	chr6:115991475:T:C	3.61826e-05	-1.2879e-10	-1.31429	9.63437e-05	-1.2879e-10	-1.18901
115991516	chr6:115991516:A:G	0.000190215	-1.2879e-10	0.345289	0.000296017	-1.2879e-10	-0.0665179
115991730	chr6:115991730:A:T	8.35347e-05	0.950259	-1.42786	0.000971597	2.48789	-1.36588
115991962	chr6:115991962:G:C	4.93971e-05	-1.2879e-10	-1.00297	0.000116509	-1.2879e-10	-0.998969
115993471	chr6:115993471:C:T	0.000375085	2.02959	-1.0053	0.00862792	4.15781	-0.851982
115994245	chr6:115994245:C:T	9.26318e-06	-1.36142	-1.31539	1.90446e-05	-1.36642	-1.44373
115994632	chr6:115994632:A:G	2.87914e-05	-1.2879e-10	-1.54279	6.95004e-05	-1.2879e-10	-1.5156
115995072	chr6:115995072:G:A	1.28331e-05	-1.29559	-1.05525	3.63834e-05	-1.26535	-0.897469
115995513	chr6:115995513:T:C	7.80536e-06	-1.36135	-1.48671	1.9068e-05	-1.36692	-1.44201
115995522	chr6:115995522:T:C	2.84792e-05	-1.2879e-10	-1.55369	6.67461e-05	-1.2879e-10	-1.55604
115995719	chr6:115995719:G:T	0.000115391	1.25837	-1.41291	0.00144593	2.74526	-1.22568
115995733	chr6:115995733:A:G	0.00013039	1.38517	-1.4175	0.00168279	2.90246	-1.23119
115995888	chr6:115995888:CT:C	4.47052e-05	-1.10278	-1.02668e-09	0.000101	-1.14182	-1.02668e-09
115995929	chr6:115995929:A:C	0.000117739	1.28606	-1.42046	0.0014818	2.77978	-1.23571
115996281	chr6:115996281:T:C	0.000155555	1.26631	-1.12218	0.00106983	2.74647	-1.52814
115996422	chr6:115996422:C:T	4.6637e-05	-1.2879e-10	-1.06047	9.96474e-05	-1.2879e-10	-1.1553
115996475	chr6:115996475:C:T	2.29428e-05	-1.31453	-0.455335	0.000107268	-1.23684	0.155241
115996530	chr6:115996530:C:T	4.78549e-05	-1.2879e-10	-1.03469	0.000112504	-1.2879e-10	-1.03395
115996979	chr6:115996979:C:G	7.29152e-05	-1.2879e-10	-0.613569	0.000247193	-1.2879e-10	-0.246766
115997543	chr6:115997543:T:C	8.16991e-06	-1.33847	-1.46394	1.9877e-05	-1.3221	-1.44527
115997582	chr6:115997582:T:C	2.88103e-05	-1.2879e-10	-1.54213	6.95662e-05	-1.2879e-10	-1.51466
115998918	chr6:115998918:G:A	4.20609e-05	-1.2879e-10	-1.16375	0.00010603	-1.2879e-10	-1.09321
115999125	chr6:115999125:T:C	4.43445e-05	-1.2879e-10	-1.11088	0.000104303	-1.2879e-10	-1.10964
115999520	chr6:115999520:C:T	0.00034228	-0.451862	1.38463	0.0020571	0.12733	1.74479
115999993	chr6:115999993:T:C	0.000387567	2.10021	-1.04319	0.00909907	4.24927	-0.890281
116000390	chr6:116000390:G:C	1.53772e-05	-0.700028	-1.46995	4.23237e-05	-0.456078	-1.55551
116000904	chr6:116000904:A:G	1.93294e-05	-1.33917	-0.602069	8.62664e-05	-1.27762	-0.0218754
116001186	chr6:116001186:C:T	0.000133063	1.20502	-1.21707	0.000980853	2.66996	-1.53847
116001218	chr6:116001218:G:A	0.000394091	2.034	-0.960279	0.00843317	4.1313	-0.848307
116001280	chr6:116001280:T:C	3.42762e-05	-1.36841	-1.02668e-09	8.08422e-05	-1.36444	-1.02668e-09
116001759	chr6:116001759:T:C	3.85055e-05	-1.25207	-1.02668e-09	9.54085e-05	-1.19877	-1.02668e-09
116002747	chr6:116002747:T:A	0.000294568	1.855	-1.07236	0.00645905	3.93736	-0.921054
116002839	chr6:116002839:A:G	4.26128e-05	-1.2879e-10	-1.15071	0.000101104	-1.2879e-10	-1.14079
116002958	chr6:116002958:C:T	0.000710221	-0.348161	2.01087	0.00460633	0.260696	2.41756
116002967	chr6:116002967:G:A	3.42761e-05	-1.36842	-1.02668e-09	8.08026e-05	-1.36493	-1.02668e-09
116003297	chr6:116003297:A:G	0.000377329	1.52871	-0.49846	0.00971826	3.47899	-0.0541624
116003735	chr6:116003735:A:G	0.000277134	1.80782	-1.08618	0.00598547	3.87691	-0.936754
116003945	chr6:116003945:G:A	3.66495e-05	-1.30146	-1.02668e-09	8.36571e-05	-1.33021	-1.02668e-09
116003979	chr6:116003979:C:T	0.000101757	1.17113	-1.45141	0.0012121	2.63746	-1.29428
116004387	chr6:116004387:T:C	2.82463e-05	-1.2879e-10	-1.5619	6.60188e-05	-1.2879e-10	-1.567
116004396	chr6:116004396:T:C	0.000226167	1.62938	-1.11098	0.00463224	3.64648	-0.962614
116005024	chr6:116005024:T:G	2.87046e-05	-1.2879e-10	-1.54581	6.98125e-05	-1.2879e-10	-1.51112
116005790	chr6:116005790:A:G	9.30278e-06	-1.36207	-1.31048	1.78149e-05	-1.31754	-1.55936
116005939	chr6:116005939:A:G	0.000231779	1.81061	-1.26769	0.00483261	3.88111	-1.15491
116006308	chr6:116006308:T:G	0.000227829	1.79688	-1.27115	0.00472538	3.86334	-1.15957
116006330	chr6:116006330:A:G	0.000150095	1.21612	-1.10772	0.00101139	2.68601	-1.52386
116006698	chr6:116006698:C:T	0.000123799	1.29902	-1.38323	0.00158667	2.79766	-1.1852
116006965	chr6:116006965:C:A	0.000216427	1.74306	-1.26867	0.00442111	3.79412	-1.1569
116007089	chr6:116007089:G:T	3.84123e-05	-1.2879e-10	-1.25449	8.63141e-05	-1.2879e-10	-1.29894
116007291	chr6:116007291:T:C	5.72145e-05	-1.2879e-10	-0.856059	0.000133304	-1.2879e-10	-0.8643
116007370	chr6:116007370:A:T	4.61362e-05	0.380573	-1.45184	0.000306868	1.51782	-1.54834
116008950	chr6:116008950:G:A	5.917e-05	-1.2879e-10	-0.822452	0.000130927	-1.2879e-10	-0.882297
116009103	chr6:116009103:G:A	0.000245775	1.83171	-1.23016	0.00518222	3.90802	-1.11196
116009122	chr6:116009122:G:A	3.98702e-05	-1.2879e-10	-1.21724	0.000101717	-1.2879e-10	-1.13474
116009411	chr6:116009411:T:C	0.000225235	1.7756	-1.26132	0.00465272	3.8363	-1.14803
116009779	chr6:116009779:C:T	1.53886e-05	-1.34192	-0.827318	6.44754e-05	-1.28207	-0.308583
116009970	chr6:116009970:G:A	3.98702e-05	-1.2879e-10	-1.21724	0.000101717	-1.2879e-10	-1.13474
116010103	chr6:116010103:T:A	2.85488e-05	-1.2879e-10	-1.55125	6.94557e-05	-1.2879e-10	-1.51625
116010106	chr6:116010106:C:T	4.41985e-05	-1.2879e-10	-1.11417	0.000103647	-1.2879e-10	-1.11595
116010171	chr6:116010171:G:A	1.35629e-05	-1.35399	-0.941532	2.63789e-05	-1.34283	-1.14154
116011058	chr6:116011058:G:A	4.63985e-05	-1.2879e-10	-1.0656	0.000108205	-1.2879e-10	-1.0729
116011864	chr6:116011864:T:C	4.0498e-05	-1.2879e-10	-1.20161	0.000103579	-1.2879e-10	-1.1166
116011890	chr6:116011890:T:C	4.39733e-05	-1.2879e-10	-1.11928	0.000111086	-1.2879e-10	-1.04663
116012579	chr6:116012579:C:G	0.000193698	1.57908	-1.21564	0.00380438	3.58233	-1.09536
116013020	chr6:116013020:G:A	7.66818e-05	-0.563201	-1.02668e-09	0.00015077	-0.74118	-1.02668e-09
116013968	chr6:116013968:C:A	0.000206637	1.64778	-1.21968	0.00413678	3.67075	-1.10002
116014474	chr6:116014474:A:G	5.08167e-05	0.239198	-1.21384	0.000301498	1.33847	-1.38665
116014902	chr6:116014902:G:T	3.98803e-05	-1.2879e-10	-1.21698	0.000101751	-1.2879e-10	-1.1344
116014907	chr6:116014907:G:A	4.03709e-05	-1.2879e-10	-1.20476	9.46706e-05	-1.2879e-10	-1.20653
116015801	chr6:116015801:G:A	4.02262e-05	-1.2879e-10	-1.20835	9.43173e-05	-1.2879e-10	-1.21027
116015984	chr6:116015984:G:A	1.34122e-05	-0.85421	-1.45249	3.97818e-05	-0.694991	-1.37854
116016340	chr6:116016340:G:A	0.000210395	1.63807	-1.19195	0.00423042	3.65856	-1.06544
116016732	chr6:116016732:T:A	0.000122717	-1.2879e-10	-0.0929859	0.000378618	-1.2879e-10	0.179593
116017189	chr6:116017189:C:A	0.000399567	1.81278	-0.725262	0.00909396	3.84404	-0.485609
116017282	chr6:116017282:T:C	3.84816e-05	-1.2879e-10	-1.25269	8.64595e-05	-1.2879e-10	-1.29726
116017558	chr6:116017558:T:C	1.42758e-05	-0.781714	-1.46259	4.26253e-05	-0.612361	-1.39213
116017829	chr6:116017829:T:A	2.84004e-05	-1.2879e-10	-1.55646	6.82721e-05	-1.2879e-10	-1.53343
116018132	chr6:116018132:T:C	4.09029e-05	0.307097	-1.49876	0.000274785	1.42318	-1.56412
116018567	chr6:116018567:T:C	2.84434e-05	-1.2879e-10	-1.55495	6.89948e-05	-1.2879e-10	-1.5229
116019154	chr6:116019154:G:A	3.89863e-05	-1.23965	-1.02668e-09	8.98827e-05	-1.25843	-1.02668e-09
116020027	chr6:116020027:AC:A	3.9552e-05	-1.2879e-10	-1.22525	0.000100776	-1.2879e-10	-1.14403
116020547	chr6:116020547:C:T	0.000105722	1.13355	-1.3756	0.00130197	2.59028	-1.17558
116020921	chr6:116020921:T:C	2.83881e-05	-1.2879e-10	-1.5569	6.82199e-05	-1.2879e-10	-1.5342
116021431	chr6:116021431:T:C	2.83745e-05	-1.2879e-10	-1.55738	6.81613e-05	-1.2879e-10	-1.53506
116022363	chr6:116022363:T:C	3.95249e-05	-1.2879e-10	-1.22593	9.21101e-05	-1.2879e-10	-1.23395
116022404	chr6:116022404:A:G	2.83884e-05	-1.2879e-10	-1.55688	6.82211e-05	-1.2879e-10	-1.53418
116022617	chr6:116022617:A:C	4.07398e-05	-1.2879e-10	-1.19566	9.56223e-05	-1.2879e-10	-1.19653
116022866	chr6:116022866:T:C	2.83884e-05	-1.2879e-10	-1.55688	6.82211e-05	-1.2879e-10	-1.53418
116023003	chr6:116023003:G:A	4.16549e-05	-1.17345	-1.02668e-09	9.78076e-05	-1.17393	-1.02668e-09
116023197	chr6:116023197:A:T	8.43844e-06	-1.36793	-1.40213	2.05673e-05	-1.36428	-1.36895
116023220	chr6:116023220:A:G	5.1094e-05	-1.2879e-10	-0.969198	0.00011377	-1.2879e-10	-1.02275
116023737	chr6:116023737:G:A	4.38231e-05	-1.2879e-10	-1.1227	9.36017e-05	-1.2879e-10	-1.21789
116023964	chr6:116023964:T:C	4.02447e-05	-1.2879e-10	-1.20789	0.000102797	-1.2879e-10	-1.12418
116024338	chr6:116024338:A:G	0.000160679	1.47161	-1.29507	0.00306311	3.4425	-1.17225
116024836	chr6:116024836:A:G	3.96102e-05	-1.2879e-10	-1.22378	0.000100934	-1.2879e-10	-1.14247
116025192	chr6:116025192:A:C	7.57851e-05	-1.2879e-10	-0.574963	0.000225313	-1.2879e-10	-0.339445
116025231	chr6:116025231:C:A	0.000188453	1.46289	-1.12691	0.00399659	3.42401	-0.887743
116025978	chr6:116025978:T:C	2.83125e-05	-1.2879e-10	-1.55956	6.59818e-05	-1.2879e-10	-1.56756
116026136	chr6:116026136:C:T	2.87329e-05	-1.2879e-10	-1.54482	6.66126e-05	-1.2879e-10	-1.55804
116026138	chr6:116026138:G:C	0.000138138	-0.0449286	0.0703169	0.000506985	0.236576	0.23497
116026270	chr6:116026270:C:A	3.05966e-05	-1.2879e-10	-1.48198	6.8509e-05	-1.2879e-10	-1.52997
116026453	chr6:116026453:A:T	3.07371e-05	-1.2879e-10	-1.47739	6.8533e-05	-1.2879e-10	-1.52962
116026570	chr6:116026570:GGAAGGAAA:G	0.000270073	-1.18666	1.88249	0.00126164	-0.935951	2.31919
116026783	chr6:116026783:CCA:C	3.33144e-05	-1.2879e-10	-1.39688	7.84853e-05	-1.2879e-10	-1.39402
116027043	chr6:116027043:C:G	4.32177e-05	-1.2879e-10	-1.13661	0.000111177	-1.2879e-10	-1.04581
116027086	chr6:116027086:A:G	5.60392e-05	-1.2879e-10	-0.876815	0.000151	-1.2879e-10	-0.739658
116027878	chr6:116027878:C:T	0.000210928	1.77537	-1.32672	0.00453887	3.83104	-1.16754
116028702	chr6:116028702:T:C	1.20077e-05	-1.36396	-1.05336	2.33869e-05	-1.36769	-1.23707
116029009	chr6:116029009:GT:G	2.80899e-05	-1.2879e-10	-1.56745	6.63021e-05	-1.2879e-10	-1.56271
116029625	chr6:116029625:G:A	0.00015626	1.19407	-1.04541	0.00100082	2.65537	-1.50373
116029627	chr6:116029627:C:A	3.98262e-05	-1.2411	0.0227556	0.000148101	-1.0194	0.26036
116030164	chr6:116030164:T:C	2.81016e-05	-1.2879e-10	-1.56704	6.69823e-05	-1.2879e-10	-1.55251
116030379	chr6:116030379:T:C	4.32177e-05	-1.2879e-10	-1.13661	0.000111177	-1.2879e-10	-1.04581
116030433	chr6:116030433:T:C	2.92517e-05	-1.2879e-10	-1.52693	7.12494e-05	-1.2879e-10	-1.49075
116030561	chr6:116030561:G:T	0.000181388	1.42079	-1.12302	0.0038182	3.37314	-0.882544
116030935	chr6:116030935:C:A	3.42866e-05	-1.36811	-1.02668e-09	8.06584e-05	-1.36671	-1.02668e-09
116031169	chr6:116031169:T:C	4.34984e-05	0.204696	-1.33484	0.000259328	1.28998	-1.48882
116031470	chr6:116031470:A:G	8.60047e-05	-1.2879e-10	-0.448464	0.000236776	-1.2879e-10	-0.28982
116031592	chr6:116031592:A:G	4.32303e-05	-1.2879e-10	-1.13632	0.000111219	-1.2879e-10	-1.04543
116032200	chr6:116032200:G:A	2.80862e-05	-1.2879e-10	-1.56759	6.67153e-05	-1.2879e-10	-1.5565
116032888	chr6:116032888:T:A	4.21641e-05	-1.1613	-1.02668e-09	9.43475e-05	-1.20995	-1.02668e-09
116033180	chr6:116033180:G:GA	5.07794e-05	-1.2879e-10	-0.975375	0.000132581	-1.2879e-10	-0.869744
116033428	chr6:116033428:C:T	0.000180182	1.41834	-1.12723	0.00378251	3.37021	-0.889
116033522	chr6:116033522:C:A	0.000145615	-1.23757	1.31567	0.000633515	-1.01453	1.70888
116033735	chr6:116033735:G:A	3.36085e-05	-1.2879e-10	-1.38809	7.8371e-05	-1.2879e-10	-1.39548
116033911	chr6:116033911:A:G	1.16045e-05	-1.36575	-1.08573	2.27797e-05	-1.36827	-1.26279
116033942	chr6:116033942:C:T	7.95365e-05	-1.2879e-10	-0.526649	0.000266221	-1.2879e-10	-0.172609
116034025	chr6:116034025:C:T	0.000224106	1.71668	-1.20743	0.00487289	3.75536	-1.02086
116034729	chr6:116034729:C:T	4.18264e-05	-1.2879e-10	-1.16934	8.98386e-05	-1.2879e-10	-1.25892
116035072	chr6:116035072:A:T	3.7547e-05	0.130594	-1.40787	0.000225933	1.19276	-1.52946
116035567	chr6:116035567:A:C	0.0014922	-0.285483	2.69062	0.00888226	0.337639	2.99724
116035605	chr6:116035605:A:C	7.67389e-05	-1.2879e-10	-0.562457	0.00015508	-1.2879e-10	-0.712996
116035689	chr6:116035689:T:G	0.00104022	-0.272013	2.31633	0.00697468	0.354573	2.73853
116036789	chr6:116036789:A:T	2.81002e-05	-1.2879e-10	-1.56709	6.69662e-05	-1.2879e-10	-1.55275
116037203	chr6:116037203:T:C	3.53188e-05	-1.2879e-10	-1.33845	7.88399e-05	-1.2879e-10	-1.38952
116037339	chr6:116037339:A:G	6.3328e-05	-1.2879e-10	-0.754538	0.000114923	-1.2879e-10	-1.01267
116037496	chr6:116037496:T:C	7.56849e-05	-1.2879e-10	-0.576287	0.000153083	-1.2879e-10	-0.725957
116037820	chr6:116037820:T:TTGTC	5.20342e-05	-1.2879e-10	-0.950964	0.000139395	-1.2879e-10	-0.819622
116038776	chr6:116038776:C:A	4.32177e-05	-1.2879e-10	-1.13661	0.000111177	-1.2879e-10	-1.04581
116038790	chr6:116038790:G:A	3.73412e-05	-1.2879e-10	-1.28277	8.70371e-05	-1.2879e-10	-1.2906
116038795	chr6:116038795:A:T	4.32177e-05	-1.2879e-10	-1.13661	0.000111177	-1.2879e-10	-1.04581
116038831	chr6:116038831:C:T	9.26828e-05	-0.373682	-1.02668e-09	0.000226916	-0.332356	-1.02668e-09
116038898	chr6:116038898:C:T	5.20342e-05	-1.2879e-10	-0.950964	0.000139395	-1.2879e-10	-0.819622
116039399	chr6:116039399:C:T	4.32177e-05	-1.2879e-10	-1.13661	0.000111177	-1.2879e-10	-1.04581
116039441	chr6:116039441:G:A	3.68872e-05	-1.295	-1.02668e-09	8.89674e-05	-1.26866	-1.02668e-09
116039910	chr6:116039910:C:A	4.31513e-05	-1.2879e-10	-1.13815	0.000110959	-1.2879e-10	-1.04778
116039978	chr6:116039978:G:T	0.000419998	0.562863	0.574522	0.00166285	0.909917	0.749436
116040164	chr6:116040164:G:A	4.41281e-05	-1.2879e-10	-1.11577	9.41108e-05	-1.2879e-10	-1.21246
116040924	chr6:116040924:T:C	4.31831e-05	-1.2879e-10	-1.13742	0.000111082	-1.2879e-10	-1.04667
116041456	chr6:116041456:C:T	0.000178692	1.44363	-1.16083	0.00374912	3.4026	-0.930255
116041458	chr6:116041458:C:T	4.03822e-05	-1.20448	-1.02668e-09	9.18637e-05	-1.23663	-1.02668e-09
116041873	chr6:116041873:T:C	4.32177e-05	-1.2879e-10	-1.13661	0.000111177	-1.2879e-10	-1.04581
116041986	chr6:116041986:A:G	0.000113831	1.22172	-1.38986	0.00142047	2.69756	-1.19575
116043568	chr6:116043568:T:C	8.4911e-05	-1.2879e-10	-0.461262	0.000191036	-1.2879e-10	-0.504475
116043900	chr6:116043900:G:T	4.58938e-05	-1.07654	-1.02668e-09	0.000104195	-1.11067	-1.02668e-09
116044325	chr6:116044325:G:A	3.51221e-05	-1.2879e-10	-1.34403	7.96322e-05	-1.2879e-10	-1.37952
116044635	chr6:116044635:C:T	2.80933e-05	-1.2879e-10	-1.56733	6.60643e-05	-1.2879e-10	-1.56631
116044667	chr6:116044667:T:C	4.5518e-05	0.272284	-1.35704	0.000277834	1.37709	-1.507
116045145	chr6:116045145:TG:T	0.000149107	1.00845	-0.906645	0.00268936	2.70959	-0.569472
116045593	chr6:116045593:T:G	3.79791e-05	-1.26583	-1.02668e-09	9.38295e-05	-1.21546	-1.02668e-09
116045607	chr6:116045607:G:A	1.6542e-05	-0.966924	-1.13004	4.36663e-05	-1.03392	-0.946441
116046089	chr6:116046089:T:C	0.000132719	-1.20038	1.18575	0.000582893	-0.955829	1.5669
116046106	chr6:116046106:T:C	5.20342e-05	-1.2879e-10	-0.950964	0.000139395	-1.2879e-10	-0.819622
116047337	chr6:116047337:A:G	4.25454e-05	-1.2879e-10	-1.15229	0.000109273	-1.2879e-10	-1.06308
116047889	chr6:116047889:C:A	0.000229823	1.84718	-1.31273	0.00506433	3.9224	-1.14936
116047947	chr6:116047947:G:A	7.68164e-06	-1.36672	-1.49731	1.84106e-05	-1.36841	-1.47559
116048007	chr6:116048007:A:T	3.73227e-05	-1.2879e-10	-1.28327	8.69948e-05	-1.2879e-10	-1.29109
116048262	chr6:116048262:C:T	3.98972e-05	-1.21656	-1.02668e-09	8.91315e-05	-1.26682	-1.02668e-09
116048673	chr6:116048673:A:C	7.52457e-05	-1.2879e-10	-0.582106	0.000152271	-1.2879e-10	-0.731276
116048686	chr6:116048686:C:T	4.49176e-05	-1.2879e-10	-1.09804	9.95073e-05	-1.2879e-10	-1.1567
116048751	chr6:116048751:T:C	7.89175e-05	-1.2879e-10	-0.534463	0.000231939	-1.2879e-10	-0.31046
116048857	chr6:116048857:T:C	3.5228e-05	-1.34103	-1.02668e-09	8.52586e-05	-1.31125	-1.02668e-09
116048883	chr6:116048883:C:T	6.22643e-05	-0.771478	-1.02668e-09	0.000159858	-0.682649	-1.02668e-09
116049058	chr6:116049058:T:C	3.44083e-05	-1.36457	-1.02668e-09	8.06095e-05	-1.36732	-1.02668e-09
116049117	chr6:116049117:T:C	4.51818e-05	-1.2879e-10	-1.09217	9.28307e-05	-1.2879e-10	-1.22616
116049286	chr6:116049286:G:A	8.41682e-05	-1.2879e-10	-0.470048	0.0001895	-1.2879e-10	-0.512547
116050003	chr6:116050003:T:G	4.30346e-05	-1.2879e-10	-1.14086	0.000135927	-1.2879e-10	-0.844815
116051542	chr6:116051542:T:C	3.68398e-05	-1.29629	-1.02668e-09	9.16302e-05	-1.23917	-1.02668e-09
116052368	chr6:116052368:A:G	7.97537e-05	-1.32171	0.79779	0.000531843	-1.25032	1.76974
116052386	chr6:116052386:C:T	7.83986e-05	-1.2879e-10	-0.54106	0.000230243	-1.2879e-10	-0.317799
116052453	chr6:116052453:C:T	0.000355965	1.78349	-0.811522	0.00925272	3.8054	-0.429658
116053044	chr6:116053044:C:T	7.70083e-06	-1.36582	-1.49572	1.84462e-05	-1.36835	-1.47373
116053121	chr6:116053121:C:T	3.74344e-05	-1.2879e-10	-1.28027	8.7254e-05	-1.2879e-10	-1.28811
116054139	chr6:116054139:A:G	0.00018259	1.5327	-1.22832	0.0038554	3.51773	-1.01743
116054504	chr6:116054504:TA:T	3.925e-05	-1.23836	0.00544067	0.000146514	-1.01611	0.246293
116055091	chr6:116055091:T:C	1.45843e-05	-1.36706	-0.855863	4.14587e-05	-1.36815	-0.664087
116055098	chr6:116055098:G:A	3.13239e-05	-1.2879e-10	-1.45849	6.94835e-05	-1.2879e-10	-1.51585
116055307	chr6:116055307:C:T	4.31935e-05	-1.2879e-10	-1.13718	0.000101728	-1.2879e-10	-1.13463
116055846	chr6:116055846:T:C	2.86918e-05	-1.2879e-10	-1.54625	6.88428e-05	-1.2879e-10	-1.52511
116056148	chr6:116056148:T:TAA	3.7479e-05	-1.2879e-10	-1.27908	8.73557e-05	-1.2879e-10	-1.28695
116056163	chr6:116056163:G:C	4.17111e-05	-1.2879e-10	-1.1721	0.000106994	-1.2879e-10	-1.08416
116056636	chr6:116056636:C:T	5.82136e-05	-1.2879e-10	-0.838747	0.000150468	-1.2879e-10	-0.743185
116056682	chr6:116056682:A:G	3.44486e-05	-1.3634	-1.02668e-09	8.29293e-05	-1.33895	-1.02668e-09
116057498	chr6:116057498:C:T	6.38572e-05	-1.2879e-10	-0.746217	0.000116079	-1.2879e-10	-1.00266
116057660	chr6:116057660:A:G	5.65361e-05	-0.867986	-1.02668e-09	0.00014594	-0.773737	-1.02668e-09
116058105	chr6:116058105:T:C	4.33222e-05	-1.2879e-10	-1.1342	0.000111477	-1.2879e-10	-1.04312
116058250	chr6:116058250:T:C	3.73412e-05	-1.2879e-10	-1.28277	8.70371e-05	-1.2879e-10	-1.2906
116058545	chr6:116058545:A:G	3.43541e-05	-1.36614	-1.02668e-09	8.06281e-05	-1.36709	-1.02668e-09
116059746	chr6:116059746:A:G	0.000208034	1.73236	-1.29752	0.00443811	3.77414	-1.13309
116060831	chr6:116060831:T:C	0.000154808	1.35711	-1.21779	0.00310777	3.28812	-1.0034
116061554	chr6:116061554:T:TACTA	0.0001952	1.75468	-1.38353	0.00409001	3.80206	-1.24269
116061628	chr6:116061628:T:G	3.44777e-05	-1.36255	-1.02668e-09	8.1671e-05	-1.35424	-1.02668e-09
116061648	chr6:116061648:G:A	4.73456e-05	0.14074	-1.18613	0.000259362	1.20495	-1.40366
116061688	chr6:116061688:C:A	3.8406e-05	-1.2879e-10	-1.25465	9.75901e-05	-1.2879e-10	-1.17616
116061834	chr6:116061834:C:G	7.74802e-06	-1.36612	-1.48931	1.85762e-05	-1.36839	-1.46667
116063389	chr6:116063389:G:A	1.57992e-05	-1.32496	-0.81795	7.11136e-05	-1.2559	-0.236759
116063422	chr6:116063422:T:C	2.92265e-05	-1.2879e-10	-1.52779	6.72589e-05	-1.2879e-10	-1.54839
116063435	chr6:116063435:G:C	0.000110153	1.20006	-1.40106	0.00137993	2.67094	-1.19809
116063841	chr6:116063841:A:T	6.3487e-05	-1.2879e-10	-0.75203	0.000130058	-1.2879e-10	-0.888953
116064299	chr6:116064299:A:G	4.33267e-05	-1.2879e-10	-1.1341	0.000111491	-1.2879e-10	-1.04299
116064936	chr6:116064936:G:C	0.000213284	-1.2879e-10	0.459758	0.000316389	-1.2879e-10	3.75511e-05
116064976	chr6:116064976:C:T	5.572e-05	-0.882527	-1.02668e-09	0.000122271	-0.950696	-1.02668e-09
116065030	chr6:116065030:A:G	1.57645e-05	-1.31811	-0.826996	7.10275e-05	-1.24504	-0.24883
116065543	chr6:116065543:A:G	4.43683e-05	-1.11034	-1.02668e-09	0.000110887	-1.04842	-1.02668e-09
116065603	chr6:116065603:T:C	3.09804e-05	-1.2879e-10	-1.46951	7.2825e-05	-1.2879e-10	-1.46888
116066005	chr6:116066005:A:T	7.79827e-06	-1.36443	-1.48453	1.8684e-05	-1.36799	-1.46128
116066559	chr6:116066559:C:T	1.71847e-05	-1.32603	-0.732818	7.94408e-05	-1.25769	-0.124237
116068814	chr6:116068814:C:A	7.80397e-06	-1.36784	-1.48039	1.87674e-05	-1.36808	-1.45673
116070200	chr6:116070200:T:C	4.44833e-05	-1.2879e-10	-1.10775	0.000114871	-1.2879e-10	-1.01313
116070871	chr6:116070871:GC:G	3.64916e-05	-1.2879e-10	-1.30578	8.50912e-05	-1.2879e-10	-1.31321
116070904	chr6:116070904:A:C	9.94436e-06	-1.14818	-1.45768	2.39537e-05	-1.07752	-1.50329
116071466	chr6:116071466:T:G	3.77924e-05	0.0584052	-1.32916	0.000214315	1.09591	-1.4854
116071775	chr6:116071775:G:A	3.09753e-05	-1.2879e-10	-1.46967	7.28089e-05	-1.2879e-10	-1.4691
116072473	chr6:116072473:T:C	1.86692e-05	-1.22835	-0.747636	6.38508e-05	-1.00203	-0.598352
116073013	chr6:116073013:T:C	0.000394548	0.517921	0.556955	0.00155481	0.856024	0.736147
116073417	chr6:116073417:T:C	8.82522e-05	-1.2879e-10	-0.422667	0.000198704	-1.2879e-10	-0.465121
116073656	chr6:116073656:T:A	0.000226476	1.67339	-1.15362	0.00505482	3.69638	-0.925221
116074071	chr6:116074071:T:TCA	0.000160695	1.38408	-1.20743	0.0032549	3.32326	-0.992276
116074256	chr6:116074256:G:T	3.56495e-05	-1.32913	-1.02668e-09	8.50057e-05	-1.31422	-1.02668e-09
116075738	chr6:116075738:C:T	2.83217e-05	-1.2879e-10	-1.55924	6.5987e-05	-1.2879e-10	-1.56748
116075818	chr6:116075818:T:C	0.000122404	1.2254	-1.32094	0.00157171	2.7024	-1.09941
116075915	chr6:116075915:A:C	4.17366e-05	-1.2879e-10	-1.17149	0.000115962	-1.2879e-10	-1.00367
116075959	chr6:116075959:C:CTT	3.37184e-05	-0.511568	-0.873255	0.000138471	-0.0165311	-0.809744
116076070	chr6:116076070:CTTGTT:C	7.17069e-06	-1.3675	-1.56536	1.69393e-05	-1.36827	-1.55903
116076418	chr6:116076418:A:T	2.28388e-05	-1.32123	-0.453178	0.00011286	-1.25001	0.21922
116076619	chr6:116076619:A:T	3.50983e-05	-0.480349	-0.864363	0.000145343	0.0225155	-0.800356
116077036	chr6:116077036:A:C	7.81306e-06	-1.36512	-1.48195	1.88928e-05	-1.36819	-1.44996
116077185	chr6:116077185:T:C	4.23075e-05	-1.2879e-10	-1.1579	0.000108598	-1.2879e-10	-1.06928
116077233	chr6:116077233:A:G	3.52283e-05	-1.2879e-10	-1.34102	8.92336e-05	-1.2879e-10	-1.26568
116077276	chr6:116077276:G:A	0.00117093	-0.14926	2.31194	0.00798754	0.507282	2.72142
116077354	chr6:116077354:A:G	3.61712e-05	-0.436402	-0.878201	0.000151342	0.0774191	-0.814813
116077802	chr6:116077802:A:G	0.000150582	0.0650713	0.046571	0.000552739	0.357874	0.200077
116077807	chr6:116077807:C:T	3.61897e-05	-1.31409	-1.02668e-09	8.20679e-05	-1.34939	-1.02668e-09
116077919	chr6:116077919:G:A	4.38069e-05	-1.2879e-10	-1.12307	0.000102788	-1.2879e-10	-1.12426
116077955	chr6:116077955:T:G	0.000116725	-0.340244	0.197199	0.000664788	0.270806	0.471726
116077994	chr6:116077994:T:C	3.43587e-05	-0.487809	-0.878201	0.000141923	0.0131634	-0.814813
116078089	chr6:116078089:A:G	1.89388e-05	-1.35699	-0.604669	5.18366e-05	-1.36214	-0.446699
116078209	chr6:116078209:C:T	0.000117232	1.21161	-1.35031	0.00148423	2.68522	-1.1395
116078659	chr6:116078659:G:A	8.68985e-05	-0.90518	0.467055	0.000334603	-1.00624	1.06225
116078941	chr6:116078941:G:A	4.84212e-05	-1.2879e-10	-1.02293	0.000125828	-1.2879e-10	-0.92202
116078979	chr6:116078979:G:A	4.23075e-05	-1.2879e-10	-1.1579	0.000108598	-1.2879e-10	-1.06928
116079102	chr6:116079102:A:T	3.35986e-05	-0.482053	-0.906327	0.000138814	0.020353	-0.84415
116079587	chr6:116079587:T:C	3.50424e-05	-0.769185	-0.577123	0.000141203	-0.342988	-0.463746
116079768	chr6:116079768:G:T	4.00321e-05	-1.2879e-10	-1.21318	9.41208e-05	-1.2879e-10	-1.21236
116079773	chr6:116079773:T:C	3.52284e-05	-0.459233	-0.881782	0.000146501	0.0487718	-0.818672
116079878	chr6:116079878:C:T	3.41839e-05	-0.480922	-0.890188	0.000141343	0.0217069	-0.827452
116080408	chr6:116080408:A:G	3.54994e-05	-0.473981	-0.859368	0.000147397	0.0304618	-0.79427
116080501	chr6:116080501:C:G	6.13095e-05	-1.2879e-10	-0.786931	0.000111637	-1.2879e-10	-1.04168
116080511	chr6:116080511:T:C	3.4521e-05	-0.823455	-0.537843	0.000136991	-0.414314	-0.422704
116080576	chr6:116080576:C:A	8.51376e-06	-1.35411	-1.40707	1.80462e-05	-1.36205	-1.50195
116081439	chr6:116081439:C:T	5.77319e-05	-1.2879e-10	-0.847056	0.000152234	-1.2879e-10	-0.731513
116081552	chr6:116081552:G:A	0.000199627	0.602552	-0.208969	0.000774067	0.943523	-0.0487998
116081599	chr6:116081599:T:C	3.27867e-05	-0.536288	-0.876554	0.000133636	-0.0485896	-0.813225
116081720	chr6:116081720:C:T	4.94543e-05	-1.2879e-10	-1.00182	0.000128751	-1.2879e-10	-0.899054
116082420	chr6:116082420:G:A	3.20933e-05	-0.568157	-0.866061	0.000129803	-0.0887329	-0.802185
116082622	chr6:116082622:C:G	8.13762e-06	-1.33686	-1.46951	1.95154e-05	-1.35004	-1.43568
116082972	chr6:116082972:C:T	4.32919e-05	-1.1349	-1.02668e-09	0.000109329	-1.06257	-1.02668e-09
116083139	chr6:116083139:G:A	3.49568e-05	-1.34875	-1.02668e-09	8.39296e-05	-1.32696	-1.02668e-09
116083650	chr6:116083650:G:A	3.05721e-05	-0.58914	-0.893637	0.000122823	-0.115424	-0.830765
116083954	chr6:116083954:C:T	5.77867e-05	-1.2879e-10	-0.846107	0.000152387	-1.2879e-10	-0.730513
116084138	chr6:116084138:G:A	2.88335e-05	-1.2879e-10	-1.54133	6.77395e-05	-1.2879e-10	-1.54127
116085212	chr6:116085212:G:T	3.2057e-05	-0.641405	-0.793946	0.000126011	-0.182565	-0.738001
116085561	chr6:116085561:C:T	2.80942e-05	-1.2879e-10	-1.5673	6.62468e-05	-1.2879e-10	-1.56355
116085573	chr6:116085573:G:A	4.20059e-05	-1.16506	-1.02668e-09	0.000105213	-1.10095	-1.02668e-09
116085934	chr6:116085934:ACATTGACACTTC:A	8.51612e-05	-0.834485	0.376165	0.000321083	-0.943343	0.958107
116086396	chr6:116086396:T:G	3.05459e-05	-0.926991	-0.556645	0.000115536	-0.554533	-0.452817
116086571	chr6:116086571:A:G	2.83648e-05	-0.941358	-0.616358	0.000106448	-0.574007	-0.51527
116087249	chr6:116087249:T:C	2.74413e-05	-0.66389	-0.926928	0.000106823	-0.2117	-0.874063
116087331	chr6:116087331:G:A	4.90573e-05	-1.2879e-10	-1.00988	0.000127743	-1.2879e-10	-0.906914
116087334	chr6:116087334:T:C	4.90912e-05	-1.2879e-10	-1.00919	0.000127842	-1.2879e-10	-0.906142
116087429	chr6:116087429:A:AC	4.80129e-05	-1.2879e-10	-1.0314	0.00012623	-1.2879e-10	-0.918828
116087639	chr6:116087639:T:C	4.0621e-05	0.158374	-1.35696	0.000237042	1.22517	-1.51387
116087957	chr6:116087957:C:T	0.00739146	4.00522	-1.02668e-09	0.0652751	5.32943	-1.02668e-09
116088362	chr6:116088362:C:A	4.90573e-05	-1.2879e-10	-1.00988	0.000127743	-1.2879e-10	-0.906914
116089451	chr6:116089451:T:C	0.000149637	0.980355	-0.875007	0.000816529	2.38254	-1.43441
116090076	chr6:116090076:G:C	0.000137171	-1.2879e-10	0.0183653	0.000310231	-1.2879e-10	-0.0196163
116090315	chr6:116090315:A:C	2.80125e-05	-0.648325	-0.921891	0.000109568	-0.191728	-0.868658
116090316	chr6:116090316:A:C	2.83819e-05	-0.660557	-0.896558	0.000110738	-0.20736	-0.84241
116090741	chr6:116090741:C:T	3.43391e-05	-1.36658	-1.02668e-09	8.12951e-05	-1.35885	-1.02668e-09
116090746	chr6:116090746:C:A	3.13157e-05	-1.2879e-10	-1.45875	7.41136e-05	-1.2879e-10	-1.45134
116090987	chr6:116090987:A:T	0.000148046	-1.2879e-10	0.0946565	0.000334517	-1.2879e-10	0.0557539
116091156	chr6:116091156:G:C	3.02073e-05	-1.2879e-10	-1.49478	7.37919e-05	-1.2879e-10	-1.45569
116091308	chr6:116091308:A:G	1.79209e-05	-1.25559	-0.761302	6.01435e-05	-1.04738	-0.612818
116091358	chr6:116091358:C:A	2.9483e-05	-0.956499	-0.562554	0.000110405	-0.594749	-0.45803
116091429	chr6:116091429:T:A	2.61136e-05	-0.690246	-0.950162	0.000100885	-0.24548	-0.897475
116091884	chr6:116091884:C:A	2.71673e-05	-0.637482	-0.963371	0.000106446	-0.177937	-0.911358
116092293	chr6:116092293:C:T	4.88404e-05	-1.2879e-10	-1.01431	0.000126846	-1.2879e-10	-0.913959
116092556	chr6:116092556:A:T	2.76002e-05	-0.656675	-0.928368	0.000107663	-0.202362	-0.875571
116092637	chr6:116092637:G:A	4.28047e-05	-1.2879e-10	-1.14622	0.000110093	-1.2879e-10	-1.05561
116093049	chr6:116093049:G:A	2.76176e-05	-0.686641	-0.897772	0.000106961	-0.241103	-0.843369
116093226	chr6:116093226:A:T	9.225e-06	-1.32472	-1.35623	2.25203e-05	-1.34052	-1.302
116093406	chr6:116093406:T:C	2.74856e-05	-0.901164	-0.688038	0.000103071	-0.519739	-0.60178
116093489	chr6:116093489:A:G	2.83785e-05	-1.2879e-10	-1.55723	6.59828e-05	-1.2879e-10	-1.56754
116093608	chr6:116093608:C:A	2.81599e-05	-0.634197	-0.930771	0.000110528	-0.173696	-0.877973
116094375	chr6:116094375:T:C	4.90573e-05	-1.2879e-10	-1.00988	0.000127743	-1.2879e-10	-0.906914
116094658	chr6:116094658:A:G	3.12946e-05	-0.655837	-0.803583	0.000122149	-0.201395	-0.750301
116094940	chr6:116094940:T:C	0.000199331	-1.2879e-10	0.392099	0.000296841	-1.2879e-10	-0.06374
116095386	chr6:116095386:T:C	4.65271e-05	-1.2879e-10	-1.06283	0.000118361	-1.2879e-10	-0.983199
116095428	chr6:116095428:T:G	8.86639e-06	-1.31438	-1.40622	1.86228e-05	-1.33115	-1.5014
116095478	chr6:116095478:A:T	3.01039e-05	-1.2879e-10	-1.49821	7.07123e-05	-1.2879e-10	-1.49832
116095540	chr6:116095540:T:G	2.81156e-05	-0.651686	-0.914855	0.000109885	-0.195978	-0.861519
116096225	chr6:116096225:C:T	3.08974e-05	-0.904424	-0.56777	0.000117921	-0.524269	-0.462648
116096325	chr6:116096325:G:A	2.81848e-05	-1.2879e-10	-1.56408	6.78857e-05	-1.2879e-10	-1.53911
116096684	chr6:116096684:G:A	5.35312e-05	-1.2879e-10	-0.922601	0.000140789	-1.2879e-10	-0.809671
116096810	chr6:116096810:C:T	4.90822e-05	-1.2879e-10	-1.00937	0.000127817	-1.2879e-10	-0.906339
116096949	chr6:116096949:G:A	9.39116e-05	1.12065	-1.48117	0.00108117	2.56648	-1.33761
116096995	chr6:116096995:G:A	6.71487e-05	-0.439847	-0.25611	0.000408507	0.0748312	0.180744
116097512	chr6:116097512:A:C	3.00299e-05	-0.583253	-0.917419	0.000119674	-0.108916	-0.863251
116097613	chr6:116097613:T:C	1.3826e-05	-0.849648	-1.42667	3.6091e-05	-0.736711	-1.43418
116097819	chr6:116097819:T:C	6.03038e-05	-1.2879e-10	-0.803471	0.000140288	-1.2879e-10	-0.813236
116097944	chr6:116097944:G:A	2.89554e-05	-0.930624	-0.606484	0.000109071	-0.559469	-0.505468
116097961	chr6:116097961:G:A	2.71317e-05	-0.97866	-0.623501	0.000100343	-0.625648	-0.522691
116098253	chr6:116098253:A:G	4.45468e-05	-1.2879e-10	-1.10633	0.000116151	-1.2879e-10	-1.00204
116098668	chr6:116098668:A:G	2.7397e-05	-0.645858	-0.946574	0.000107077	-0.188658	-0.894732
116099015	chr6:116099015:C:T	3.43846e-05	-1.36526	-1.02668e-09	8.05212e-05	-1.36841	-1.02668e-09
116099074	chr6:116099074:A:G	8.93289e-06	-1.33159	-1.38153	2.17771e-05	-1.34595	-1.33012
116099672	chr6:116099672:TAA:T	5.48737e-05	-1.2879e-10	-0.897831	0.000144317	-1.2879e-10	-0.784926
116099863	chr6:116099863:T:C	2.84726e-05	-1.2879e-10	-1.55392	6.59797e-05	-1.2879e-10	-1.56759
116099964	chr6:116099964:A:G	0.000166621	1.06185	-0.848994	0.000916136	2.48569	-1.42246
116100391	chr6:116100391:C:T	2.28663e-05	-0.62934	-1.14386	8.95518e-05	-0.16998	-1.09214
116100477	chr6:116100477:A:G	4.17306e-05	-1.2879e-10	-1.17163	8.7067e-05	-1.2879e-10	-1.29026
116101206	chr6:116101206:T:G	2.83022e-05	-1.2879e-10	-1.55993	6.59781e-05	-1.2879e-10	-1.56761
116101371	chr6:116101371:C:T	2.12434e-05	-0.625796	-1.22102	0.000112033	-0.17181	-0.866327
116101684	chr6:116101684:G:A	1.40887e-05	-0.885404	-1.37209	6.60412e-05	-0.514568	-1.05209
116101718	chr6:116101718:G:A	4.25586e-05	-1.2879e-10	-1.15198	0.000109866	-1.2879e-10	-1.05768
116102136	chr6:116102136:T:C	8.96905e-06	-1.15456	-1.55453	3.04725e-05	-0.821112	-1.519
116103113	chr6:116103113:C:T	4.67123e-05	-1.2879e-10	-1.05886	0.000121197	-1.2879e-10	-0.959517
116103399	chr6:116103399:C:T	4.67481e-05	-1.2879e-10	-1.05809	0.000121296	-1.2879e-10	-0.958697
116103461	chr6:116103461:T:C	2.05073e-05	-1.18375	-0.698336	5.96445e-05	-1.11534	-0.55319
116103490	chr6:116103490:C:T	2.56012e-05	-1.00882	-0.651401	0.000134079	-0.653171	-0.205332
116103551	chr6:116103551:T:C	1.4164e-05	-1.15098	-1.10118	6.06941e-05	-0.861109	-0.789979
116103560	chr6:116103560:C:T	4.84911e-05	-1.2879e-10	-1.02149	0.000126312	-1.2879e-10	-0.918178
116104031	chr6:116104031:T:G	5.04992e-05	-0.980908	-1.02668e-09	0.000113439	-1.02567	-1.02668e-09
116104165	chr6:116104165:G:A	3.39861e-05	-1.2879e-10	-1.37691	7.38207e-05	-1.2879e-10	-1.4553
116104442	chr6:116104442:T:C	1.48869e-05	-1.11546	-1.08693	6.51535e-05	-0.80813	-0.772059
116104833	chr6:116104833:T:C	1.59593e-05	-1.36725	-0.765572	3.12576e-05	-1.36583	-0.948844
116105002	chr6:116105002:A:T	1.77184e-05	-0.689184	-1.33908	3.52874e-05	-0.780913	-1.4125
116105819	chr6:116105819:C:T	0.00219014	-1.2879e-10	2.78885	0.00399644	-1.2879e-10	2.53622
116106410	chr6:116106410:A:G	3.88e-05	-1.2879e-10	-1.24445	0.000111692	-1.2879e-10	-1.04119
116106631	chr6:116106631:A:G	4.67481e-05	-1.2879e-10	-1.05809	0.000121296	-1.2879e-10	-0.958697
116106651	chr6:116106651:G:A	3.48529e-05	0.116915	-1.46864	0.000144809	0.785126	-1.56665
116107044	chr6:116107044:T:C	5.75115e-05	-1.2879e-10	-0.85088	0.000112431	-1.2879e-10	-1.0346
116107672	chr6:116107672:A:G	0.000172644	-1.2879e-10	0.248364	0.000508481	-1.2879e-10	0.474493
116108460	chr6:116108460:T:A	1.44439e-05	-1.10848	-1.12411	6.26793e-05	-0.797768	-0.821137
116108468	chr6:116108468:A:G	2.31618e-05	-1.07967	-0.680687	6.81641e-05	-0.993602	-0.541415
116108801	chr6:116108801:A:G	1.43275e-05	-1.11718	-1.1235	6.19234e-05	-0.810685	-0.820352
116109370	chr6:116109370:G:T	2.11743e-05	-0.975051	-0.875027	0.000107157	-0.606838	-0.475806
116109537	chr6:116109537:A:G	6.19465e-05	-0.916929	0.140335	0.000187847	-0.802166	0.280858
116109640	chr6:116109640:G:A	1.37478e-05	-1.10843	-1.17356	5.8787e-05	-0.797687	-0.885327
116109817	chr6:116109817:C:T	0.000257267	-1.2879e-10	0.64725	0.000636409	-1.2879e-10	0.698907
116109858	chr6:116109858:AAACTACATTAACATTTCAACTAGTTCCTATAATG:A	4.68768e-05	-1.2879e-10	-1.05534	0.000125411	-1.2879e-10	-0.92534
116109995	chr6:116109995:A:G	3.22969e-05	-1.2879e-10	-1.42789	7.36937e-05	-1.2879e-10	-1.45702
116110209	chr6:116110209:G:A	1.46054e-05	-1.09754	-1.12393	6.37168e-05	-0.781579	-0.820908
116110263	chr6:116110263:C:A	2.16881e-05	-0.945924	-0.880177	0.000110846	-0.566373	-0.482419
116110453	chr6:116110453:C:T	3.44013e-05	-1.36477	-1.02668e-09	8.15483e-05	-1.35574	-1.02668e-09
116111473	chr6:116111473:T:G	0.000117861	-1.27043	1.13707	0.000394025	-1.23203	1.45151
116111489	chr6:116111489:A:G	0.000120828	-1.29	1.1815	0.000403641	-1.25531	1.4989
116111540	chr6:116111540:T:C	1.37035e-05	-0.797777	-1.48744	4.79952e-05	-0.334919	-1.55092
116111826	chr6:116111826:A:G	1.03119e-05	-1.09898	-1.47058	2.60608e-05	-1.0169	-1.4796
116111861	chr6:116111861:G:C	5.09305e-05	-1.2879e-10	-0.972404	0.000133409	-1.2879e-10	-0.863515
116112172	chr6:116112172:G:A	1.64495e-05	-1.36533	-0.737237	3.19824e-05	-1.36673	-0.925022
116113454	chr6:116113454:G:A	0.000129202	-1.2483	1.20681	0.00043538	-1.20598	1.52526
116113752	chr6:116113752:G:C	1.75564e-05	-1.36577	-0.671678	3.38406e-05	-1.36704	-0.868231
116113809	chr6:116113809:G:A	4.78301e-05	-1.2879e-10	-1.03521	0.000103194	-1.2879e-10	-1.12032
116113881	chr6:116113881:C:T	3.6102e-05	-1.31652	-1.02668e-09	8.24148e-05	-1.34517	-1.02668e-09
116114355	chr6:116114355:A:C	1.1138e-05	-1.0811	-1.41141	2.31941e-05	-1.13207	-1.48097
116114430	chr6:116114430:C:T	1.70835e-05	-1.35467	-0.710085	4.55559e-05	-1.25342	-0.684572
116114431	chr6:116114431:G:A	4.57779e-05	-1.2879e-10	-1.07906	0.000120496	-1.2879e-10	-0.965322
116114632	chr6:116114632:C:T	2.53983e-05	-0.711599	-0.956586	0.000137856	-0.211564	-0.619158
116114794	chr6:116114794:G:A	2.31101e-05	-0.705046	-1.05755	0.000122417	-0.204519	-0.744982
116114854	chr6:116114854:G:A	4.84046e-05	-1.2879e-10	-1.02327	0.000126272	-1.2879e-10	-0.918494
116115781	chr6:116115781:A:T	7.28814e-06	-1.35759	-1.55902	1.69449e-05	-1.35946	-1.5675
116115849	chr6:116115849:A:G	5.63129e-05	-1.2879e-10	-0.871942	0.000184895	-1.2879e-10	-0.537147
116116428	chr6:116116428:A:G	3.17947e-05	0.00471469	-1.44828	0.000205153	0.915997	-1.34918
116116753	chr6:116116753:G:A	2.90091e-05	-1.2879e-10	-1.53526	6.75089e-05	-1.2879e-10	-1.54467
116116877	chr6:116116877:G:A	6.73597e-05	-1.2879e-10	-0.692819	0.000205789	-1.2879e-10	-0.430085
116117151	chr6:116117151:T:C	4.6551e-05	-1.2879e-10	-1.06232	0.000106737	-1.2879e-10	-1.08657
116117199	chr6:116117199:A:G	3.25835e-05	0.0466494	-1.46571	0.000211495	0.969998	-1.37273
116117663	chr6:116117663:AAAAC:A	2.81084e-05	-1.2879e-10	-1.5668	6.59768e-05	-1.2879e-10	-1.56763
116117797	chr6:116117797:G:A	2.90023e-05	-1.2879e-10	-1.53549	6.74959e-05	-1.2879e-10	-1.54487
116118057	chr6:116118057:A:G	2.29772e-05	-0.468309	-1.30005	7.20228e-05	0.0530012	-1.53295
116118155	chr6:116118155:T:C	5.06079e-05	-1.2879e-10	-0.978757	0.000132554	-1.2879e-10	-0.869946
116118471	chr6:116118471:A:G	2.96232e-05	-1.2879e-10	-1.51431	7.13992e-05	-1.2879e-10	-1.48865
116118494	chr6:116118494:G:A	2.90839e-05	-1.2879e-10	-1.53268	6.75718e-05	-1.2879e-10	-1.54374
116119031	chr6:116119031:T:C	2.90933e-05	-1.2879e-10	-1.53236	6.75903e-05	-1.2879e-10	-1.54347
116119047	chr6:116119047:C:T	8.05872e-06	-1.25278	-1.56333	1.8249e-05	-1.28556	-1.56727
116119283	chr6:116119283:A:C	2.81152e-05	-1.2879e-10	-1.56656	6.60263e-05	-1.2879e-10	-1.56688
116119827	chr6:116119827:A:G	4.33896e-05	-1.13265	-1.02668e-09	9.84804e-05	-1.16708	-1.02668e-09
116120265	chr6:116120265:A:G	2.90028e-05	-1.2879e-10	-1.53547	6.74967e-05	-1.2879e-10	-1.54486
116120307	chr6:116120307:C:G	1.0019e-05	-1.36629	-1.2321	2.49655e-05	-1.30877	-1.23067
116122145	chr6:116122145:A:G	2.90023e-05	-1.2879e-10	-1.53549	6.74959e-05	-1.2879e-10	-1.54487
116122175	chr6:116122175:A:G	4.84046e-05	-1.2879e-10	-1.02327	0.000126272	-1.2879e-10	-0.918494
116122572	chr6:116122572:T:A	1.85772e-05	-0.55311	-1.42782	9.88225e-05	0.00392362	-1.16753
116122577	chr6:116122577:C:A	1.00291e-05	-1.36814	-1.22923	2.48925e-05	-1.36703	-1.17534
116122672	chr6:116122672:G:A	2.90023e-05	-1.2879e-10	-1.53549	6.74959e-05	-1.2879e-10	-1.54487
116122922	chr6:116122922:G:C	0.000650757	-1.2879e-10	1.57527	0.00193812	-1.2879e-10	1.81254
116123444	chr6:116123444:T:A	1.86773e-05	-0.552426	-1.42313	9.97031e-05	0.00488887	-1.15963
116123990	chr6:116123990:A:G	1.21094e-05	-1.36841	-1.04047	3.12005e-05	-1.36588	-0.950615
116125235	chr6:116125235:G:A	6.0202e-05	-1.2879e-10	-0.805159	0.00018203	-1.2879e-10	-0.552762
116125470	chr6:116125470:A:C	2.89903e-05	-1.2879e-10	-1.5359	6.74719e-05	-1.2879e-10	-1.54522
116125562	chr6:116125562:AT:A	4.94951e-05	-1.2879e-10	-1.00099	0.000164209	-1.2879e-10	-0.655795
116125952	chr6:116125952:C:A	3.45518e-05	-1.3604	-1.02668e-09	8.05221e-05	-1.3684	-1.02668e-09
116126411	chr6:116126411:A:G	1.93842e-05	-1.21815	-0.720256	4.12767e-05	-1.25723	-0.779408
116126449	chr6:116126449:G:A	3.40922e-05	-1.2879e-10	-1.3738	8.56308e-05	-1.2879e-10	-1.30689
116126799	chr6:116126799:G:T	2.90958e-05	-1.2879e-10	-1.53227	6.9341e-05	-1.2879e-10	-1.5179
116126957	chr6:116126957:G:A	2.81353e-05	-1.2879e-10	-1.56584	6.66587e-05	-1.2879e-10	-1.55735
116127117	chr6:116127117:G:T	3.48982e-05	-1.2879e-10	-1.35043	8.20736e-05	-1.2879e-10	-1.34932
116127964	chr6:116127964:C:A	2.96478e-05	-1.2879e-10	-1.51348	7.14713e-05	-1.2879e-10	-1.48764
116128157	chr6:116128157:A:G	4.94574e-05	-1.2879e-10	-1.00175	0.000161697	-1.2879e-10	-0.671209
116128185	chr6:116128185:G:T	4.1955e-05	-1.16627	-1.02668e-09	0.000101611	-1.13578	-1.02668e-09
116128342	chr6:116128342:C:T	3.8159e-05	-1.2611	-1.02668e-09	8.6866e-05	-1.29257	-1.02668e-09
116128720	chr6:116128720:C:T	3.45036e-05	-1.3618	-1.02668e-09	8.05274e-05	-1.36834	-1.02668e-09
116128950	chr6:116128950:T:C	2.93471e-05	-1.2879e-10	-1.52367	7.05783e-05	-1.2879e-10	-1.50021
116129153	chr6:116129153:A:T	2.85691e-05	-1.2879e-10	-1.55054	6.66461e-05	-1.2879e-10	-1.55754
116129252	chr6:116129252:T:C	6.16485e-05	-1.2879e-10	-0.781417	0.000135355	-1.2879e-10	-0.849032
116129615	chr6:116129615:C:A	2.85691e-05	-1.2879e-10	-1.55054	6.66461e-05	-1.2879e-10	-1.55754
116129654	chr6:116129654:G:A	4.98947e-05	-0.99295	-1.02668e-09	0.000126121	-0.919692	-1.02668e-09
116130050	chr6:116130050:A:G	5.26156e-05	-1.2879e-10	-0.939852	0.000170739	-1.2879e-10	-0.616801
116130339	chr6:116130339:G:A	7.86836e-05	-1.2879e-10	-0.53743	0.000207616	-1.2879e-10	-0.421244
116130658	chr6:116130658:T:G	2.95197e-05	-1.2879e-10	-1.51781	6.98428e-05	-1.2879e-10	-1.51069
116130703	chr6:116130703:A:G	4.48579e-05	-1.09937	-1.02668e-09	9.94105e-05	-1.15768	-1.02668e-09
116130921	chr6:116130921:G:A	5.09256e-05	-0.972499	-1.02668e-09	0.00011377	-1.02276	-1.02668e-09
116131040	chr6:116131040:T:G	1.31755e-05	-0.780486	-1.54402	4.67081e-05	-0.345979	-1.56704
116131223	chr6:116131223:A:G	3.81025e-05	-1.26259	-1.02668e-09	8.67848e-05	-1.2935	-1.02668e-09
116131245	chr6:116131245:A:T	8.6385e-05	-1.2879e-10	-0.444052	0.000230888	-1.2879e-10	-0.315001
116131383	chr6:116131383:T:C	6.25968e-05	-1.2879e-10	-0.766151	0.00018832	-1.2879e-10	-0.518791
116131385	chr6:116131385:T:C	6.20967e-05	-1.2879e-10	-0.774172	0.000186507	-1.2879e-10	-0.528466
116131398	chr6:116131398:A:G	2.88668e-05	0.00469787	-1.54487	0.000182801	0.923151	-1.47169
116132003	chr6:116132003:T:A	5.60448e-05	-1.2879e-10	-0.876714	0.000128259	-1.2879e-10	-0.902883
116132068	chr6:116132068:T:C	3.28515e-05	-0.0566787	-1.35419	0.000162709	0.840861	-1.50583
116132825	chr6:116132825:C:T	6.46258e-05	-1.2879e-10	-0.734252	0.000162423	-1.2879e-10	-0.666732
116133262	chr6:116133262:C:G	0.000309633	-1.2879e-10	0.832522	0.000777214	-1.2879e-10	0.898781
116133425	chr6:116133425:G:A	7.46922e-05	-0.321702	-0.267787	0.000168207	0.45811	-1.08985
116133496	chr6:116133496:C:T	0.000739782	-1.2879e-10	1.70349	0.00219126	-1.2879e-10	1.9353
116133514	chr6:116133514:C:T	2.86883e-05	-1.2879e-10	-1.54638	6.90951e-05	-1.2879e-10	-1.52145
116133714	chr6:116133714:G:C	5.9446e-05	-0.817798	-1.02668e-09	0.00015356	-0.722842	-1.02668e-09
116134266	chr6:116134266:T:A	2.91127e-05	-1.2879e-10	-1.53169	6.978e-05	-1.2879e-10	-1.51159
116134385	chr6:116134385:T:A	9.16832e-06	-1.33647	-1.35064	2.25356e-05	-1.31105	-1.33079
116134937	chr6:116134937:A:G	2.35306e-05	-0.238236	-1.50633	0.000122932	0.59449	-1.53979
116135052	chr6:116135052:T:C	0.000280192	-1.2879e-10	0.732608	0.000703446	-1.2879e-10	0.799056
116135172	chr6:116135172:G:A	1.87539e-05	-0.460986	-1.51048	8.5512e-05	0.0788255	-1.3871
116135431	chr6:116135431:T:C	4.7929e-05	-1.2879e-10	-1.03315	0.000137944	-1.2879e-10	-0.830087
116135440	chr6:116135440:C:T	4.90885e-05	-1.2879e-10	-1.00924	0.000141909	-1.2879e-10	-0.801749
116135730	chr6:116135730:A:G	3.45048e-05	-1.36177	-1.02668e-09	8.05693e-05	-1.36782	-1.02668e-09
116136099	chr6:116136099:C:T	5.0603e-05	-1.2879e-10	-0.978855	0.000147035	-1.2879e-10	-0.766267
116136312	chr6:116136312:G:T	0.000158593	-1.2879e-10	0.163475	0.000322832	-1.2879e-10	0.0201963
116136935	chr6:116136935:C:T	8.08379e-05	-0.51042	-1.02668e-09	0.000260658	-0.193726	-1.02668e-09
116137807	chr6:116137807:C:T	5.5629e-05	-0.88416	-1.02668e-09	0.000142796	-0.795519	-1.02668e-09
116138195	chr6:116138195:C:T	7.86667e-06	-1.36157	-1.47867	1.88458e-05	-1.34781	-1.47284
116139099	chr6:116139099:A:C	7.82866e-06	-1.36802	-1.47705	1.74756e-05	-1.36826	-1.52787
116139101	chr6:116139101:A:C	7.7972e-06	-1.36833	-1.48077	1.74302e-05	-1.36841	-1.53031
116139177	chr6:116139177:T:C	7.5236e-06	-1.31985	-1.56497	1.84237e-05	-1.2908	-1.55249
116139657	chr6:116139657:T:C	5.1603e-05	-1.2879e-10	-0.959286	0.000158629	-1.2879e-10	-0.690368
116139716	chr6:116139716:T:C	3.61453e-05	-1.31532	-1.02668e-09	8.67409e-05	-1.29401	-1.02668e-09
116139926	chr6:116139926:G:A	0.000457033	-1.2879e-10	1.22189	0.00133587	-1.2879e-10	1.4404
116140241	chr6:116140241:C:A	3.13712e-05	0.0798382	-1.53681	0.000203329	1.01705	-1.45915
116140393	chr6:116140393:C:T	5.41075e-05	-1.2879e-10	-0.911893	0.000167864	-1.2879e-10	-0.633781
116140451	chr6:116140451:G:A	2.03264e-05	-1.35301	-0.537935	5.40017e-05	-1.36363	-0.404292
116140475	chr6:116140475:C:T	4.61248e-05	0.24226	-1.31377	0.000233276	1.17297	-1.47768
116140920	chr6:116140920:A:C	2.02797e-05	-0.472402	-1.42084	9.60984e-05	0.0638644	-1.25543
116140947	chr6:116140947:T:C	4.12792e-05	-1.2879e-10	-1.18251	9.46719e-05	-1.2879e-10	-1.20652
116141601	chr6:116141601:A:G	5.31618e-05	-1.2879e-10	-0.929525	0.000155813	-1.2879e-10	-0.708281
116142724	chr6:116142724:T:C	6.68771e-05	-1.2879e-10	-0.700009	0.000202045	-1.2879e-10	-0.448445
116143056	chr6:116143056:A:T	3.12985e-05	0.0611375	-1.52043	0.00020438	0.993198	-1.43015
116143250	chr6:116143250:C:T	5.08249e-05	-1.2879e-10	-0.974478	0.000149142	-1.2879e-10	-0.752033
116143405	chr6:116143405:T:C	1.9168e-05	-0.488157	-1.46146	8.87666e-05	0.0438787	-1.3148
116144271	chr6:116144271:G:A	5.48972e-05	-0.897403	-1.02668e-09	0.000134941	-0.852098	-1.02668e-09
116144466	chr6:116144466:A:G	3.15435e-05	-1.2879e-10	-1.4515	7.9019e-05	-1.2879e-10	-1.38725
116144489	chr6:116144489:G:A	5.14542e-05	-1.2879e-10	-0.962173	0.000150042	-1.2879e-10	-0.746023
116145021	chr6:116145021:T:G	0.000441405	-1.2879e-10	1.1871	0.00128848	-1.2879e-10	1.40428
116145091	chr6:116145091:T:C	6.4265e-05	-1.2879e-10	-0.73985	0.000226951	-1.2879e-10	-0.3322
116145506	chr6:116145506:G:A	5.01124e-05	-1.2879e-10	-0.988598	0.00010166	-1.2879e-10	-1.1353
116145827	chr6:116145827:G:A	3.23088e-05	0.0610766	-1.4886	0.000215446	0.992524	-1.37675
116146211	chr6:116146211:G:A	4.19479e-05	-1.2879e-10	-1.16644	9.70019e-05	-1.2879e-10	-1.1822
116147152	chr6:116147152:A:T	2.37587e-05	-0.295722	-1.4392	0.000127917	0.523086	-1.42864
116148146	chr6:116148146:A:G	0.000279104	-1.2879e-10	0.72872	0.000700661	-1.2879e-10	0.795089
116148338	chr6:116148338:A:C	3.58012e-05	-1.2879e-10	-1.32488	8.26667e-05	-1.2879e-10	-1.34212
116148421	chr6:116148421:A:G	1.94938e-05	-0.492682	-1.44009	9.1173e-05	0.0381807	-1.28236
116148429	chr6:116148429:A:G	9.69572e-05	-1.2879e-10	-0.328596	0.000308894	-1.2879e-10	-0.0239384
116148540	chr6:116148540:T:C	3.43261e-05	-1.36696	-1.02668e-09	8.05951e-05	-1.3675	-1.02668e-09
116148594	chr6:116148594:T:C	9.9012e-05	-1.2879e-10	-0.307624	0.000316204	-1.2879e-10	-0.000546987
116149398	chr6:116149398:A:G	2.12155e-05	-0.416	-1.43213	0.000101694	0.134376	-1.26934
116149425	chr6:116149425:A:G	3.99366e-05	-1.21557	-1.02668e-09	9.60382e-05	-1.19219	-1.02668e-09
116149462	chr6:116149462:A:G	9.28236e-05	-1.2879e-10	-0.372165	0.000294273	-1.2879e-10	-0.0724285
116149604	chr6:116149604:T:G	6.69324e-05	-1.2879e-10	-0.699182	0.000133032	-1.2879e-10	-0.866344
116149880	chr6:116149880:C:A	1.1804e-05	-1.33307	-1.10136	3.0482e-05	-1.36839	-0.971407
116150434	chr6:116150434:G:A	3.59847e-05	-1.31977	-1.02668e-09	8.71012e-05	-1.28986	-1.02668e-09
116150537	chr6:116150537:G:A	8.02821e-05	-1.2879e-10	-0.517318	0.000159552	-1.2879e-10	-0.684567
116150656	chr6:116150656:A:G	0.000279871	-1.2879e-10	0.731464	0.000702623	-1.2879e-10	0.797885
116150761	chr6:116150761:G:A	4.25447e-05	-1.2879e-10	-1.15231	0.000110211	-1.2879e-10	-1.05454
116151542	chr6:116151542:C:T	3.23118e-05	0.0730034	-1.50044	0.000214703	1.00766	-1.39534
116151746	chr6:116151746:A:C	7.31083e-06	-1.35507	-1.55844	1.71177e-05	-1.36455	-1.55227
116152104	chr6:116152104:G:T	1.60761e-05	-1.11762	-1.00791	4.34927e-05	-1.08442	-0.899925
116152694	chr6:116152694:T:C	5.86128e-05	-1.2879e-10	-0.831913	0.000116348	-1.2879e-10	-1.00035
116153077	chr6:116153077:C:T	4.93961e-05	-1.00299	-1.02668e-09	0.000122209	-0.951203	-1.02668e-09
116153340	chr6:116153340:GTT:G	1.89645e-05	-0.578484	-1.38181	8.90659e-05	-0.0707553	-1.1968
116153366	chr6:116153366:A:G	0.000147717	-1.2879e-10	0.092432	0.000292407	-1.2879e-10	-0.0787879
116153737	chr6:116153737:T:C	1.44584e-05	-0.987988	-1.2436	3.79022e-05	-0.95197	-1.16996
116153913	chr6:116153913:G:A	0.000202634	-1.2879e-10	0.408534	0.000528814	-1.2879e-10	0.513702
116154088	chr6:116154088:A:G	2.8085e-05	-1.2879e-10	-1.56763	6.62534e-05	-1.2879e-10	-1.56345
116154658	chr6:116154658:AT:A	2.8713e-05	-0.239742	-1.30577	0.000162632	0.598087	-1.26353
116154904	chr6:116154904:A:G	4.85079e-05	-1.2879e-10	-1.02114	0.000140602	-1.2879e-10	-0.811003
116155093	chr6:116155093:C:T	2.80936e-05	-1.2879e-10	-1.56732	6.63974e-05	-1.2879e-10	-1.56128
116155437	chr6:116155437:G:A	1.66517e-05	-1.11945	-0.970905	4.52004e-05	-1.08636	-0.859466
116155516	chr6:116155516:G:A	5.11277e-05	-1.2879e-10	-0.968539	0.000148799	-1.2879e-10	-0.75434
116155776	chr6:116155776:G:A	5.10984e-05	-1.2879e-10	-0.969112	0.000148676	-1.2879e-10	-0.755167
116156115	chr6:116156115:C:T	2.03548e-05	-0.477615	-1.41194	9.69673e-05	0.0570157	-1.23958
116156330	chr6:116156330:A:C	2.92933e-05	-0.010455	-1.51505	0.000161953	0.897882	-1.56751
116156355	chr6:116156355:C:T	1.90089e-05	-0.409682	-1.54827	8.28462e-05	0.143182	-1.48313
116157150	chr6:116157150:T:C	8.4028e-05	-1.2879e-10	-0.471715	0.000166583	-1.2879e-10	-0.641444
116157558	chr6:116157558:G:A	3.12873e-05	-1.2879e-10	-1.45965	7.15335e-05	-1.2879e-10	-1.48677
116158618	chr6:116158618:A:G	3.47543e-05	-1.35456	-1.02668e-09	8.26794e-05	-1.34196	-1.02668e-09
116158834	chr6:116158834:G:A	0.000869508	-1.2879e-10	1.86506	0.00260181	-1.2879e-10	2.10703
116159295	chr6:116159295:A:G	2.29196e-05	-0.354599	-1.41627	7.92428e-05	0.179944	-1.56436
116159322	chr6:116159322:A:G	3.09704e-05	-1.2879e-10	-1.46983	7.56822e-05	-1.2879e-10	-1.43039
116159456	chr6:116159456:C:T	3.5263e-05	-1.34003	-1.02668e-09	8.05706e-05	-1.3678	-1.02668e-09
116159782	chr6:116159782:C:T	0.000106861	-1.2879e-10	-0.231338	0.000347103	-1.2879e-10	0.092686
116160371	chr6:116160371:T:A	6.05922e-05	-0.798699	-1.02668e-09	0.000123968	-0.936914	-1.02668e-09
116160437	chr6:116160437:TC:T	3.42871e-05	-1.3681	-1.02668e-09	8.11222e-05	-1.36098	-1.02668e-09
116160610	chr6:116160610:A:G	4.39315e-05	-1.12023	-1.02668e-09	0.000107725	-1.07735	-1.02668e-09
116161395	chr6:116161395:A:G	3.19512e-05	-1.2879e-10	-1.43866	7.91411e-05	-1.2879e-10	-1.3857
116161724	chr6:116161724:C:T	5.59078e-05	-1.2879e-10	-0.879162	0.000173391	-1.2879e-10	-0.601387
116161784	chr6:116161784:G:A	1.71518e-05	-0.701599	-1.35917	7.80499e-05	-0.236881	-1.16271
116161851	chr6:116161851:T:C	2.66971e-05	-0.252367	-1.36594	0.000145645	0.579428	-1.35519
116162047	chr6:116162047:G:A	3.00644e-05	-1.2879e-10	-1.49952	7.3267e-05	-1.2879e-10	-1.46282
116162641	chr6:116162641:A:T	1.93186e-05	-1.02904	-0.912756	5.2892e-05	-0.989895	-0.798788
116162847	chr6:116162847:G:A	7.88481e-06	-1.34814	-1.48979	1.89964e-05	-1.32716	-1.48553
116163075	chr6:116163075:C:G	0.000279053	-1.2879e-10	0.728537	0.000702012	-1.2879e-10	0.797015
116163905	chr6:116163905:T:C	3.57468e-05	-1.2879e-10	-1.3264	7.69005e-05	-1.2879e-10	-1.41442
116164559	chr6:116164559:C:T	1.89195e-05	-0.607996	-1.35468	8.85286e-05	-0.115352	-1.15826
116164732	chr6:116164732:T:G	5.47267e-05	-1.2879e-10	-0.900514	0.000116625	-1.2879e-10	-0.997969
116164989	chr6:116164989:C:T	3.54474e-05	-0.00407805	-1.33074	0.000217544	0.911173	-1.28571
116165121	chr6:116165121:A:C	1.23028e-05	-1.34423	-1.04881	2.7537e-05	-1.32017	-1.12123
116165293	chr6:116165293:A:G	6.84184e-05	-1.2879e-10	-0.677223	0.000243253	-1.2879e-10	-0.262832
116165297	chr6:116165297:T:A	7.86196e-06	-1.34572	-1.49511	1.89606e-05	-1.32373	-1.49084
116165654	chr6:116165654:G:C	4.95516e-05	-1.2879e-10	-0.999851	0.000149946	-1.2879e-10	-0.746657
116165826	chr6:116165826:C:T	3.09704e-05	-1.2879e-10	-1.46983	7.56822e-05	-1.2879e-10	-1.43039
116165996	chr6:116165996:C:G	2.90995e-05	-1.2879e-10	-1.53214	7.05258e-05	-1.2879e-10	-1.50096
116166052	chr6:116166052:T:C	3.85993e-05	-1.2879e-10	-1.24963	0.000100383	-1.2879e-10	-1.14794
116167374	chr6:116167374:G:A	7.78386e-05	-1.2879e-10	-0.548228	0.000155088	-1.2879e-10	-0.712945
116167414	chr6:116167414:G:A	1.73991e-05	-0.683196	-1.36325	7.96037e-05	-0.211962	-1.16791
116167445	chr6:116167445:C:T	3.37557e-05	-1.2879e-10	-1.38372	7.74092e-05	-1.2879e-10	-1.40783
116167848	chr6:116167848:G:C	4.26181e-05	-1.2879e-10	-1.15059	0.000110111	-1.2879e-10	-1.05544
116168103	chr6:116168103:A:T	3.10103e-05	-1.2879e-10	-1.46855	7.15323e-05	-1.2879e-10	-1.48679
116168314	chr6:116168314:T:C	0.000139555	-1.2879e-10	0.0355948	0.000467017	-1.2879e-10	0.389431
116168387	chr6:116168387:A:G	3.68096e-05	0.156306	-1.45341	0.000257104	1.11389	-1.32134
116168691	chr6:116168691:T:C	1.82256e-05	-0.611887	-1.38815	8.41958e-05	-0.120327	-1.20346
116168954	chr6:116168954:G:A	3.43736e-05	-1.36558	-1.02668e-09	8.15796e-05	-1.35536	-1.02668e-09
116169006	chr6:116169006:T:C	3.34456e-05	-1.2879e-10	-1.39294	8.36702e-05	-1.2879e-10	-1.33005
116169173	chr6:116169173:CT:C	3.51339e-05	-1.2879e-10	-1.3437	8.92465e-05	-1.2879e-10	-1.26553
116169539	chr6:116169539:G:A	7.98067e-05	-1.2879e-10	-0.523259	0.00015867	-1.2879e-10	-0.690106
116169675	chr6:116169675:A:G	1.71891e-05	-0.885682	-1.17291	4.58161e-05	-0.844563	-1.08774
116170139	chr6:116170139:G:A	1.70438e-05	-1.3684	-0.698673	4.69179e-05	-1.36825	-0.540286
116170292	chr6:116170292:G:T	1.07085e-05	-1.24806	-1.28377	2.17316e-05	-1.24749	-1.43068
116170392	chr6:116170392:G:A	3.53656e-05	-1.33713	-1.02668e-09	8.39683e-05	-1.3265	-1.02668e-09
116171187	chr6:116171187:T:C	1.75091e-05	-0.862652	-1.17749	4.66918e-05	-0.820538	-1.09283
116171230	chr6:116171230:CACTTA:C	0.000563852	-1.2879e-10	1.43193	0.00165702	-1.2879e-10	1.65584
116171337	chr6:116171337:T:C	7.75902e-06	-1.35013	-1.50388	1.86638e-05	-1.33003	-1.50032
116171395	chr6:116171395:A:G	2.86669e-05	-1.2879e-10	-1.54712	6.90415e-05	-1.2879e-10	-1.52223
116171553	chr6:116171553:A:G	0.000109214	-1.2879e-10	-0.209559	0.000355715	-1.2879e-10	0.117195
116172611	chr6:116172611:C:T	8.98296e-06	-1.36807	-1.33947	2.27953e-05	-1.36088	-1.2695
116172646	chr6:116172646:A:G	0.000280211	-1.2879e-10	0.732677	0.00070348	-1.2879e-10	0.799105
116173400	chr6:116173400:G:A	0.000146808	-1.2879e-10	0.0862594	0.00049356	-1.2879e-10	0.444709
116173777	chr6:116173777:A:G	3.26389e-05	-0.381352	-1.03601	0.000107947	0.371878	-1.44717
116174174	chr6:116174174:A:G	0.000277725	-1.2879e-10	0.723764	0.000696964	-1.2879e-10	0.789799
116174280	chr6:116174280:C:G	3.57155e-05	-1.32728	-1.02668e-09	8.47206e-05	-1.31758	-1.02668e-09
116174341	chr6:116174341:C:T	0.000134575	-1.2879e-10	-0.000740991	0.000232162	-1.2879e-10	-0.309499
116174706	chr6:116174706:C:G	6.82404e-05	-1.2879e-10	-0.679829	0.000242546	-1.2879e-10	-0.265745
116175001	chr6:116175001:G:A	3.63041e-05	-1.36773	0.0567976	7.98092e-05	-1.36491	-0.0123878
116175387	chr6:116175387:T:C	2.01342e-05	-0.989785	-0.91066	5.52529e-05	-0.94867	-0.796344
116176154	chr6:116176154:C:T	1.7782e-05	-1.36066	-0.664016	4.91712e-05	-1.36355	-0.498071
116177747	chr6:116177747:T:TG	4.19643e-05	-1.16605	-1.02668e-09	9.47229e-05	-1.20598	-1.02668e-09
116177949	chr6:116177949:A:G	5.52168e-05	-1.2879e-10	-0.891598	0.000110749	-1.2879e-10	-1.04967
116178114	chr6:116178114:T:C	3.47048e-05	-1.35599	-1.02668e-09	8.09751e-05	-1.36279	-1.02668e-09
116178785	chr6:116178785:A:G	2.82693e-05	-1.2879e-10	-1.56109	6.59815e-05	-1.2879e-10	-1.56756
116179264	chr6:116179264:A:G	7.84805e-06	-1.34833	-1.49427	1.88985e-05	-1.32744	-1.49041
116179400	chr6:116179400:G:T	5.31202e-05	-1.2879e-10	-0.930308	0.000106724	-1.2879e-10	-1.08669
116179507	chr6:116179507:T:C	7.41349e-05	-1.2879e-10	-0.596979	0.000169313	-1.2879e-10	-0.625186
116180017	chr6:116180017:ATCT:A	8.61536e-05	-1.2879e-10	-0.446733	0.000170172	-1.2879e-10	-0.620127
116180340	chr6:116180340:G:A	1.50912e-05	-0.755019	-1.43373	6.51218e-05	-0.300799	-1.27988
116180820	chr6:116180820:G:A	1.71655e-05	-0.68916	-1.3708	7.81052e-05	-0.219925	-1.17895
116180848	chr6:116180848:T:A	1.71614e-05	-0.681888	-1.37832	7.79852e-05	-0.210595	-1.18982
116181063	chr6:116181063:ATTTAC:A	1.76609e-05	-0.880338	-1.15118	4.69275e-05	-0.838469	-1.06986
116181242	chr6:116181242:A:G	0.000209839	0.341639	0.101834	0.00176605	1.33174	0.387823
116181775	chr6:116181775:C:CTA	5.35601e-05	-1.2879e-10	-0.922062	0.000107469	-1.2879e-10	-1.07973
116182005	chr6:116182005:C:T	1.80811e-05	-0.619732	-1.38827	8.33212e-05	-0.13042	-1.20381
116182392	chr6:116182392:G:A	0.000105874	-1.2879e-10	-0.240611	0.000343078	-1.2879e-10	0.0810222
116182526	chr6:116182526:C:T	3.18879e-05	-0.0995183	-1.34112	0.000187923	0.780294	-1.3012
116182581	chr6:116182581:G:A	7.9223e-05	-1.2879e-10	-0.530598	0.00015752	-1.2879e-10	-0.697383
116182746	chr6:116182746:TTGCTGATA:T	2.90995e-05	-1.2879e-10	-1.53214	7.05258e-05	-1.2879e-10	-1.50096
116183310	chr6:116183310:T:C	7.92754e-06	-1.34688	-1.48564	1.91065e-05	-1.32552	-1.48139
116183828	chr6:116183828:T:C	3.48467e-05	-1.35191	-1.02668e-09	8.34353e-05	-1.33286	-1.02668e-09
116184506	chr6:116184506:C:T	3.09171e-05	-0.135139	-1.33642	0.000180618	0.733703	-1.29425
116184632	chr6:116184632:G:A	1.47993e-05	-0.751058	-1.45723	6.3372e-05	-0.296005	-1.31191
116184776	chr6:116184776:T:C	0.00011264	-1.2879e-10	-0.17867	0.000368122	-1.2879e-10	0.15148
116185082	chr6:116185082:A:T	1.29288e-05	-1.35625	-0.987158	3.90771e-05	-1.36522	-0.726176
116185139	chr6:116185139:A:C	5.51832e-05	-1.2879e-10	-0.892206	0.000110339	-1.2879e-10	-1.05337
116185212	chr6:116185212:A:G	3.42761e-05	-1.36842	-1.02668e-09	8.08995e-05	-1.36373	-1.02668e-09
116185387	chr6:116185387:A:G	4.92517e-05	-1.2879e-10	-1.00592	0.000112496	-1.2879e-10	-1.03401
116186037	chr6:116186037:T:C	4.55376e-05	-1.08433	-1.02668e-09	0.000111993	-1.0385	-1.02668e-09
116186080	chr6:116186080:G:A	2.93614e-05	-1.2879e-10	-1.52319	7.14074e-05	-1.2879e-10	-1.48853
116186468	chr6:116186468:T:C	8.04903e-06	-1.30762	-1.50969	2.01825e-05	-1.27585	-1.47627
116187042	chr6:116187042:T:C	1.60615e-05	-1.36838	-0.758057	4.39681e-05	-1.36793	-0.605541
116187275	chr6:116187275:G:A	9.26501e-06	-1.3536	-1.32303	2.14608e-05	-1.36355	-1.32716
116187349	chr6:116187349:A:G	5.359e-05	-1.2879e-10	-0.921503	0.000107527	-1.2879e-10	-1.0792
116187620	chr6:116187620:G:A	9.30262e-06	-1.35189	-1.32068	2.14909e-05	-1.36445	-1.32486
116187812	chr6:116187812:T:C	3.37618e-05	-1.2879e-10	-1.38354	8.51379e-05	-1.2879e-10	-1.31266
116188473	chr6:116188473:C:T	8.10197e-06	-1.33711	-1.47365	1.96136e-05	-1.31191	-1.46881
116188513	chr6:116188513:A:G	0.000124723	-0.0767712	-1.02668e-09	0.000263515	-0.182825	-1.02668e-09
116189844	chr6:116189844:A:G	3.30723e-05	-1.2879e-10	-1.40417	8.24388e-05	-1.2879e-10	-1.34488
116190956	chr6:116190956:A:G	5.37369e-05	-1.2879e-10	-0.918766	0.000107799	-1.2879e-10	-1.07667
116191909	chr6:116191909:A:G	3.75283e-05	-1.27777	-1.02668e-09	9.24319e-05	-1.23046	-1.02668e-09
116191959	chr6:116191959:G:C	3.42788e-05	-1.36834	-1.02668e-09	8.10002e-05	-1.36248	-1.02668e-09
116192065	chr6:116192065:G:T	4.82358e-05	-1.2879e-10	-1.02676	0.000111422	-1.2879e-10	-1.04361
116192350	chr6:116192350:C:A	9.74341e-05	-1.2879e-10	-0.323689	0.00019186	-1.2879e-10	-0.500169
116192515	chr6:116192515:G:A	1.43148e-05	-1.01503	-1.22653	3.88147e-05	-0.964577	-1.13356
116192874	chr6:116192874:G:C	3.02783e-05	-1.2879e-10	-1.49244	6.95142e-05	-1.2879e-10	-1.5154
116193064	chr6:116193064:T:C	3.84751e-05	-1.2879e-10	-1.25285	8.80061e-05	-1.2879e-10	-1.27953
116193090	chr6:116193090:A:G	1.91259e-05	-1.26868	-0.683142	3.24853e-05	-1.12308	-1.15306
116193104	chr6:116193104:T:C	4.46687e-05	-1.2879e-10	-1.10359	0.000127909	-1.2879e-10	-0.905618
116193355	chr6:116193355:A:G	4.84929e-05	-1.2879e-10	-1.02145	0.000118632	-1.2879e-10	-0.980907
116193405	chr6:116193405:G:A	3.62588e-05	-1.2879e-10	-1.31218	8.45782e-05	-1.2879e-10	-1.31926
116193629	chr6:116193629:G:A	1.53752e-05	-0.658441	-1.51167	5.27064e-05	-0.2348	-1.5574
116193765	chr6:116193765:TTAAAAA:T	3.73938e-05	-0.288483	-0.992877	0.000129978	0.209592	-1.09916
116193899	chr6:116193899:A:G	2.88484e-05	-1.2879e-10	-1.54081	6.7303e-05	-1.2879e-10	-1.54773
116194029	chr6:116194029:A:G	2.88158e-05	-1.2879e-10	-1.54194	6.72067e-05	-1.2879e-10	-1.54916
116194626	chr6:116194626:A:G	0.000117932	-1.2879e-10	-0.132759	0.000267796	-1.2879e-10	-0.166709
116194721	chr6:116194721:G:A	8.86563e-06	-1.24673	-1.47395	1.95179e-05	-1.24211	-1.54349
116194979	chr6:116194979:G:A	3.34856e-05	-1.2879e-10	-1.39175	8.94069e-05	-1.2879e-10	-1.26374
116195687	chr6:116195687:G:C	5.07141e-05	-0.976662	-1.02668e-09	0.000134565	-0.854889	-1.02668e-09
116195894	chr6:116195894:A:G	0.000125537	-1.2879e-10	-0.0702667	0.00028389	-1.2879e-10	-0.108349
116195998	chr6:116195998:G:A	2.87857e-05	-1.2879e-10	-1.54299	6.71475e-05	-1.2879e-10	-1.55004
116196208	chr6:116196208:A:G	2.85214e-05	-1.2879e-10	-1.55221	6.59785e-05	-1.2879e-10	-1.56761
116196244	chr6:116196244:T:G	1.07238e-05	-1.34268	-1.18772	2.73837e-05	-1.36738	-1.07961
116196278	chr6:116196278:A:G	2.89465e-05	-1.2879e-10	-1.53742	6.74673e-05	-1.2879e-10	-1.54529
116196445	chr6:116196445:T:G	3.35808e-05	-1.2879e-10	-1.38891	8.97184e-05	-1.2879e-10	-1.26026
116196688	chr6:116196688:T:C	3.60401e-05	-1.2879e-10	-1.31823	9.82765e-05	-1.2879e-10	-1.16915
116196772	chr6:116196772:A:G	2.24537e-05	-0.846137	-0.945274	5.90871e-05	-0.805616	-0.872306
116196925	chr6:116196925:A:G	2.2691e-05	-0.829036	-0.951863	5.9726e-05	-0.787868	-0.879299
116197450	chr6:116197450:G:A	1.23725e-05	-1.28159	-1.1058	3.86828e-05	-1.28643	-0.815114
116197889	chr6:116197889:CAT:C	2.10592e-05	-0.870671	-0.984855	5.33932e-05	-0.833914	-0.945337
116198030	chr6:116198030:A:T	3.43267e-05	-1.36694	-1.02668e-09	8.05931e-05	-1.36752	-1.02668e-09
116198281	chr6:116198281:T:C	4.05336e-05	-1.20074	-1.02668e-09	9.13614e-05	-1.24211	-1.02668e-09
116198322	chr6:116198322:A:G	3.76327e-05	-1.2879e-10	-1.27499	8.80755e-05	-1.2879e-10	-1.27874
116198408	chr6:116198408:A:G	3.43641e-05	-1.36585	-1.02668e-09	8.05462e-05	-1.3681	-1.02668e-09
116198477	chr6:116198477:A:C	7.46461e-06	-1.36776	-1.52493	1.74864e-05	-1.35992	-1.53559
116199024	chr6:116199024:A:G	1.72426e-05	-1.12826	-0.927221	5.65078e-05	-1.13777	-0.584788
116199185	chr6:116199185:C:A	7.53748e-06	-1.36842	-1.51456	1.72693e-05	-1.36413	-1.54388
116200644	chr6:116200644:A:G	4.85897e-05	-1.01945	-1.02668e-09	0.000120663	-0.963934	-1.02668e-09
116201452	chr6:116201452:G:A	7.37948e-06	-1.36806	-1.5361	1.76811e-05	-1.36119	-1.52325
116202685	chr6:116202685:A:T	2.8746e-05	-1.2879e-10	-1.54437	6.70858e-05	-1.2879e-10	-1.55096
116203100	chr6:116203100:A:G	7.31652e-06	-1.3684	-1.54433	1.78409e-05	-1.36357	-1.51188
116203154	chr6:116203154:T:G	3.30656e-05	-1.2879e-10	-1.40437	7.67168e-05	-1.2879e-10	-1.41681
116203363	chr6:116203363:A:G	3.29917e-05	-1.2879e-10	-1.40661	7.65535e-05	-1.2879e-10	-1.41895
116203454	chr6:116203454:T:C	1.39496e-05	-1.15522	-1.11219	4.35946e-05	-1.16388	-0.818118
116203518	chr6:116203518:A:G	5.0651e-05	-1.2879e-10	-0.977907	0.000144797	-1.2879e-10	-0.781602
116203575	chr6:116203575:AT:A	6.65369e-05	-0.705109	-1.02668e-09	0.000173691	-0.59966	-1.02668e-09
116204106	chr6:116204106:C:T	1.5313e-05	-0.6499	-1.52426	5.36712e-05	-0.223885	-1.55017
116204118	chr6:116204118:G:A	3.43336e-05	-1.36674	-1.02668e-09	8.07225e-05	-1.36592	-1.02668e-09
116204138	chr6:116204138:A:C	8.71955e-05	-1.2879e-10	-0.434713	0.000272888	-1.2879e-10	-0.147874
116204346	chr6:116204346:T:C	2.8738e-05	-1.2879e-10	-1.54464	6.70704e-05	-1.2879e-10	-1.55119
116204589	chr6:116204589:A:G	3.4289e-05	-1.36804	-1.02668e-09	8.07154e-05	-1.36601	-1.02668e-09
116205195	chr6:116205195:A:T	3.47534e-05	-1.2879e-10	-1.35459	8.05374e-05	-1.2879e-10	-1.36821
116205246	chr6:116205246:T:C	7.48946e-06	-1.36788	-1.52149	1.74473e-05	-1.36045	-1.5373
116205343	chr6:116205343:TTA:T	0.000109806	-0.204152	-1.02668e-09	0.000296795	-0.0638921	-1.02668e-09
116205412	chr6:116205412:C:T	1.34892e-05	-1.33418	-0.966796	2.49279e-05	-1.35647	-1.18448
116205480	chr6:116205480:TA:T	7.53247e-06	-1.36816	-1.51548	1.73385e-05	-1.36163	-1.54237
116205754	chr6:116205754:T:A	7.3043e-06	-1.3672	-1.5472	1.80216e-05	-1.35823	-1.50714
116205921	chr6:116205921:A:G	3.78924e-05	-1.2879e-10	-1.26812	8.70945e-05	-1.2879e-10	-1.28994
116205957	chr6:116205957:A:G	7.28687e-06	-1.36742	-1.54937	1.80803e-05	-1.35888	-1.50323
116206369	chr6:116206369:T:C	9.16935e-06	-1.3651	-1.3219	2.17292e-05	-1.35038	-1.3279
116206422	chr6:116206422:T:C	1.60552e-05	-1.14466	-0.982171	5.19527e-05	-1.15351	-0.653092
116206770	chr6:116206770:T:C	1.74206e-05	-1.09759	-0.947622	5.68085e-05	-1.10725	-0.610004
116207018	chr6:116207018:GTC:G	3.16988e-05	-1.2879e-10	-1.44659	8.29877e-05	-1.2879e-10	-1.33824
116207297	chr6:116207297:AAT:A	1.30209e-05	-1.29141	-1.0449	2.43731e-05	-1.32819	-1.23527
116207485	chr6:116207485:G:A	1.87033e-05	-0.769455	-1.20471	4.72062e-05	-0.727129	-1.17528
116207816	chr6:116207816:C:T	7.43063e-06	-1.36796	-1.5293	1.75567e-05	-1.36075	-1.53075
116207877	chr6:116207877:C:T	3.34858e-05	-1.2879e-10	-1.39175	7.76103e-05	-1.2879e-10	-1.40524
116207951	chr6:116207951:T:C	7.37398e-06	-1.36788	-1.53702	1.77189e-05	-1.36045	-1.52185
116208529	chr6:116208529:G:A	0.000130574	-1.2879e-10	-0.0309281	0.000274019	-1.2879e-10	-0.143737
116209141	chr6:116209141:C:T	2.40672e-05	-1.07562	-0.646395	6.48113e-05	-1.03726	-0.548192
116209604	chr6:116209604:T:C	7.39843e-06	-1.36808	-1.53352	1.76306e-05	-1.3613	-1.52601
116209632	chr6:116209632:A:G	7.36953e-06	-1.36813	-1.53738	1.76944e-05	-1.36155	-1.52214
116209819	chr6:116209819:C:G	0.000114836	-1.2879e-10	-0.15936	0.000240648	-1.2879e-10	-0.273602
116210438	chr6:116210438:G:T	3.30269e-05	-1.2879e-10	-1.40554	7.66328e-05	-1.2879e-10	-1.41791
116210745	chr6:116210745:AAAAT:A	1.91472e-05	-0.433297	-1.51741	8.73491e-05	0.279252	-1.56627
116210905	chr6:116210905:G:T	2.18305e-05	-0.708014	-1.11154	6.17398e-05	-0.637822	-0.996184
116211052	chr6:116211052:A:G	3.35033e-05	-1.2879e-10	-1.39122	7.76474e-05	-1.2879e-10	-1.40476
116211102	chr6:116211102:C:A	1.39293e-05	-1.30159	-0.967275	2.54441e-05	-1.33491	-1.18554
116211247	chr6:116211247:C:T	0.000128681	-1.2879e-10	-0.0455303	0.000270172	-1.2879e-10	-0.157877
116211696	chr6:116211696:C:T	1.64122e-05	-1.12215	-0.982688	5.29592e-05	-1.1313	-0.656114
116211951	chr6:116211951:C:T	8.15646e-05	-1.2879e-10	-0.50147	0.000215001	-1.2879e-10	-0.386291
116212220	chr6:116212220:TATC:T	9.4384e-05	-1.2879e-10	-0.355494	0.000192541	-1.2879e-10	-0.496625
116213065	chr6:116213065:G:C	1.06797e-05	-1.36385	-1.17068	2.52122e-05	-1.35291	-1.1767
116213083	chr6:116213083:A:G	7.34695e-06	-1.36839	-1.54019	1.77402e-05	-1.36332	-1.51778
116213548	chr6:116213548:A:G	1.65427e-05	-0.918856	-1.17806	4.26616e-05	-0.882083	-1.12155
116213907	chr6:116213907:C:CT	2.88268e-05	-1.2879e-10	-1.54156	6.72401e-05	-1.2879e-10	-1.54866
116214081	chr6:116214081:T:G	3.44318e-05	-1.36389	-1.02668e-09	8.05211e-05	-1.36842	-1.02668e-09
116214217	chr6:116214217:C:G	1.8345e-05	-0.542016	-1.45149	6.04024e-05	-0.0882764	-1.56763
116215088	chr6:116215088:A:G	7.37823e-06	-1.36812	-1.53622	1.7682e-05	-1.36145	-1.52293
116215449	chr6:116215449:T:A	7.34837e-06	-1.36841	-1.53997	1.77087e-05	-1.36426	-1.51862
116216326	chr6:116216326:T:A	2.87313e-05	-1.2879e-10	-1.54488	6.70567e-05	-1.2879e-10	-1.5514
116216568	chr6:116216568:T:C	6.03746e-05	-1.2879e-10	-0.802296	0.000207202	-1.2879e-10	-0.423242
116217022	chr6:116217022:C:T	5.21377e-05	-1.2879e-10	-0.948976	0.000111097	-1.2879e-10	-1.04653
116217923	chr6:116217923:T:C	7.95219e-06	-1.31746	-1.51196	2.50601e-05	-1.34038	-1.19528
116218228	chr6:116218228:G:A	1.46003e-05	-1.15006	-1.07176	2.86573e-05	-1.21324	-1.18829
116218538	chr6:116218538:A:T	2.8728e-05	-1.2879e-10	-1.54499	6.70502e-05	-1.2879e-10	-1.55149
116218803	chr6:116218803:C:A	2.86218e-05	-1.2879e-10	-1.5487	6.74982e-05	-1.2879e-10	-1.54483
116219232	chr6:116219232:C:T	1.80897e-05	-0.503969	-1.50356	7.96279e-05	0.184797	-1.56437
116219350	chr6:116219350:A:G	6.34977e-05	-0.751862	-1.02668e-09	0.000163874	-0.657837	-1.02668e-09
116219547	chr6:116219547:A:G	3.11987e-05	-1.2879e-10	-1.46249	8.12429e-05	-1.2879e-10	-1.35949
116219679	chr6:116219679:A:G	7.56417e-06	-1.3684	-1.51105	1.7242e-05	-1.36462	-1.54496
116219894	chr6:116219894:G:A	1.50491e-05	-1.13251	-1.05903	4.77958e-05	-1.14177	-0.748224
116220049	chr6:116220049:C:T	1.01615e-05	-1.32912	-1.25514	2.01006e-05	-1.35276	-1.40343
116220213	chr6:116220213:C:T	3.14204e-05	-1.2879e-10	-1.45541	0.000105316	-1.2879e-10	-1.09997
116220221	chr6:116220221:A:G	0.000148245	0.0959999	-1.02668e-09	0.000833124	0.968247	-1.02668e-09
116220340	chr6:116220340:T:C	1.67052e-05	-0.608162	-1.47899	5.56905e-05	-0.171303	-1.56582
116220384	chr6:116220384:C:T	7.55187e-06	-1.36833	-1.51274	1.72922e-05	-1.36271	-1.54397
116220828	chr6:116220828:TAGCC:T	1.4905e-05	-1.1492	-1.05197	4.73411e-05	-1.15789	-0.74167
116220844	chr6:116220844:T:C	1.61892e-05	-0.969872	-1.14865	4.17458e-05	-0.934919	-1.09042
116221337	chr6:116221337:T:C	2.09032e-05	-0.300775	-1.56219	0.000109854	0.45465	-1.51243
116221420	chr6:116221420:G:A	3.80568e-05	-1.2879e-10	-1.26379	8.76967e-05	-1.2879e-10	-1.28305
116222684	chr6:116222684:A:G	7.54132e-06	-1.36839	-1.51408	1.71302e-05	-1.3646	-1.55149
116222720	chr6:116222720:A:C	2.81059e-05	-1.2879e-10	-1.56689	6.76273e-05	-1.2879e-10	-1.54292
116222782	chr6:116222782:A:G	7.96018e-06	-1.36819	-1.46022	1.69032e-05	-1.3658	-1.56363
116222931	chr6:116222931:G:A	8.00223e-06	-1.36816	-1.45499	1.68855e-05	-1.36592	-1.56457
116224486	chr6:116224486:A:G	2.80848e-05	-1.2879e-10	-1.56764	6.68597e-05	-1.2879e-10	-1.55434
116224545	chr6:116224545:G:A	7.52601e-06	-1.36841	-1.51609	1.73045e-05	-1.36432	-1.54165
116224607	chr6:116224607:T:C	2.84885e-05	-1.2879e-10	-1.55336	6.65829e-05	-1.2879e-10	-1.55849
116225119	chr6:116225119:C:T	1.37058e-05	-1.3101	-0.974949	2.51382e-05	-1.34086	-1.19168
116225330	chr6:116225330:T:C	8.48841e-05	-1.2879e-10	-0.461579	0.000283707	-1.2879e-10	-0.108994
116225371	chr6:116225371:A:G	3.97579e-05	-1.2879e-10	-1.22006	8.79349e-05	-1.2879e-10	-1.28034
116225380	chr6:116225380:A:G	1.99831e-05	-0.340772	-1.56721	0.000102025	0.402987	-1.53471
116225761	chr6:116225761:A:G	1.6873e-05	-0.558205	-1.51895	6.00339e-05	-0.108817	-1.55321
116226045	chr6:116226045:A:T	1.54037e-05	-1.00151	-1.16674	3.96336e-05	-0.967951	-1.10931
116226077	chr6:116226077:T:C	1.34642e-05	-1.15849	-1.14434	2.67343e-05	-1.21807	-1.25292
116226109	chr6:116226109:A:G	7.49037e-06	-1.36492	-1.52433	1.86477e-05	-1.36557	-1.46565
116226426	chr6:116226426:G:A	7.43374e-06	-1.36515	-1.53168	1.74679e-05	-1.36833	-1.52824
116226806	chr6:116226806:G:A	8.73721e-06	-1.35919	-1.37609	2.04068e-05	-1.35916	-1.3819
116227077	chr6:116227077:G:A	4.73189e-05	-1.2879e-10	-1.04596	0.000118403	-1.2879e-10	-0.982845
116227480	chr6:116227480:C:T	4.86453e-05	-1.01831	-1.02668e-09	0.000120857	-0.962325	-1.02668e-09
116227733	chr6:116227733:C:T	2.87413e-05	-1.2879e-10	-1.54453	6.70762e-05	-1.2879e-10	-1.55111
116227781	chr6:116227781:G:C	1.40645e-05	-1.30505	-0.954164	2.56368e-05	-1.33735	-1.17556
116227945	chr6:116227945:G:A	1.47535e-05	-0.925308	-1.28608	4.24915e-05	-0.45225	-1.55538
116227948	chr6:116227948:G:A	7.55141e-06	-1.36474	-1.51639	1.88735e-05	-1.36541	-1.45376
116228118	chr6:116228118:A:C	7.49714e-06	-1.36841	-1.51994	1.73561e-05	-1.36441	-1.53858
116228411	chr6:116228411:G:A	8.9831e-06	-1.15446	-1.55306	2.00185e-05	-1.20249	-1.55778
116228619	chr6:116228619:G:T	1.57735e-05	-0.901873	-1.24266	4.43743e-05	-0.418748	-1.54553
116229754	chr6:116229754:A:G	1.47485e-05	-0.940031	-1.27169	4.18146e-05	-0.531904	-1.49179
116229807	chr6:116229807:G:C	2.82428e-05	-1.2879e-10	-1.56203	6.60993e-05	-1.2879e-10	-1.56578
116229970	chr6:116229970:C:G	2.87192e-05	-1.2879e-10	-1.5453	6.70329e-05	-1.2879e-10	-1.55175
116230320	chr6:116230320:C:A	5.80412e-05	-0.841712	-1.02668e-09	0.000159755	-0.683294	-1.02668e-09
116230458	chr6:116230458:A:C	4.59776e-05	-1.2879e-10	-1.07471	9.95916e-05	-1.2879e-10	-1.15586
116230475	chr6:116230475:C:A	1.22634e-05	-0.857074	-1.53918	4.33732e-05	-0.424041	-1.56305
116230836	chr6:116230836:G:A	8.51842e-05	-1.2879e-10	-0.45805	0.000284841	-1.2879e-10	-0.105004
116231395	chr6:116231395:A:G	6.46524e-05	-0.73384	-1.02668e-09	0.000172736	-0.605168	-1.02668e-09
116231903	chr6:116231903:G:A	1.13046e-05	-0.915326	-1.56233	4.03391e-05	-0.615397	-1.44422
116231933	chr6:116231933:G:T	1.40455e-05	-1.32312	-0.937446	2.56754e-05	-1.34958	-1.16183
116232159	chr6:116232159:C:CTG	2.32424e-05	-0.937845	-0.819041	5.61706e-05	-0.528255	-1.20029
116232188	chr6:116232188:C:T	0.000103391	-1.2879e-10	-0.264344	0.000234139	-1.2879e-10	-0.301021
116232348	chr6:116232348:A:G	1.73562e-05	-0.932796	-1.11612	4.50118e-05	-0.893751	-1.05626
116232411	chr6:116232411:T:A	7.40984e-06	-1.36827	-1.53178	1.75779e-05	-1.36232	-1.52798
116233019	chr6:116233019:T:C	3.73842e-05	-1.28162	-1.02668e-09	8.53191e-05	-1.31054	-1.02668e-09
116233477	chr6:116233477:G:A	5.2544e-05	-0.941215	-1.02668e-09	0.000119095	-0.977017	-1.02668e-09
116233625	chr6:116233625:A:G	1.55815e-05	-1.15994	-0.996842	5.0387e-05	-1.16853	-0.668671
116233962	chr6:116233962:CTA:C	2.83744e-05	-1.2879e-10	-1.55738	6.6363e-05	-1.2879e-10	-1.56179
116234457	chr6:116234457:A:G	2.8567e-05	-1.2879e-10	-1.55061	6.59853e-05	-1.2879e-10	-1.5675
116234715	chr6:116234715:T:C	7.54284e-06	-1.368	-1.51426	1.73436e-05	-1.36094	-1.54277
116234813	chr6:116234813:C:T	4.23556e-05	-1.15676	-1.02668e-09	0.000109873	-1.05761	-1.02668e-09
116234821	chr6:116234821:C:T	1.42879e-05	-1.17558	-1.06788	4.52177e-05	-1.18362	-0.761831
116235360	chr6:116235360:A:G	5.14494e-05	-0.962266	-1.02668e-09	0.00012836	-0.902096	-1.02668e-09
116235835	chr6:116235835:A:G	1.46704e-05	-1.21242	-1.00461	4.71706e-05	-1.22016	-0.683006
116236168	chr6:116236168:G:A	4.43875e-05	-1.10991	-1.02668e-09	0.000107325	-1.08107	-1.02668e-09
116237576	chr6:116237576:G:A	0.000104348	-1.2879e-10	-0.255133	0.000211635	-1.2879e-10	-0.402074
116237622	chr6:116237622:A:G	0.000117581	-1.2879e-10	-0.13574	0.000265937	-1.2879e-10	-0.173677
116237799	chr6:116237799:A:G	1.61413e-05	-0.917474	-1.20401	4.15705e-05	-0.880259	-1.14928
116238161	chr6:116238161:A:G	3.18917e-05	-1.2879e-10	-1.44052	8.38366e-05	-1.2879e-10	-1.32807
116238862	chr6:116238862:G:C	1.07193e-05	-1.09702	-1.4338	2.13576e-05	-1.16489	-1.53063
116239168	chr6:116239168:T:A	2.83206e-05	-1.2879e-10	-1.55928	6.92547e-05	-1.2879e-10	-1.51914
116239558	chr6:116239558:C:T	1.42381e-05	-1.17176	-1.07519	4.49597e-05	-1.18006	-0.77111
116239645	chr6:116239645:G:C	7.01885e-05	-1.2879e-10	-0.651681	0.000169626	-1.2879e-10	-0.623339
116239708	chr6:116239708:A:G	1.41756e-05	-1.30225	-0.949098	2.58153e-05	-1.3354	-1.17057
116239924	chr6:116239924:T:C	7.15638e-06	-1.36778	-1.56708	1.68907e-05	-1.36782	-1.56235
116240548	chr6:116240548:T:A	1.45202e-05	-1.29676	-0.930562	3.877e-05	-1.31492	-0.784367
116240751	chr6:116240751:G:A	2.8738e-05	-1.2879e-10	-1.54464	6.70704e-05	-1.2879e-10	-1.55119
116241010	chr6:116241010:A:G	1.35915e-05	-0.833984	-1.45944	4.52747e-05	-0.384909	-1.55928
116241988	chr6:116241988:A:C	2.91322e-05	-1.2879e-10	-1.53102	6.7862e-05	-1.2879e-10	-1.53946
116242384	chr6:116242384:A:G	1.36201e-05	-0.80797	-1.48335	4.66497e-05	-0.349464	-1.5648
116242604	chr6:116242604:C:A	1.44306e-05	-0.933733	-1.29978	4.16052e-05	-0.523195	-1.50552
116242662	chr6:116242662:T:C	1.84567e-05	-0.944855	-1.04258	4.69615e-05	-0.538664	-1.36894
116242762	chr6:116242762:G:C	1.51242e-05	-0.972038	-1.21453	4.09723e-05	-0.576984	-1.46705
116243065	chr6:116243065:C:T	0.00011746	-1.2879e-10	-0.136765	0.000247824	-1.2879e-10	-0.244214
116243225	chr6:116243225:A:G	1.19759e-05	-0.869869	-1.5501	4.27346e-05	-0.437928	-1.564
116243437	chr6:116243437:A:AT	2.37629e-05	-1.15036	-0.58438	6.39007e-05	-1.11678	-0.482828
116243822	chr6:116243822:GT:G	3.30539e-05	-1.2879e-10	-1.40473	7.66923e-05	-1.2879e-10	-1.41713
116244341	chr6:116244341:G:A	1.23691e-05	-0.850487	-1.53718	4.76953e-05	-0.532684	-1.35942
116244798	chr6:116244798:A:T	8.02728e-05	-1.2879e-10	-0.517435	0.000225054	-1.2879e-10	-0.340594
116244799	chr6:116244799:A:G	0.000145472	-1.2879e-10	0.0771173	0.000326602	-1.2879e-10	0.0318077
116245033	chr6:116245033:CTATT:C	1.19243e-05	-0.896611	-1.52768	3.65878e-05	-0.596622	-1.5606
116245042	chr6:116245042:G:A	1.12795e-05	-0.920415	-1.55946	3.59299e-05	-0.629172	-1.54619
116245802	chr6:116245802:CT:C	1.2184e-05	-0.854548	-1.54819	3.86432e-05	-0.54529	-1.55727
116245885	chr6:116245885:T:C	1.15278e-05	-0.928805	-1.5293	3.514e-05	-0.637752	-1.55984
116246267	chr6:116246267:T:G	2.90242e-05	-1.2879e-10	-1.53474	6.76401e-05	-1.2879e-10	-1.54273
116246523	chr6:116246523:A:C	9.94587e-05	-1.2879e-10	-0.303123	0.000200223	-1.2879e-10	-0.457503
116247821	chr6:116247821:CTT:C	1.24343e-05	-0.913824	-1.46859	3.55794e-05	-0.618393	-1.56678
116248138	chr6:116248138:A:C	9.58066e-05	-1.2879e-10	-0.340534	0.000193505	-1.2879e-10	-0.491634
116248770	chr6:116248770:G:A	0.000110743	-1.2879e-10	-0.195656	0.000223183	-1.2879e-10	-0.348942
116249001	chr6:116249001:G:A	4.30536e-05	-1.2879e-10	-1.14042	9.99485e-05	-1.2879e-10	-1.15228
116249010	chr6:116249010:ACATT:A	8.27548e-05	-0.486983	-1.02668e-09	0.000227064	-0.331702	-1.02668e-09
116249173	chr6:116249173:GCTCT:G	1.17512e-05	-0.91241	-1.5265	3.5836e-05	-0.616655	-1.56133
116249325	chr6:116249325:A:G	1.40008e-05	-1.13259	-1.13117	2.76938e-05	-1.19813	-1.2376
116249434	chr6:116249434:T:C	1.16921e-05	-0.906912	-1.53704	3.59267e-05	-0.61175	-1.5637
116249661	chr6:116249661:A:T	1.47615e-05	-1.16811	-1.04273	2.90467e-05	-1.22892	-1.15911
116250092	chr6:116250092:G:A	1.23778e-05	-0.854779	-1.53218	3.83249e-05	-0.545559	-1.56528
116250220	chr6:116250220:T:C	9.96728e-06	-1.17011	-1.43344	2.45709e-05	-1.13783	-1.41754
116250534	chr6:116250534:C:CT	3.72126e-05	-1.2879e-10	-1.28622	8.58686e-05	-1.2879e-10	-1.30412
116250874	chr6:116250874:C:T	0.000131721	-1.2879e-10	-0.0221804	0.000297571	-1.2879e-10	-0.0612826
116250954	chr6:116250954:G:A	2.06154e-05	-1.28769	-0.589141	4.07146e-05	-1.32686	-0.723489
116251808	chr6:116251808:C:G	1.13142e-05	-0.932613	-1.5442	3.99114e-05	-0.642342	-1.42793
116252504	chr6:116252504:G:A	1.17358e-05	-0.892735	-1.54749	3.73597e-05	-0.586907	-1.54944
116253292	chr6:116253292:G:A	1.38917e-05	-0.720266	-1.55131	4.6621e-05	-0.366013	-1.54887
116253953	chr6:116253953:G:T	7.25442e-06	-1.35781	-1.56345	1.87682e-05	-1.36312	-1.46165
116254047	chr6:116254047:T:C	2.83701e-05	-1.2879e-10	-1.55753	6.6219e-05	-1.2879e-10	-1.56397
116254113	chr6:116254113:T:G	4.52082e-05	-1.09159	-1.02668e-09	0.000118645	-0.980801	-1.02668e-09
116254181	chr6:116254181:T:G	1.61182e-05	-1.26495	-0.857961	3.24359e-05	-1.05125	-1.22642
116254210	chr6:116254210:C:G	0.000207447	-1.2879e-10	0.432008	0.000450588	-1.2879e-10	0.353618
116254473	chr6:116254473:G:A	2.83199e-05	-1.2879e-10	-1.5593	6.92919e-05	-1.2879e-10	-1.51861
116254622	chr6:116254622:A:G	2.91915e-05	-1.2879e-10	-1.52899	6.70959e-05	-1.2879e-10	-1.55081
116255428	chr6:116255428:T:C	1.40248e-05	-0.709274	-1.55276	4.36425e-05	-0.42021	-1.56069
116255630	chr6:116255630:T:C	7.83766e-05	-1.2879e-10	-0.54134	0.000177839	-1.2879e-10	-0.576058
116255950	chr6:116255950:C:T	2.10375e-05	-1.2488	-0.607755	3.8787e-05	-1.02233	-1.07652
116255954	chr6:116255954:A:G	2.82838e-05	-1.2879e-10	-1.56058	6.61659e-05	-1.2879e-10	-1.56477
116255982	chr6:116255982:A:G	7.16742e-06	-1.36568	-1.56764	1.70477e-05	-1.36024	-1.56067
116256143	chr6:116256143:A:G	2.85345e-05	-1.2879e-10	-1.55175	6.63842e-05	-1.2879e-10	-1.56148
116256460	chr6:116256460:T:C	1.36823e-05	-0.723281	-1.56348	4.34971e-05	-0.436728	-1.54751
116256638	chr6:116256638:C:T	3.63398e-05	-1.30995	-1.02668e-09	8.21028e-05	-1.34896	-1.02668e-09
116257409	chr6:116257409:A:G	2.61174e-05	-0.984813	-0.65545	6.84885e-05	-0.950045	-0.580225
116257576	chr6:116257576:G:T	2.89933e-05	-1.2879e-10	-1.5358	7.1665e-05	-1.2879e-10	-1.48493
116258047	chr6:116258047:C:T	1.78158e-05	-0.586767	-1.43601	6.38745e-05	-0.0628582	-1.53716
116258178	chr6:116258178:G:C	1.11217e-05	-1.33453	-1.15943	3.56568e-05	-1.35994	-0.823054
116258338	chr6:116258338:C:T	5.549e-05	-0.729111	-0.157551	0.000273874	-0.252159	0.107892
116258455	chr6:116258455:G:A	2.85615e-05	-1.2879e-10	-1.5508	6.64332e-05	-1.2879e-10	-1.56074
116258897	chr6:116258897:A:G	2.92421e-05	-1.2879e-10	-1.52726	6.754e-05	-1.2879e-10	-1.54421
116259131	chr6:116259131:T:C	2.84755e-05	-1.2879e-10	-1.55382	6.64743e-05	-1.2879e-10	-1.56012
116259350	chr6:116259350:C:T	2.97558e-05	-1.2879e-10	-1.50984	6.94594e-05	-1.2879e-10	-1.51619
116259654	chr6:116259654:C:A	1.43441e-05	-0.941857	-1.29767	4.12488e-05	-0.548411	-1.4889
116259720	chr6:116259720:C:T	2.81653e-05	-1.2879e-10	-1.56478	6.60095e-05	-1.2879e-10	-1.56714
116259733	chr6:116259733:T:A	1.78653e-05	-1.27936	-0.740645	3.4287e-05	-1.07567	-1.14649
116260068	chr6:116260068:A:G	0.000172249	-1.2879e-10	0.246078	0.000388121	-1.2879e-10	0.204383
116260267	chr6:116260267:T:A	0.000215676	-1.2879e-10	0.470911	0.000468481	-1.2879e-10	0.392561
116260628	chr6:116260628:A:C	2.86527e-05	-1.2879e-10	-1.54762	6.67946e-05	-1.2879e-10	-1.55531
116260925	chr6:116260925:A:G	2.01446e-05	-0.649986	-1.24994	6.06597e-05	-0.142261	-1.50939
116261022	chr6:116261022:G:C	2.91715e-05	-0.908742	-0.620931	7.62359e-05	-0.869416	-0.553686
116261327	chr6:116261327:A:G	3.58641e-05	-1.2879e-10	-1.32313	9.08304e-05	-1.2879e-10	-1.24794
116261585	chr6:116261585:T:C	9.02421e-05	-1.2879e-10	-0.40037	0.000204163	-1.2879e-10	-0.438015
116261621	chr6:116261621:AC:A	2.91273e-05	-1.2879e-10	-1.53119	6.73668e-05	-1.2879e-10	-1.54678
116262538	chr6:116262538:G:A	8.9432e-05	-1.2879e-10	-0.409387	0.000202345	-1.2879e-10	-0.446962
116262800	chr6:116262800:T:C	2.00379e-05	-0.987916	-0.917326	5.08808e-05	-0.951552	-0.875898
116262917	chr6:116262917:T:C	1.36217e-05	-0.770586	-1.52062	4.02606e-05	-0.494068	-1.56749
116263013	chr6:116263013:A:G	1.03962e-05	-0.993794	-1.56764	2.26298e-05	-1.07083	-1.56684
116263139	chr6:116263139:A:G	2.87149e-05	-1.2879e-10	-1.54545	6.68316e-05	-1.2879e-10	-1.55476
116263400	chr6:116263400:A:G	1.04101e-05	-0.992456	-1.56764	2.26617e-05	-1.06965	-1.56661
116263895	chr6:116263895:A:T	1.3527e-05	-0.782088	-1.51609	3.97184e-05	-0.508002	-1.56712
116264178	chr6:116264178:A:C	2.86729e-05	-1.2879e-10	-1.54691	6.68315e-05	-1.2879e-10	-1.55476
116264221	chr6:116264221:G:C	9.57981e-05	-1.2879e-10	-0.340623	0.000356204	-1.2879e-10	0.118569
116264320	chr6:116264320:G:C	2.7171e-05	-0.94703	-0.653684	7.09213e-05	-0.910763	-0.584602
116264690	chr6:116264690:T:C	1.35848e-05	-0.774927	-1.51899	4.00593e-05	-0.499204	-1.56737
116264792	chr6:116264792:A:G	2.84934e-05	-1.2879e-10	-1.55319	7.0169e-05	-1.2879e-10	-1.50603
116265620	chr6:116265620:C:T	3.44251e-05	-1.36408	-1.02668e-09	8.14542e-05	-1.35689	-1.02668e-09
116265682	chr6:116265682:A:G	1.98948e-05	-0.600332	-1.31207	6.74186e-05	-0.0798333	-1.46618
116265725	chr6:116265725:T:C	3.65141e-05	-1.30517	-1.02668e-09	8.70368e-05	-1.2906	-1.02668e-09
116266008	chr6:116266008:G:C	9.82148e-05	-1.2879e-10	-0.315709	0.000311243	-1.2879e-10	-0.0163607
116266244	chr6:116266244:G:T	1.03594e-05	-0.999349	-1.56562	2.26302e-05	-1.07574	-1.56191
116266733	chr6:116266733:A:G	2.09555e-05	-0.612108	-1.24836	6.37559e-05	-0.0928976	-1.50898
116266906	chr6:116266906:T:G	1.99324e-05	-0.471891	-1.43863	9.07629e-05	0.0853692	-1.33405
116267058	chr6:116267058:C:G	2.86359e-05	-1.2879e-10	-1.54821	6.67636e-05	-1.2879e-10	-1.55578
116267287	chr6:116267287:G:T	2.91453e-05	-1.2879e-10	-1.53057	7.30799e-05	-1.2879e-10	-1.46538
116267443	chr6:116267443:G:A	8.59356e-06	-1.25896	-1.49289	2.33708e-05	-1.0475	-1.55795
116267475	chr6:116267475:ATAAAT:A	1.78285e-05	-0.609778	-1.41229	6.27205e-05	-0.0919714	-1.52628
116267747	chr6:116267747:A:G	1.08449e-05	-0.957173	-1.562	2.36362e-05	-1.03788	-1.55628
116268127	chr6:116268127:A:G	1.50609e-05	-0.746474	-1.44429	4.25355e-05	-0.447803	-1.55879
116268236	chr6:116268236:T:A	2.39755e-05	-0.962716	-0.763118	6.2121e-05	-0.927454	-0.700396
116268461	chr6:116268461:T:C	1.162e-05	-1.34597	-1.10417	3.79663e-05	-1.36563	-0.754604
116268505	chr6:116268505:T:G	3.41594e-05	-1.2879e-10	-1.37183	7.88414e-05	-1.2879e-10	-1.3895
116268506	chr6:116268506:A:G	3.41594e-05	-1.2879e-10	-1.37183	7.88414e-05	-1.2879e-10	-1.3895
116269303	chr6:116269303:TG:T	2.86973e-05	-1.2879e-10	-1.54606	6.68007e-05	-1.2879e-10	-1.55522
116269639	chr6:116269639:T:A	1.34206e-05	-0.794416	-1.51166	3.91489e-05	-0.522966	-1.5666
116269644	chr6:116269644:T:G	1.33111e-05	-0.795457	-1.51881	3.90726e-05	-0.524153	-1.56736
116270016	chr6:116270016:G:A	4.56999e-05	-1.2879e-10	-1.08077	0.000126352	-1.2879e-10	-0.917864
116270318	chr6:116270318:T:C	8.93025e-05	-1.2879e-10	-0.410836	0.000202066	-1.2879e-10	-0.448342
116270564	chr6:116270564:A:G	2.86678e-05	-1.2879e-10	-1.54709	6.68222e-05	-1.2879e-10	-1.5549
116270870	chr6:116270870:C:T	1.27684e-05	-0.804705	-1.55118	3.88724e-05	-0.53539	-1.56126
116271313	chr6:116271313:C:T	3.5269e-05	-0.973334	-0.366528	6.58373e-05	-1.05354	-0.516204
116271793	chr6:116271793:A:G	1.35879e-05	-0.77276	-1.52092	4.01577e-05	-0.496603	-1.56752
116272165	chr6:116272165:T:C	2.87054e-05	-1.2879e-10	-1.54578	6.68154e-05	-1.2879e-10	-1.555
116272331	chr6:116272331:A:C	1.79451e-05	-0.58846	-1.42709	6.39885e-05	-0.0643041	-1.53393
116272787	chr6:116272787:G:A	3.52397e-05	-1.34069	-1.02668e-09	8.08535e-05	-1.3643	-1.02668e-09
116273348	chr6:116273348:A:C	1.34816e-05	-0.780497	-1.52104	3.97808e-05	-0.506039	-1.56751
116273382	chr6:116273382:G:C	1.88614e-05	-0.619964	-1.34578	6.43658e-05	-0.105355	-1.487
116273810	chr6:116273810:A:G	1.3737e-05	-0.749952	-1.53282	4.13297e-05	-0.46805	-1.5673
116273886	chr6:116273886:A:G	2.9379e-05	-1.2879e-10	-1.52259	6.76697e-05	-1.2879e-10	-1.5423
116274100	chr6:116274100:G:A	3.02272e-05	-1.2879e-10	-1.49412	7.73175e-05	-1.2879e-10	-1.40901
116274529	chr6:116274529:G:A	2.38163e-05	-0.91041	-0.822084	6.19081e-05	-0.872606	-0.758677
116274789	chr6:116274789:C:A	2.28303e-05	-0.953938	-0.820839	5.92203e-05	-0.918021	-0.75765
116275084	chr6:116275084:C:T	1.87647e-05	-0.577907	-1.39298	6.60831e-05	-0.051018	-1.515
116275316	chr6:116275316:T:A	2.12379e-05	-0.42527	-1.42181	9.84346e-05	0.144432	-1.31197
116275380	chr6:116275380:A:T	4.48572e-05	-0.779289	-0.320093	0.000212839	-0.318364	-0.0780335
116275529	chr6:116275529:G:A	8.87258e-05	-1.2879e-10	-0.417314	0.000200795	-1.2879e-10	-0.454652
116276240	chr6:116276240:A:T	1.76646e-05	-1.01503	-1.01627	4.46753e-05	-0.98002	-0.977493
116276561	chr6:116276561:C:G	2.50903e-05	-1.31465	-0.365732	8.76657e-05	-1.09311	-0.190295
116276588	chr6:116276588:C:A	0.00031292	-1.2879e-10	0.843082	0.000743029	-1.2879e-10	0.8538
116276754	chr6:116276754:A:G	3.71195e-05	-1.2879e-10	-1.28872	8.47551e-05	-1.2879e-10	-1.31717
116277107	chr6:116277107:A:G	2.83283e-05	-1.2879e-10	-1.559	6.59962e-05	-1.2879e-10	-1.56734
116277254	chr6:116277254:C:T	3.59132e-05	-1.2879e-10	-1.32176	8.7254e-05	-1.2879e-10	-1.28811
116277312	chr6:116277312:T:C	1.35525e-05	-0.730407	-1.56588	5.1377e-05	-0.257301	-1.56044
116277630	chr6:116277630:G:A	1.7765e-05	-0.596347	-1.42929	6.33085e-05	-0.0744749	-1.53444
116277837	chr6:116277837:G:A	3.25716e-05	-1.2879e-10	-1.41943	7.48184e-05	-1.2879e-10	-1.44187
116278502	chr6:116278502:T:C	1.51639e-05	-0.739662	-1.44429	4.28927e-05	-0.43944	-1.55879
116279453	chr6:116279453:C:A	3.46297e-05	-1.35815	-1.02668e-09	8.18089e-05	-1.35255	-1.02668e-09
116279611	chr6:116279611:C:G	4.85277e-05	-0.811798	-0.208933	0.000232269	-0.362405	0.0533672
116280369	chr6:116280369:A:G	3.31232e-05	-1.24641	-0.156218	0.000141902	-1.23771	0.435911
116280377	chr6:116280377:C:T	0.000190519	-1.2879e-10	0.346888	0.000416189	-1.2879e-10	0.274203
116280394	chr6:116280394:A:G	1.18859e-05	-1.35038	-1.07713	3.93727e-05	-1.34946	-0.734398
116280444	chr6:116280444:A:T	2.20358e-05	-1.07376	-0.736438	5.0298e-05	-1.13795	-0.701016
116280518	chr6:116280518:G:A	0.000197908	-1.2879e-10	0.384938	0.000432388	-1.2879e-10	0.312387
116280952	chr6:116280952:C:G	2.03786e-05	-0.526433	-1.36195	9.36588e-05	0.0151178	-1.23239
116280969	chr6:116280969:A:G	1.63105e-05	-0.67073	-1.44033	5.70873e-05	-0.172016	-1.54034
116281269	chr6:116281269:G:A	2.8951e-05	-1.2879e-10	-1.53726	6.73534e-05	-1.2879e-10	-1.54698
116281350	chr6:116281350:A:C	2.8385e-05	-1.2879e-10	-1.55701	6.7941e-05	-1.2879e-10	-1.5383
116281694	chr6:116281694:C:T	8.54262e-05	-0.455213	-1.02668e-09	0.00022222	-0.353265	-1.02668e-09
116281695	chr6:116281695:G:C	8.58689e-05	-0.450044	-1.02668e-09	0.000223463	-0.347689	-1.02668e-09
116281923	chr6:116281923:T:A	7.29808e-06	-1.36769	-1.54757	1.71934e-05	-1.35364	-1.55877
116281951	chr6:116281951:T:C	9.27131e-05	-1.2879e-10	-0.373355	0.00020919	-1.2879e-10	-0.413694
116282616	chr6:116282616:A:AAT	2.94371e-05	-1.2879e-10	-1.52061	6.78959e-05	-1.2879e-10	-1.53896
116283386	chr6:116283386:C:T	1.97865e-05	-1.24906	-0.668807	3.79034e-05	-1.02294	-1.09896
116283430	chr6:116283430:C:A	2.90858e-05	-1.2879e-10	-1.53262	6.75073e-05	-1.2879e-10	-1.5447
116283576	chr6:116283576:C:T	7.39132e-05	-0.599975	-1.02668e-09	0.000193747	-0.490382	-1.02668e-09
116283687	chr6:116283687:A:G	7.42836e-05	-0.523519	-0.0714554	0.000390546	0.0194285	0.191182
116283906	chr6:116283906:A:G	2.48018e-05	-1.15204	-0.539908	6.46247e-05	-1.11792	-0.470423
116284330	chr6:116284330:C:T	8.37905e-05	-0.789615	0.315069	0.000194224	-0.794053	0.306131
116285017	chr6:116285017:T:A	2.15399e-05	-1.07723	-0.755733	4.9301e-05	-1.14531	-0.713679
116285047	chr6:116285047:G:A	9.34347e-05	-1.2879e-10	-0.365602	0.000210773	-1.2879e-10	-0.406155
116285206	chr6:116285206:G:A	1.33812e-05	-1.35916	-0.949847	3.81207e-05	-1.29035	-0.825824
116285294	chr6:116285294:G:A	1.67032e-05	-1.06851	-1.01875	6.48191e-05	-0.727367	-0.857968
116285410	chr6:116285410:C:T	1.64549e-05	-0.680497	-1.42174	5.68462e-05	-0.184827	-1.53176
116285468	chr6:116285468:G:A	6.619e-05	-0.551871	-0.158465	0.000362561	-0.0129923	0.14925
116285615	chr6:116285615:T:C	2.19486e-05	-1.02833	-0.785831	4.99013e-05	-1.10225	-0.74464
116285644	chr6:116285644:G:A	2.36353e-05	-1.26292	-0.477206	4.1274e-05	-1.04688	-0.989826
116285720	chr6:116285720:A:G	2.94126e-05	-1.2879e-10	-1.52144	6.84535e-05	-1.2879e-10	-1.53078
116286349	chr6:116286349:C:A	1.75898e-05	-1.07164	-0.963905	4.44312e-05	-1.03948	-0.923511
116286378	chr6:116286378:T:C	6.5315e-05	-1.2879e-10	-0.723643	0.000127479	-1.2879e-10	-0.90898
116286406	chr6:116286406:G:A	2.89503e-05	-1.2879e-10	-1.53729	6.73516e-05	-1.2879e-10	-1.54701
116286413	chr6:116286413:A:T	1.086e-05	-1.0505	-1.46729	2.37337e-05	-1.12095	-1.46909
116286763	chr6:116286763:A:G	2.8951e-05	-1.2879e-10	-1.53726	6.73534e-05	-1.2879e-10	-1.54698
116286785	chr6:116286785:A:G	5.93371e-05	-0.819631	-1.02668e-09	0.000152696	-0.728486	-1.02668e-09
116286805	chr6:116286805:T:C	2.83868e-05	-1.2879e-10	-1.55694	6.79465e-05	-1.2879e-10	-1.53822
116286845	chr6:116286845:A:G	9.63947e-05	-1.36283	1.02842	0.000239562	-1.35834	1.08021
116288059	chr6:116288059:T:C	7.50388e-06	-1.34784	-1.5396	2.043e-05	-1.35574	-1.38419
116288145	chr6:116288145:C:T	2.9423e-05	-1.2879e-10	-1.52109	6.81506e-05	-1.2879e-10	-1.53521
116288274	chr6:116288274:T:C	2.63439e-05	-0.862073	-0.769555	5.71215e-05	-0.959524	-0.75223
116289032	chr6:116289032:G:C	1.6705e-05	-1.07431	-1.01285	6.4689e-05	-0.735992	-0.851351
116289038	chr6:116289038:C:G	7.46989e-06	-1.33969	-1.5523	1.69252e-05	-1.36446	-1.56368
116289049	chr6:116289049:A:G	0.00033649	-1.2879e-10	0.915702	0.000642482	-1.2879e-10	0.708404
116289424	chr6:116289424:A:G	0.000175675	-1.07419	1.33996	0.000441658	-1.04177	1.37537
116289740	chr6:116289740:T:A	2.91073e-05	-1.2879e-10	-1.53188	6.75473e-05	-1.2879e-10	-1.54411
116290350	chr6:116290350:C:T	0.000162958	-1.2879e-10	0.190626	0.000364396	-1.2879e-10	0.141306
116290422	chr6:116290422:G:A	2.90858e-05	-1.2879e-10	-1.53262	6.75073e-05	-1.2879e-10	-1.5447
116290689	chr6:116290689:T:G	1.73643e-05	-0.635795	-1.41265	6.05461e-05	-0.12634	-1.52719
116291369	chr6:116291369:A:G	2.43569e-05	-0.977638	-0.732414	6.28437e-05	-0.942213	-0.674071
116292744	chr6:116292744:A:G	2.11281e-05	-1.27483	-0.577433	3.76116e-05	-1.06792	-1.06171
116292755	chr6:116292755:C:T	2.90007e-05	-1.2879e-10	-1.53555	6.73528e-05	-1.2879e-10	-1.54699
116292882	chr6:116292882:A:T	2.94778e-05	-1.25942	-0.259805	4.90484e-05	-1.04076	-0.823369
116292953	chr6:116292953:G:A	0.000106685	-1.2879e-10	-0.232986	0.000341021	-1.2879e-10	0.0750079
116293138	chr6:116293138:A:G	9.3388e-05	-1.2879e-10	-0.366103	0.000210669	-1.2879e-10	-0.406647
116293295	chr6:116293295:C:T	0.00010286	-1.2879e-10	-0.269496	0.000210249	-1.2879e-10	-0.40864
116293476	chr6:116293476:T:A	1.67699e-05	-1.06804	-1.01524	6.50944e-05	-0.726638	-0.854459
116293497	chr6:116293497:G:A	2.81527e-05	-1.2879e-10	-1.56522	6.68165e-05	-1.2879e-10	-1.55499
116294445	chr6:116294445:G:C	3.31105e-05	-0.979683	-0.423334	7.82373e-05	-1.06377	-0.333414
116294557	chr6:116294557:AG:A	1.0816e-05	-1.06334	-1.4585	2.36706e-05	-1.13227	-1.46043
116294645	chr6:116294645:T:C	2.8307e-05	-1.2879e-10	-1.55976	6.74849e-05	-1.2879e-10	-1.54503
116294783	chr6:116294783:A:G	1.65705e-05	-0.674398	-1.42084	5.73275e-05	-0.176848	-1.53131
116295372	chr6:116295372:G:A	9.03611e-05	-1.2879e-10	-0.399051	0.000203956	-1.2879e-10	-0.439031
116296089	chr6:116296089:G:A	3.65197e-05	-1.30501	-1.02668e-09	8.70573e-05	-1.29037	-1.02668e-09
116296236	chr6:116296236:C:T	3.20099e-05	-1.25997	-0.176848	0.00013723	-1.2516	0.416328
116296929	chr6:116296929:G:A	1.40511e-05	-0.79644	-1.46372	4.81398e-05	-0.341015	-1.54181
116297160	chr6:116297160:T:C	2.8085e-05	-1.2879e-10	-1.56763	6.71833e-05	-1.2879e-10	-1.54951
116297279	chr6:116297279:TCTC:T	2.92554e-05	-1.2879e-10	-1.5268	6.79386e-05	-1.2879e-10	-1.53833
116297758	chr6:116297758:G:A	5.14995e-05	-1.2879e-10	-0.961294	0.000149754	-1.2879e-10	-0.747939
116298155	chr6:116298155:A:G	3.44293e-05	-1.36396	-1.02668e-09	8.05223e-05	-1.3684	-1.02668e-09
116298159	chr6:116298159:A:C	2.93863e-05	-1.2879e-10	-1.52234	6.80798e-05	-1.2879e-10	-1.53625
116298224	chr6:116298224:C:G	5.10982e-05	-0.969116	-1.02668e-09	0.000128686	-0.899557	-1.02668e-09
116298311	chr6:116298311:G:A	2.87568e-05	-1.2879e-10	-1.54399	7.13314e-05	-1.2879e-10	-1.4896
116298407	chr6:116298407:G:A	2.75841e-05	-0.97417	-0.611455	7.15362e-05	-0.938546	-0.548186
116298423	chr6:116298423:G:A	0.000165533	-1.07536	1.28167	0.000416822	-1.04305	1.31877
116299645	chr6:116299645:GAGAT:G	2.88266e-05	-1.13605	-0.405521	7.55114e-05	-1.10068	-0.331974
116299873	chr6:116299873:T:C	1.9482e-05	-1.27385	-0.659522	3.65398e-05	-1.06625	-1.09228
116299887	chr6:116299887:A:G	1.87736e-05	-1.04058	-0.929832	4.7554e-05	-1.00669	-0.888383
116300033	chr6:116300033:A:C	2.80881e-05	-1.2879e-10	-1.56752	6.69496e-05	-1.2879e-10	-1.55299
116300105	chr6:116300105:A:G	0.000143631	-1.2879e-10	0.0643804	0.000511154	-1.2879e-10	0.479737
116300373	chr6:116300373:A:G	2.81739e-05	-1.2879e-10	-1.56447	6.69272e-05	-1.2879e-10	-1.55333
116300445	chr6:116300445:G:T	2.59916e-05	-0.978196	-0.666898	6.72168e-05	-0.942798	-0.606214
116301353	chr6:116301353:C:T	7.76693e-06	-1.28543	-1.56756	1.77507e-05	-1.31401	-1.5665
116301781	chr6:116301781:C:T	2.84988e-05	-1.2879e-10	-1.553	7.01196e-05	-1.2879e-10	-1.50673
116301810	chr6:116301810:G:A	2.87097e-05	-1.2879e-10	-1.54563	7.11291e-05	-1.2879e-10	-1.49244
116301820	chr6:116301820:G:A	1.64841e-05	-0.675807	-1.42466	5.71103e-05	-0.178758	-1.53319
116302046	chr6:116302046:T:G	2.80849e-05	-1.2879e-10	-1.56763	6.71808e-05	-1.2879e-10	-1.54955
116302574	chr6:116302574:T:G	0.000183314	-1.2879e-10	0.308332	0.000391609	-1.2879e-10	0.213328
116303039	chr6:116303039:A:G	0.000145843	-1.2879e-10	0.0796654	0.00032675	-1.2879e-10	0.0322592
116303131	chr6:116303131:C:T	1.6517e-05	-0.672337	-1.42614	5.73255e-05	-0.17414	-1.53405
116303196	chr6:116303196:C:G	0.000146733	-1.1191	1.20485	0.000366334	-1.09301	1.23962
116303342	chr6:116303342:G:T	1.66878e-05	-0.679513	-1.40868	5.7272e-05	-0.183961	-1.52516
116303612	chr6:116303612:A:G	1.34764e-05	-1.22873	-1.07319	3.70126e-05	-1.27932	-0.866354
116303669	chr6:116303669:TG:T	2.88926e-05	-1.2879e-10	-1.53928	6.61673e-05	-1.2879e-10	-1.56475
116304009	chr6:116304009:G:A	3.99537e-05	-1.21514	-1.02668e-09	9.33383e-05	-1.2207	-1.02668e-09
116304162	chr6:116304162:G:C	2.41557e-05	-0.879352	-0.838993	6.03157e-05	-0.482088	-1.17525
116304272	chr6:116304272:T:G	0.00018833	-1.2879e-10	0.335333	0.000412901	-1.2879e-10	0.266272
116304675	chr6:116304675:G:A	2.92428e-05	-1.2879e-10	-1.52723	6.79163e-05	-1.2879e-10	-1.53866
116304980	chr6:116304980:A:T	4.17485e-05	-0.876057	-0.295145	0.000205117	-0.446549	0.013192
116305145	chr6:116305145:T:A	0.000259016	-0.887859	1.54188	0.000665486	-0.846966	1.59055
116305167	chr6:116305167:C:T	0.000278887	-0.894729	1.62267	0.000715481	-0.854181	1.6702
116305177	chr6:116305177:T:G	4.48749e-05	-0.74698	-0.352007	0.000119595	-0.702493	-0.270329
116305932	chr6:116305932:G:A	1.81596e-05	-0.813336	-1.19033	5.44151e-05	-0.361541	-1.39875
116306096	chr6:116306096:G:A	8.60764e-06	-1.34509	-1.40512	2.21781e-05	-1.36503	-1.29281
116306104	chr6:116306104:A:G	3.10636e-05	-0.827307	-0.639521	8.08576e-05	-0.784216	-0.580029
116306485	chr6:116306485:A:G	0.000263258	-0.872207	1.54248	0.000675777	-0.830676	1.5896
116307422	chr6:116307422:T:A	4.01389e-05	-0.874107	-0.336414	0.000196488	-0.443897	-0.0324381
116307752	chr6:116307752:T:C	4.6895e-05	-0.736731	-0.318223	0.000124967	-0.69192	-0.236962
116307783	chr6:116307783:G:A	2.05697e-05	-0.731667	-1.14738	5.69058e-05	-0.251577	-1.46396
116307838	chr6:116307838:C:T	9.23415e-05	-1.2879e-10	-0.377371	0.000208312	-1.2879e-10	-0.417896
116307964	chr6:116307964:G:C	2.97685e-05	-0.813049	-0.696365	7.73899e-05	-0.769402	-0.638676
116308238	chr6:116308238:A:T	2.89406e-05	-1.2879e-10	-1.53762	6.72369e-05	-1.2879e-10	-1.54871
116308591	chr6:116308591:T:G	9.06703e-05	-1.2879e-10	-0.395636	0.000264406	-1.2879e-10	-0.179449
116308638	chr6:116308638:A:G	0.000253835	-0.887045	1.52087	0.000650601	-0.846141	1.5671
116308771	chr6:116308771:G:A	3.6879e-05	-1.2879e-10	-1.29522	8.7862e-05	-1.2879e-10	-1.28117
116309110	chr6:116309110:CTTA:C	1.8563e-05	-0.76973	-1.21196	5.68519e-05	-0.303009	-1.41348
116309373	chr6:116309373:G:A	1.03921e-05	-1.02214	-1.53968	2.26205e-05	-1.09464	-1.54344
116309697	chr6:116309697:C:T	8.13898e-05	-1.2879e-10	-0.503615	0.000184197	-1.2879e-10	-0.540927
116309716	chr6:116309716:A:G	6.14267e-05	-0.78502	-1.02668e-09	0.000158515	-0.691084	-1.02668e-09
116310537	chr6:116310537:G:A	1.36125e-05	-0.947025	-1.34485	4.18767e-05	-0.546774	-1.47543
116310657	chr6:116310657:A:C	3.2942e-05	-1.2879e-10	-1.40812	7.66768e-05	-1.2879e-10	-1.41734
116310770	chr6:116310770:C:T	8.8477e-06	-1.34061	-1.3821	2.55853e-05	-1.36371	-1.1512
116310866	chr6:116310866:C:T	3.11942e-05	-0.82559	-0.637043	8.12105e-05	-0.782437	-0.577453
116311229	chr6:116311229:C:T	1.24117e-05	-1.35721	-1.02702	3.53915e-05	-1.28487	-0.905592
116312272	chr6:116312272:A:T	7.1474e-05	-1.2879e-10	-0.633532	0.000192827	-1.2879e-10	-0.495139
116312326	chr6:116312326:A:G	5.61097e-05	-0.875557	-1.02668e-09	0.000145386	-0.777545	-1.02668e-09
116312672	chr6:116312672:C:T	3.97302e-05	-0.873016	-0.347738	0.00019433	-0.442341	-0.0450364
116313162	chr6:116313162:T:C	8.19098e-05	-0.851358	0.354112	0.000182669	-0.570766	0.0215085
116313299	chr6:116313299:C:T	4.58522e-05	-0.75632	-0.321122	0.000122127	-0.712204	-0.239666
116313684	chr6:116313684:G:A	3.00403e-05	-1.2879e-10	-1.50033	7.69895e-05	-1.2879e-10	-1.41327
116313771	chr6:116313771:T:G	1.89342e-05	-0.770608	-1.19129	5.75754e-05	-0.304127	-1.39971
116314847	chr6:116314847:T:A	0.00028513	-0.89787	1.64795	0.000733011	-0.857408	1.69763
116315144	chr6:116315144:T:A	1.44449e-05	-0.916154	-1.31637	4.45507e-05	-0.503864	-1.45644
116315744	chr6:116315744:G:A	1.98233e-05	-1.25239	-0.663619	3.77196e-05	-1.02995	-1.0968
116315798	chr6:116315798:G:A	2.92428e-05	-1.2879e-10	-1.52723	6.79163e-05	-1.2879e-10	-1.53866
116316145	chr6:116316145:T:C	2.9438e-05	-1.2879e-10	-1.52058	7.4618e-05	-1.2879e-10	-1.44455
116316277	chr6:116316277:G:A	2.85573e-05	-1.25375	-0.297205	4.7525e-05	-1.03231	-0.863367
116316543	chr6:116316543:A:G	4.4125e-05	-1.11584	-1.02668e-09	9.83203e-05	-1.1687	-1.02668e-09
116317456	chr6:116317456:A:G	2.38933e-05	-1.26925	-0.460015	4.12316e-05	-1.05921	-0.978519
116317727	chr6:116317727:G:A	3.53584e-05	-1.2879e-10	-1.33733	8.42266e-05	-1.2879e-10	-1.32342
116318111	chr6:116318111:T:C	2.92504e-05	-1.2879e-10	-1.52697	6.79309e-05	-1.2879e-10	-1.53844
116318122	chr6:116318122:G:A	1.37679e-05	-0.942365	-1.33816	4.23458e-05	-0.540285	-1.47078
116318148	chr6:116318148:T:A	7.18456e-06	-1.36777	-1.56316	1.68717e-05	-1.36368	-1.56761
116318363	chr6:116318363:A:G	4.0502e-05	-0.877556	-0.323957	0.000198242	-0.44872	-0.0187252
116318397	chr6:116318397:T:G	0.00012512	-1.2879e-10	-0.0735905	0.000263652	-1.2879e-10	-0.182305
116319779	chr6:116319779:T:C	5.29663e-05	-0.933209	-1.02668e-09	0.000116557	-0.998558	-1.02668e-09
116319845	chr6:116319845:C:T	9.9214e-06	-1.32413	-1.28404	3.44334e-05	-1.34369	-0.874215
116320478	chr6:116320478:A:C	0.000264764	-0.883667	1.55964	0.000679366	-0.842567	1.60679
116321037	chr6:116321037:T:G	2.92938e-05	-1.2879e-10	-1.52549	7.3582e-05	-1.2879e-10	-1.45853
116321089	chr6:116321089:C:T	2.10799e-05	-0.707167	-1.14738	5.87853e-05	-0.219083	-1.46396
116321361	chr6:116321361:TG:T	1.92818e-05	-1.27141	-0.672296	3.62742e-05	-1.06278	-1.10305
116321517	chr6:116321517:A:G	7.36964e-06	-1.36604	-1.53946	1.70227e-05	-1.36634	-1.55605
116321678	chr6:116321678:G:T	3.65762e-05	-1.2879e-10	-1.30347	8.41535e-05	-1.2879e-10	-1.32429
116321749	chr6:116321749:G:A	1.11745e-05	-1.25377	-1.23546	2.98761e-05	-1.30912	-1.05076
116321822	chr6:116321822:C:T	1.90803e-05	-0.757902	-1.19631	5.83843e-05	-0.287154	-1.40273
116322071	chr6:116322071:C:G	1.81684e-05	-1.27842	-0.72476	3.45234e-05	-1.07543	-1.13987
116322073	chr6:116322073:C:A	2.82929e-05	-1.2879e-10	-1.56025	6.74685e-05	-1.2879e-10	-1.54527
116322200	chr6:116322200:C:CA	2.81812e-05	-1.2879e-10	-1.56421	6.85155e-05	-1.2879e-10	-1.52987
116322201	chr6:116322201:T:G	2.8159e-05	-1.2879e-10	-1.565	6.83301e-05	-1.2879e-10	-1.53258
116322275	chr6:116322275:G:A	2.90909e-05	-1.2879e-10	-1.53244	6.76159e-05	-1.2879e-10	-1.54309
116322846	chr6:116322846:A:G	6.78173e-05	-1.2879e-10	-0.686048	0.000166154	-1.2879e-10	-0.644018
116322938	chr6:116322938:T:G	1.4789e-05	-0.96859	-1.2404	4.98192e-05	-0.958086	-0.890448
116322996	chr6:116322996:C:T	0.000106766	-1.2879e-10	-0.232224	0.000239733	-1.2879e-10	-0.277411
116323325	chr6:116323325:C:T	7.92122e-06	-1.26574	-1.56758	1.97881e-05	-1.20678	-1.56508
116323408	chr6:116323408:T:G	0.000207781	-1.2879e-10	0.433619	0.000442735	-1.2879e-10	0.336037
116323446	chr6:116323446:G:A	1.09867e-05	-1.1778	-1.32839	3.16616e-05	-1.22524	-1.07659
116323546	chr6:116323546:G:A	2.88175e-05	-1.2879e-10	-1.54188	7.17258e-05	-1.2879e-10	-1.48408
116323888	chr6:116323888:C:T	4.85706e-05	-1.01985	-1.02668e-09	0.000119604	-0.972748	-1.02668e-09
116323956	chr6:116323956:T:A	3.71809e-05	-1.2879e-10	-1.28707	9.49474e-05	-1.2879e-10	-1.20361
116324028	chr6:116324028:T:C	1.10213e-05	-1.1825	-1.32054	3.1806e-05	-1.22944	-1.06784
116324303	chr6:116324303:C:T	1.75631e-05	-1.01362	-1.02345	3.90068e-05	-1.08819	-1.005
116324560	chr6:116324560:G:A	2.83457e-05	-1.2879e-10	-1.55839	6.92863e-05	-1.2879e-10	-1.51869
116325116	chr6:116325116:AT:A	1.65315e-05	-1.21311	-0.884485	3.66648e-05	-0.963226	-1.19189
116325334	chr6:116325334:A:G	5.46409e-05	-0.902083	-1.02668e-09	0.000136025	-0.844099	-1.02668e-09
116325378	chr6:116325378:G:A	6.08544e-05	-0.794382	-1.02668e-09	0.000137341	-0.83447	-1.02668e-09
116325838	chr6:116325838:T:G	2.82105e-05	-1.2879e-10	-1.56317	6.60975e-05	-1.2879e-10	-1.5658
116326239	chr6:116326239:A:G	2.86724e-05	-1.2879e-10	-1.54693	7.12877e-05	-1.2879e-10	-1.49021
116326406	chr6:116326406:A:G	0.000117997	-1.2879e-10	-0.132207	0.000264628	-1.2879e-10	-0.178609
116326424	chr6:116326424:T:C	1.78243e-05	-1.18822	-0.834085	3.96194e-05	-0.923907	-1.15371
116326428	chr6:116326428:G:A	2.78108e-05	-0.126322	-1.45112	0.000142748	0.514089	-1.30995
116327255	chr6:116327255:C:T	6.25314e-05	-1.2879e-10	-0.767197	0.000182007	-1.2879e-10	-0.552888
116327379	chr6:116327379:T:C	9.67174e-05	-1.2879e-10	-0.331073	0.000217435	-1.2879e-10	-0.375034
116327429	chr6:116327429:G:A	7.24401e-06	-1.35816	-1.56453	1.73736e-05	-1.33437	-1.56762
116328050	chr6:116328050:C:T	9.39173e-05	-1.2879e-10	-0.360451	0.000211252	-1.2879e-10	-0.403882
116328075	chr6:116328075:C:T	9.11851e-05	-1.2879e-10	-0.389973	0.000205217	-1.2879e-10	-0.432866
116328083	chr6:116328083:C:T	0.000111895	-1.2879e-10	-0.185301	0.000250655	-1.2879e-10	-0.232859
116328224	chr6:116328224:G:A	3.95289e-05	-1.2879e-10	-1.22583	8.69724e-05	-1.2879e-10	-1.29134
116328406	chr6:116328406:C:T	1.12351e-05	-1.18899	-1.29483	3.28048e-05	-1.20797	-1.05839
116328870	chr6:116328870:A:AGGG	2.91341e-05	-1.2879e-10	-1.53096	6.76445e-05	-1.2879e-10	-1.54267
116328873	chr6:116328873:T:G	2.91341e-05	-1.2879e-10	-1.53096	6.76445e-05	-1.2879e-10	-1.54267
116328874	chr6:116328874:C:A	2.89994e-05	-1.2879e-10	-1.53559	6.73882e-05	-1.2879e-10	-1.54647
116329030	chr6:116329030:T:C	3.59784e-05	-1.31995	-1.02668e-09	8.30854e-05	-1.33707	-1.02668e-09
116329308	chr6:116329308:A:G	2.72269e-05	-0.852641	-0.746017	7.05217e-05	-0.810641	-0.690373
116329395	chr6:116329395:A:G	2.87987e-05	-0.934881	-0.607655	6.69648e-05	-1.01629	-0.536481
116329589	chr6:116329589:T:C	2.84269e-05	-1.2879e-10	-1.55553	6.99974e-05	-1.2879e-10	-1.50848
116329884	chr6:116329884:C:T	1.07394e-05	-1.19592	-1.33303	3.51829e-05	-0.877473	-1.3189
116329899	chr6:116329899:A:C	9.67174e-05	-1.2879e-10	-0.331073	0.000217435	-1.2879e-10	-0.375034
116329977	chr6:116329977:T:G	2.91698e-05	-1.2879e-10	-1.52973	6.76656e-05	-1.2879e-10	-1.54236
116330011	chr6:116330011:G:C	3.02096e-05	-1.2879e-10	-1.49471	6.97019e-05	-1.2879e-10	-1.51271
116330052	chr6:116330052:C:A	3.01758e-05	-1.2879e-10	-1.49582	6.79396e-05	-1.2879e-10	-1.53832
116330131	chr6:116330131:A:C	7.32204e-06	-1.34822	-1.56375	1.84636e-05	-1.31659	-1.52454
116330441	chr6:116330441:A:G	3.50047e-05	-1.34738	-1.02668e-09	8.70654e-05	-1.29028	-1.02668e-09
116330669	chr6:116330669:A:C	2.10256e-05	-1.0878	-0.769324	5.0212e-05	-1.15459	-0.686093
116331621	chr6:116331621:T:C	3.35246e-05	-1.2879e-10	-1.39059	7.68143e-05	-1.2879e-10	-1.41554
116331773	chr6:116331773:A:G	2.64208e-05	-0.182784	-1.44593	0.000127379	0.398856	-1.30862
116332125	chr6:116332125:A:G	3.04392e-05	-1.2879e-10	-1.48713	7.02861e-05	-1.2879e-10	-1.50436
116332256	chr6:116332256:A:G	0.000123616	-1.2879e-10	-0.0856884	0.000259722	-1.2879e-10	-0.197323
116333188	chr6:116333188:T:G	9.01514e-05	-1.2879e-10	-0.401375	0.000202972	-1.2879e-10	-0.443865
116333456	chr6:116333456:T:C	6.59757e-05	-0.71358	-1.02668e-09	0.000171179	-0.614226	-1.02668e-09
116334887	chr6:116334887:T:C	2.86524e-05	-1.2879e-10	-1.54763	6.87626e-05	-1.2879e-10	-1.52628
116335168	chr6:116335168:T:C	1.94194e-05	-1.02269	-0.913905	4.34181e-05	-1.09619	-0.889866
116335206	chr6:116335206:A:G	7.78612e-06	-1.32776	-1.52277	2.15211e-05	-1.33874	-1.34916
116335647	chr6:116335647:A:G	9.21743e-05	-1.2879e-10	-0.379184	0.000207443	-1.2879e-10	-0.42208
116336367	chr6:116336367:T:C	2.8094e-05	-1.2879e-10	-1.56731	6.66932e-05	-1.2879e-10	-1.55683
116337111	chr6:116337111:A:C	2.8103e-05	-1.2879e-10	-1.56699	6.65957e-05	-1.2879e-10	-1.55829
116337439	chr6:116337439:G:A	9.16679e-05	-1.2879e-10	-0.384693	0.000206319	-1.2879e-10	-0.427513
116337569	chr6:116337569:A:G	1.67446e-05	-1.18887	-0.895918	3.77469e-05	-0.924971	-1.20106
116337801	chr6:116337801:ACTT:A	1.09374e-05	-0.964314	-1.54636	3.32283e-05	-0.720517	-1.53302
116338608	chr6:116338608:G:A	2.06391e-05	-0.708436	-1.16724	6.31574e-05	-0.229789	-1.38152
116338828	chr6:116338828:A:G	6.2407e-05	-0.769188	-1.02668e-09	0.000161237	-0.674062	-1.02668e-09
116339075	chr6:116339075:GTCT:G	2.92887e-05	-1.2879e-10	-1.52566	6.67284e-05	-1.2879e-10	-1.55631
116339507	chr6:116339507:A:T	2.658e-05	-1.24987	-0.372832	4.62474e-05	-1.02645	-0.896477
116339700	chr6:116339700:G:C	7.90221e-05	-1.2879e-10	-0.533138	0.000179182	-1.2879e-10	-0.568533
116340229	chr6:116340229:C:T	5.36513e-05	-0.92036	-1.02668e-09	0.000130849	-0.882888	-1.02668e-09
116340449	chr6:116340449:C:T	8.32789e-05	-1.2879e-10	-0.48067	0.000188228	-1.2879e-10	-0.519282
116340734	chr6:116340734:T:A	3.7833e-05	-0.737529	-0.532155	9.95776e-05	-0.691194	-0.464804
116341319	chr6:116341319:C:T	0.000124999	-1.2879e-10	-0.0745581	0.000442451	-1.2879e-10	0.335395
116341449	chr6:116341449:T:C	7.90187e-05	-1.2879e-10	-0.53318	0.000178737	-1.2879e-10	-0.571021
116341542	chr6:116341542:G:T	2.96488e-05	-1.2879e-10	-1.51344	6.71965e-05	-1.2879e-10	-1.54931
116341850	chr6:116341850:T:C	8.11354e-05	-1.2879e-10	-0.506746	0.000154775	-1.2879e-10	-0.714961
116342043	chr6:116342043:G:A	1.45467e-05	-1.27706	-0.948441	3.12747e-05	-1.07168	-1.24244
116342160	chr6:116342160:G:A	1.45538e-05	-1.27657	-0.948441	3.13012e-05	-1.07084	-1.24244
116342515	chr6:116342515:G:A	0.000579808	-1.2879e-10	1.45983	0.00135871	-1.2879e-10	1.45736
116342545	chr6:116342545:C:G	2.95897e-05	-1.2879e-10	-1.51544	7.10675e-05	-1.2879e-10	-1.49331
116342568	chr6:116342568:C:T	2.8544e-05	-1.2879e-10	-1.55142	6.96371e-05	-1.2879e-10	-1.51364
116342757	chr6:116342757:A:G	2.81998e-05	-1.2879e-10	-1.56355	6.61949e-05	-1.2879e-10	-1.56433
116342865	chr6:116342865:C:T	2.80851e-05	-1.2879e-10	-1.56763	6.75054e-05	-1.2879e-10	-1.54473
116343093	chr6:116343093:C:T	2.81832e-05	-1.2879e-10	-1.56414	6.89725e-05	-1.2879e-10	-1.52323
116343204	chr6:116343204:C:T	8.07517e-05	-1.2879e-10	-0.511487	0.000182604	-1.2879e-10	-0.549613
116343218	chr6:116343218:G:A	2.81587e-05	-1.2879e-10	-1.56501	6.75987e-05	-1.2879e-10	-1.54335
116343273	chr6:116343273:G:T	3.52436e-05	-1.34058	-1.02668e-09	8.45419e-05	-1.31969	-1.02668e-09
116344429	chr6:116344429:G:A	2.81022e-05	-1.2879e-10	-1.56702	6.65799e-05	-1.2879e-10	-1.55853
116345015	chr6:116345015:G:A	7.64921e-06	-1.3259	-1.54237	1.83072e-05	-1.28201	-1.56763
116345083	chr6:116345083:A:G	8.21006e-05	-1.2879e-10	-0.49492	0.000185578	-1.2879e-10	-0.533459
116346045	chr6:116346045:T:A	3.15815e-05	-1.2879e-10	-1.4503	7.25875e-05	-1.2879e-10	-1.47214
116346150	chr6:116346150:C:T	1.50832e-05	-1.18859	-1.0007	3.40678e-05	-1.24052	-0.988065
116346309	chr6:116346309:C:A	1.45556e-05	-1.27645	-0.948441	3.13104e-05	-1.07054	-1.24244
116346694	chr6:116346694:A:C	1.73904e-05	-1.15519	-0.891753	3.92746e-05	-1.21208	-0.874276
116346993	chr6:116346993:A:C	9.38833e-05	-1.2879e-10	-0.360813	0.00017491	-1.2879e-10	-0.592661
116347234	chr6:116347234:A:G	2.81617e-05	-1.2879e-10	-1.5649	6.76209e-05	-1.2879e-10	-1.54302
116347388	chr6:116347388:AACCAAAACAGCATGGTACTGGT:A	0.000234725	0.555547	-1.02668e-09	0.000616603	0.667291	-1.02668e-09
116347592	chr6:116347592:T:A	7.69088e-05	-1.2879e-10	-0.560245	0.000174071	-1.2879e-10	-0.597472
116347933	chr6:116347933:TAAAC:T	1.15028e-05	-1.11163	-1.34865	2.5404e-05	-1.17491	-1.34711
116348199	chr6:116348199:G:A	3.42945e-05	-1.36788	-1.02668e-09	8.05223e-05	-1.3684	-1.02668e-09
116348285	chr6:116348285:G:A	2.95897e-05	-1.2879e-10	-1.51544	7.10675e-05	-1.2879e-10	-1.49331
116348367	chr6:116348367:A:T	8.51309e-05	-0.458676	-1.02668e-09	0.000188083	-0.52005	-1.02668e-09
116348572	chr6:116348572:C:G	3.47535e-05	-1.2879e-10	-1.35458	7.91991e-05	-1.2879e-10	-1.38497
116348777	chr6:116348777:A:G	2.3342e-05	-1.18608	-0.566531	6.09126e-05	-1.15408	-0.493419
116348932	chr6:116348932:A:C	9.48436e-05	-1.2879e-10	-0.350636	0.000213926	-1.2879e-10	-0.391303
116349201	chr6:116349201:A:G	1.45751e-05	-1.29124	-0.932307	3.08325e-05	-1.09786	-1.23051
116349473	chr6:116349473:G:A	1.43237e-05	-1.29251	-0.948441	3.0394e-05	-1.10025	-1.24244
116350033	chr6:116350033:A:T	3.00621e-05	-1.2879e-10	-1.4996	7.11321e-05	-1.2879e-10	-1.4924
116350429	chr6:116350429:C:T	1.93809e-05	-0.867204	-1.07137	5.46809e-05	-0.443242	-1.31218
116350538	chr6:116350538:T:C	3.62711e-05	-1.31185	-1.02668e-09	8.36331e-05	-1.3305	-1.02668e-09
116350924	chr6:116350924:A:G	7.71524e-06	-1.33113	-1.52853	1.82017e-05	-1.28952	-1.5659
116351158	chr6:116351158:C:T	3.19163e-05	-1.2879e-10	-1.43975	7.35542e-05	-1.2879e-10	-1.45891
116351197	chr6:116351197:T:C	1.77285e-05	-1.23089	-0.796797	4.27529e-05	-1.27535	-0.726147
116352139	chr6:116352139:T:TA	1.872e-05	-1.3398	-0.633477	3.20938e-05	-1.19994	-1.08833
116352324	chr6:116352324:A:G	2.93189e-05	-1.2879e-10	-1.52463	6.67844e-05	-1.2879e-10	-1.55547
116352336	chr6:116352336:A:G	3.62215e-05	-1.31321	-1.02668e-09	8.60334e-05	-1.3022	-1.02668e-09
116353166	chr6:116353166:T:C	7.59621e-06	-1.30839	-1.56683	1.90125e-05	-1.25837	-1.55347
116353510	chr6:116353510:A:G	0.000128666	-1.2879e-10	-0.045643	0.000270476	-1.2879e-10	-0.156751
116353675	chr6:116353675:C:G	9.26339e-06	-1.32042	-1.35637	1.82203e-05	-1.36278	-1.49162
116354201	chr6:116354201:A:G	3.25953e-05	-1.2879e-10	-1.4187	7.72351e-05	-1.2879e-10	-1.41008
116354336	chr6:116354336:A:G	8.21015e-05	-1.2879e-10	-0.494909	0.000185813	-1.2879e-10	-0.532192
116354539	chr6:116354539:A:G	8.20296e-05	-1.2879e-10	-0.495785	0.000185664	-1.2879e-10	-0.532996
116354680	chr6:116354680:C:G	7.33444e-05	-1.2879e-10	-0.6077	0.000166275	-1.2879e-10	-0.643293
116354940	chr6:116354940:C:T	4.0926e-05	-1.2879e-10	-1.1911	0.000102686	-1.2879e-10	-1.12526
116355338	chr6:116355338:A:G	5.8195e-05	-1.2879e-10	-0.839067	0.000146064	-1.2879e-10	-0.772893
116355522	chr6:116355522:G:A	8.29044e-06	-1.30829	-1.47947	1.91463e-05	-1.25745	-1.54738
116356228	chr6:116356228:A:G	3.97974e-05	-1.2879e-10	-1.21906	8.75642e-05	-1.2879e-10	-1.28456
116356634	chr6:116356634:A:G	3.31946e-05	-1.2879e-10	-1.40048	7.86412e-05	-1.2879e-10	-1.39204
116356697	chr6:116356697:C:T	3.33616e-05	-1.2879e-10	-1.39546	7.67474e-05	-1.2879e-10	-1.41642
116357222	chr6:116357222:A:C	2.87472e-05	-1.2879e-10	-1.54433	6.60261e-05	-1.2879e-10	-1.56689
116357465	chr6:116357465:G:A	4.28233e-05	-1.2879e-10	-1.14578	9.6819e-05	-1.2879e-10	-1.18409
116357808	chr6:116357808:C:G	3.8216e-05	-1.2879e-10	-1.25961	8.63461e-05	-1.2879e-10	-1.29857
116358112	chr6:116358112:A:G	1.35524e-05	-1.25036	-1.04594	3.09439e-05	-1.01822	-1.30654
116358161	chr6:116358161:T:G	3.59128e-05	-1.2879e-10	-1.32177	8.52229e-05	-1.2879e-10	-1.31166
116358588	chr6:116358588:A:T	1.30783e-05	-1.23656	-1.09535	3.07286e-05	-0.994701	-1.33704
116358737	chr6:116358737:G:A	2.81474e-05	-1.2879e-10	-1.56541	6.68022e-05	-1.2879e-10	-1.5552
116359327	chr6:116359327:C:A	3.09657e-05	-1.2879e-10	-1.46998	6.90382e-05	-1.2879e-10	-1.52228
116359846	chr6:116359846:A:G	7.47634e-05	-1.2879e-10	-0.588537	0.000169256	-1.2879e-10	-0.625524
116360052	chr6:116360052:C:G	2.91955e-05	-1.2879e-10	-1.52885	6.71599e-05	-1.2879e-10	-1.54986
116360228	chr6:116360228:C:T	0.000166037	-1.2879e-10	0.209342	0.000598109	-1.2879e-10	0.636838
116360261	chr6:116360261:G:T	2.81828e-05	-1.2879e-10	-1.56415	6.69697e-05	-1.2879e-10	-1.55269
116360318	chr6:116360318:C:T	8.75221e-06	-1.17992	-1.55364	2.16115e-05	-1.15567	-1.52804
116360335	chr6:116360335:G:A	1.08389e-05	-1.05153	-1.46819	2.34291e-05	-1.06126	-1.54169
116360379	chr6:116360379:AT:A	3.03184e-05	-1.2879e-10	-1.49111	6.74054e-05	-1.2879e-10	-1.54621
116360519	chr6:116360519:C:G	1.4603e-05	-1.23792	-0.983714	3.31461e-05	-0.99795	-1.25806
116360571	chr6:116360571:A:G	0.000128539	-1.2879e-10	-0.0466353	0.000257575	-1.2879e-10	-0.205626
116361344	chr6:116361344:C:A	1.11156e-05	-1.03013	-1.46439	3.73709e-05	-0.605197	-1.53085
116361355	chr6:116361355:G:A	2.86768e-05	-1.2879e-10	-1.54678	6.77365e-05	-1.2879e-10	-1.54131
116362360	chr6:116362360:A:G	1.90443e-05	-0.420752	-1.53535	4.24296e-05	-0.441475	-1.56761
116362625	chr6:116362625:C:T	1.42432e-05	-1.23279	-1.0138	3.27164e-05	-0.989427	-1.27963
116363276	chr6:116363276:CTTGTGTGTGT:C	5.07053e-05	-1.2879e-10	-0.976836	0.000108104	-1.2879e-10	-1.07384
116363296	chr6:116363296:TGATA:T	4.54937e-05	-1.2879e-10	-1.08529	0.000114497	-1.2879e-10	-1.01639
116364116	chr6:116364116:A:G	1.97432e-05	-0.987522	-0.932534	4.71549e-05	-0.611998	-1.2915
116364138	chr6:116364138:A:C	8.78729e-06	-1.35269	-1.37687	2.90566e-05	-1.363	-1.02469
116364684	chr6:116364684:TAGAA:T	7.31325e-05	-1.2879e-10	-0.610593	0.000165655	-1.2879e-10	-0.647029
116364691	chr6:116364691:A:G	0.000111737	-0.186719	-1.02668e-09	0.000238462	-0.282726	-1.02668e-09
116365532	chr6:116365532:C:T	1.21724e-05	-0.966504	-1.43719	2.5912e-05	-0.977823	-1.52441
116365542	chr6:116365542:C:T	3.42761e-05	-1.36842	-1.02668e-09	8.08588e-05	-1.36423	-1.02668e-09
116365560	chr6:116365560:C:G	2.8671e-05	-1.2879e-10	-1.54698	6.77215e-05	-1.2879e-10	-1.54153
116365784	chr6:116365784:G:T	4.88547e-05	-1.2879e-10	-1.01402	0.000133564	-1.2879e-10	-0.862355
116366012	chr6:116366012:T:C	2.06351e-05	-1.31013	-0.565742	5.10748e-05	-1.34003	-0.483612
116366443	chr6:116366443:A:G	5.26053e-05	-0.940049	-1.02668e-09	0.000139515	-0.818762	-1.02668e-09
116366524	chr6:116366524:G:A	2.95529e-05	-1.2879e-10	-1.51668	7.39361e-05	-1.2879e-10	-1.45373
116366701	chr6:116366701:A:T	2.93572e-05	-1.2879e-10	-1.52333	6.74215e-05	-1.2879e-10	-1.54597
116366789	chr6:116366789:G:A	1.67905e-05	-1.2633	-0.818753	3.82626e-05	-1.30561	-0.806857
116366967	chr6:116366967:T:C	2.80889e-05	-1.2879e-10	-1.56749	6.65298e-05	-1.2879e-10	-1.55929
116367078	chr6:116367078:T:C	2.93246e-05	-1.2879e-10	-1.52444	7.0351e-05	-1.2879e-10	-1.50344
116367641	chr6:116367641:T:G	7.38725e-05	-1.2879e-10	-0.600525	0.000167248	-1.2879e-10	-0.637459
116368733	chr6:116368733:C:G	7.49031e-06	-1.35252	-1.53674	1.77647e-05	-1.32526	-1.55446
116369088	chr6:116369088:C:T	3.54131e-05	-1.2879e-10	-1.33578	8.0002e-05	-1.2879e-10	-1.37488
116369204	chr6:116369204:T:C	1.5597e-05	-1.33238	-0.823407	3.8224e-05	-1.35477	-0.758703
116369446	chr6:116369446:TA:T	4.74587e-05	-1.2879e-10	-1.04301	0.000104804	-1.2879e-10	-1.10484
116369547	chr6:116369547:G:A	2.84949e-05	-1.2879e-10	-1.55314	7.0149e-05	-1.2879e-10	-1.50631
116369639	chr6:116369639:G:A	1.69171e-05	-0.507797	-1.56675	4.4577e-05	-0.392603	-1.56711
116370590	chr6:116370590:C:T	2.96509e-05	-1.2879e-10	-1.51337	7.0373e-05	-1.2879e-10	-1.50312
116370656	chr6:116370656:G:T	2.93782e-05	-1.2879e-10	-1.52261	6.74357e-05	-1.2879e-10	-1.54576
116371743	chr6:116371743:C:G	3.65647e-05	-1.30378	-1.02668e-09	8.86511e-05	-1.27223	-1.02668e-09
116372221	chr6:116372221:T:C	8.19048e-06	-1.2391	-1.56079	1.7602e-05	-1.34562	-1.54331
116372615	chr6:116372615:T:C	2.86891e-05	-1.2879e-10	-1.54635	6.6599e-05	-1.2879e-10	-1.55825
116372945	chr6:116372945:G:T	2.82849e-05	-1.2879e-10	-1.56054	6.71843e-05	-1.2879e-10	-1.5495
116373221	chr6:116373221:G:T	0.000564314	-1.2879e-10	1.43275	0.00117237	-1.2879e-10	1.30985
116373235	chr6:116373235:C:T	9.50042e-05	-1.2879e-10	-0.348944	0.000265019	-1.2879e-10	-0.177132
116373344	chr6:116373344:CAGA:C	5.90878e-05	-0.823841	-1.02668e-09	0.000152371	-0.730616	-1.02668e-09
116373666	chr6:116373666:C:G	0.000210491	-0.644976	1.09155	0.000448935	-0.550049	0.899993
116373960	chr6:116373960:A:C	3.27092e-05	-1.2879e-10	-1.41521	7.8072e-05	-1.2879e-10	-1.3993
116374045	chr6:116374045:A:G	1.36183e-05	-1.30176	-0.989688	2.98552e-05	-1.27727	-1.0833
116374605	chr6:116374605:T:G	3.26954e-05	-1.2879e-10	-1.41563	7.80385e-05	-1.2879e-10	-1.39973
116374671	chr6:116374671:TG:T	2.81405e-05	-1.2879e-10	-1.56566	6.65572e-05	-1.2879e-10	-1.55887
116375129	chr6:116375129:G:A	3.76123e-05	-1.2879e-10	-1.27553	8.75494e-05	-1.2879e-10	-1.28473
116375237	chr6:116375237:TAAC:T	9.9625e-06	-1.32193	-1.28211	2.22757e-05	-1.22168	-1.43176
116375323	chr6:116375323:CTG:C	9.05501e-06	-1.32307	-1.37647	2.0925e-05	-1.22369	-1.4923
116375468	chr6:116375468:C:G	3.44373e-05	-1.36373	-1.02668e-09	8.05934e-05	-1.36752	-1.02668e-09
116375882	chr6:116375882:A:G	4.07247e-05	-1.2879e-10	-1.19603	9.45907e-05	-1.2879e-10	-1.20738
116376346	chr6:116376346:A:G	2.81327e-05	-1.2879e-10	-1.56593	6.6035e-05	-1.2879e-10	-1.56675
116377341	chr6:116377341:T:C	4.10758e-05	-1.2879e-10	-1.18745	9.92232e-05	-1.2879e-10	-1.15956
116377768	chr6:116377768:A:G	1.14708e-05	-1.36756	-1.0955	2.19047e-05	-1.30318	-1.36705
116378205	chr6:116378205:A:G	3.26999e-05	-1.2879e-10	-1.41549	7.80491e-05	-1.2879e-10	-1.3996
116378286	chr6:116378286:A:G	1.08034e-05	-1.17124	-1.35177	2.81149e-05	-1.14657	-1.27407
116379048	chr6:116379048:T:C	0.00078344	-1.2879e-10	1.76083	0.00161011	-1.2879e-10	1.62712
116379229	chr6:116379229:G:C	9.50481e-05	-1.2879e-10	-0.348482	0.000265132	-1.2879e-10	-0.176709
116379646	chr6:116379646:C:T	7.98713e-06	-1.27059	-1.55444	1.75796e-05	-1.35766	-1.53254
116379972	chr6:116379972:G:C	3.27305e-05	-1.2879e-10	-1.41456	7.51685e-05	-1.2879e-10	-1.4372
116379984	chr6:116379984:A:C	3.05864e-05	-1.2879e-10	-1.48231	7.55349e-05	-1.2879e-10	-1.43234
116380030	chr6:116380030:C:T	1.52768e-05	-0.608892	-1.56764	4.01871e-05	-0.498518	-1.56487
116380420	chr6:116380420:A:T	4.11821e-05	-1.2879e-10	-1.18486	9.55563e-05	-1.2879e-10	-1.19722
116380459	chr6:116380459:G:A	5.25147e-05	-1.2879e-10	-0.941772	0.000101523	-1.2879e-10	-1.13665
116380873	chr6:116380873:A:G	6.25328e-05	-0.767174	-1.02668e-09	0.000161988	-0.669414	-1.02668e-09
116380960	chr6:116380960:A:C	2.82725e-05	-1.2879e-10	-1.56098	6.73388e-05	-1.2879e-10	-1.5472
116381545	chr6:116381545:C:G	3.05717e-05	-1.2879e-10	-1.48279	7.56385e-05	-1.2879e-10	-1.43097
116381693	chr6:116381693:G:A	5.38325e-05	-1.2879e-10	-0.916989	0.000122358	-1.2879e-10	-0.949987
116381752	chr6:116381752:T:C	8.00323e-06	-1.25997	-1.56305	1.7403e-05	-1.35372	-1.54658
116382107	chr6:116382107:A:G	2.96466e-05	-1.2879e-10	-1.51352	6.80226e-05	-1.2879e-10	-1.5371
116382555	chr6:116382555:A:G	5.08853e-05	-1.2879e-10	-0.973291	0.000145023	-1.2879e-10	-0.780043
116382763	chr6:116382763:G:A	8.83554e-06	-1.20174	-1.52234	2.32237e-05	-1.12368	-1.48808
116383407	chr6:116383407:A:G	2.81089e-05	-1.2879e-10	-1.56678	6.64411e-05	-1.2879e-10	-1.56062
116383534	chr6:116383534:A:G	2.33077e-05	-0.575729	-1.17835	4.95603e-05	-0.592209	-1.26154
116383590	chr6:116383590:A:G	2.09961e-05	-0.722504	-1.13603	5.18586e-05	-0.792263	-1.01615
116384045	chr6:116384045:T:G	1.22243e-05	-1.33643	-1.063	2.5586e-05	-1.356	-1.15889
116384368	chr6:116384368:C:A	3.54249e-05	-1.33545	-1.02668e-09	8.18442e-05	-1.35212	-1.02668e-09
116384406	chr6:116384406:A:ATG	3.5944e-05	-1.2879e-10	-1.3209	9.30662e-05	-1.2879e-10	-1.22362
116384928	chr6:116384928:G:A	0.00104492	-1.2879e-10	2.04883	0.00227609	-1.2879e-10	1.97328
116385093	chr6:116385093:G:A	2.94003e-05	-1.2879e-10	-1.52186	7.2517e-05	-1.2879e-10	-1.47311
116385508	chr6:116385508:G:A	3.59332e-05	-1.2879e-10	-1.3212	9.28894e-05	-1.2879e-10	-1.22552
116385564	chr6:116385564:A:T	4.19984e-05	-1.2879e-10	-1.16524	0.000118026	-1.2879e-10	-0.986033
116385613	chr6:116385613:G:A	3.7633e-05	-1.2879e-10	-1.27499	8.57072e-05	-1.2879e-10	-1.306
116386352	chr6:116386352:G:A	3.62621e-05	-1.2879e-10	-1.31209	9.39494e-05	-1.2879e-10	-1.21418
116387566	chr6:116387566:T:C	9.99109e-06	-1.3294	-1.27177	2.49164e-05	-1.36687	-1.17454
116387655	chr6:116387655:T:C	0.00024871	-1.2879e-10	0.613424	0.000532199	-1.2879e-10	0.520083
116387659	chr6:116387659:T:C	9.9255e-06	-1.32596	-1.2818	2.46453e-05	-1.36613	-1.18622
116387768	chr6:116387768:G:A	3.46502e-05	-1.35756	-1.02668e-09	8.26144e-05	-1.34275	-1.02668e-09
116387811	chr6:116387811:G:A	6.66444e-05	-1.2879e-10	-0.703495	0.000161319	-1.2879e-10	-0.673551
116388281	chr6:116388281:G:C	5.37905e-05	-1.2879e-10	-0.917769	0.000139825	-1.2879e-10	-0.816543
116388405	chr6:116388405:C:A	0.000261411	-1.2879e-10	0.663229	0.000557763	-1.2879e-10	0.566999
116388545	chr6:116388545:A:G	6.58954e-05	-1.2879e-10	-0.714797	0.000149126	-1.2879e-10	-0.75214
116388608	chr6:116388608:A:G	4.0311e-05	-1.2879e-10	-1.20624	9.83506e-05	-1.2879e-10	-1.1684
116389275	chr6:116389275:T:G	3.07503e-05	-1.2879e-10	-1.47697	7.00658e-05	-1.2879e-10	-1.5075
116389996	chr6:116389996:G:A	3.52513e-05	-1.2879e-10	-1.34036	8.1172e-05	-1.2879e-10	-1.36036
116390137	chr6:116390137:G:A	7.39507e-06	-1.36642	-1.53563	1.8101e-05	-1.36364	-1.49733
116390348	chr6:116390348:A:G	3.411e-05	-1.2879e-10	-1.37327	8.44953e-05	-1.2879e-10	-1.32024
116390372	chr6:116390372:A:G	1.06052e-05	-1.25212	-1.2894	2.18175e-05	-1.20166	-1.47256
116390745	chr6:116390745:G:A	3.00311e-05	-1.2879e-10	-1.50063	7.05492e-05	-1.2879e-10	-1.50062
116390752	chr6:116390752:T:G	7.80396e-06	-1.34178	-1.50646	2.84789e-05	-1.30498	-1.10279
116390866	chr6:116390866:A:G	0.000434294	-1.2879e-10	1.17086	0.000907405	-1.2879e-10	1.05365
116391185	chr6:116391185:G:A	9.22577e-06	-1.23989	-1.44097	2.10313e-05	-1.32808	-1.38284
116391292	chr6:116391292:A:G	1.1128e-05	-1.24252	-1.25088	3.00706e-05	-1.25985	-1.09353
116391525	chr6:116391525:G:A	1.13174e-05	-1.23029	-1.24623	3.05876e-05	-1.2484	-1.08794
116391548	chr6:116391548:C:T	1.1488e-05	-1.23204	-1.22952	3.11297e-05	-1.24998	-1.0688
116392208	chr6:116392208:A:G	6.21125e-05	0.697394	-1.47131	0.000160586	0.77864	-1.45675
116392814	chr6:116392814:T:A	1.46261e-05	-1.33787	-0.882188	3.12137e-05	-1.352	-0.964076
116393006	chr6:116393006:TCC:T	3.52565e-05	-1.2879e-10	-1.34022	8.11862e-05	-1.2879e-10	-1.36019
116393090	chr6:116393090:C:T	3.11588e-05	-1.2879e-10	-1.46377	7.32343e-05	-1.2879e-10	-1.46327
116393449	chr6:116393449:T:C	0.000183512	-1.2879e-10	0.309417	0.000501961	-1.2879e-10	0.461588
116393744	chr6:116393744:A:G	6.66927e-05	-0.702771	-1.02668e-09	0.000160564	-0.678245	-1.02668e-09
116394003	chr6:116394003:C:CA	4.00934e-05	-1.2879e-10	-1.21165	9.0946e-05	-1.2879e-10	-1.24667
116394771	chr6:116394771:A:C	7.42987e-05	-1.2879e-10	-0.594772	0.000207031	-1.2879e-10	-0.424068
116394817	chr6:116394817:A:G	0.000173821	0.255158	-1.02668e-09	0.000441777	0.33387	-1.02668e-09
116394974	chr6:116394974:G:A	6.34351e-05	-0.752848	-1.02668e-09	0.000168497	-0.630019	-1.02668e-09
116395163	chr6:116395163:C:T	9.84105e-05	-1.2879e-10	-0.313718	0.000224614	-1.2879e-10	-0.342553
116395192	chr6:116395192:G:A	3.47391e-05	-1.355	-1.02668e-09	8.21465e-05	-1.34843	-1.02668e-09
116395228	chr6:116395228:A:G	0.000116185	-1.2879e-10	-0.14768	0.000262696	-1.2879e-10	-0.185937
116395420	chr6:116395420:G:A	0.000207361	-1.2879e-10	0.431597	0.000754223	-1.2879e-10	0.868753
116395533	chr6:116395533:T:C	3.54124e-05	-1.3358	-1.02668e-09	8.42806e-05	-1.32278	-1.02668e-09
116395781	chr6:116395781:G:A	0.000167658	0.219059	-1.02668e-09	0.000425229	0.295694	-1.02668e-09
116396008	chr6:116396008:C:T	8.46801e-06	-1.34993	-1.41664	2.22358e-05	-1.35504	-1.30019
116396120	chr6:116396120:G:A	5.03094e-05	-1.2879e-10	-0.984674	0.000106349	-1.2879e-10	-1.09021
116396490	chr6:116396490:C:T	0.000235838	-1.2879e-10	0.560281	0.000517325	-1.2879e-10	0.491736
116396738	chr6:116396738:G:T	1.04693e-05	-1.26382	-1.2906	2.1438e-05	-1.21803	-1.47374
116397065	chr6:116397065:G:T	3.78014e-05	-1.2879e-10	-1.27052	8.55921e-05	-1.2879e-10	-1.30734
116397485	chr6:116397485:G:A	0.000153998	-1.2879e-10	0.134074	0.000346727	-1.2879e-10	0.0916023
116398085	chr6:116398085:GA:G	7.95409e-06	-1.36588	-1.4633	2.19774e-05	-1.34886	-1.31806
116398402	chr6:116398402:A:G	8.14079e-05	-0.503393	-1.02668e-09	0.000199766	-0.459788	-1.02668e-09
116398492	chr6:116398492:G:C	2.88568e-05	-1.2879e-10	-1.54052	6.68806e-05	-1.2879e-10	-1.55403
116398626	chr6:116398626:CTCTT:C	3.9522e-05	-1.2879e-10	-1.22601	9.99014e-05	-1.2879e-10	-1.15275
116398790	chr6:116398790:T:C	2.8593e-05	-1.2879e-10	-1.5497	6.60067e-05	-1.2879e-10	-1.56718
116399109	chr6:116399109:A:G	6.75025e-05	-1.2879e-10	-0.690701	0.000151264	-1.2879e-10	-0.737908
116399324	chr6:116399324:C:T	7.19971e-06	-1.36576	-1.56307	1.78339e-05	-1.31002	-1.56582
116399962	chr6:116399962:A:G	3.12337e-05	-1.2879e-10	-1.46137	7.74455e-05	-1.2879e-10	-1.40736
116400063	chr6:116400063:C:T	3.9522e-05	-1.2879e-10	-1.22601	9.99014e-05	-1.2879e-10	-1.15275
116400208	chr6:116400208:C:T	1.09129e-05	-1.34834	-1.16459	2.56974e-05	-1.30583	-1.20471
116400246	chr6:116400246:A:G	1.09121e-05	-1.34156	-1.17143	2.58322e-05	-1.29426	-1.21106
116400493	chr6:116400493:A:G	8.78375e-06	-1.35763	-1.37233	1.96977e-05	-1.36773	-1.4087
116400666	chr6:116400666:G:T	1.168e-05	-0.886189	-1.5588	3.19932e-05	-0.724707	-1.5667
116401132	chr6:116401132:T:C	3.16272e-05	-1.2879e-10	-1.44885	7.70462e-05	-1.2879e-10	-1.41253
116401406	chr6:116401406:T:C	0.000312713	-1.2879e-10	0.84242	0.000711948	-1.2879e-10	0.81107
116401894	chr6:116401894:A:G	3.07641e-05	-1.2879e-10	-1.47652	7.64521e-05	-1.2879e-10	-1.42027
116402204	chr6:116402204:T:C	9.81689e-05	-1.2879e-10	-0.316176	0.000291235	-1.2879e-10	-0.0828056
116403126	chr6:116403126:G:A	7.49775e-06	-1.3682	-1.52006	1.7514e-05	-1.32637	-1.56756
116403128	chr6:116403128:C:T	1.0239e-05	-1.19538	-1.38128	3.39725e-05	-1.07223	-1.15915
116403634	chr6:116403634:A:G	0.000104117	-1.2879e-10	-0.257349	0.000279548	-1.2879e-10	-0.12376
116403739	chr6:116403739:T:C	0.000213238	0.459542	-1.02668e-09	0.000544611	0.543137	-1.02668e-09
116404048	chr6:116404048:G:A	3.68787e-05	-1.2879e-10	-1.29523	8.67592e-05	-1.2879e-10	-1.2938
116404476	chr6:116404476:C:T	2.02785e-05	-1.01612	-0.877185	4.608e-05	-0.717439	-1.20912
116405169	chr6:116405169:G:T	2.09577e-05	-0.986212	-0.874147	4.80924e-05	-0.676874	-1.20694
116405859	chr6:116405859:A:G	4.11333e-05	-1.2879e-10	-1.18605	9.22572e-05	-1.2879e-10	-1.23235
116406068	chr6:116406068:C:T	0.000282908	-1.2879e-10	0.742255	0.000584742	-1.2879e-10	0.614236
116406090	chr6:116406090:A:G	3.13022e-05	-1.2879e-10	-1.45918	7.76527e-05	-1.2879e-10	-1.40469
116407250	chr6:116407250:G:A	9.20604e-06	-1.26999	-1.41301	2.30258e-05	-1.1865	-1.43382
116407347	chr6:116407347:A:G	2.81182e-05	-1.2879e-10	-1.56645	6.63747e-05	-1.2879e-10	-1.56162
116407475	chr6:116407475:C:T	1.05725e-05	-1.25645	-1.28816	2.65644e-05	-1.16831	-1.30905
116408176	chr6:116408176:A:T	9.29341e-06	-1.33514	-1.33842	2.16799e-05	-1.34893	-1.33163
116408188	chr6:116408188:C:A	1.06106e-05	-1.25041	-1.2906	2.17817e-05	-1.20212	-1.47374
116408385	chr6:116408385:C:T	0.000117256	-0.13851	-1.02668e-09	0.000275755	-0.137424	-1.02668e-09
116408393	chr6:116408393:C:T	1.07245e-05	-1.24863	-1.2817	2.70073e-05	-1.15794	-1.30289
116408923	chr6:116408923:G:A	2.82407e-05	-1.2879e-10	-1.5621	6.60689e-05	-1.2879e-10	-1.56624
116409200	chr6:116409200:G:C	0.000131445	-1.2879e-10	-0.0242733	0.000425489	-1.2879e-10	0.296304
116409447	chr6:116409447:T:G	1.4307e-05	-1.17776	-1.06435	3.09394e-05	-0.966322	-1.35858
116410355	chr6:116410355:G:C	7.28524e-06	-1.36758	-1.54943	1.99816e-05	-1.33504	-1.42708
116410536	chr6:116410536:A:G	0.000127947	-1.2879e-10	-0.0512475	0.000412911	-1.2879e-10	0.266297
116410824	chr6:116410824:T:C	0.000180724	-1.2879e-10	0.294105	0.000430386	-1.2879e-10	0.307747
116410921	chr6:116410921:A:G	1.60693e-05	-1.24815	-0.877807	3.20561e-05	-1.07063	-1.21881
116411289	chr6:116411289:G:A	7.45478e-06	-1.33682	-1.55719	1.9009e-05	-1.36729	-1.44473
116411579	chr6:116411579:T:C	4.616e-05	-1.2879e-10	-1.07075	0.000132751	-1.2879e-10	-0.868463
116411850	chr6:116411850:G:T	4.2014e-05	-1.2879e-10	-1.16486	9.83884e-05	-1.2879e-10	-1.16801
116412401	chr6:116412401:G:A	6.34763e-05	-1.2879e-10	-0.752199	0.000166108	-1.2879e-10	-0.644299
116412836	chr6:116412836:A:G	3.43974e-05	-1.36488	-1.02668e-09	8.19153e-05	-1.35125	-1.02668e-09
116412912	chr6:116412912:A:G	5.72839e-05	-1.2879e-10	-0.854846	0.000125743	-1.2879e-10	-0.922693
116412964	chr6:116412964:T:C	9.70053e-05	-1.2879e-10	-0.3281	0.000287614	-1.2879e-10	-0.0953173
116413019	chr6:116413019:G:A	4.36251e-05	-1.2879e-10	-1.12723	0.000124096	-1.2879e-10	-0.935883
116413541	chr6:116413541:A:G	8.54533e-05	-1.2879e-10	-0.454895	0.000194798	-1.2879e-10	-0.48497
116413586	chr6:116413586:G:A	3.20773e-05	-1.2879e-10	-1.43472	8.09673e-05	-1.2879e-10	-1.36289
116413697	chr6:116413697:T:G	9.2716e-05	-1.2879e-10	-0.373324	0.000210871	-1.2879e-10	-0.405689
116413867	chr6:116413867:T:C	9.34636e-05	-1.2879e-10	-0.365293	0.000212541	-1.2879e-10	-0.397799
116413886	chr6:116413886:C:G	8.53348e-05	-1.2879e-10	-0.456283	0.00019454	-1.2879e-10	-0.486297
116414175	chr6:116414175:G:A	7.23584e-05	-1.2879e-10	-0.621234	0.000165973	-1.2879e-10	-0.645107
116414236	chr6:116414236:G:A	8.53348e-05	-1.2879e-10	-0.456283	0.00019454	-1.2879e-10	-0.486297
116414274	chr6:116414274:G:A	8.53348e-05	-1.2879e-10	-0.456283	0.00019454	-1.2879e-10	-0.486297
116414794	chr6:116414794:C:A	3.37558e-05	-1.2879e-10	-1.38371	8.12782e-05	-1.2879e-10	-1.35906
116414886	chr6:116414886:C:CAG	1.88687e-05	-1.10765	-0.85771	5.71306e-05	-0.963333	-0.748262
116415309	chr6:116415309:AC:A	1.50694e-05	-1.26495	-0.925249	3.01961e-05	-1.09715	-1.25207
116415317	chr6:116415317:A:C	8.48746e-05	-1.2879e-10	-0.46169	0.000193681	-1.2879e-10	-0.490723
116415362	chr6:116415362:A:T	3.55436e-05	-1.3321	-1.02668e-09	8.41588e-05	-1.32423	-1.02668e-09
116415397	chr6:116415397:T:G	9.38824e-05	-1.2879e-10	-0.360823	0.000213788	-1.2879e-10	-0.391951
116415489	chr6:116415489:C:G	4.95015e-05	-1.2879e-10	-1.00086	0.000114653	-1.2879e-10	-1.01502
116415527	chr6:116415527:CCTTTTTT:C	9.30799e-05	-1.2879e-10	-0.369407	0.000212673	-1.2879e-10	-0.397181
116415676	chr6:116415676:T:C	8.51503e-05	-1.2879e-10	-0.458447	0.000194428	-1.2879e-10	-0.486875
116415796	chr6:116415796:G:C	8.56074e-06	-1.36573	-1.38995	1.90976e-05	-1.36506	-1.44231
116415973	chr6:116415973:G:A	2.98337e-05	-1.2879e-10	-1.50723	7.53052e-05	-1.2879e-10	-1.43539
116416295	chr6:116416295:T:A	1.2435e-05	-1.34758	-1.03476	2.99473e-05	-1.30497	-1.05253
116416323	chr6:116416323:C:T	8.57831e-05	-1.2879e-10	-0.451044	0.000195208	-1.2879e-10	-0.482869
116416420	chr6:116416420:T:C	9.27005e-05	-1.2879e-10	-0.373492	0.00021021	-1.2879e-10	-0.40883
116416706	chr6:116416706:A:G	8.16928e-06	-1.36395	-1.43853	1.82472e-05	-1.36662	-1.48631
116416767	chr6:116416767:G:A	3.16224e-05	-1.2879e-10	-1.449	7.95644e-05	-1.2879e-10	-1.38037
116416832	chr6:116416832:A:G	3.26013e-05	-1.2879e-10	-1.41851	8.27207e-05	-1.2879e-10	-1.34147
116417603	chr6:116417603:A:G	9.43566e-05	-1.2879e-10	-0.355784	0.000214769	-1.2879e-10	-0.387372
116417614	chr6:116417614:A:G	9.43566e-05	-1.2879e-10	-0.355784	0.000214769	-1.2879e-10	-0.387372
116417689	chr6:116417689:A:G	4.00446e-05	-1.2879e-10	-1.21287	8.99863e-05	-1.2879e-10	-1.25728
116417749	chr6:116417749:T:A	8.19795e-05	-1.2879e-10	-0.496396	0.000187719	-1.2879e-10	-0.521988
116417911	chr6:116417911:G:A	4.47472e-05	-1.2879e-10	-1.10184	0.000127938	-1.2879e-10	-0.905392
116418115	chr6:116418115:G:T	3.22184e-05	-1.2879e-10	-1.43033	8.15211e-05	-1.2879e-10	-1.35607
116418604	chr6:116418604:C:T	0.000210099	0.444715	-1.02668e-09	0.000536273	0.527708	-1.02668e-09
116418655	chr6:116418655:C:A	0.000235285	-1.2879e-10	0.557934	0.000569624	-1.2879e-10	0.588041
116418665	chr6:116418665:G:C	0.00023491	-1.2879e-10	0.556339	0.000568693	-1.2879e-10	0.586405
116418787	chr6:116418787:T:C	8.19795e-05	-1.2879e-10	-0.496396	0.000187719	-1.2879e-10	-0.521988
116418840	chr6:116418840:T:C	1.87792e-05	-1.36753	-0.602584	4.54948e-05	-1.36183	-0.577511
116418895	chr6:116418895:C:T	7.18095e-06	-1.36382	-1.56761	1.74684e-05	-1.33656	-1.55998
116419186	chr6:116419186:G:A	8.27994e-06	-1.33722	-1.45181	1.9756e-05	-1.2839	-1.48957
116419393	chr6:116419393:A:G	3.1529e-05	-1.2879e-10	-1.45196	7.92573e-05	-1.2879e-10	-1.38424
116419458	chr6:116419458:G:T	0.00023726	-1.2879e-10	0.566291	0.000508389	-1.2879e-10	0.474313
116419459	chr6:116419459:G:T	0.00023726	-1.2879e-10	0.566291	0.000508389	-1.2879e-10	0.474313
116420045	chr6:116420045:G:A	4.87445e-05	-1.01627	-1.02668e-09	0.000108545	-1.06977	-1.02668e-09
116420055	chr6:116420055:G:A	3.18165e-05	-1.2879e-10	-1.44288	8.01633e-05	-1.2879e-10	-1.37287
116420404	chr6:116420404:C:T	0.000327963	-1.2879e-10	0.890037	0.000981131	-1.2879e-10	1.13177
116420408	chr6:116420408:G:C	0.000126484	-1.2879e-10	-0.0627485	0.000410926	-1.2879e-10	0.261478
116420802	chr6:116420802:C:T	1.49528e-05	-0.769215	-1.42875	5.45768e-05	-0.544911	-1.21241
116420981	chr6:116420981:C:A	8.05041e-06	-1.34316	-1.47399	1.91069e-05	-1.29388	-1.513
116421214	chr6:116421214:T:C	1.71497e-05	-1.36757	-0.693319	4.20909e-05	-1.34735	-0.669753
116421380	chr6:116421380:A:G	8.28731e-05	-0.485555	-1.02668e-09	0.000201589	-0.450704	-1.02668e-09
116421754	chr6:116421754:C:A	7.50192e-05	-1.2879e-10	-0.585121	0.000166061	-1.2879e-10	-0.644581
116422181	chr6:116422181:G:A	7.22868e-06	-1.36175	-1.56305	1.68675e-05	-1.36695	-1.56459
116422192	chr6:116422192:C:T	3.4315e-05	-1.36728	-1.02668e-09	8.06078e-05	-1.36734	-1.02668e-09
116422656	chr6:116422656:A:G	7.66451e-05	-1.2879e-10	-0.56368	0.000203773	-1.2879e-10	-0.439928
116422842	chr6:116422842:G:A	1.13642e-05	-1.25436	-1.21804	2.26474e-05	-1.20617	-1.43072
116423373	chr6:116423373:AG:A	9.95402e-06	-1.31351	-1.29138	2.2825e-05	-1.2484	-1.38068
116423786	chr6:116423786:G:A	1.29617e-05	-1.36704	-0.973825	2.79066e-05	-1.34596	-1.08211
116423842	chr6:116423842:A:G	4.12952e-05	-1.2879e-10	-1.18212	0.000102899	-1.2879e-10	-1.12318
116424497	chr6:116424497:T:A	3.67431e-05	0.024265	-1.32318	9.70635e-05	0.0786482	-1.26022
116424546	chr6:116424546:T:C	3.09306e-05	-0.205891	-1.26523	8.30441e-05	-0.155907	-1.18166
116425612	chr6:116425612:TA:T	7.64383e-06	-1.30171	-1.56725	1.82548e-05	-1.30264	-1.54987
116425616	chr6:116425616:TTTA:T	2.81213e-05	-1.2879e-10	-1.56634	6.66947e-05	-1.2879e-10	-1.55681
116425869	chr6:116425869:G:A	3.26095e-05	-1.2879e-10	-1.41826	8.25972e-05	-1.2879e-10	-1.34296
116426078	chr6:116426078:A:G	8.62554e-06	-1.3447	-1.40344	2.05443e-05	-1.29481	-1.43954
116426524	chr6:116426524:A:G	3.35354e-05	-1.2879e-10	-1.39026	8.06839e-05	-1.2879e-10	-1.3664
116427071	chr6:116427071:T:C	4.133e-05	-1.2879e-10	-1.18128	0.000102994	-1.2879e-10	-1.12226
116427152	chr6:116427152:GA:G	8.27146e-06	-1.24227	-1.54778	1.91085e-05	-1.23951	-1.56729
116427423	chr6:116427423:G:A	0.000223851	0.508116	-1.02668e-09	0.000571789	0.591835	-1.02668e-09
116427557	chr6:116427557:G:A	1.18137e-05	-1.15998	-1.27363	2.91598e-05	-1.05366	-1.33048
116427562	chr6:116427562:G:A	0.000127428	-1.2879e-10	-0.0553155	0.000282234	-1.2879e-10	-0.114199
116427779	chr6:116427779:G:A	3.72506e-05	-1.2879e-10	-1.2852	8.52325e-05	-1.2879e-10	-1.31155
116428738	chr6:116428738:G:A	3.62452e-05	-1.31256	-1.02668e-09	8.66773e-05	-1.29474	-1.02668e-09
116429119	chr6:116429119:A:G	5.35716e-05	-0.921846	-1.02668e-09	0.000124595	-0.931863	-1.02668e-09
116429562	chr6:116429562:G:A	0.000256107	-1.2879e-10	0.64273	0.000483914	-1.2879e-10	0.424972
116429585	chr6:116429585:C:CAT	0.000166775	-1.2879e-10	0.21378	0.00032277	-1.2879e-10	0.0200055
116430608	chr6:116430608:C:T	0.000139862	-1.2879e-10	0.0377923	0.000274061	-1.2879e-10	-0.143584
116430668	chr6:116430668:A:G	4.33762e-05	-1.2879e-10	-1.13295	0.000114825	-1.2879e-10	-1.01353
116430743	chr6:116430743:A:G	0.000166292	-1.2879e-10	0.21088	0.000321831	-1.2879e-10	0.0170918
116430843	chr6:116430843:C:T	4.35889e-05	-1.2879e-10	-1.12806	0.000115447	-1.2879e-10	-1.00812
116431127	chr6:116431127:A:G	5.10647e-05	-0.969772	-1.02668e-09	0.000144877	-0.781048	-1.02668e-09
116431825	chr6:116431825:G:A	5.2208e-05	-0.947629	-1.02668e-09	0.000135033	-0.851419	-1.02668e-09
116431977	chr6:116431977:T:C	4.13926e-05	-1.2879e-10	-1.17976	0.000103161	-1.2879e-10	-1.12065
116432279	chr6:116432279:G:T	4.45595e-05	0.0283389	-1.13438	0.000121058	0.081995	-1.04266
116432679	chr6:116432679:T:C	9.49586e-05	-1.2879e-10	-0.349425	0.000189066	-1.2879e-10	-0.514841
116432776	chr6:116432776:T:G	5.75599e-05	-0.436628	-0.413412	0.00010316	-0.141078	-0.979579
116432832	chr6:116432832:G:A	1.32667e-05	-0.827658	-1.48995	4.29436e-05	-0.606233	-1.39081
116432987	chr6:116432987:G:T	1.09139e-05	-0.98272	-1.5301	3.23036e-05	-0.802375	-1.47938
116433114	chr6:116433114:G:A	1.17957e-05	-1.17342	-1.26172	2.42896e-05	-1.10904	-1.45785
116433293	chr6:116433293:G:T	8.24223e-06	-1.25829	-1.53531	2.06564e-05	-1.17761	-1.5513
116433565	chr6:116433565:G:A	4.59865e-05	-1.2879e-10	-1.07452	0.000131261	-1.2879e-10	-0.879746
116433593	chr6:116433593:G:A	0.000101784	-1.2879e-10	-0.280016	0.000201891	-1.2879e-10	-0.449206
116433871	chr6:116433871:T:C	4.60542e-05	-0.0192354	-1.05381	9.73789e-05	-0.0433885	-1.13494
116434160	chr6:116434160:TA:T	7.46252e-06	-1.34162	-1.55135	1.82133e-05	-1.33286	-1.52193
116434162	chr6:116434162:A:T	7.45468e-06	-1.34267	-1.55135	1.81913e-05	-1.33406	-1.52193
116434219	chr6:116434219:G:A	8.25469e-06	-1.2633	-1.52878	2.06163e-05	-1.18426	-1.54659
116434402	chr6:116434402:A:T	0.000299812	0.800289	-1.02668e-09	0.000767529	0.886241	-1.02668e-09
116434482	chr6:116434482:TTC:T	5.42219e-05	-0.264698	-0.645083	9.66168e-05	0.0539088	-1.24009
116434563	chr6:116434563:A:G	7.65585e-05	-1.2879e-10	-0.564811	0.000235508	-1.2879e-10	-0.295191
116435302	chr6:116435302:C:G	4.35376e-05	-1.2879e-10	-1.12924	0.000115297	-1.2879e-10	-1.00943
116435504	chr6:116435504:G:A	1.34744e-05	-0.818792	-1.48328	4.38702e-05	-0.595602	-1.3801
116435507	chr6:116435507:T:C	3.85368e-05	-1.2879e-10	-1.25125	0.000100694	-1.2879e-10	-1.14485
116435610	chr6:116435610:T:C	7.36846e-06	-1.36842	-1.53724	2.45305e-05	-1.3604	-1.19662
116436394	chr6:116436394:T:C	1.80951e-05	-1.08206	-0.925162	3.80508e-05	-1.04724	-1.07078
116437084	chr6:116437084:TGGG:T	0.000104111	-1.2879e-10	-0.257404	0.00020583	-1.2879e-10	-0.429883
116437494	chr6:116437494:C:T	4.92767e-05	-1.2879e-10	-1.00541	0.000101564	-1.2879e-10	-1.13624
116437555	chr6:116437555:A:G	3.80076e-05	-1.2879e-10	-1.26508	9.06373e-05	-1.2879e-10	-1.25007
116437573	chr6:116437573:T:G	4.71256e-05	-1.2879e-10	-1.05005	0.00013512	-1.2879e-10	-0.850773
116438406	chr6:116438406:AAAG:A	6.97228e-05	-1.2879e-10	-0.658339	0.000166993	-1.2879e-10	-0.638984
116438527	chr6:116438527:A:G	7.58449e-05	-1.2879e-10	-0.574175	0.000153902	-1.2879e-10	-0.72062
116438811	chr6:116438811:A:G	9.35659e-06	-1.14952	-1.51726	2.80601e-05	-1.01203	-1.41056
116438910	chr6:116438910:G:A	4.56914e-05	-1.2879e-10	-1.08096	0.000130266	-1.2879e-10	-0.887354
116438991	chr6:116438991:G:GT	0.000138644	-1.2879e-10	0.0290427	0.000307827	-1.2879e-10	-0.0273965
116438998	chr6:116438998:A:G	0.000136554	-1.2879e-10	0.0138524	0.000303242	-1.2879e-10	-0.0424051
116439178	chr6:116439178:A:G	1.31767e-05	-0.786829	-1.53759	3.20991e-05	-0.789377	-1.49873
116439432	chr6:116439432:T:G	1.35374e-05	-0.753831	-1.54358	3.98516e-05	-0.504135	-1.56764
116439827	chr6:116439827:A:G	1.34875e-05	-0.749948	-1.55116	3.26072e-05	-0.75218	-1.52022
116439944	chr6:116439944:TC:T	1.17261e-05	-0.873744	-1.56731	3.0487e-05	-0.786003	-1.55363
116440043	chr6:116440043:T:C	7.36815e-06	-1.34944	-1.55626	1.81514e-05	-1.307	-1.55118
116440048	chr6:116440048:G:C	3.79669e-05	-1.2879e-10	-1.26615	9.05345e-05	-1.2879e-10	-1.2512
116440085	chr6:116440085:A:G	0.000229996	-1.2879e-10	0.535196	0.000518079	-1.2879e-10	0.493193
116440458	chr6:116440458:C:T	1.50743e-05	-0.639413	-1.55046	3.64581e-05	-0.641672	-1.5191
116440533	chr6:116440533:G:A	3.64756e-05	-1.2879e-10	-1.30622	9.2183e-05	-1.2879e-10	-1.23316
116440857	chr6:116440857:A:G	5.42709e-05	-1.2879e-10	-0.908878	0.000144096	-1.2879e-10	-0.786452
116440936	chr6:116440936:G:C	7.46493e-06	-1.36562	-1.52703	1.728e-05	-1.36503	-1.54236
116441294	chr6:116441294:C:T	1.28443e-05	-1.23016	-1.1198	2.48849e-05	-1.17573	-1.36694
116441305	chr6:116441305:G:T	4.46349e-05	-1.2879e-10	-1.10435	0.000126706	-1.2879e-10	-0.915069
116442239	chr6:116442239:T:G	4.99858e-05	-0.991126	-1.02668e-09	0.000141123	-0.807303	-1.02668e-09
116442610	chr6:116442610:T:G	5.37604e-05	-0.370162	-0.548167	0.000102054	-0.0652325	-1.0662
116442910	chr6:116442910:C:T	6.22504e-05	-0.771701	-1.02668e-09	0.000135755	-0.846083	-1.02668e-09
116443001	chr6:116443001:C:T	4.29246e-05	-1.2879e-10	-1.14342	9.96788e-05	-1.2879e-10	-1.15498
116443090	chr6:116443090:G:T	5.86577e-05	-1.2879e-10	-0.831146	0.000130575	-1.2879e-10	-0.884988
116443312	chr6:116443312:G:A	0.000116119	0.221899	-0.370146	0.000251272	0.297726	-0.528124
116443366	chr6:116443366:C:T	4.49404e-05	-1.2879e-10	-1.09753	0.000119515	-1.2879e-10	-0.97349
116443400	chr6:116443400:G:A	1.13652e-05	-1.01321	-1.4591	3.06524e-05	-0.878534	-1.45569
116444431	chr6:116444431:C:CA	5.03705e-05	-1.2879e-10	-0.983461	0.000146915	-1.2879e-10	-0.767084
116446047	chr6:116446047:A:G	2.82537e-05	-1.2879e-10	-1.56164	6.61631e-05	-1.2879e-10	-1.56481
116446244	chr6:116446244:A:T	6.95215e-05	0.176824	-0.838053	0.000155836	0.25197	-0.960098
116446623	chr6:116446623:T:C	4.29258e-05	-1.2879e-10	-1.14339	9.01621e-05	-1.2879e-10	-1.25533
116446719	chr6:116446719:C:A	7.68884e-06	-1.29556	-1.56754	1.81143e-05	-1.30776	-1.55247
116446970	chr6:116446970:T:C	0.000221781	-1.2879e-10	0.498824	0.000431216	-1.2879e-10	0.309674
116446978	chr6:116446978:T:C	5.42568e-05	-1.2879e-10	-0.909137	0.00014742	-1.2879e-10	-0.763651
116446999	chr6:116446999:A:G	7.1466e-05	-0.068406	-0.565238	0.000149666	-0.0145918	-0.733939
116447150	chr6:116447150:A:G	3.551e-05	-1.33305	-1.02668e-09	8.46782e-05	-1.31808	-1.02668e-09
116447278	chr6:116447278:G:A	5.5413e-05	-1.2879e-10	-0.888051	0.000123343	-1.2879e-10	-0.941968
116447291	chr6:116447291:G:A	7.47639e-05	-1.2879e-10	-0.58853	0.00015271	-1.2879e-10	-0.728395
116447754	chr6:116447754:A:G	5.26013e-05	-0.467838	-0.472287	9.46649e-05	-0.258005	-0.948587
116448040	chr6:116448040:G:T	2.84328e-05	-1.2879e-10	-1.55532	6.60326e-05	-1.2879e-10	-1.56679
116448290	chr6:116448290:T:C	4.89801e-05	-1.2879e-10	-1.01145	0.0001402	-1.2879e-10	-0.813867
116448435	chr6:116448435:C:A	1.49906e-05	-1.36061	-0.834829	2.20539e-05	-1.34453	-1.31892
116448682	chr6:116448682:T:G	3.01868e-05	-0.818834	-0.676628	5.06693e-05	-0.660397	-1.17122
116448937	chr6:116448937:C:T	9.75706e-06	-1.15608	-1.46879	2.6196e-05	-1.14926	-1.34207
116449054	chr6:116449054:GAT:G	2.8044e-05	-0.746896	-0.822194	4.98541e-05	-0.581031	-1.2668
116449475	chr6:116449475:C:A	2.95885e-05	-1.2879e-10	-1.51548	6.7388e-05	-1.2879e-10	-1.54647
116449609	chr6:116449609:A:G	1.86404e-05	-1.23922	-0.73831	3.41466e-05	-1.25713	-0.969142
116450091	chr6:116450091:T:G	4.21729e-05	-1.2879e-10	-1.16109	0.00010069	-1.2879e-10	-1.14489
116450200	chr6:116450200:T:C	9.4025e-05	-1.2879e-10	-0.359305	0.000183482	-1.2879e-10	-0.54482
116450351	chr6:116450351:G:T	9.02108e-06	-1.28763	-1.41567	2.0605e-05	-1.27724	-1.45416
116450509	chr6:116450509:T:TAA	1.96821e-05	-1.01589	-0.90727	3.76587e-05	-1.02917	-1.0992
116450793	chr6:116450793:G:A	2.81861e-05	-1.2879e-10	-1.56404	6.59775e-05	-1.2879e-10	-1.56762
116451059	chr6:116451059:G:A	6.55033e-05	-1.2879e-10	-0.720765	0.000187037	-1.2879e-10	-0.525631
116451225	chr6:116451225:T:A	3.37972e-05	-1.2879e-10	-1.38249	8.48929e-05	-1.2879e-10	-1.31554
116451259	chr6:116451259:T:G	6.54124e-05	-1.2879e-10	-0.722154	0.000186753	-1.2879e-10	-0.527146
116451501	chr6:116451501:T:C	7.90781e-06	-1.30013	-1.53488	2.06887e-05	-1.23923	-1.48812
116451679	chr6:116451679:TGGCATG:T	3.04618e-05	-1.2879e-10	-1.48639	7.31179e-05	-1.2879e-10	-1.46486
116451734	chr6:116451734:A:G	3.50487e-05	-0.0103146	-1.33581	8.63046e-05	0.0387752	-1.33783
116452237	chr6:116452237:G:A	9.92693e-06	-1.04295	-1.56466	2.37714e-05	-1.02425	-1.5642
116452402	chr6:116452402:C:T	8.00434e-06	-1.29649	-1.52639	2.09774e-05	-1.23466	-1.47883
116452558	chr6:116452558:A:T	5.26242e-05	-1.2879e-10	-0.93969	0.000153581	-1.2879e-10	-0.722705
116452771	chr6:116452771:C:A	5.2526e-05	-1.2879e-10	-0.941557	0.000153234	-1.2879e-10	-0.724969
116452996	chr6:116452996:A:T	7.32666e-06	-1.34982	-1.56152	2.13631e-05	-1.36731	-1.32796
116454506	chr6:116454506:T:C	8.21537e-06	-1.29203	-1.50482	2.17451e-05	-1.22865	-1.4489
116455029	chr6:116455029:T:C	4.48305e-05	-1.09998	-1.02668e-09	0.000101273	-1.13912	-1.02668e-09
116455150	chr6:116455150:CATCACACATT:C	9.07125e-06	-1.14009	-1.55767	2.15175e-05	-1.12516	-1.5629
116455167	chr6:116455167:C:T	1.50624e-05	-1.22204	-0.968628	2.9108e-05	-1.23046	-1.15546
116455247	chr6:116455247:G:A	5.12292e-05	-1.2879e-10	-0.966556	0.00010468	-1.2879e-10	-1.10603
116455264	chr6:116455264:A:T	1.47189e-05	-1.2563	-0.957436	2.84953e-05	-1.26361	-1.14358
116455334	chr6:116455334:C:T	3.13782e-05	-1.2879e-10	-1.45675	7.01655e-05	-1.2879e-10	-1.50608
116455336	chr6:116455336:G:A	9.58786e-06	-1.07615	-1.56622	2.30681e-05	-1.05885	-1.55964
116455430	chr6:116455430:G:A	1.06797e-05	-1.06814	-1.46639	2.31077e-05	-1.04994	-1.56683
116455449	chr6:116455449:ATAAATTTG:A	0.000165607	-1.2879e-10	0.206749	0.000330609	-1.2879e-10	0.0440003
116455726	chr6:116455726:T:C	6.04459e-05	-1.2879e-10	-0.801118	0.000170162	-1.2879e-10	-0.620185
116455816	chr6:116455816:T:C	3.46091e-05	-1.35875	-1.02668e-09	8.10289e-05	-1.36213	-1.02668e-09
116455826	chr6:116455826:A:G	3.17976e-05	-1.2879e-10	-1.44348	7.83915e-05	-1.2879e-10	-1.39522
116456035	chr6:116456035:A:G	3.61361e-05	-1.31557	-1.02668e-09	8.24669e-05	-1.34454	-1.02668e-09
116456075	chr6:116456075:C:G	8.36313e-06	-1.21521	-1.56383	2.30256e-05	-1.12993	-1.4904
116456678	chr6:116456678:A:C	1.57296e-05	-1.36601	-0.781306	4.64216e-05	-1.36824	-0.550925
116456734	chr6:116456734:A:G	3.44985e-05	-1.36195	-1.02668e-09	8.17135e-05	-1.35372	-1.02668e-09
116456752	chr6:116456752:G:A	2.99966e-05	-1.2879e-10	-1.50178	7.29396e-05	-1.2879e-10	-1.4673
116456817	chr6:116456817:TG:T	3.84977e-05	0.290448	-1.54271	9.44976e-05	0.345226	-1.55359
116456828	chr6:116456828:T:C	3.02616e-05	-1.2879e-10	-1.49299	7.15385e-05	-1.2879e-10	-1.4867
116457164	chr6:116457164:G:A	2.83722e-05	-1.2879e-10	-1.55745	6.73091e-05	-1.2879e-10	-1.54764
116457240	chr6:116457240:T:C	8.79019e-05	-1.2879e-10	-0.426644	0.000260457	-1.2879e-10	-0.194495
116457505	chr6:116457505:T:C	4.49596e-05	-1.0971	-1.02668e-09	0.000106408	-1.08965	-1.02668e-09
116457605	chr6:116457605:T:C	0.000153115	-1.2879e-10	0.128322	0.000400271	-1.2879e-10	0.235206
116457653	chr6:116457653:TCCAAGCGGCC:T	1.45839e-05	-1.18501	-1.03793	4.70915e-05	-1.10461	-0.800234
116457674	chr6:116457674:T:C	3.14594e-05	-0.558099	-0.89607	6.46052e-05	-0.507612	-1.08103
116457730	chr6:116457730:G:A	3.0329e-05	-1.2879e-10	-1.49076	6.82782e-05	-1.2879e-10	-1.53334
116457784	chr6:116457784:A:T	2.92489e-05	-0.566164	-0.960859	6.08092e-05	-0.515741	-1.13345
116458099	chr6:116458099:C:G	3.50396e-05	-1.2879e-10	-1.34639	7.63463e-05	-1.2879e-10	-1.42166
116458316	chr6:116458316:CTGT:C	3.31957e-05	0.154351	-1.5548	8.3245e-05	0.20595	-1.5411
116458457	chr6:116458457:C:T	7.12803e-05	-1.2879e-10	-0.636246	0.000149075	-1.2879e-10	-0.752487
116458529	chr6:116458529:G:A	2.08766e-05	-1.36838	-0.495854	4.82832e-05	-1.36316	-0.516687
116458677	chr6:116458677:C:T	3.24976e-05	-1.2879e-10	-1.4217	7.50489e-05	-1.2879e-10	-1.43879
116459030	chr6:116459030:G:A	0.000281622	-1.2879e-10	0.7377	0.000769137	-1.2879e-10	0.888334
116459258	chr6:116459258:T:C	9.18889e-05	-1.2879e-10	-0.382285	0.000197915	-1.2879e-10	-0.469098
116459479	chr6:116459479:G:A	9.80695e-05	-1.2879e-10	-0.317189	0.000293585	-1.2879e-10	-0.0747683
116459530	chr6:116459530:A:G	3.89074e-05	-1.2879e-10	-1.24168	8.56354e-05	-1.2879e-10	-1.30684
116459671	chr6:116459671:T:C	3.89074e-05	-1.2879e-10	-1.24168	8.56354e-05	-1.2879e-10	-1.30684
116460228	chr6:116460228:A:G	2.91719e-05	-1.2879e-10	-1.52966	6.70929e-05	-1.2879e-10	-1.55086
116460362	chr6:116460362:A:C	2.36604e-05	-1.36777	-0.371297	5.45965e-05	-1.35992	-0.397044
116460471	chr6:116460471:T:G	8.83312e-05	-1.2879e-10	-0.421772	0.000261827	-1.2879e-10	-0.189252
116460778	chr6:116460778:C:A	3.72063e-05	-1.2879e-10	-1.28639	8.01738e-05	-1.2879e-10	-1.37274
116460827	chr6:116460827:G:A	6.43082e-05	-1.2879e-10	-0.739178	0.000125284	-1.2879e-10	-0.926354
116460830	chr6:116460830:C:T	7.31034e-06	-1.35001	-1.56357	1.71505e-05	-1.3585	-1.55641
116460941	chr6:116460941:C:T	8.84272e-05	-0.420686	-1.02668e-09	0.000192235	-0.498215	-1.02668e-09
116461006	chr6:116461006:G:A	8.41837e-06	-1.36507	-1.40738	1.91838e-05	-1.3639	-1.43896
116461018	chr6:116461018:C:T	3.21409e-05	-1.2879e-10	-1.43274	7.33721e-05	-1.2879e-10	-1.46139
116461128	chr6:116461128:C:G	3.35031e-05	0.172003	-1.56323	8.25119e-05	0.223481	-1.56747
116461340	chr6:116461340:C:A	5.02971e-05	-1.2879e-10	-0.984919	0.000101486	-1.2879e-10	-1.13701
116462167	chr6:116462167:G:A	7.36817e-06	-1.36836	-1.53734	1.76525e-05	-1.36527	-1.52079
116462422	chr6:116462422:G:C	3.2767e-05	-1.2879e-10	-1.41344	7.22927e-05	-1.2879e-10	-1.47621
116462435	chr6:116462435:A:G	8.73433e-05	-1.2879e-10	-0.433019	0.000181354	-1.2879e-10	-0.556485
116462456	chr6:116462456:T:G	9.09525e-06	-1.14437	-1.55075	2.31154e-05	-1.11518	-1.50125
116462706	chr6:116462706:G:A	0.000123748	-1.2879e-10	-0.0846162	0.000252432	-1.2879e-10	-0.225793
116463101	chr6:116463101:G:A	6.00525e-05	-0.807646	-1.02668e-09	0.000146184	-0.772072	-1.02668e-09
116463634	chr6:116463634:G:A	8.05558e-06	-1.33477	-1.48173	1.9603e-05	-1.33714	-1.44412
116464032	chr6:116464032:A:G	3.4828e-05	-1.25197	-0.100471	3.9055e-05	-1.18603	-0.905932
116464294	chr6:116464294:A:G	3.46765e-05	-1.3568	-1.02668e-09	8.24757e-05	-1.34443	-1.02668e-09
116464456	chr6:116464456:G:A	8.98061e-06	-1.36713	-1.34067	2.16389e-05	-1.36841	-1.31403
116464622	chr6:116464622:C:G	2.85367e-05	-1.25984	-0.291836	3.42509e-05	-1.19583	-1.02739
116464903	chr6:116464903:AC:A	0.000123748	-1.2879e-10	-0.0846162	0.000252432	-1.2879e-10	-0.225793
116464909	chr6:116464909:G:A	1.03933e-05	-1.2762	-1.2855	2.57554e-05	-1.23129	-1.277
116465022	chr6:116465022:G:A	4.16455e-05	-1.2879e-10	-1.17367	9.35219e-05	-1.2879e-10	-1.21874
116465121	chr6:116465121:A:G	1.18784e-05	-1.36569	-1.06246	2.85523e-05	-1.3681	-1.0371
116465206	chr6:116465206:C:T	5.45499e-05	-0.90375	-1.02668e-09	0.000121551	-0.956605	-1.02668e-09
116465854	chr6:116465854:T:G	2.70515e-05	-1.24906	-0.356063	3.32888e-05	-1.18241	-1.0693
116465872	chr6:116465872:T:A	2.71946e-05	-1.24378	-0.356063	3.35064e-05	-1.1759	-1.0693
116465887	chr6:116465887:C:T	2.69783e-05	-1.25177	-0.356063	3.31744e-05	-1.18586	-1.0693
116466034	chr6:116466034:TATC:T	0.000107676	-1.2879e-10	-0.223736	0.000325199	-1.2879e-10	0.0275034
116466038	chr6:116466038:A:G	0.000107676	-1.2879e-10	-0.223736	0.000325199	-1.2879e-10	0.0275034
116466073	chr6:116466073:C:T	2.6968e-05	-1.25746	-0.350759	3.30524e-05	-1.19297	-1.06587
116466091	chr6:116466091:A:G	2.72461e-05	-0.111703	-1.48625	8.90632e-05	0.170475	-1.43806
116466215	chr6:116466215:T:C	1.28387e-05	-0.854685	-1.49571	3.30876e-05	-0.707526	-1.55025
116466501	chr6:116466501:G:A	1.59211e-05	-0.621986	-1.51323	3.78134e-05	-0.574399	-1.54987
116466525	chr6:116466525:C:A	9.78797e-06	-1.29029	-1.33142	2.41657e-05	-1.24868	-1.32332
116466559	chr6:116466559:G:A	0.000113387	-1.2879e-10	-0.172061	0.000332914	-1.2879e-10	0.0509502
116467091	chr6:116467091:TG:CG	4.09657e-05	-1.2879e-10	-1.19013	9.21392e-05	-1.2879e-10	-1.23363
116467237	chr6:116467237:A:G	3.3359e-05	-1.2879e-10	-1.39554	8.23041e-05	-1.2879e-10	-1.34651
116467290	chr6:116467290:T:C	1.4791e-05	-0.867116	-1.34173	3.37497e-05	-0.820737	-1.41723
116467313	chr6:116467313:C:G	3.03055e-05	-1.2879e-10	-1.49154	6.83223e-05	-1.2879e-10	-1.5327
116467600	chr6:116467600:G:A	0.000109802	-1.2879e-10	-0.20419	0.000230915	-1.2879e-10	-0.314887
116468269	chr6:116468269:A:G	2.8684e-05	-1.26927	-0.277259	3.41602e-05	-1.2076	-1.01828
116468295	chr6:116468295:G:A	2.89315e-05	-1.2879e-10	-1.53794	6.79471e-05	-1.2879e-10	-1.5382
116468661	chr6:116468661:A:G	9.76618e-06	-1.25602	-1.36793	2.08074e-05	-1.29024	-1.43139
116469039	chr6:116469039:A:G	0.000108064	-1.2879e-10	-0.220138	0.00032649	-1.2879e-10	0.031463
116469584	chr6:116469584:A:G	1.64172e-05	-0.538563	-1.56597	4.16471e-05	-0.460445	-1.56726
116469745	chr6:116469745:A:C	2.48076e-05	-0.129389	-1.56233	6.08108e-05	-0.0825293	-1.56664
116470105	chr6:116470105:T:C	3.70184e-05	-1.2879e-10	-1.29145	7.92317e-05	-1.2879e-10	-1.38456
116470288	chr6:116470288:G:A	3.52613e-05	-1.34008	-1.02668e-09	8.39357e-05	-1.32688	-1.02668e-09
116470361	chr6:116470361:T:G	1.41228e-05	-0.850888	-1.40419	3.26679e-05	-0.803241	-1.4673
116470588	chr6:116470588:A:G	8.10504e-06	-1.32865	-1.48173	1.97209e-05	-1.33114	-1.44412
116471004	chr6:116471004:G:C	8.51362e-06	-1.29563	-1.46557	2.11057e-05	-1.25536	-1.45203
116471223	chr6:116471223:G:A	4.18679e-05	-1.2879e-10	-1.16835	9.40485e-05	-1.2879e-10	-1.21312
116471451	chr6:116471451:G:A	3.51296e-05	-1.34382	-1.02668e-09	8.31498e-05	-1.33629	-1.02668e-09
116471789	chr6:116471789:G:T	0.000121436	-0.103476	-1.02668e-09	0.000299239	-0.0556912	-1.02668e-09
116471992	chr6:116471992:CAT:C	3.58705e-05	-1.32295	-1.02668e-09	8.66332e-05	-1.29525	-1.02668e-09
116472012	chr6:116472012:G:A	4.67276e-05	-1.05853	-1.02668e-09	0.000115024	-1.01179	-1.02668e-09
116472049	chr6:116472049:C:T	3.96194e-05	-1.2879e-10	-1.22355	8.89852e-05	-1.2879e-10	-1.26847
116472178	chr6:116472178:C:A	2.84219e-05	-1.2879e-10	-1.5557	6.72984e-05	-1.2879e-10	-1.5478
116472197	chr6:116472197:G:T	3.51727e-05	-1.29165	-0.050946	3.83779e-05	-1.23657	-0.872887
116472204	chr6:116472204:C:T	3.41815e-05	-1.2879e-10	-1.37118	7.48162e-05	-1.2879e-10	-1.4419
116473120	chr6:116473120:C:T	0.000107139	-1.2879e-10	-0.228737	0.000323427	-1.2879e-10	0.0220398
116473172	chr6:116473172:G:A	3.00147e-05	-1.27395	-0.227232	3.51187e-05	-1.21369	-0.984506
116473365	chr6:116473365:C:T	2.56317e-05	-1.33468	-0.324359	3.02626e-05	-1.2959	-1.05112
116473418	chr6:116473418:A:G	8.15068e-06	-1.3672	-1.43756	1.93953e-05	-1.36393	-1.42798
116473767	chr6:116473767:C:T	2.98173e-05	-1.2879e-10	-1.50778	6.74406e-05	-1.2879e-10	-1.54569
116473877	chr6:116473877:G:A	2.30904e-05	-1.29574	-0.467703	3.0803e-05	-1.24198	-1.08734
116474166	chr6:116474166:C:T	0.000157689	-1.2879e-10	0.157757	0.000416779	-1.2879e-10	0.27562
116474217	chr6:116474217:G:A	0.000128444	-0.0473723	-1.02668e-09	0.000316667	0.000915688	-1.02668e-09
116474634	chr6:116474634:C:CA	7.20535e-06	-1.3614	-1.56665	1.68413e-05	-1.3659	-1.5672
116474727	chr6:116474727:A:G	0.000353368	-1.2879e-10	0.964644	0.00107471	-1.2879e-10	1.22288
116474770	chr6:116474770:T:G	4.85647e-05	-1.2879e-10	-1.01997	0.000138195	-1.2879e-10	-0.828268
116474778	chr6:116474778:C:T	2.98469e-05	-1.2879e-10	-1.50679	6.89072e-05	-1.2879e-10	-1.52417
116474786	chr6:116474786:A:C	9.1692e-06	-1.32446	-1.36255	2.25897e-05	-1.29214	-1.3473
116475056	chr6:116475056:G:T	4.29925e-05	-1.14184	-1.02668e-09	9.92562e-05	-1.15923	-1.02668e-09
116475203	chr6:116475203:C:T	0.000107676	-1.2879e-10	-0.223736	0.000325199	-1.2879e-10	0.0275034
116475204	chr6:116475204:A:G	0.000107676	-1.2879e-10	-0.223736	0.000325199	-1.2879e-10	0.0275034
116475379	chr6:116475379:A:G	3.4378e-05	-1.28268	-0.0827636	3.80144e-05	-1.22493	-0.894037
116475559	chr6:116475559:A:G	9.69242e-06	-1.22803	-1.40349	2.07102e-05	-1.26683	-1.45948
116475606	chr6:116475606:TATAAAG:T	0.000176327	-1.2879e-10	0.269476	0.000413078	-1.2879e-10	0.266701
116476221	chr6:116476221:C:T	7.46774e-06	-1.3507	-1.54157	1.71412e-05	-1.35896	-1.55649
116476248	chr6:116476248:A:T	3.43075e-05	-1.3675	-1.02668e-09	8.08805e-05	-1.36396	-1.02668e-09
116476251	chr6:116476251:T:TG	8.40347e-06	-1.21091	-1.56331	1.91889e-05	-1.23603	-1.56657
116476452	chr6:116476452:T:G	2.22224e-05	-1.34697	-0.454797	5.12622e-05	-1.32242	-0.497563
116476824	chr6:116476824:T:C	0.000104181	-1.2879e-10	-0.256736	0.000313734	-1.2879e-10	-0.00838797
116477942	chr6:116477942:T:C	0.00010403	-1.2879e-10	-0.258188	0.00031326	-1.2879e-10	-0.00990119
116478062	chr6:116478062:A:G	1.36865e-05	-0.945529	-1.34093	3.08233e-05	-0.904652	-1.42401
116478133	chr6:116478133:C:T	6.7385e-05	-1.2879e-10	-0.692443	0.00017224	-1.2879e-10	-0.608049
116478134	chr6:116478134:G:A	2.73375e-05	-1.32425	-0.270358	3.19266e-05	-1.28186	-1.01163
116478636	chr6:116478636:A:T	1.14995e-05	-0.895711	-1.56485	2.6291e-05	-0.927595	-1.56011
116478646	chr6:116478646:A:G	6.38899e-05	-1.2879e-10	-0.745705	0.000191187	-1.2879e-10	-0.503683
116479169	chr6:116479169:C:T	3.93536e-05	-1.2879e-10	-1.23028	8.89555e-05	-1.2879e-10	-1.2688
116479400	chr6:116479400:T:C	2.88538e-05	-1.31139	-0.229231	3.33199e-05	-1.26416	-0.986623
116479464	chr6:116479464:T:C	1.36307e-05	-0.899122	-1.39142	3.10829e-05	-0.856356	-1.46392
116480035	chr6:116480035:G:T	1.33851e-05	-0.917916	-1.39081	3.04921e-05	-0.876015	-1.46345
116480252	chr6:116480252:C:CA	1.39682e-05	-0.90817	-1.35792	3.17509e-05	-0.866287	-1.43273
116480285	chr6:116480285:A:T	9.79828e-06	-1.21635	-1.40431	2.10292e-05	-1.25647	-1.45455
116480410	chr6:116480410:T:C	1.19079e-05	-0.858022	-1.56764	2.70865e-05	-0.891419	-1.56648
116480775	chr6:116480775:G:A	2.99578e-05	-1.2879e-10	-1.50307	6.83706e-05	-1.2879e-10	-1.53199
116481028	chr6:116481028:C:T	2.80929e-05	-1.2879e-10	-1.56735	6.61391e-05	-1.2879e-10	-1.56517
116481037	chr6:116481037:A:T	9.98065e-06	-1.20809	-1.39413	2.13592e-05	-1.24932	-1.44613
116481391	chr6:116481391:A:T	1.05354e-05	-0.980487	-1.56763	2.41257e-05	-1.00682	-1.56684
116481400	chr6:116481400:G:A	0.000103885	-1.2879e-10	-0.259578	0.000312774	-1.2879e-10	-0.011455
116481498	chr6:116481498:G:A	4.96556e-05	-0.997755	-1.02668e-09	0.00012365	-0.939483	-1.02668e-09
116482090	chr6:116482090:C:T	1.14053e-05	-0.901148	-1.56764	2.59856e-05	-0.932826	-1.56657
116482165	chr6:116482165:T:C	2.47407e-05	-1.30545	-0.388963	3.0285e-05	-1.25638	-1.0899
116482213	chr6:116482213:CA:C	0.000183864	-1.2879e-10	0.311332	0.000366546	-1.2879e-10	0.14719
116482479	chr6:116482479:G:C	6.18669e-05	-1.2879e-10	-0.77788	0.000182717	-1.2879e-10	-0.548994
116482496	chr6:116482496:TA:T	1.98219e-05	-1.35831	-0.557761	4.57266e-05	-1.34036	-0.593894
116482666	chr6:116482666:T:C	8.82412e-06	-1.34753	-1.37785	2.13775e-05	-1.32412	-1.37048
116482756	chr6:116482756:G:A	1.42466e-05	-0.867314	-1.37904	3.2435e-05	-0.823199	-1.4545
116482833	chr6:116482833:A:G	3.9486e-05	-1.2879e-10	-1.22692	8.92466e-05	-1.2879e-10	-1.26553
116483079	chr6:116483079:C:T	3.25634e-05	-1.2879e-10	-1.41968	7.20016e-05	-1.2879e-10	-1.48025
116483419	chr6:116483419:C:T	1.28363e-05	-0.951673	-1.39892	2.94524e-05	-0.908325	-1.46583
116483466	chr6:116483466:A:G	8.74975e-06	-1.35048	-1.38336	2.11681e-05	-1.32851	-1.37593
116483863	chr6:116483863:A:G	2.89533e-05	-1.2879e-10	-1.53718	6.88959e-05	-1.2879e-10	-1.52434
116483971	chr6:116483971:C:T	7.43744e-05	-0.593753	-1.02668e-09	0.000162764	-0.664631	-1.02668e-09
116484041	chr6:116484041:ACT:A	9.72802e-06	-1.2783	-1.34956	2.08448e-05	-1.30731	-1.41252
116484192	chr6:116484192:A:G	3.94915e-05	-1.2879e-10	-1.22678	8.92536e-05	-1.2879e-10	-1.26545
116484202	chr6:116484202:A:C	0.000104748	-1.2879e-10	-0.251309	0.000315608	-1.2879e-10	-0.00243511
116484731	chr6:116484731:A:G	1.38846e-05	-0.894576	-1.37751	3.17136e-05	-0.851754	-1.44844
116484786	chr6:116484786:C:T	4.78277e-05	-1.2879e-10	-1.03526	9.78154e-05	-1.2879e-10	-1.17385
116484874	chr6:116484874:C:T	3.12542e-05	-1.2879e-10	-1.46071	6.99576e-05	-1.2879e-10	-1.50905
116485075	chr6:116485075:A:C	3.36124e-05	-1.2879e-10	-1.38797	7.73004e-05	-1.2879e-10	-1.40924
116485357	chr6:116485357:C:A	2.92972e-05	-1.2879e-10	-1.52537	6.72001e-05	-1.2879e-10	-1.54926
116485736	chr6:116485736:T:C	2.76264e-05	-0.159916	-1.42418	6.71836e-05	-0.113535	-1.43597
116485749	chr6:116485749:C:T	0.000184495	-1.2879e-10	0.314756	0.000367754	-1.2879e-10	0.150479
116485807	chr6:116485807:C:T	1.05626e-05	-0.978071	-1.56748	2.41708e-05	-1.0043	-1.56749
116485888	chr6:116485888:T:C	2.32753e-05	-1.31259	-0.442883	2.90061e-05	-1.26599	-1.12344
116486324	chr6:116486324:G:A	3.43185e-05	-1.36718	-1.02668e-09	8.0773e-05	-1.36529	-1.02668e-09
116486333	chr6:116486333:A:G	3.08975e-05	-1.2879e-10	-1.47219	7.62515e-05	-1.2879e-10	-1.4229
116486429	chr6:116486429:C:T	1.19241e-05	-1.36801	-1.0563	3.69089e-05	-1.36828	-0.780202
116486753	chr6:116486753:GAGAGAGAGAGAC:G	3.74535e-05	-1.27976	-1.02668e-09	9.31621e-05	-1.22259	-1.02668e-09
116486892	chr6:116486892:A:G	3.94395e-05	-1.2879e-10	-1.2281	8.917e-05	-1.2879e-10	-1.26639
116487065	chr6:116487065:T:C	0.000104558	-1.2879e-10	-0.253128	0.000314968	-1.2879e-10	-0.00446454
116487724	chr6:116487724:C:T	8.40469e-06	-1.29343	-1.48065	1.85284e-05	-1.31859	-1.51904
116487725	chr6:116487725:A:T	8.72499e-06	-1.35275	-1.38393	2.10686e-05	-1.33195	-1.3772
116488077	chr6:116488077:T:C	3.11757e-05	-1.2879e-10	-1.46323	6.98319e-05	-1.2879e-10	-1.51084
116488552	chr6:116488552:T:C	7.18142e-05	-1.28027	0.651487	8.19757e-05	-1.22398	-0.126532
116488829	chr6:116488829:G:A	3.95173e-05	-1.2879e-10	-1.22613	9.42271e-05	-1.2879e-10	-1.21123
116489013	chr6:116489013:G:T	5.34247e-05	-1.2879e-10	-0.924593	0.000155532	-1.2879e-10	-0.710084
116489638	chr6:116489638:T:A	1.08891e-05	-0.949072	-1.56603	2.47944e-05	-0.978728	-1.56759
116490056	chr6:116490056:C:G	2.44907e-05	-0.152386	-1.55218	5.96897e-05	-0.106187	-1.56159
116490172	chr6:116490172:G:A	1.74999e-05	-0.761422	-1.27925	4.22828e-05	-0.699433	-1.31312
116490402	chr6:116490402:A:G	1.75434e-05	-0.856606	-1.18158	3.85371e-05	-0.811851	-1.29346
116490546	chr6:116490546:T:C	7.28546e-05	-1.27198	0.657577	8.32787e-05	-1.21306	-0.121677
116490582	chr6:116490582:C:T	3.98942e-05	-1.2879e-10	-1.21663	9.01813e-05	-1.2879e-10	-1.25511
116490613	chr6:116490613:T:G	9.90591e-05	-0.307149	-1.02668e-09	0.000302122	-0.0461051	-1.02668e-09
116490701	chr6:116490701:C:T	1.63656e-05	-1.29004	-0.817646	3.04168e-05	-1.18786	-1.15408
116491043	chr6:116491043:T:C	8.738e-06	-1.26711	-1.46807	1.91516e-05	-1.29793	-1.50662
116491232	chr6:116491232:C:A	9.31481e-05	-0.368674	-1.02668e-09	0.000207936	-0.419705	-1.02668e-09
116491278	chr6:116491278:C:T	3.07231e-05	-1.2879e-10	-1.47785	6.91656e-05	-1.2879e-10	-1.52043
116491787	chr6:116491787:A:T	1.06078e-05	-0.974493	-1.56679	2.41964e-05	-1.0031	-1.56764
116492569	chr6:116492569:T:C	0.000104077	-1.2879e-10	-0.257733	0.000313405	-1.2879e-10	-0.00943777
116492770	chr6:116492770:A:G	2.31868e-05	-1.28536	-0.473925	2.9501e-05	-1.23013	-1.14238
116492819	chr6:116492819:G:A	0.000184495	-1.2879e-10	0.314756	0.000367754	-1.2879e-10	0.150479
116492990	chr6:116492990:T:A	0.000104558	-1.2879e-10	-0.253128	0.000314968	-1.2879e-10	-0.00446454
116493205	chr6:116493205:G:A	1.04982e-05	-0.984486	-1.56718	2.39696e-05	-1.0126	-1.56755
116493443	chr6:116493443:T:C	7.17106e-05	-1.27848	0.648254	8.19063e-05	-1.22134	-0.130019
116493674	chr6:116493674:C:T	2.27584e-05	-1.26645	-0.511481	2.95242e-05	-1.20598	-1.16574
116494049	chr6:116494049:A:G	7.52395e-05	-1.27577	0.693579	8.52435e-05	-1.21791	-0.0935077
116494117	chr6:116494117:T:C	1.5182e-05	-0.978104	-1.20465	3.37109e-05	-0.932929	-1.30618
116494227	chr6:116494227:T:C	9.8099e-06	-1.36838	-1.25109	2.87163e-05	-1.367	-1.03247
116494323	chr6:116494323:G:A	0.000104092	-1.2879e-10	-0.257588	0.000313525	-1.2879e-10	-0.00905595
116495868	chr6:116495868:ATTAATT:A	2.55719e-05	-0.106589	-1.55478	6.24372e-05	-0.058945	-1.56383
116495936	chr6:116495936:G:A	3.29945e-05	-1.2879e-10	-1.40652	7.29725e-05	-1.2879e-10	-1.46685
116496772	chr6:116496772:G:A	5.25543e-05	-0.941019	-1.02668e-09	0.000127627	-0.907826	-1.02668e-09
116496905	chr6:116496905:G:A	0.000104558	-1.2879e-10	-0.253128	0.000314968	-1.2879e-10	-0.00446454
116497313	chr6:116497313:C:A	2.28427e-05	-1.36219	-0.41204	5.2011e-05	-1.34726	-0.458223
116497560	chr6:116497560:G:C	8.73777e-06	-1.34988	-1.38533	2.11312e-05	-1.32758	-1.37861
116497724	chr6:116497724:A:G	2.15145e-05	-1.29304	-0.541099	2.81211e-05	-1.24114	-1.17928
116497825	chr6:116497825:G:C	0.000102454	-1.2879e-10	-0.273448	0.000307724	-1.2879e-10	-0.0277306
116497856	chr6:116497856:C:T	0.000152004	-1.2879e-10	0.121042	0.000305654	-1.2879e-10	-0.0344817
116497857	chr6:116497857:A:G	9.77135e-06	-1.05587	-1.56754	2.24094e-05	-1.08023	-1.56723
116497987	chr6:116497987:G:A	0.000121693	-0.101367	-1.02668e-09	0.000299811	-0.0537815	-1.02668e-09
116498386	chr6:116498386:A:G	3.00492e-05	-1.2879e-10	-1.50003	6.85735e-05	-1.2879e-10	-1.52903
116498538	chr6:116498538:T:A	3.73089e-05	-1.2879e-10	-1.28363	9.27331e-05	-1.2879e-10	-1.22721
116499508	chr6:116499508:G:A	3.38681e-05	-1.14853	-0.231865	6.73387e-05	-1.16655	-0.380654
116499512	chr6:116499512:T:A	3.7259e-05	-1.2879e-10	-1.28497	9.01115e-05	-1.2879e-10	-1.25589
116499572	chr6:116499572:C:A	1.98308e-05	-1.3549	-0.560727	4.55279e-05	-1.33649	-0.602117
116499983	chr6:116499983:T:C	1.61409e-05	-1.19144	-0.930071	2.84001e-05	-1.17562	-1.23492
116500262	chr6:116500262:A:G	4.39945e-05	-1.2879e-10	-1.1188	0.000114029	-1.2879e-10	-1.02048
116501030	chr6:116501030:C:T	3.21747e-05	-1.2879e-10	-1.43169	7.34305e-05	-1.2879e-10	-1.4606
116501392	chr6:116501392:A:G	0.000233345	1.39659	-0.846933	0.000635365	1.60959	-0.912326
116501810	chr6:116501810:C:T	1.10942e-05	-1.01271	-1.48374	2.84212e-05	-0.99559	-1.41421
116501858	chr6:116501858:C:T	1.76329e-05	-1.1476	-0.885502	3.0542e-05	-1.13195	-1.20589
116501952	chr6:116501952:C:T	6.19067e-05	-1.2879e-10	-0.777237	0.000131387	-1.2879e-10	-0.878791
116501953	chr6:116501953:A:G	6.55934e-05	-1.2879e-10	-0.71939	0.000138792	-1.2879e-10	-0.823962
116502076	chr6:116502076:C:T	1.10776e-05	-1.03209	-1.46585	2.85962e-05	-1.01548	-1.38819
116502140	chr6:116502140:G:A	9.8802e-05	-1.19983	0.890087	0.000102101	-1.18529	0.0543158
116502206	chr6:116502206:G:A	3.0525e-05	-1.2879e-10	-1.48432	6.91566e-05	-1.2879e-10	-1.52056
116502418	chr6:116502418:C:T	0.000270505	1.54436	-0.846933	0.000740508	1.76273	-0.912326
116503236	chr6:116503236:T:C	0.000131049	-1.2879e-10	-0.0272951	0.000402734	-1.2879e-10	0.241342
116503553	chr6:116503553:T:C	0.000275424	1.56238	-0.846933	0.000754472	1.78141	-0.912326
116503907	chr6:116503907:G:A	0.000239242	1.49845	-0.923841	0.000656221	1.71512	-0.985561
116503950	chr6:116503950:A:G	3.48199e-05	-1.2879e-10	-1.35268	7.90382e-05	-1.2879e-10	-1.387
116504088	chr6:116504088:G:A	0.000261864	1.51189	-0.846933	0.000716009	1.72908	-0.912326
116504127	chr6:116504127:C:T	1.56925e-05	-1.19738	-0.952298	2.8965e-05	-1.18374	-1.20711
116504155	chr6:116504155:A:G	0.00026708	1.53162	-0.846933	0.000730772	1.74949	-0.912326
116504168	chr6:116504168:G:A	1.52342e-05	-1.2177	-0.961618	2.81595e-05	-1.20485	-1.2142
116504194	chr6:116504194:G:A	1.60219e-05	-1.21781	-0.911103	2.92627e-05	-1.20495	-1.17567
116504653	chr6:116504653:C:T	1.01317e-05	-1.32117	-1.26602	2.02738e-05	-1.32008	-1.42753
116504781	chr6:116504781:A:C	4.08655e-05	-1.2879e-10	-1.19258	8.87005e-05	-1.2879e-10	-1.27167
116504814	chr6:116504814:A:G	1.27592e-05	-1.28988	-1.06673	2.25843e-05	-1.23203	-1.40765
116504915	chr6:116504915:T:A	4.36233e-05	-1.2879e-10	-1.12727	9.3743e-05	-1.2879e-10	-1.21638
116504995	chr6:116504995:A:G	4.05064e-05	-1.2879e-10	-1.20141	8.80164e-05	-1.2879e-10	-1.27941
116505123	chr6:116505123:T:C	8.47125e-06	-1.32585	-1.44034	1.82509e-05	-1.32463	-1.5281
116505292	chr6:116505292:C:T	4.98159e-05	-0.994531	-1.02668e-09	0.000127379	-0.909768	-1.02668e-09
116505418	chr6:116505418:A:G	1.69644e-05	-1.21785	-0.853903	3.04621e-05	-1.20499	-1.13547
116505451	chr6:116505451:A:G	0.000248874	1.46101	-0.846933	0.00067918	1.67628	-0.912326
116505699	chr6:116505699:C:T	6.27752e-05	-1.2879e-10	-0.763305	0.000133147	-1.2879e-10	-0.865483
116505811	chr6:116505811:C:T	5.93075e-05	-1.2879e-10	-0.82013	0.000128593	-1.2879e-10	-0.900279
116505966	chr6:116505966:T:C	0.000265023	1.52584	-0.848893	0.000725081	1.74356	-0.914215
116505995	chr6:116505995:A:C	0.000287235	1.60633	-0.84889	0.000788155	1.82697	-0.91421
116506004	chr6:116506004:C:T	0.000263084	1.52008	-0.850477	0.000719639	1.73756	-0.915744
116506499	chr6:116506499:C:T	1.50967e-05	-1.24878	-0.939611	2.76762e-05	-1.23577	-1.2006
116506548	chr6:116506548:T:G	1.54726e-05	-1.24748	-0.916315	2.82174e-05	-1.23443	-1.18257
116506695	chr6:116506695:A:T	7.64642e-06	-1.34118	-1.52745	1.72978e-05	-1.34025	-1.5661
116507200	chr6:116507200:G:GAT	0.000268436	1.53668	-0.846933	0.00073464	1.75477	-0.912326
116507304	chr6:116507304:A:G	3.09086e-05	-1.2879e-10	-1.47183	7.19258e-05	-1.2879e-10	-1.4813
116507459	chr6:116507459:T:C	5.65876e-05	-0.867076	-1.02668e-09	0.000121405	-0.957804	-1.02668e-09
116507615	chr6:116507615:A:C	1.55909e-05	-1.2449	-0.911279	2.83741e-05	-1.2317	-1.17976
116507808	chr6:116507808:CT:C	0.000107774	-1.23242	1.00959	0.000108824	-1.21891	0.151715
116508160	chr6:116508160:C:T	1.53492e-05	-1.25342	-0.918377	2.79769e-05	-1.24068	-1.18488
116508225	chr6:116508225:GCA:G	3.45972e-05	-1.2879e-10	-1.35909	7.63538e-05	-1.2879e-10	-1.42156
116508232	chr6:116508232:G:T	3.62921e-05	-1.2879e-10	-1.31127	7.9504e-05	-1.2879e-10	-1.38113
116508603	chr6:116508603:G:A	2.85044e-05	-1.2879e-10	-1.55281	6.81007e-05	-1.2879e-10	-1.53595
116508762	chr6:116508762:A:G	1.57845e-05	-1.0207	-1.12314	3.3637e-05	-1.01054	-1.23077
116509118	chr6:116509118:C:T	1.63176e-05	-1.23778	-0.872842	2.94919e-05	-1.22583	-1.14699
116509440	chr6:116509440:A:T	3.80026e-05	-1.2879e-10	-1.26521	8.99774e-05	-1.2879e-10	-1.25738
116509671	chr6:116509671:A:C	8.68305e-06	-1.32535	-1.41614	1.85163e-05	-1.32416	-1.51412
116509753	chr6:116509753:G:C	2.93702e-05	-1.36642	-0.156461	6.54747e-05	-1.35701	-0.218262
116509765	chr6:116509765:G:C	3.60461e-05	-1.2879e-10	-1.31807	8.94652e-05	-1.2879e-10	-1.26309
116510132	chr6:116510132:C:T	0.000267224	1.53215	-0.846933	0.000731174	1.75004	-0.912326
116510337	chr6:116510337:C:T	1.59507e-05	-1.21477	-0.918597	2.91883e-05	-1.20178	-1.18138
116510507	chr6:116510507:C:T	6.52689e-05	-1.2879e-10	-0.72435	0.000138131	-1.2879e-10	-0.828729
116510647	chr6:116510647:T:C	1.02101e-05	-1.33933	-1.24016	2.03072e-05	-1.33773	-1.40823
116510694	chr6:116510694:A:T	3.51188e-05	-1.34413	-1.02668e-09	8.15817e-05	-1.35533	-1.02668e-09
116510906	chr6:116510906:C:T	0.000190082	1.51379	-1.1692	0.000532562	1.72954	-1.20877
116511282	chr6:116511282:C:A	8.82635e-06	-1.21271	-1.51241	2.08805e-05	-1.19787	-1.52025
116511326	chr6:116511326:ACCT:A	6.52045e-05	-1.2879e-10	-0.725337	0.000137998	-1.2879e-10	-0.829696
116511355	chr6:116511355:A:C	4.42228e-05	-1.2879e-10	-1.11362	9.644e-05	-1.2879e-10	-1.18801
116511448	chr6:116511448:C:T	4.65451e-05	-1.2879e-10	-1.06244	0.000114882	-1.2879e-10	-1.01303
116512096	chr6:116512096:A:C	4.46406e-05	-1.2879e-10	-1.10422	0.000108182	-1.2879e-10	-1.07312
116512483	chr6:116512483:A:G	5.09774e-05	-1.23215	0.260668	5.98494e-05	-1.21703	-0.448072
116513186	chr6:116513186:C:T	6.52689e-05	-1.2879e-10	-0.72435	0.000138131	-1.2879e-10	-0.828729
116513398	chr6:116513398:TATA:T	4.46406e-05	-1.2879e-10	-1.10422	0.000108182	-1.2879e-10	-1.07312
116513537	chr6:116513537:T:A	5.01899e-05	-1.22767	0.240617	5.92006e-05	-1.21225	-0.463751
116513645	chr6:116513645:G:A	6.27441e-05	-1.2879e-10	-0.763801	0.000133069	-1.2879e-10	-0.86607
116513921	chr6:116513921:T:C	3.32295e-05	-1.2879e-10	-1.39943	7.94333e-05	-1.2879e-10	-1.38202
116514106	chr6:116514106:T:A	4.50469e-05	-1.28811	0.192943	5.43219e-05	-1.27817	-0.483836
116514328	chr6:116514328:G:A	4.34491e-05	-1.26876	0.137482	5.31011e-05	-1.25769	-0.527047
116514335	chr6:116514335:C:G	4.35682e-05	-1.26602	0.137482	5.32551e-05	-1.25479	-0.527047
116514519	chr6:116514519:A:G	2.74401e-05	-1.36831	-0.222553	6.09841e-05	-1.36313	-0.283188
116514831	chr6:116514831:A:G	1.07577e-05	-1.02758	-1.49966	2.49192e-05	-1.01065	-1.53065
116515312	chr6:116515312:T:C	1.87696e-05	-1.2705	-0.700132	2.53764e-05	-1.2807	-1.24241
116515952	chr6:116515952:C:T	4.71561e-05	-1.2879e-10	-1.0494	0.000114045	-1.2879e-10	-1.02034
116516147	chr6:116516147:G:A	4.49323e-05	-1.27018	0.172474	5.44374e-05	-1.25927	-0.500616
116516393	chr6:116516393:A:G	3.32615e-05	-0.393117	-1.00535	6.59442e-05	-0.302298	-1.26583
116516627	chr6:116516627:G:A	3.89687e-05	-1.2879e-10	-1.24011	9.43995e-05	-1.2879e-10	-1.2094
116517214	chr6:116517214:G:A	2.86128e-05	-1.2879e-10	-1.54901	6.62359e-05	-1.2879e-10	-1.56371
116517221	chr6:116517221:G:A	2.83918e-05	-1.2879e-10	-1.55676	6.60385e-05	-1.2879e-10	-1.5667
116517313	chr6:116517313:C:T	4.49483e-05	-1.2879e-10	-1.09735	0.000110695	-1.2879e-10	-1.05015
116517390	chr6:116517390:T:C	3.10748e-05	-1.2879e-10	-1.46647	7.35722e-05	-1.2879e-10	-1.45867
116517460	chr6:116517460:A:G	0.000240985	1.42736	-0.845487	0.000656503	1.64096	-0.910967
116517709	chr6:116517709:C:T	4.38178e-05	-1.2879e-10	-1.12282	0.000106125	-1.2879e-10	-1.09232
116518411	chr6:116518411:T:C	0.000652732	0.955611	0.62269	0.00162484	1.11972	0.516506
116518695	chr6:116518695:T:C	0.00022	1.33732	-0.846561	0.000597359	1.54755	-0.911966
116518877	chr6:116518877:G:A	1.32592e-05	-1.31072	-1.00745	2.30416e-05	-1.30869	-1.31094
116519373	chr6:116519373:G:C	7.42723e-06	-1.33514	-1.56257	1.74601e-05	-1.33102	-1.56599
116519416	chr6:116519416:C:T	0.000101555	-1.27087	0.988605	0.000104845	-1.26138	0.156932
116519547	chr6:116519547:T:C	0.000618581	1.0506	0.473962	0.00155034	1.21798	0.371315
116519720	chr6:116519720:C:T	1.64334e-05	-1.2664	-0.83715	2.34287e-05	-1.2768	-1.32617
116519944	chr6:116519944:A:AG	0.000104228	-1.24863	0.992338	0.000107644	-1.2381	0.159998
116520554	chr6:116520554:A:C	1.29553e-05	-1.3058	-1.03556	2.27575e-05	-1.30368	-1.32836
116520909	chr6:116520909:T:C	2.83757e-05	-1.2879e-10	-1.55733	6.60252e-05	-1.2879e-10	-1.5669
116521100	chr6:116521100:G:GTA	6.54046e-05	-1.2879e-10	-0.722273	0.000138395	-1.2879e-10	-0.826826
116521217	chr6:116521217:T:A	1.17622e-05	-0.986443	-1.45153	2.68765e-05	-0.971044	-1.49464
116521218	chr6:116521218:G:T	1.19118e-05	-0.977102	-1.44823	2.72071e-05	-0.961525	-1.49193
116521306	chr6:116521306:G:A	4.46406e-05	-1.2879e-10	-1.10422	0.000108182	-1.2879e-10	-1.07312
116521423	chr6:116521423:T:G	3.99341e-05	-1.2879e-10	-1.21564	8.69145e-05	-1.2879e-10	-1.29201
116521714	chr6:116521714:G:A	0.000246191	1.45018	-0.846933	0.00067132	1.66464	-0.912326
116521944	chr6:116521944:A:G	6.55299e-05	-1.2879e-10	-0.720359	0.000138651	-1.2879e-10	-0.824975
116522120	chr6:116522120:C:T	3.42763e-05	-1.36841	-1.02668e-09	8.06211e-05	-1.36717	-1.02668e-09
116522916	chr6:116522916:A:G	2.36825e-05	-1.24249	-0.495635	3.43991e-05	-1.23977	-0.979138
116523062	chr6:116523062:G:T	7.69351e-05	-1.2879e-10	-0.559904	0.000159756	-1.2879e-10	-0.68329
116523368	chr6:116523368:G:A	2.06065e-05	-1.31594	-0.561321	3.05266e-05	-1.31418	-1.02416
116524071	chr6:116524071:C:T	2.21491e-05	-1.33097	-0.474096	3.21503e-05	-1.32866	-0.957854
116524078	chr6:116524078:T:C	5.50738e-05	-1.2879e-10	-0.894192	0.000113201	-1.2879e-10	-1.02777
116524429	chr6:116524429:C:T	3.95514e-05	-1.22527	-1.02668e-09	9.79496e-05	-1.17248	-1.02668e-09
116524623	chr6:116524623:T:C	3.6467e-05	-1.30646	-1.02668e-09	8.24991e-05	-1.34415	-1.02668e-09
116524777	chr6:116524777:G:A	2.09344e-05	-1.32578	-0.535685	3.08292e-05	-1.32328	-1.00519
```
