## Supplementary material for "Characterization of shared and ancestry-specific signals driving complex traits using multi-ancestry fine-mapping": susiex_nc2.cs80.summary

```
# chr6:115525230-116525230
CS_ID	CS_LENGTH	CS_PURITY	MAX_PIP_SNP	BP	REF_ALLELE	ALT_ALLELE	REF_FRQ	BETA	SE	-LOG10P	MAX_PIP	POST-HOC_PROB_POP1	POST-HOC_PROB_POP2
1	98	0	chr6:115652374:C:T	115652374	T,T	C,C	1,1	inf,-inf	inf,inf	0.124229,5.55735	0.228798	0.295255	0.806206
2	923	0	chr6:116087957:C:T	116087957	T,NA	C,NA	1,NA	inf,NA	inf,NA	3.83934,NA	0.0652751	0.566506	0.392364
```
